## Supplementary material for "Characterization of shared and ancestry-specific signals driving complex traits using multi-ancestry fine-mapping": susiex_nc3.cs80.snp

```
BP	SNP	PIP(CS1)	LogBF(CS1,Pop1)	LogBF(CS1,Pop2)	PIP(CS2)	LogBF(CS2,Pop1)	LogBF(CS2,Pop2)	PIP(CS3)	LogBF(CS3,Pop1)	LogBF(CS3,Pop2)
4244879	chr9:4244879:A:C	3.66096e-35	-2.65987	-1.45922	5.2327e-24	-2.75973	-1.4956	4.05283e-18	-2.77012	-1.4964
4244898	chr9:4244898:A:G	7.03831e-35	-2.06231	-1.40314	1.16903e-23	-1.97882	-1.47268	9.60049e-18	-1.94407	-1.46005
4245271	chr9:4245271:G:T	6.84243e-35	-1.95238	-1.54129	1.16087e-23	-1.87333	-1.58517	9.50886e-18	-1.8355	-1.57821
4245287	chr9:4245287:A:C	1.23747e-33	-1.30393e-09	-0.598586	1.46522e-22	-1.30393e-09	-0.923073	1.14843e-16	-1.30393e-09	-0.922369
4245397	chr9:4245397:T:G	8.73802e-34	-1.30393e-09	-0.946552	1.10252e-22	-1.30393e-09	-1.20748	8.54747e-17	-1.30393e-09	-1.21771
4245492	chr9:4245492:G:A	5.56036e-35	-2.04017	-1.66099	9.85598e-24	-1.97902	-1.64316	7.957e-18	-1.94492	-1.64696
4245526	chr9:4245526:G:A	7.49819e-35	-1.9466	-1.45556	1.25913e-23	-1.8646	-1.51265	1.03285e-17	-1.83175	-1.49928
4245639	chr9:4245639:G:A	2.16889e-34	-2.34002	-7.1114e-10	3.94603e-23	-2.23496	-7.1114e-10	3.11209e-17	-2.22805	-7.1114e-10
4245650	chr9:4245650:T:C	4.21831e-34	-1.30393e-09	-1.6748	6.80273e-23	-1.30393e-09	-1.69034	5.33616e-17	-1.30393e-09	-1.68884
4245661	chr9:4245661:C:G	2.86546e-34	-2.06151	-7.1114e-10	4.70149e-23	-2.05979	-7.1114e-10	3.95893e-17	-1.98738	-7.1114e-10
4245872	chr9:4245872:T:C	5.75089e-34	-1.30393e-09	-1.36488	1.04081e-22	-1.30393e-09	-1.26508	7.99347e-17	-1.30393e-09	-1.28473
4245886	chr9:4245886:C:T	1.25744e-33	-1.30393e-09	-0.582575	2.75229e-22	-1.30393e-09	-0.292648	2.05462e-16	-1.30393e-09	-0.340672
4246236	chr9:4246236:A:G	4.16396e-34	-1.30393e-09	-1.68777	7.31937e-23	-1.30393e-09	-1.61714	5.69757e-17	-1.30393e-09	-1.62331
4246395	chr9:4246395:T:C	3.66083e-35	-2.48863	-1.6305	4.70825e-24	-2.67811	-1.68283	3.62293e-18	-2.70128	-1.67737
4246566	chr9:4246566:T:G	3.51246e-35	-2.48999	-1.67051	1.22582e-23	-1.74114	-1.66292	1.09299e-17	-1.6103	-1.66413
4246827	chr9:4246827:T:C	4.19425e-34	-1.30393e-09	-1.68052	6.79892e-23	-1.30393e-09	-1.6909	5.32741e-17	-1.30393e-09	-1.69048
4247128	chr9:4247128:G:A	4.80401e-34	-1.30393e-09	-1.54479	7.07822e-23	-1.30393e-09	-1.65064	5.56166e-17	-1.30393e-09	-1.64745
4247851	chr9:4247851:C:A	8.20228e-35	-2.64309	-0.669323	5.92713e-24	-2.64672	-1.48399	4.55501e-18	-2.68746	-1.46225
4248152	chr9:4248152:A:G	4.2641e-34	-1.30393e-09	-1.66401	6.84155e-23	-1.30393e-09	-1.68465	5.35559e-17	-1.30393e-09	-1.68521
4248273	chr9:4248273:G:A	3.94656e-35	-2.37192	-1.67206	6.26419e-24	-2.41428	-1.66113	4.53567e-18	-2.47851	-1.67545
4248652	chr9:4248652:G:C	4.15094e-34	-1.30393e-09	-1.6909	7.16269e-23	-1.30393e-09	-1.63878	5.57775e-17	-1.30393e-09	-1.64456
4248862	chr9:4248862:T:A	3.95825e-34	-2.40801	0.669577	1.55082e-23	-2.65785	-0.511034	1.29476e-17	-2.67657	-0.428461
4249012	chr9:4249012:T:C	1.45616e-34	-2.73844	-7.1114e-10	2.56998e-23	-2.66377	-7.1114e-10	1.99848e-17	-2.67097	-7.1114e-10
4249394	chr9:4249394:G:C	4.28891e-34	-1.30393e-09	-1.6582	6.86238e-23	-1.30393e-09	-1.68161	5.36994e-17	-1.30393e-09	-1.68253
4249446	chr9:4249446:T:G	4.44088e-34	-1.30393e-09	-1.62338	7.05204e-23	-1.30393e-09	-1.65435	5.53784e-17	-1.30393e-09	-1.65175
4249829	chr9:4249829:GCT:G	5.29291e-34	-1.30393e-09	-1.44787	7.83806e-23	-1.30393e-09	-1.54867	6.2339e-17	-1.30393e-09	-1.53335
4249921	chr9:4249921:T:G	7.48709e-34	-1.30393e-09	-1.10106	1.42259e-22	-1.30393e-09	-0.952601	1.15671e-16	-1.30393e-09	-0.915182
4249986	chr9:4249986:A:G	4.48751e-34	-1.30393e-09	-1.61294	8.88672e-23	-1.30393e-09	-1.42311	6.84313e-17	-1.30393e-09	-1.4401
4250342	chr9:4250342:G:C	3.53144e-35	-2.49617	-1.65895	5.43797e-24	-2.53967	-1.67718	4.01716e-18	-2.58975	-1.68561
4250353	chr9:4250353:T:G	4.58833e-34	-1.30393e-09	-1.59072	9.20793e-23	-1.30393e-09	-1.3876	7.07955e-17	-1.30393e-09	-1.40614
4250432	chr9:4250432:C:G	6.94843e-34	-1.30393e-09	-1.17572	8.94556e-23	-1.30393e-09	-1.41651	7.07205e-17	-1.30393e-09	-1.4072
4250516	chr9:4250516:AG:A	7.14949e-34	-1.30393e-09	-1.14719	1.03565e-22	-1.30393e-09	-1.27005	8.21535e-17	-1.30393e-09	-1.25735
4250577	chr9:4250577:TA:T	1.17234e-34	-1.57809	-1.37714	1.73981e-23	-1.38113	-1.67276	1.17173e-17	-1.52141	-1.68346
4251124	chr9:4251124:A:T	4.15896e-34	-1.30393e-09	-1.68897	6.82169e-23	-1.30393e-09	-1.68756	5.33226e-17	-1.30393e-09	-1.68958
4251233	chr9:4251233:C:G	6.16174e-34	-1.30393e-09	-1.29588	8.21258e-23	-1.30393e-09	-1.502	6.48294e-17	-1.30393e-09	-1.49418
4251331	chr9:4251331:T:C	4.54824e-34	-1.30393e-09	-1.5995	7.18127e-23	-1.30393e-09	-1.63619	5.6429e-17	-1.30393e-09	-1.63295
4251620	chr9:4251620:T:C	4.28457e-34	-1.30393e-09	-1.65922	6.79988e-23	-1.30393e-09	-1.69076	5.33073e-17	-1.30393e-09	-1.68986
4251656	chr9:4251656:T:C	1.12921e-34	-1.62586	-1.36686	1.78443e-23	-1.6672	-1.36137	1.12887e-17	-1.83136	-1.41077
4251795	chr9:4251795:G:C	6.98381e-34	-1.30393e-09	-1.17064	8.94419e-23	-1.30393e-09	-1.41666	7.35175e-17	-1.30393e-09	-1.36841
4252086	chr9:4252086:G:C	5.27544e-34	-1.30393e-09	-1.45117	7.88516e-23	-1.30393e-09	-1.54268	6.09616e-17	-1.30393e-09	-1.55569
4252126	chr9:4252126:T:G	5.52529e-34	-1.30393e-09	-1.4049	7.91803e-23	-1.30393e-09	-1.53852	6.31808e-17	-1.30393e-09	-1.51993
4252275	chr9:4252275:C:G	8.00382e-35	-1.72021	-1.61669	1.99138e-23	-1.54083	-1.378	1.29406e-17	-1.67215	-1.43342
4252362	chr9:4252362:T:C	1.39821e-34	-2.77905	-7.1114e-10	2.32999e-23	-2.7618	-7.1114e-10	1.80662e-17	-2.77189	-7.1114e-10
4252519	chr9:4252519:G:C	1.64688e-34	-2.61535	-7.1114e-10	3.43976e-23	-2.37227	-7.1114e-10	2.79126e-17	-2.33686	-7.1114e-10
4252730	chr9:4252730:C:T	5.01518e-34	-2.57187	1.07011	3.0249e-23	-2.7417	0.24091	2.35573e-17	-2.75683	0.250335
4252784	chr9:4252784:G:A	3.55667e-35	-2.46497	-1.68303	5.55252e-24	-2.52727	-1.66873	4.11046e-18	-2.57757	-1.67483
4252893	chr9:4252893:T:C	4.48036e-34	-1.30393e-09	-1.61453	7.05701e-23	-1.30393e-09	-1.65364	5.51678e-17	-1.30393e-09	-1.65556
4253265	chr9:4253265:C:T	9.37657e-34	-2.38039	1.50436	4.79068e-23	-2.63389	0.592899	3.69205e-17	-2.65938	0.602211
4253323	chr9:4253323:C:G	1.71978e-33	-1.30393e-09	-0.269456	1.6769e-22	-1.30393e-09	-0.788135	1.34154e-16	-1.30393e-09	-0.766949
4253759	chr9:4253759:G:A	4.17414e-34	-1.30393e-09	-1.68533	6.80902e-23	-1.30393e-09	-1.68942	5.32804e-17	-1.30393e-09	-1.69037
4253887	chr9:4253887:G:A	6.64002e-35	-1.83308	-1.69063	1.65861e-23	-1.4265	-1.67519	1.2284e-17	-1.4871	-1.67054
4253888	chr9:4253888:G:C	4.25504e-34	-1.30393e-09	-1.66613	6.80116e-23	-1.30393e-09	-1.69057	5.3335e-17	-1.30393e-09	-1.68934
4254052	chr9:4254052:C:G	1.40757e-34	-2.77237	-7.1114e-10	2.38488e-23	-2.73852	-7.1114e-10	1.86203e-17	-2.74168	-7.1114e-10
4254214	chr9:4254214:G:A	1.72617e-34	-2.56833	-7.1114e-10	3.7104e-23	-2.29653	-7.1114e-10	3.01535e-17	-2.25963	-7.1114e-10
4254738	chr9:4254738:G:A	6.18548e-34	-1.30393e-09	-1.29203	8.63825e-23	-1.30393e-09	-1.45147	6.69388e-17	-1.30393e-09	-1.46216
4254803	chr9:4254803:G:A	3.27478e-34	-0.244838	-1.68315	1.03255e-22	0.31584	-1.58889	5.98257e-17	0.0448737	-1.61937
4255033	chr9:4255033:T:C	5.62113e-34	-1.30393e-09	-1.3877	8.11002e-23	-1.30393e-09	-1.51457	6.40528e-17	-1.30393e-09	-1.50623
4255088	chr9:4255088:T:C	8.49648e-35	-1.82001	-1.45716	1.75792e-23	-1.71313	-1.33041	1.04593e-17	-1.91873	-1.39971
4255817	chr9:4255817:T:C	4.54372e-34	-1.30393e-09	-1.60049	7.17845e-23	-1.30393e-09	-1.63658	5.63302e-17	-1.30393e-09	-1.6347
4255973	chr9:4255973:G:A	5.70776e-34	-1.30393e-09	-1.37241	1.04929e-22	-1.30393e-09	-1.25697	8.39114e-17	-1.30393e-09	-1.23617
4256047	chr9:4256047:A:T	8.90762e-34	-1.30393e-09	-0.927329	1.23134e-22	-1.30393e-09	-1.09698	9.85778e-17	-1.30393e-09	-1.07509
4256066	chr9:4256066:G:A	6.63094e-35	-1.86803	-1.65704	1.49243e-23	-1.78007	-1.42719	9.37942e-18	-1.94694	-1.48048
4256282	chr9:4256282:A:G	1.34176e-33	-1.30393e-09	-0.517669	1.3843e-22	-1.30393e-09	-0.979886	1.09081e-16	-1.30393e-09	-0.973842
4256425	chr9:4256425:A:G	1.30909e-33	-1.30393e-09	-0.542315	1.74572e-22	-1.30393e-09	-0.747915	1.40653e-16	-1.30393e-09	-0.719636
4256595	chr9:4256595:T:C	8.43956e-34	-1.30393e-09	-0.981306	1.18328e-22	-1.30393e-09	-1.13679	9.17114e-17	-1.30393e-09	-1.14729
4256663	chr9:4256663:C:T	5.15741e-34	-1.30393e-09	-1.4738	7.65253e-23	-1.30393e-09	-1.57263	6.05562e-17	-1.30393e-09	-1.56236
4256819	chr9:4256819:A:G	3.72571e-35	-2.41558	-1.68598	6.30168e-24	-2.47814	-1.59129	4.65039e-18	-2.53124	-1.59774
4256822	chr9:4256822:C:T	3.64799e-35	-2.44045	-1.6822	6.26143e-24	-2.49956	-1.57628	4.62247e-18	-2.55173	-1.58328
4256908	chr9:4256908:A:C	3.88502e-35	-2.42217	-1.63752	5.96037e-24	-2.44169	-1.68343	4.39534e-18	-2.4997	-1.68569
4256912	chr9:4256912:A:G	3.85823e-35	-2.41369	-1.65292	6.06331e-24	-2.4322	-1.67579	4.46355e-18	-2.4911	-1.67889
4257004	chr9:4257004:A:T	3.61209e-35	-2.44796	-1.68457	6.17178e-24	-2.50459	-1.58568	4.55321e-18	-2.55781	-1.59229
4257314	chr9:4257314:A:G	1.31125e-33	-1.30393e-09	-0.540669	1.74826e-22	-1.30393e-09	-0.746462	1.40864e-16	-1.30393e-09	-0.718143
4257365	chr9:4257365:G:T	6.71417e-35	-1.95307	-1.55953	1.63659e-23	-1.57603	-1.53902	1.03403e-17	-1.7503	-1.57958
4257473	chr9:4257473:G:A	1.31191e-33	-1.30393e-09	-0.540169	1.7494e-22	-1.30393e-09	-0.745806	1.40968e-16	-1.30393e-09	-0.717402
4257541	chr9:4257541:TTTGCTTGACAAA:T	5.88981e-34	-1.30393e-09	-1.34101	8.62218e-23	-1.30393e-09	-1.45333	6.63565e-17	-1.30393e-09	-1.47089
4257627	chr9:4257627:G:C	2.17697e-34	-2.64801	0.311705	1.16887e-23	-2.67373	-0.777892	9.28925e-18	-2.69331	-0.74377
4257722	chr9:4257722:T:C	8.84967e-35	-1.92152	-1.31492	9.46623e-24	-2.15548	-1.50704	6.83482e-18	-2.24924	-1.49466
4257723	chr9:4257723:G:A	5.70113e-34	-1.30393e-09	-1.37357	8.70897e-23	-1.30393e-09	-1.44331	6.94348e-17	-1.30393e-09	-1.42555
4257728	chr9:4257728:C:T	3.21814e-35	-2.5625	-1.68552	5.55582e-24	-2.60705	-1.58836	4.14376e-18	-2.64899	-1.59534
4257850	chr9:4257850:G:A	1.41524e-33	-1.30393e-09	-0.464355	1.43966e-22	-1.30393e-09	-0.940676	1.13935e-16	-1.30393e-09	-0.930306
4257885	chr9:4257885:T:A	1.51989e-34	-1.23454	-1.46106	8.77781e-23	-0.661276	-0.774163	4.75485e-17	-0.941108	-0.863076
4258279	chr9:4258279:G:C	4.29902e-34	-1.30393e-09	-1.65585	6.79962e-23	-1.30393e-09	-1.6908	5.35131e-17	-1.30393e-09	-1.68601
4258303	chr9:4258303:T:C	1.90843e-34	-2.46796	-7.1114e-10	2.95055e-23	-2.52567	-7.1114e-10	2.36182e-17	-2.50392	-7.1114e-10
4258305	chr9:4258305:C:T	4.46776e-34	-1.30393e-09	-1.61735	7.84659e-23	-1.30393e-09	-1.54759	6.2187e-17	-1.30393e-09	-1.53579
4258322	chr9:4258322:AAC:A	1.31908e-34	-2.39927	-0.438036	2.15377e-23	-2.57063	-0.269813	1.5965e-17	-2.60902	-0.286515
4258535	chr9:4258535:G:A	1.45549e-33	-1.30393e-09	-0.436307	1.45003e-22	-1.30393e-09	-0.9335	1.15026e-16	-1.30393e-09	-0.920777
4258586	chr9:4258586:A:G	1.36484e-34	-2.29872	-0.504475	2.16052e-23	-2.49791	-0.339406	1.59647e-17	-2.54213	-0.353423
4258666	chr9:4258666:A:C	4.43447e-34	-1.62483	-7.1114e-10	6.20887e-23	-1.78169	-7.1114e-10	4.9014e-17	-1.77383	-7.1114e-10
4258802	chr9:4258802:C:G	1.46415e-34	-2.26329	-0.46967	2.30667e-23	-2.4694	-0.302466	1.69447e-17	-2.51911	-0.316869
4258835	chr9:4258835:T:C	7.52467e-34	-1.30393e-09	-1.09605	1.08133e-22	-1.30393e-09	-1.22689	8.45504e-17	-1.30393e-09	-1.22859
4258932	chr9:4258932:T:A	8.2497e-34	-2.35504	1.35098	1.2501e-22	-2.5518	1.46994	9.41869e-17	-2.58804	1.46739
4259175	chr9:4259175:G:C	4.15897e-34	-1.30393e-09	-1.68897	6.81205e-23	-1.30393e-09	-1.68897	5.34618e-17	-1.30393e-09	-1.68697
4259231	chr9:4259231:C:T	6.70962e-34	-2.40333	1.19263	1.05495e-22	-2.58616	1.33457	7.94259e-17	-2.62057	1.32946
4259354	chr9:4259354:C:G	4.77292e-34	-1.30393e-09	-1.55128	7.03544e-23	-1.30393e-09	-1.65671	5.46586e-17	-1.30393e-09	-1.66483
4259455	chr9:4259455:G:A	2.36542e-34	-2.41113	0.157848	1.31842e-23	-2.45253	-0.878706	1.03291e-17	-2.48799	-0.842971
4259531	chr9:4259531:C:G	4.98622e-35	-2.3424	-1.46774	1.28409e-23	-2.28427	-1.07335	8.33785e-18	-2.38619	-1.15894
4259598	chr9:4259598:C:G	1.8918e-33	-1.30393e-09	-0.174123	1.80538e-22	-1.30393e-09	-0.714312	1.57661e-16	-1.30393e-09	-0.605485
4259874	chr9:4259874:G:A	8.9479e-34	-1.30393e-09	-0.922817	1.2408e-22	-1.30393e-09	-1.08933	9.88634e-17	-1.30393e-09	-1.0722
4259959	chr9:4259959:C:G	7.5618e-33	-1.30393e-09	1.21146	1.85067e-21	-1.30393e-09	1.61305	1.26484e-15	-1.30393e-09	1.47677
4260110	chr9:4260110:T:C	1.17708e-33	-2.20325	1.55463	1.80697e-22	-2.4348	1.72137	1.33861e-16	-2.47544	1.7063
4260298	chr9:4260298:G:A	1.09814e-33	-2.22258	1.50455	1.70049e-22	-2.44862	1.67446	1.25147e-16	-2.49186	1.65542
4260871	chr9:4260871:G:C	6.90755e-34	-1.30393e-09	-1.18162	1.02838e-22	-1.30393e-09	-1.2771	7.82574e-17	-1.30393e-09	-1.30593
4260905	chr9:4260905:T:C	3.31485e-33	-1.30393e-09	0.38676	2.94139e-22	-1.30393e-09	-0.226199	2.61007e-16	-1.30393e-09	-0.101389
4261222	chr9:4261222:C:T	1.25986e-33	-2.2183	1.63765	1.92458e-22	-2.45048	1.8001	1.42596e-16	-2.48985	1.78393
4261496	chr9:4261496:A:G	2.72697e-35	-2.72696	-1.68667	5.15279e-24	-2.7278	-1.54291	4.03032e-18	-2.73008	-1.54201
4261519	chr9:4261519:T:C	3.69681e-33	-1.30393e-09	0.495819	3.21829e-22	-1.30393e-09	-0.13623	2.85471e-16	-1.30393e-09	-0.0117953
4261720	chr9:4261720:C:G	5.58307e-33	-1.30393e-09	0.908087	1.34213e-21	-1.30393e-09	1.29177	9.23946e-16	-1.30393e-09	1.16272
4262077	chr9:4262077:G:A	4.35935e-35	-2.37686	-1.56764	9.38466e-24	-2.28238	-1.38879	6.32418e-18	-2.37886	-1.4427
4262180	chr9:4262180:A:T	2.78271e-34	-2.04547	-0.0453402	5.33746e-23	-2.00665	0.0737387	3.50983e-17	-2.12886	0.0210758
4262255	chr9:4262255:A:T	6.54895e-34	-1.23493	-7.1114e-10	1.31976e-22	-1.02763	-7.1114e-10	1.09139e-16	-0.973316	-7.1114e-10
4262430	chr9:4262430:C:T	9.56944e-35	-2.17152	-0.986726	1.49592e-23	-2.09657	-1.10836	1.0513e-17	-2.16307	-1.15026
4262470	chr9:4262470:T:C	5.84146e-35	-1.9896	-1.66224	8.32035e-24	-2.19568	-1.59587	6.20882e-18	-2.25475	-1.58522
4262497	chr9:4262497:T:C	9.6917e-35	-2.15583	-0.989723	1.51493e-23	-2.08164	-1.11066	1.06599e-17	-2.14792	-1.15153
4262516	chr9:4262516:G:A	9.92628e-35	-2.14391	-0.977726	1.55335e-23	-2.06751	-1.09974	1.09247e-17	-2.13391	-1.141
4262571	chr9:4262571:A:G	1.33465e-33	-1.30393e-09	-0.52298	1.75725e-22	-1.30393e-09	-0.741329	1.38617e-16	-1.30393e-09	-0.734218
4262583	chr9:4262583:C:G	1.39815e-34	-2.77909	-7.1114e-10	2.44496e-23	-2.71364	-7.1114e-10	1.91224e-17	-2.71508	-7.1114e-10
4262675	chr9:4262675:A:G	4.51297e-34	-1.30393e-09	-1.60728	6.87351e-23	-1.30393e-09	-1.67999	5.38396e-17	-1.30393e-09	-1.67993
4262696	chr9:4262696:G:T	1.40633e-34	-2.77325	-7.1114e-10	2.29604e-23	-2.77648	-7.1114e-10	1.80066e-17	-2.7752	-7.1114e-10
4262697	chr9:4262697:C:T	3.18018e-35	-2.57309	-1.68679	6.28205e-24	-2.57578	-1.49678	4.90719e-18	-2.57528	-1.49995
4262884	chr9:4262884:C:T	4.82215e-33	-1.30393e-09	0.76157	1.11641e-21	-1.30393e-09	1.10762	7.72223e-16	-1.30393e-09	0.983338
4262959	chr9:4262959:C:T	5.98543e-34	-1.32491	-7.1114e-10	1.26476e-22	-1.0702	-7.1114e-10	1.05336e-16	-1.00878	-7.1114e-10
4263055	chr9:4263055:C:T	3.04761e-35	-2.72775	-1.57472	4.83924e-24	-2.74867	-1.58482	3.8189e-18	-2.7542	-1.57177
4263378	chr9:4263378:T:C	8.89161e-35	-2.15702	-1.07469	1.39327e-23	-2.08116	-1.19485	9.80084e-18	-2.14912	-1.23435
4264171	chr9:4264171:T:C	5.34806e-35	-2.0586	-1.68149	9.07684e-24	-2.0316	-1.67292	6.32915e-18	-2.13958	-1.68119
4264425	chr9:4264425:C:A	3.08739e-35	-2.60104	-1.68845	5.31151e-24	-2.60874	-1.63163	4.14249e-18	-2.61048	-1.63415
4264562	chr9:4264562:C:G	8.73934e-35	-2.15131	-1.09768	1.37907e-23	-2.07667	-1.20959	9.71932e-18	-2.14463	-1.24719
4264590	chr9:4264590:TTTTTTTCTC:T	4.50758e-34	-1.30393e-09	-1.60848	7.13696e-23	-1.30393e-09	-1.64238	5.60106e-17	-1.30393e-09	-1.64039
4264685	chr9:4264685:T:A	1.24475e-33	-1.30393e-09	-0.592718	1.66067e-22	-1.30393e-09	-0.797858	1.29488e-16	-1.30393e-09	-0.802348
4264739	chr9:4264739:C:T	7.32286e-35	-1.90023	-1.52559	9.32521e-24	-2.18129	-1.49624	7.06503e-18	-2.23239	-1.47838
4264931	chr9:4264931:C:T	4.63554e-34	-1.30393e-09	-1.58048	6.95055e-23	-1.30393e-09	-1.66884	5.44438e-17	-1.30393e-09	-1.66877
4265134	chr9:4265134:T:C	1.84333e-34	-0.818869	-1.6838	5.77275e-23	-0.294122	-1.56039	3.5395e-17	-0.52627	-1.5731
4265148	chr9:4265148:G:A	9.30148e-35	-2.07044	-1.11621	1.48362e-23	-1.98782	-1.22535	1.0391e-17	-2.06165	-1.26334
4265151	chr9:4265151:A:G	3.58579e-35	-2.61611	-1.52374	5.09677e-24	-2.6411	-1.64054	3.9685e-18	-2.65083	-1.63671
4265261	chr9:4265261:T:G	7.89872e-35	-1.87509	-1.47503	1.01209e-23	-2.15444	-1.44121	7.62489e-18	-2.21368	-1.42084
4265363	chr9:4265363:C:T	5.44455e-35	-2.55411	-1.16809	7.28483e-24	-2.62457	-1.29989	5.76351e-18	-2.63416	-1.28023
4265589	chr9:4265589:C:A	1.76246e-34	-2.54753	-7.1114e-10	3.31774e-23	-2.40838	-7.1114e-10	2.64687e-17	-2.38997	-7.1114e-10
4265754	chr9:4265754:G:A	4.74816e-34	-1.30393e-09	-1.55648	7.43454e-23	-1.30393e-09	-1.60153	5.83504e-17	-1.30393e-09	-1.59947
4265785	chr9:4265785:T:G	9.33522e-35	-2.12987	-1.05315	1.48124e-23	-2.04575	-1.16904	1.03267e-17	-2.12085	-1.21036
4265955	chr9:4265955:A:G	6.91608e-35	-1.79208	-1.69089	8.1311e-24	-2.12377	-1.69078	6.07876e-18	-2.17025	-1.69088
4266090	chr9:4266090:T:C	6.89931e-35	-1.79479	-1.69061	8.10874e-24	-2.12641	-1.69089	6.09781e-18	-2.16741	-1.6906
4266133	chr9:4266133:T:C	5.90196e-35	-2.4366	-1.20493	9.46538e-24	-2.31556	-1.34705	7.02727e-18	-2.34422	-1.37192
4267209	chr9:4267209:A:G	2.67845e-35	-2.74163	-1.68995	4.31498e-24	-2.76372	-1.68444	3.37954e-18	-2.76495	-1.68324
4267406	chr9:4267406:C:T	4.24822e-34	-1.30393e-09	-1.66774	6.81184e-23	-1.30393e-09	-1.689	5.34788e-17	-1.30393e-09	-1.68665
4267887	chr9:4267887:T:C	3.95956e-34	-1.7381	-7.1114e-10	8.59115e-23	-1.45693	-7.1114e-10	5.85751e-17	-1.59563	-7.1114e-10
4267928	chr9:4267928:A:G	4.40783e-35	-2.38226	-1.55118	7.08204e-24	-2.4103	-1.54239	5.54856e-18	-2.44521	-1.50719
4268182	chr9:4268182:T:C	4.62669e-34	-1.30393e-09	-1.5824	6.93069e-23	-1.30393e-09	-1.67171	5.44111e-17	-1.30393e-09	-1.66937
4268575	chr9:4268575:G:A	9.76946e-35	-2.09766	-1.0399	1.52462e-23	-2.0329	-1.15302	1.08121e-17	-2.0902	-1.19507
4268668	chr9:4268668:C:T	1.82738e-34	-1.27395	-1.2374	2.49886e-23	-1.31948	-1.37235	1.68128e-17	-1.45319	-1.3906
4268731	chr9:4268731:G:T	2.59194e-34	-1.06095	-1.10088	3.5039e-23	-1.10844	-1.24535	2.35675e-17	-1.24213	-1.26394
4268785	chr9:4268785:C:T	2.63389e-35	-2.7732	-1.67516	4.30457e-24	-2.7784	-1.67218	3.36763e-18	-2.77799	-1.67373
4268798	chr9:4268798:G:T	4.15732e-34	-1.30393e-09	-1.68936	7.04908e-23	-1.30393e-09	-1.65477	5.43193e-17	-1.30393e-09	-1.67105
4268887	chr9:4268887:G:A	9.5886e-35	-2.09091	-1.06533	1.49988e-23	-2.02828	-1.174	1.06474e-17	-2.08573	-1.21489
4268984	chr9:4268984:G:T	4.72184e-35	-2.17509	-1.68953	1.25098e-23	-1.76548	-1.61826	9.20075e-18	-1.80458	-1.64207
4269355	chr9:4269355:AAAAC:A	4.3854e-34	-1.30393e-09	-1.63596	7.97892e-23	-1.30393e-09	-1.53086	6.02213e-17	-1.30393e-09	-1.56791
4269407	chr9:4269407:G:A	1.98655e-34	-0.945175	-1.48266	2.7726e-23	-1.1311	-1.45678	1.86802e-17	-1.26583	-1.47264
4269578	chr9:4269578:A:G	1.40714e-34	-2.77267	-7.1114e-10	2.29245e-23	-2.77805	-7.1114e-10	1.80809e-17	-2.77108	-7.1114e-10
4269900	chr9:4269900:CCAAA:C	5.63111e-34	-1.30393e-09	-1.38593	8.35498e-23	-1.30393e-09	-1.48481	6.4085e-17	-1.30393e-09	-1.50573
4270051	chr9:4270051:A:G	6.33614e-35	-2.04455	-1.526	1.13167e-23	-1.94999	-1.53398	8.21956e-18	-2.00346	-1.55596
4270069	chr9:4270069:G:C	4.18754e-34	-1.30393e-09	-1.68212	6.79975e-23	-1.30393e-09	-1.69078	5.32525e-17	-1.30393e-09	-1.69089
4270074	chr9:4270074:C:T	2.58616e-35	-2.77595	-1.69069	4.30254e-24	-2.77938	-1.67166	3.37204e-18	-2.77923	-1.67118
4270433	chr9:4270433:G:A	4.91787e-34	-1.30393e-09	-1.52136	8.81973e-23	-1.30393e-09	-1.43067	7.07446e-17	-1.30393e-09	-1.40686
4270580	chr9:4270580:C:T	2.16721e-34	-0.784837	-1.55596	2.78646e-23	-1.01115	-1.57174	1.88563e-17	-1.1443	-1.58479
4270658	chr9:4270658:T:C	5.74939e-35	-2.73054	-0.937184	5.76994e-24	-2.66602	-1.49157	4.39922e-18	-2.72273	-1.46178
4270732	chr9:4270732:A:C	1.29231e-34	-1.33775	-1.52006	1.89282e-23	-1.3794	-1.59019	1.27978e-17	-1.5176	-1.59907
4271077	chr9:4271077:A:C	5.50243e-34	-1.30393e-09	-1.40905	8.36032e-23	-1.30393e-09	-1.48417	6.56767e-17	-1.30393e-09	-1.48119
4271345	chr9:4271345:T:C	1.50365e-34	-2.70634	-7.1114e-10	2.40279e-23	-2.73103	-7.1114e-10	1.89505e-17	-2.7241	-7.1114e-10
4271770	chr9:4271770:C:G	4.2405e-34	-1.30393e-09	-1.66955	6.83713e-23	-1.30393e-09	-1.6853	5.32916e-17	-1.30393e-09	-1.69016
4271910	chr9:4271910:C:T	9.08931e-35	-1.95113	-1.25859	1.45597e-23	-1.87524	-1.35675	1.04224e-17	-1.93678	-1.3852
4272086	chr9:4272086:C:T	5.26517e-35	-2.13648	-1.61923	9.37703e-24	-2.04403	-1.62796	6.84249e-18	-2.10021	-1.64258
4272449	chr9:4272449:T:C	7.79359e-35	-2.0102	-1.35332	1.39062e-23	-1.84026	-1.43766	1.09216e-17	-1.90085	-1.37434
4272552	chr9:4272552:T:C	4.15122e-34	-1.30393e-09	-1.69083	6.94647e-23	-1.30393e-09	-1.66943	5.4721e-17	-1.30393e-09	-1.66369
4272710	chr9:4272710:T:G	1.72809e-33	-1.30393e-09	-0.264635	1.83913e-22	-1.30393e-09	-0.695789	1.58958e-16	-1.30393e-09	-0.597293
4272984	chr9:4272984:T:G	1.6429e-33	-1.30393e-09	-0.315186	1.76818e-22	-1.30393e-09	-0.735132	1.52651e-16	-1.30393e-09	-0.637782
4273232	chr9:4273232:T:C	1.52546e-33	-1.30393e-09	-0.389358	1.66452e-22	-1.30393e-09	-0.795541	1.4335e-16	-1.30393e-09	-0.700649
4273318	chr9:4273318:A:G	2.09713e-33	-1.30393e-09	-0.0710809	2.16705e-22	-1.30393e-09	-0.531715	1.89009e-16	-1.30393e-09	-0.424139
4273464	chr9:4273464:A:C	1.7628e-34	-0.871004	-1.67633	5.64722e-23	-0.195971	-1.68053	4.17561e-17	-0.246491	-1.6876
4273508	chr9:4273508:A:T	4.15178e-34	-1.30393e-09	-1.6907	6.80999e-23	-1.30393e-09	-1.68928	5.33009e-17	-1.30393e-09	-1.68998
4273577	chr9:4273577:A:G	5.13419e-34	-1.34599	-0.132328	3.01062e-23	-1.72808	-0.777436	2.29891e-17	-1.8161	-0.714821
4273681	chr9:4273681:C:T	4.152e-34	-1.30393e-09	-1.69064	6.80907e-23	-1.30393e-09	-1.68941	5.32953e-17	-1.30393e-09	-1.69009
4273722	chr9:4273722:A:G	1.45207e-33	-1.30393e-09	-0.438658	1.59558e-22	-1.30393e-09	-0.837846	1.37042e-16	-1.30393e-09	-0.745648
4273725	chr9:4273725:C:A	8.63974e-34	-1.30393e-09	-0.957863	1.21652e-22	-1.30393e-09	-1.10909	9.70516e-17	-1.30393e-09	-1.09069
4274086	chr9:4274086:C:T	2.72412e-33	-1.30393e-09	0.190495	2.4848e-22	-1.30393e-09	-0.394889	2.21134e-16	-1.30393e-09	-0.267166
4274167	chr9:4274167:G:C	4.15271e-34	-1.30393e-09	-1.69047	6.83717e-23	-1.30393e-09	-1.68529	5.34892e-17	-1.30393e-09	-1.68646
4274181	chr9:4274181:A:T	4.15354e-34	-1.30393e-09	-1.69028	6.84175e-23	-1.30393e-09	-1.68462	5.3521e-17	-1.30393e-09	-1.68586
4274355	chr9:4274355:T:C	4.78388e-34	-1.30393e-09	-1.54898	7.31695e-23	-1.30393e-09	-1.61747	5.73884e-17	-1.30393e-09	-1.61609
4274418	chr9:4274418:C:T	4.15269e-34	-1.30393e-09	-1.69048	6.83746e-23	-1.30393e-09	-1.68525	5.34966e-17	-1.30393e-09	-1.68632
4274442	chr9:4274442:G:C	5.86289e-34	-1.30393e-09	-1.34559	8.25119e-23	-1.30393e-09	-1.49731	6.54969e-17	-1.30393e-09	-1.48393
4274589	chr9:4274589:A:G	4.16384e-34	-1.30393e-09	-1.6878	6.88204e-23	-1.30393e-09	-1.67875	5.38399e-17	-1.30393e-09	-1.67992
4274668	chr9:4274668:A:C	1.18692e-33	-1.30393e-09	-0.640293	1.3625e-22	-1.30393e-09	-0.995761	1.17086e-16	-1.30393e-09	-0.903025
4274786	chr9:4274786:C:T	1.19052e-34	-1.76353	-1.17632	1.9369e-23	-1.67764	-1.26893	1.35382e-17	-1.75719	-1.30323
4274872	chr9:4274872:A:G	6.13272e-34	-1.30393e-09	-1.3006	8.97519e-23	-1.30393e-09	-1.4132	6.88198e-17	-1.30393e-09	-1.43444
4275262	chr9:4275262:T:C	6.41735e-33	-1.30393e-09	1.04735	5.08793e-22	-1.30393e-09	0.321791	4.69783e-16	-1.30393e-09	0.486336
4275493	chr9:4275493:C:G	2.26583e-34	-1.8339	-0.462396	2.41752e-23	-1.85917	-0.865751	1.92357e-17	-1.88546	-0.823704
4275852	chr9:4275852:A:C	7.44462e-34	-1.30393e-09	-1.10674	8.7659e-23	-1.30393e-09	-1.4368	7.33035e-17	-1.30393e-09	-1.37133
4275882	chr9:4275882:T:C	2.61019e-33	-1.30393e-09	0.14777	2.33426e-22	-1.30393e-09	-0.457385	2.06013e-16	-1.30393e-09	-0.337996
4277721	chr9:4277721:T:C	3.58787e-34	-1.0997	-0.736977	2.24311e-23	-1.35919	-1.44061	1.41911e-17	-1.60479	-1.40853
4277761	chr9:4277761:T:G	5.113e-34	-1.30393e-09	-1.48245	7.45082e-23	-1.30393e-09	-1.59934	5.91624e-17	-1.30393e-09	-1.58565
4277999	chr9:4277999:T:A	4.44553e-34	-1.30393e-09	-1.62234	7.05028e-23	-1.30393e-09	-1.6546	5.52732e-17	-1.30393e-09	-1.65365
4278192	chr9:4278192:T:C	6.43018e-34	-1.30393e-09	-1.25323	8.80585e-23	-1.30393e-09	-1.43225	6.85135e-17	-1.30393e-09	-1.4389
4278209	chr9:4278209:T:C	2.04476e-32	-1.30393e-09	2.20621	4.70753e-21	-1.30393e-09	2.54667	3.2536e-15	-1.30393e-09	2.42158
4278462	chr9:4278462:G:A	1.85258e-33	-1.30393e-09	-0.19507	2.51419e-22	-1.30393e-09	-0.383129	1.98877e-16	-1.30393e-09	-0.373248
4278540	chr9:4278540:A:T	4.25016e-34	-1.30393e-09	-1.66728	7.60398e-23	-1.30393e-09	-1.57899	6.05816e-17	-1.30393e-09	-1.56194
4278959	chr9:4278959:A:G	6.19363e-32	-1.30393e-09	3.31446	1.49651e-20	-1.30393e-09	3.70323	1.03778e-14	-1.30393e-09	3.58149
4278996	chr9:4278996:T:A	2.30087e-34	-0.812371	-1.46858	4.5765e-23	-0.51918	-1.56755	2.77089e-17	-0.795044	-1.54914
4279057	chr9:4279057:T:G	2.41246e-32	-1.30393e-09	2.37158	5.52977e-21	-1.30393e-09	2.70765	3.82376e-15	-1.30393e-09	2.58305
4279816	chr9:4279816:T:C	6.93355e-34	-1.30393e-09	-1.17786	9.48511e-23	-1.30393e-09	-1.35794	7.36167e-17	-1.30393e-09	-1.36706
4280326	chr9:4280326:T:A	4.21949e-34	-1.30393e-09	-1.67452	6.86874e-23	-1.30393e-09	-1.68069	5.34259e-17	-1.30393e-09	-1.68764
4280350	chr9:4280350:T:C	8.44722e-35	-1.59668	-1.6863	2.27707e-23	-1.11854	-1.66624	1.80152e-17	-1.09733	-1.6774
4280651	chr9:4280651:A:G	4.15816e-35	-2.5822	-1.40954	1.12942e-23	-2.52835	-0.957615	7.41861e-18	-2.63569	-1.02626
4280732	chr9:4280732:A:G	5.91402e-35	-1.99836	-1.64113	1.62736e-23	-1.43883	-1.68188	1.25215e-17	-1.44912	-1.68937
4281387	chr9:4281387:CT:C	1.46854e-34	-1.0834	-1.64657	3.23529e-23	-0.861293	-1.57226	1.90712e-17	-1.1221	-1.59565
4281463	chr9:4281463:G:A	4.39505e-34	-1.30393e-09	-1.63376	7.80138e-23	-1.30393e-09	-1.55337	6.07297e-17	-1.30393e-09	-1.5595
4281777	chr9:4281777:G:A	1.94891e-34	-0.784275	-1.66269	3.40944e-23	-0.69075	-1.69037	2.26972e-17	-0.853778	-1.68991
4282097	chr9:4282097:T:C	8.70392e-34	-1.30393e-09	-0.950463	1.22502e-22	-1.30393e-09	-1.10213	9.41262e-17	-1.30393e-09	-1.1213
4282334	chr9:4282334:G:T	3.94613e-35	-2.35492	-1.68917	7.68959e-24	-2.20862	-1.66177	6.12899e-18	-2.18845	-1.66445
4282536	chr9:4282536:A:G	1.66168e-34	-2.58579	-0.0206143	9.32427e-24	-2.31589	-1.36174	7.18276e-18	-2.39454	-1.29971
4282543	chr9:4282543:A:T	4.57432e-34	-1.30393e-09	-1.59378	7.92639e-23	-1.30393e-09	-1.53747	6.18244e-17	-1.30393e-09	-1.54164
4282782	chr9:4282782:T:C	1.66842e-33	-0.944296	0.644519	5.67992e-23	-1.22018	-0.650553	4.31131e-17	-1.30447	-0.597639
4282942	chr9:4282942:T:G	5.13721e-35	-2.7703	-1.01001	5.43622e-24	-2.69988	-1.51729	4.24426e-18	-2.73249	-1.48787
4282998	chr9:4282998:G:T	1.40295e-34	-2.77566	-7.1114e-10	2.36781e-23	-2.7457	-7.1114e-10	1.84493e-17	-2.75091	-7.1114e-10
4283137	chr9:4283137:G:T	2.72147e-35	-2.73591	-1.67974	4.51035e-24	-2.75969	-1.64419	3.58233e-18	-2.74778	-1.64214
4283597	chr9:4283597:T:G	3.70259e-35	-2.44908	-1.65871	6.86231e-24	-2.29332	-1.69089	5.4168e-18	-2.28554	-1.69089
4283711	chr9:4283711:T:G	4.43856e-34	-1.30393e-09	-1.62391	8.23653e-23	-1.30393e-09	-1.49909	6.54291e-17	-1.30393e-09	-1.48497
4283856	chr9:4283856:G:C	1.1256e-34	-1.81986	-1.17606	1.77064e-23	-1.4116	-1.62472	1.14733e-17	-1.62026	-1.60565
4283923	chr9:4283923:C:T	1.07151e-34	-2.37217	-0.673005	1.73747e-23	-1.84905	-1.20619	1.35694e-17	-1.91596	-1.14216
4284391	chr9:4284391:T:C	3.04614e-35	-2.62708	-1.67586	6.80063e-24	-2.42336	-1.56987	5.04025e-18	-2.45723	-1.59125
4284582	chr9:4284582:T:C	5.2458e-34	-1.30393e-09	-1.45681	7.74864e-23	-1.30393e-09	-1.56015	6.09361e-17	-1.30393e-09	-1.55611
4285114	chr9:4285114:A:G	5.51413e-34	-1.30393e-09	-1.40692	8.11107e-23	-1.30393e-09	-1.51444	6.32568e-17	-1.30393e-09	-1.51873
4285707	chr9:4285707:C:A	2.05785e-34	-1.20292	-1.18966	3.9891e-23	-1.04851	-1.17559	2.51898e-17	-1.27856	-1.16094
4286603	chr9:4286603:A:G	4.19711e-35	-2.40555	-1.57687	7.48531e-24	-2.23136	-1.66595	5.93074e-18	-2.22339	-1.6624
4286655	chr9:4286655:A:C	1.8385e-34	-2.55322	0.0479332	2.16892e-23	-2.05863	-0.774805	1.72692e-17	-2.13511	-0.681901
4286874	chr9:4286874:G:C	7.91631e-34	-1.30393e-09	-1.04531	1.57694e-22	-1.30393e-09	-0.849595	1.27424e-16	-1.30393e-09	-0.818412
4286898	chr9:4286898:C:T	2.79855e-35	-2.69713	-1.69059	5.49707e-24	-2.55238	-1.65366	4.16522e-18	-2.57426	-1.66491
4287021	chr9:4287021:G:T	4.28839e-34	-1.49299	-0.165332	8.4877e-23	-0.561265	-0.907783	6.60352e-17	-0.63174	-0.844007
4287089	chr9:4287089:C:T	8.9294e-35	-1.56383	-1.66364	1.28809e-23	-1.82712	-1.52738	9.0928e-18	-1.93907	-1.51938
4287113	chr9:4287113:C:T	1.69341e-34	-2.28196	-0.305537	2.6289e-23	-1.56053	-1.08057	1.9424e-17	-1.68452	-1.01491
4287125	chr9:4287125:A:G	5.36701e-34	-1.30393e-09	-1.43397	7.82225e-23	-1.30393e-09	-1.55069	6.16062e-17	-1.30393e-09	-1.54517
4287190	chr9:4287190:C:T	2.653e-34	-1.71532	-0.423223	5.52381e-23	-0.797299	-1.1013	3.96793e-17	-0.938908	-1.0462
4287211	chr9:4287211:G:C	5.95348e-34	-2.64826	1.318	1.40422e-23	-2.39683	-0.871353	1.1182e-17	-2.47709	-0.774536
4287234	chr9:4287234:C:T	2.04721e-34	-1.97286	-0.424892	3.53209e-23	-1.31783	-1.02795	2.80006e-17	-1.38156	-0.95215
4287466	chr9:4287466:A:G	5.07149e-34	-2.63625	1.14564	1.29339e-23	-2.38027	-0.970131	1.03341e-17	-2.45209	-0.878398
4287584	chr9:4287584:C:T	4.28045e-35	-2.33901	-1.62375	8.57886e-24	-2.20784	-1.55311	6.80779e-18	-2.18916	-1.55871
4287998	chr9:4287998:C:T	3.69541e-34	-1.94034	0.133199	5.76366e-23	-1.09502	-0.761073	4.46628e-17	-1.17239	-0.694408
4288070	chr9:4288070:G:T	4.21377e-35	-2.33445	-1.64402	8.38676e-24	-2.20131	-1.58229	6.64713e-18	-2.18464	-1.58711
4288098	chr9:4288098:T:C	3.25893e-34	-2.04029	0.107452	4.95695e-23	-1.22839	-0.778487	3.84644e-17	-1.30662	-0.709581
4288367	chr9:4288367:C:T	1.05593e-34	-2.13251	-0.927303	2.01255e-23	-1.52024	-1.38802	1.57596e-17	-1.56884	-1.33965
4288424	chr9:4288424:G:T	1.09586e-34	-2.22922	-0.79348	1.92047e-23	-1.66562	-1.28947	1.52203e-17	-1.7122	-1.23111
4288644	chr9:4288644:C:T	2.04347e-33	-1.30393e-09	-0.0970007	4.17653e-22	-1.30393e-09	0.1244	3.41812e-16	-1.30393e-09	0.168326
4288709	chr9:4288709:A:G	3.82285e-35	-2.45823	-1.61759	7.6746e-24	-2.18229	-1.69005	5.98233e-18	-2.19185	-1.68528
4288930	chr9:4288930:C:T	4.20336e-35	-2.49665	-1.48429	7.55694e-24	-2.29545	-1.59233	5.86795e-18	-2.32242	-1.57401
4289006	chr9:4289006:T:C	3.67469e-35	-2.45325	-1.6621	7.10794e-24	-2.33857	-1.61047	5.63921e-18	-2.32226	-1.61393
4289196	chr9:4289196:T:C	1.15723e-34	-2.63597	-0.332235	7.86346e-24	-2.39117	-1.45686	5.97416e-18	-2.46424	-1.41426
4289440	chr9:4289440:G:A	1.06871e-34	-1.36076	-1.68702	1.22395e-23	-1.78974	-1.61584	8.54236e-18	-1.90669	-1.6142
4289657	chr9:4289657:G:A	1.23064e-34	-1.65663	-1.25007	2.62115e-23	-1.03939	-1.60466	2.08675e-17	-1.04856	-1.57918
4290544	chr9:4290544:T:C	1.73985e-34	-2.77526	0.214827	9.22423e-24	-2.7602	-0.92822	7.58366e-18	-2.77534	-0.864601
4290897	chr9:4290897:C:T	1.243e-34	-2.10493	-0.791781	2.42921e-23	-1.41188	-1.30822	1.83908e-17	-1.5024	-1.25169
4291344	chr9:4291344:A:G	6.08197e-34	-1.30393e-09	-1.30891	8.60756e-23	-1.30393e-09	-1.45502	6.69228e-17	-1.30393e-09	-1.4624
4291747	chr9:4291747:C:G	1.07148e-34	-2.66896	-0.376237	7.63505e-24	-2.48443	-1.39307	5.95635e-18	-2.54005	-1.34142
4291759	chr9:4291759:C:A	4.49784e-34	-1.30393e-09	-1.61064	8.29394e-23	-1.30393e-09	-1.49214	6.42903e-17	-1.30393e-09	-1.50253
4291928	chr9:4291928:A:C	2.60602e-35	-2.76818	-1.69082	5.15417e-24	-2.77936	-1.49109	3.91011e-18	-2.77877	-1.5236
4292059	chr9:4292059:A:T	5.8597e-34	-1.30393e-09	-1.34614	8.52864e-23	-1.30393e-09	-1.46424	6.64358e-17	-1.30393e-09	-1.4697
4292083	chr9:4292083:G:A	2.73293e-35	-2.73277	-1.67867	4.32321e-24	-2.75537	-1.69089	3.42511e-18	-2.74395	-1.69086
4292150	chr9:4292150:G:A	1.10702e-33	-1.30393e-09	-0.709977	1.34693e-22	-1.30393e-09	-1.00725	1.07136e-16	-1.30393e-09	-0.991839
4292219	chr9:4292219:G:A	1.22434e-34	-2.45095	-0.460881	1.74621e-23	-1.93078	-1.11943	1.39241e-17	-1.98007	-1.05224
4292309	chr9:4292309:A:G	4.90326e-35	-2.16882	-1.6581	9.82388e-24	-2.02967	-1.59576	7.76865e-18	-2.01774	-1.5981
4292349	chr9:4292349:C:T	5.56065e-34	-1.30393e-09	-1.39852	8.1507e-23	-1.30393e-09	-1.50956	6.369e-17	-1.30393e-09	-1.51191
4292648	chr9:4292648:G:A	4.84288e-34	-1.30393e-09	-1.53673	7.35675e-23	-1.30393e-09	-1.61205	5.77018e-17	-1.30393e-09	-1.61065
4292781	chr9:4292781:T:A	4.1898e-34	-1.30393e-09	-1.68158	6.80092e-23	-1.30393e-09	-1.69061	5.32718e-17	-1.30393e-09	-1.69053
4292848	chr9:4292848:A:G	1.49669e-34	-2.71098	-7.1114e-10	2.87334e-23	-2.55219	-7.1114e-10	2.25693e-17	-2.54934	-7.1114e-10
4293239	chr9:4293239:C:T	8.6449e-34	0.184205	-1.14147	1.93559e-22	0.984658	-1.62933	1.12531e-16	0.663301	-1.60601
4293393	chr9:4293393:A:C	5.68437e-34	-1.30393e-09	-1.37652	8.25048e-23	-1.30393e-09	-1.49739	6.45642e-17	-1.30393e-09	-1.49827
4294128	chr9:4294128:T:G	6.16323e-34	-1.30393e-09	-1.29564	8.81405e-23	-1.30393e-09	-1.43132	6.88312e-17	-1.30393e-09	-1.43428
4294504	chr9:4294504:T:C	8.15628e-34	-1.30393e-09	-1.01545	9.46818e-23	-1.30393e-09	-1.35973	7.86431e-17	-1.30393e-09	-1.30102
4294517	chr9:4294517:A:C	5.91442e-34	-1.30393e-09	-1.33684	8.5316e-23	-1.30393e-09	-1.46389	6.66301e-17	-1.30393e-09	-1.46678
4294610	chr9:4294610:A:T	2.30414e-33	-1.30393e-09	0.0230584	4.76131e-22	-1.30393e-09	0.255443	3.90567e-16	-1.30393e-09	0.301665
4294674	chr9:4294674:C:T	9.39625e-35	-2.23894	-0.937571	1.68069e-23	-1.69503	-1.39343	1.33538e-17	-1.732	-1.34213
4294861	chr9:4294861:T:C	5.54071e-34	-1.30393e-09	-1.40211	8.03595e-23	-1.30393e-09	-1.52374	6.3198e-17	-1.30393e-09	-1.51966
4294951	chr9:4294951:G:A	4.47567e-35	-2.39151	-1.52666	8.38638e-24	-2.32547	-1.45817	6.57847e-18	-2.32195	-1.46019
4295203	chr9:4295203:T:C	5.41466e-34	-1.30393e-09	-1.42513	7.97605e-23	-1.30393e-09	-1.53122	6.2263e-17	-1.30393e-09	-1.53457
4295281	chr9:4295281:T:C	1.31498e-34	-1.90725	-0.933157	2.9302e-23	-1.1115	-1.4211	2.11663e-17	-1.23462	-1.3789
4295521	chr9:4295521:A:T	4.40131e-34	-1.30393e-09	-1.63233	7.00614e-23	-1.30393e-09	-1.66088	5.51314e-17	-1.30393e-09	-1.65622
4295880	chr9:4295880:T:G	6.48688e-34	-2.67371	1.42925	1.70901e-23	-2.39355	-0.678198	1.39844e-17	-2.46713	-0.560861
4296169	chr9:4296169:T:C	4.18366e-34	-1.30393e-09	-1.68305	6.80462e-23	-1.30393e-09	-1.69006	5.32671e-17	-1.30393e-09	-1.69062
4296430	chr9:4296430:A:G	6.22701e-34	-2.51421	1.22887	1.65445e-23	-2.20797	-0.896224	1.28994e-17	-2.29903	-0.809731
4296486	chr9:4296486:C:T	7.83919e-35	-2.21998	-1.1377	1.53206e-23	-1.67016	-1.51089	1.20808e-17	-1.7039	-1.47042
4296740	chr9:4296740:A:C	4.18156e-34	-1.30393e-09	-1.68355	6.7992e-23	-1.30393e-09	-1.69086	5.3269e-17	-1.30393e-09	-1.69058
4296760	chr9:4296760:A:T	2.42833e-33	-1.30393e-09	0.0755536	5.03927e-22	-1.30393e-09	0.31218	4.16181e-16	-1.30393e-09	0.365186
4297036	chr9:4297036:A:C	6.79521e-35	-2.00172	-1.49889	1.42584e-23	-1.64201	-1.61089	1.00592e-17	-1.76249	-1.59496
4297603	chr9:4297603:T:C	8.27827e-35	-1.63795	-1.66524	2.55627e-23	-1.21831	-1.4508	1.40739e-17	-1.53229	-1.48932
4297892	chr9:4297892:T:C	3.06054e-34	-1.45676	-0.53888	1.03404e-22	-1.09667	-0.17494	8.40256e-17	-1.05591	-0.178903
4297895	chr9:4297895:G:C	7.84977e-34	-1.30393e-09	-1.05375	1.08566e-22	-1.30393e-09	-1.22289	8.55968e-17	-1.30393e-09	-1.21629
4297991	chr9:4297991:G:A	3.53283e-34	-0.161447	-1.69069	8.70309e-23	0.245016	-1.689	7.11014e-17	0.288592	-1.69042
4298365	chr9:4298365:A:C	4.15327e-34	-1.30393e-09	-1.69034	6.93962e-23	-1.30393e-09	-1.67042	5.40614e-17	-1.30393e-09	-1.67581
4298541	chr9:4298541:A:G	5.36976e-34	-1.30393e-09	-1.43345	8.30393e-23	-1.30393e-09	-1.49094	6.40029e-17	-1.30393e-09	-1.50701
4298810	chr9:4298810:G:A	7.90197e-34	-1.30393e-09	-1.04712	1.44277e-22	-1.30393e-09	-0.938518	1.11041e-16	-1.30393e-09	-0.95604
4299257	chr9:4299257:A:G	2.92331e-35	-2.77722	-1.56689	7.24956e-24	-2.73615	-1.19316	5.36541e-18	-2.75494	-1.23102
4300003	chr9:4300003:G:A	2.032e-34	-2.40521	-7.1114e-10	2.71692e-23	-2.60817	-7.1114e-10	2.23363e-17	-2.55972	-7.1114e-10
4300238	chr9:4300238:ACACACACACT:GCACACACACT	5.14495e-34	-1.30393e-09	-1.47622	7.89767e-23	-1.30393e-09	-1.5411	6.18381e-17	-1.30393e-09	-1.54142
4300430	chr9:4300430:T:C	3.95961e-35	-2.46675	-1.57393	4.22811e-24	-2.77766	-1.69083	3.30577e-18	-2.77937	-1.6909
4300501	chr9:4300501:G:A	6.52523e-35	-2.76421	-0.776937	5.49222e-24	-2.63463	-1.57228	4.56063e-18	-2.60746	-1.54102
4300611	chr9:4300611:A:T	8.11295e-34	-1.30393e-09	-1.02077	8.64284e-23	-1.30393e-09	-1.45093	7.10975e-17	-1.30393e-09	-1.40188
4300684	chr9:4300684:A:T	2.06979e-34	-2.38679	-7.1114e-10	5.19e-23	-1.96093	-7.1114e-10	4.06546e-17	-1.96082	-7.1114e-10
4300794	chr9:4300794:T:C	1.91154e-34	-2.46633	-7.1114e-10	2.55731e-23	-2.66871	-7.1114e-10	2.08652e-17	-2.62785	-7.1114e-10
4300862	chr9:4300862:T:C	7.05007e-35	-2.73683	-0.726954	5.29589e-24	-2.68909	-1.55423	4.37693e-18	-2.66956	-1.52003
4300927	chr9:4300927:G:T	1.66309e-33	-1.30393e-09	-0.302977	1.43003e-22	-1.30393e-09	-0.947383	1.2166e-16	-1.30393e-09	-0.864704
4300935	chr9:4300935:C:T	1.77518e-34	-2.61685	0.0765181	8.65546e-24	-2.75523	-0.996831	7.06687e-18	-2.75707	-0.953451
4300981	chr9:4300981:C:G	5.13358e-34	-2.349	0.870566	5.94791e-23	-2.61107	0.786447	5.20072e-17	-2.55821	0.843654
4301079	chr9:4301079:A:G	1.93494e-34	-2.45416	-7.1114e-10	2.57674e-23	-2.66114	-7.1114e-10	2.10358e-17	-2.61971	-7.1114e-10
4301153	chr9:4301153:C:CATGG	4.24988e-34	-1.30393e-09	-1.66734	6.85431e-23	-1.30393e-09	-1.68279	5.33385e-17	-1.30393e-09	-1.68928
4301156	chr9:4301156:AAC:A	4.27796e-34	-1.30393e-09	-1.66076	6.83195e-23	-1.30393e-09	-1.68606	5.32716e-17	-1.30393e-09	-1.69053
4301167	chr9:4301167:G:A	5.22792e-34	-1.30393e-09	-1.46022	1.21033e-22	-1.30393e-09	-1.11419	9.43498e-17	-1.30393e-09	-1.11893
4301274	chr9:4301274:G:C	5.45393e-34	-1.30393e-09	-1.4179	1.28322e-22	-1.30393e-09	-1.05571	1.00145e-16	-1.30393e-09	-1.05932
4301293	chr9:4301293:T:C	6.61154e-35	-2.73421	-0.793794	5.15622e-24	-2.69244	-1.5776	4.24474e-18	-2.67364	-1.54662
4301299	chr9:4301299:G:C	5.48506e-34	-1.30393e-09	-1.41221	1.29479e-22	-1.30393e-09	-1.04673	1.01068e-16	-1.30393e-09	-1.05014
4301546	chr9:4301546:C:G	2.37088e-33	-1.30393e-09	0.0516081	2.56019e-22	-1.30393e-09	-0.364998	1.91732e-16	-1.30393e-09	-0.409838
4301601	chr9:4301601:G:A	6.43634e-35	-2.7442	-0.810663	5.1989e-24	-2.67745	-1.58435	4.29072e-18	-2.6561	-1.55338
4301810	chr9:4301810:A:G	3.06313e-33	-1.30393e-09	0.307788	1.93958e-22	-1.30393e-09	-0.64261	1.63606e-16	-1.30393e-09	-0.568476
4301986	chr9:4301986:TTTTTTC:T	1.70039e-34	-2.58338	-7.1114e-10	2.4039e-23	-2.73058	-7.1114e-10	1.93634e-17	-2.70255	-7.1114e-10
4301988	chr9:4301988:TTTTC:T	1.08408e-33	-1.30393e-09	-0.730917	1.50522e-22	-1.30393e-09	-0.896141	1.21752e-16	-1.30393e-09	-0.86395
4302024	chr9:4302024:C:T	4.51777e-34	-2.53279	0.92657	5.6369e-23	-2.71655	0.838219	4.85277e-17	-2.68375	0.89995
4302237	chr9:4302237:A:G	8.54425e-34	-1.30393e-09	-0.968977	1.2333e-22	-1.30393e-09	-1.09539	9.88413e-17	-1.30393e-09	-1.07242
4302544	chr9:4302544:G:C	5.02297e-34	-1.30393e-09	-1.50021	7.51472e-23	-1.30393e-09	-1.5908	5.90846e-17	-1.30393e-09	-1.58697
4302547	chr9:4302547:T:A	8.25543e-34	-1.30393e-09	-1.00337	8.72503e-23	-1.30393e-09	-1.44147	7.19193e-17	-1.30393e-09	-1.39039
4302614	chr9:4302614:C:T	1.74542e-33	-2.6208	2.36615	1.3686e-22	-2.77037	1.77908	1.06842e-16	-2.7514	1.75681
4303166	chr9:4303166:C:A	1.4133e-33	-1.30393e-09	-0.46572	1.64391e-22	-1.30393e-09	-0.808003	1.23732e-16	-1.30393e-09	-0.84782
4303213	chr9:4303213:A:G	3.30474e-35	-2.66854	-1.55293	5.93006e-24	-2.4397	-1.69051	5.0538e-18	-2.35953	-1.68626
4303239	chr9:4303239:G:C	5.46268e-34	-1.30393e-09	-1.4163	8.12164e-23	-1.30393e-09	-1.51313	6.2286e-17	-1.30393e-09	-1.5342
4303313	chr9:4303313:G:A	8.36583e-35	-2.75275	-0.539911	5.86505e-24	-2.6619	-1.47934	4.88794e-18	-2.6414	-1.43777
4303354	chr9:4303354:G:A	5.33201e-34	-1.30393e-09	-1.44051	8.1239e-23	-1.30393e-09	-1.51286	6.35331e-17	-1.30393e-09	-1.51437
4303414	chr9:4303414:A:G	4.20286e-34	-1.30393e-09	-1.67847	6.91679e-23	-1.30393e-09	-1.67371	5.35928e-17	-1.30393e-09	-1.68452
4303517	chr9:4303517:C:T	7.96782e-35	-2.7528	-0.588607	5.74547e-24	-2.66035	-1.50149	4.78011e-18	-2.63958	-1.46189
4303680	chr9:4303680:T:A	3.35784e-33	-1.30393e-09	0.399647	4.14383e-22	-1.30393e-09	0.116541	3.4397e-16	-1.30393e-09	0.174619
4303682	chr9:4303682:C:T	8.25505e-35	-2.63342	-0.672573	6.25751e-24	-2.73787	-1.3386	4.99389e-18	-2.75458	-1.30314
4303864	chr9:4303864:T:C	5.22429e-34	-1.30393e-09	-1.46092	7.98499e-23	-1.30393e-09	-1.5301	6.24586e-17	-1.30393e-09	-1.53143
4303969	chr9:4303969:T:C	7.41237e-35	-2.76238	-0.65129	5.74014e-24	-2.63776	-1.52501	4.77435e-18	-2.61593	-1.48675
4304108	chr9:4304108:G:C	5.44732e-34	-1.30393e-09	-1.41911	8.25052e-23	-1.30393e-09	-1.49739	6.4579e-17	-1.30393e-09	-1.49805
4304117	chr9:4304117:C:G	5.65997e-35	-2.15991	-1.52349	7.28812e-24	-2.66312	-1.26089	5.76835e-18	-2.65026	-1.26329
4304178	chr9:4304178:G:A	2.86643e-35	-2.77932	-1.58443	4.8869e-24	-2.63503	-1.68866	3.95337e-18	-2.60264	-1.68872
4304197	chr9:4304197:C:G	8.95844e-35	-1.6574	-1.56683	5.3464e-24	-2.55037	-1.68346	4.29421e-18	-2.51928	-1.68938
4304465	chr9:4304465:T:C	6.00703e-35	-1.99718	-1.62671	5.18738e-24	-2.57344	-1.69059	4.1497e-18	-2.55203	-1.69087
4304480	chr9:4304480:C:T	2.69277e-35	-2.77147	-1.65478	5.68932e-24	-2.71972	-1.45194	4.51083e-18	-2.69384	-1.46562
4304742	chr9:4304742:T:G	1.39942e-34	-2.77818	-7.1114e-10	2.29731e-23	-2.77593	-7.1114e-10	1.80485e-17	-2.77287	-7.1114e-10
4304870	chr9:4304870:C:T	4.50194e-34	-1.30393e-09	-1.60973	7.06247e-23	-1.30393e-09	-1.65287	5.47065e-17	-1.30393e-09	-1.66395
4304876	chr9:4304876:T:C	9.10642e-35	-2.36596	-0.841881	1.25969e-23	-2.16597	-1.21083	1.09215e-17	-2.06096	-1.21424
4305129	chr9:4305129:A:G	2.8832e-34	-2.62287	0.567535	2.1543e-23	-2.25299	-0.587212	1.97293e-17	-2.18342	-0.500407
4305320	chr9:4305320:G:A	9.52657e-35	-2.69085	-0.471886	1.00385e-23	-2.43873	-1.16509	9.16905e-18	-2.36945	-1.08065
4305348	chr9:4305348:T:C	5.35576e-35	-2.28491	-1.45374	1.07605e-23	-2.18008	-1.35429	9.46628e-18	-2.05559	-1.36261
4305501	chr9:4305501:G:C	9.62812e-34	-1.30393e-09	-0.849548	9.96866e-23	-1.30393e-09	-1.30822	8.46788e-17	-1.30393e-09	-1.22707
4305502	chr9:4305502:C:T	4.78845e-33	-1.30393e-09	0.754555	5.76027e-22	-1.30393e-09	0.445904	4.7968e-16	-1.30393e-09	0.507183
4305589	chr9:4305589:G:A	3.64308e-33	-1.30393e-09	0.481177	4.47261e-22	-1.30393e-09	0.192891	3.71099e-16	-1.30393e-09	0.250534
4305850	chr9:4305850:G:C	1.08534e-33	-1.30393e-09	-0.729755	2.26876e-22	-1.30393e-09	-0.485847	1.69497e-16	-1.30393e-09	-0.533099
4305959	chr9:4305959:G:A	1.94362e-34	-0.990172	-1.45951	2.36448e-23	-1.08781	-1.6593	1.83687e-17	-1.12395	-1.63134
4306158	chr9:4306158:C:T	1.007e-32	-1.30393e-09	1.49791	1.21808e-21	-1.30393e-09	1.19478	1.03377e-15	-1.30393e-09	1.27504
4306300	chr9:4306300:AG:A	2.08759e-34	-0.821458	-1.55677	6.67115e-23	-0.151978	-1.5579	4.87274e-17	-0.190501	-1.58919
4306645	chr9:4306645:C:T	5.18036e-34	-1.30393e-09	-1.46936	7.73298e-23	-1.30393e-09	-1.56217	6.03624e-17	-1.30393e-09	-1.56557
4307145	chr9:4307145:T:C	2.04039e-33	-1.30393e-09	-0.0985091	2.54284e-22	-1.30393e-09	-0.371799	2.01263e-16	-1.30393e-09	-0.36132
4307196	chr9:4307196:G:A	5.49882e-35	-2.27788	-1.43441	1.10944e-23	-2.1681	-1.33571	9.85518e-18	-2.03694	-1.341
4307302	chr9:4307302:A:C	1.81775e-33	-1.30393e-09	-0.21405	2.27857e-22	-1.30393e-09	-0.481534	1.80078e-16	-1.30393e-09	-0.472546
4307504	chr9:4307504:T:C	3.91037e-35	-2.47071	-1.58248	5.52228e-24	-2.53758	-1.66388	4.62574e-18	-2.47063	-1.66367
4307524	chr9:4307524:C:T	3.94973e-35	-2.61002	-1.43315	4.43049e-24	-2.73657	-1.68518	3.46873e-18	-2.74119	-1.68095
4307539	chr9:4307539:G:A	4.24695e-35	-2.60073	-1.36989	8.84822e-24	-2.72428	-1.00575	6.67588e-18	-2.73036	-1.03707
4307572	chr9:4307572:C:T	1.00234e-34	-1.45999	-1.65191	2.83362e-23	-1.00024	-1.56587	2.1282e-17	-1.02536	-1.58271
4307589	chr9:4307589:T:C	1.48024e-33	-0.551884	0.13244	1.77713e-22	-0.113438	-0.616642	1.55142e-16	-0.0813923	-0.540204
4307649	chr9:4307649:T:G	4.84312e-35	-2.41156	-1.4277	6.78907e-24	-2.693	-1.30194	5.33773e-18	-2.69005	-1.30108
4307733	chr9:4307733:A:G	1.45477e-34	-1.20388	-1.5355	3.63924e-23	-0.75326	-1.56263	2.9591e-17	-0.757335	-1.52113
4307760	chr9:4307760:G:A	4.52357e-35	-2.65661	-1.25091	4.54725e-24	-2.75607	-1.63966	3.5851e-18	-2.7598	-1.62935
4307920	chr9:4307920:T:C	2.01569e-34	-2.25465	-0.158623	1.50879e-23	-2.32873	-0.867627	1.24826e-17	-2.2752	-0.866401
4308010	chr9:4308010:C:A	2.59685e-35	-2.77683	-1.68569	4.28792e-24	-2.77541	-1.67904	3.37576e-18	-2.77298	-1.67634
4308270	chr9:4308270:G:C	4.39361e-35	-2.64871	-1.28796	5.48558e-24	-2.53614	-1.67199	4.86926e-18	-2.39867	-1.68432
4308429	chr9:4308429:C:G	7.82707e-34	-1.30393e-09	-1.05665	1.12678e-22	-1.30393e-09	-1.18571	9.03861e-17	-1.30393e-09	-1.16184
4308576	chr9:4308576:C:T	3.65109e-34	-1.81921	-7.1114e-10	5.43745e-23	-1.91436	-7.1114e-10	3.69219e-17	-2.05713	-7.1114e-10
4308582	chr9:4308582:A:G	4.59475e-35	-2.35085	-1.54106	5.2374e-24	-2.5645	-1.68993	4.02649e-18	-2.58219	-1.69085
4308786	chr9:4308786:C:G	2.79534e-33	-1.30393e-09	0.216301	3.68106e-22	-1.30393e-09	-0.00187894	2.87153e-16	-1.30393e-09	-0.00592137
4308788	chr9:4308788:C:T	6.53923e-34	-1.30393e-09	-1.23642	1.21097e-22	-1.30393e-09	-1.11366	9.13228e-17	-1.30393e-09	-1.15153
4308974	chr9:4308974:A:G	3.20986e-34	-0.909876	-1.03813	6.23958e-23	-0.450018	-1.32674	5.15717e-17	-0.442145	-1.28082
4309006	chr9:4309006:C:T	1.61691e-34	-1.03842	-1.5953	3.42558e-23	-0.706313	-1.67008	2.83201e-17	-0.658182	-1.66418
4309100	chr9:4309100:A:T	5.8776e-34	-1.30393e-09	-1.34309	8.84166e-23	-1.30393e-09	-1.42819	7.06708e-17	-1.30393e-09	-1.4079
4310414	chr9:4310414:G:A	4.19113e-34	-1.30393e-09	-1.68126	6.80363e-23	-1.30393e-09	-1.69021	5.3274e-17	-1.30393e-09	-1.69049
4310693	chr9:4310693:A:C	4.21613e-34	-1.30393e-09	-1.67532	7.09852e-23	-1.30393e-09	-1.64778	5.54617e-17	-1.30393e-09	-1.65024
4311101	chr9:4311101:T:A	2.9214e-35	-2.669	-1.67576	4.40529e-24	-2.74024	-1.68721	3.57796e-18	-2.70261	-1.68853
4311172	chr9:4311172:G:A	1.16567e-33	-1.09778	0.439425	1.29119e-22	-0.697122	-0.352398	1.09686e-16	-0.705037	-0.263273
4311174	chr9:4311174:T:C	6.18929e-34	-0.613085	-0.678331	9.95075e-23	0.0154769	-1.3255	4.8183e-17	-0.468346	-1.32258
4311450	chr9:4311450:T:C	4.86802e-34	-1.30393e-09	-1.53155	7.46804e-23	-1.30393e-09	-1.59703	5.74144e-17	-1.30393e-09	-1.61564
4311574	chr9:4311574:A:G	3.18856e-35	-2.60584	-1.65141	4.85739e-24	-2.63904	-1.69071	4.31126e-18	-2.51596	-1.68874
4311777	chr9:4311777:T:C	3.52045e-35	-2.69722	-1.46101	4.63934e-24	-2.75384	-1.62183	3.69282e-18	-2.74942	-1.61013
4311864	chr9:4311864:T:C	1.59795e-34	-1.02577	-1.61974	6.76005e-23	-0.458551	-1.23808	5.55169e-17	-0.390212	-1.25904
4311892	chr9:4311892:C:T	6.66962e-35	-1.8328	-1.68645	1.03469e-23	-1.8841	-1.68946	8.95223e-18	-1.78595	-1.68808
4312053	chr9:4312053:T:C	1.43023e-34	-2.7564	-7.1114e-10	2.38572e-23	-2.73817	-7.1114e-10	1.85623e-17	-2.7448	-7.1114e-10
4312061	chr9:4312061:C:T	4.6308e-34	-1.30393e-09	-1.58151	7.19374e-23	-1.30393e-09	-1.63445	5.56034e-17	-1.30393e-09	-1.64769
4312066	chr9:4312066:T:G	4.15094e-34	-1.30393e-09	-1.6909	7.86378e-23	-1.30393e-09	-1.5454	5.96283e-17	-1.30393e-09	-1.57781
4312079	chr9:4312079:C:T	5.68485e-34	-1.30393e-09	-1.37643	8.53085e-23	-1.30393e-09	-1.46398	6.73329e-17	-1.30393e-09	-1.45629
4312093	chr9:4312093:T:C	2.68605e-34	-2.12616	-7.1114e-10	6.092e-23	-1.80069	-7.1114e-10	4.89585e-17	-1.77496	-7.1114e-10
4312257	chr9:4312257:CAGG:C	7.1498e-34	-1.30393e-09	-1.14715	1.03749e-22	-1.30393e-09	-1.26827	8.30544e-17	-1.30393e-09	-1.24644
4312533	chr9:4312533:A:G	4.16167e-34	-1.30393e-09	-1.68832	6.80117e-23	-1.30393e-09	-1.69057	5.32543e-17	-1.30393e-09	-1.69086
4312564	chr9:4312564:A:G	1.38507e-34	-1.64168	-1.1468	1.37784e-23	-1.77305	-1.5141	1.06594e-17	-1.81717	-1.48232
4312917	chr9:4312917:C:T	2.07101e-34	-2.3862	-7.1114e-10	3.92507e-23	-2.24028	-7.1114e-10	2.83824e-17	-2.32016	-7.1114e-10
4313237	chr9:4313237:C:A	4.55603e-34	-1.30393e-09	-1.59778	6.88266e-23	-1.30393e-09	-1.67866	5.46476e-17	-1.30393e-09	-1.66503
4313241	chr9:4313241:A:G	2.98601e-35	-2.67958	-1.6433	4.53998e-24	-2.75561	-1.64172	3.66578e-18	-2.72315	-1.64374
4313333	chr9:4313333:C:T	4.27248e-35	-2.72984	-1.23479	6.1557e-24	-2.77822	-1.31465	4.86688e-18	-2.76415	-1.31933
4313611	chr9:4313611:G:A	1.57138e-34	-2.66228	-7.1114e-10	2.42992e-23	-2.71981	-7.1114e-10	1.95293e-17	-2.69402	-7.1114e-10
4313617	chr9:4313617:A:G	7.6548e-35	-2.15646	-1.22502	1.34935e-23	-1.61984	-1.6882	1.06002e-17	-1.62141	-1.68365
4314068	chr9:4314068:G:C	9.93624e-35	-1.59489	-1.52574	1.78444e-23	-1.37806	-1.65051	1.63473e-17	-1.22108	-1.65079
4314288	chr9:4314288:T:C	3.3609e-35	-2.64202	-1.5626	4.22353e-24	-2.77936	-1.69022	3.36038e-18	-2.76311	-1.69077
4314409	chr9:4314409:G:A	2.91302e-35	-2.69644	-1.65119	4.46532e-24	-2.76248	-1.65143	3.58795e-18	-2.73576	-1.65259
4314427	chr9:4314427:A:G	7.69752e-35	-2.07189	-1.30404	1.46196e-23	-1.53918	-1.6887	1.11591e-17	-1.56283	-1.69085
4314701	chr9:4314701:C:T	3.76465e-35	-2.44721	-1.64396	4.49163e-24	-2.75653	-1.6515	3.55795e-18	-2.73396	-1.66279
4314875	chr9:4314875:C:T	5.61418e-34	-1.30393e-09	-1.38894	7.55681e-23	-1.30393e-09	-1.58522	5.92965e-17	-1.30393e-09	-1.58338
4315234	chr9:4315234:A:G	4.91098e-34	-1.30393e-09	-1.52276	1.1566e-22	-1.30393e-09	-1.1596	8.57572e-17	-1.30393e-09	-1.21442
4315239	chr9:4315239:G:A	4.92144e-34	-1.30393e-09	-1.52063	1.16092e-22	-1.30393e-09	-1.15587	8.60587e-17	-1.30393e-09	-1.21091
4315247	chr9:4315247:C:G	7.85649e-35	-2.43889	-0.916593	1.6061e-23	-2.3344	-0.799464	1.11869e-17	-2.42442	-0.826776
4315250	chr9:4315250:G:C	7.08882e-35	-1.76762	-1.69068	1.55746e-23	-1.51596	-1.64864	1.74821e-17	-1.15933	-1.64543
4315376	chr9:4315376:A:G	5.03989e-34	-1.30393e-09	-1.49685	1.21054e-22	-1.30393e-09	-1.11401	8.95791e-17	-1.30393e-09	-1.17081
4315378	chr9:4315378:G:A	5.01083e-34	-1.30393e-09	-1.50264	1.19825e-22	-1.30393e-09	-1.12422	8.87146e-17	-1.30393e-09	-1.18051
4315680	chr9:4315680:A:T	7.63366e-34	-1.30393e-09	-1.08167	1.01449e-22	-1.30393e-09	-1.29069	7.97385e-17	-1.30393e-09	-1.28718
4315692	chr9:4315692:C:T	4.33192e-34	-1.30393e-09	-1.64823	6.81861e-23	-1.30393e-09	-1.68801	5.35587e-17	-1.30393e-09	-1.68516
4315837	chr9:4315837:A:G	4.70419e-35	-2.27029	-1.59808	1.17084e-23	-1.81428	-1.63567	8.94694e-18	-1.82777	-1.64686
4315908	chr9:4315908:C:T	3.02971e-34	-0.399486	-1.60629	8.22546e-23	0.0729178	-1.57335	5.2229e-17	-0.121395	-1.5889
4316020	chr9:4316020:A:T	1.28165e-34	-1.70697	-1.15911	2.38288e-23	-1.29827	-1.44109	1.89605e-17	-1.27488	-1.4487
4316617	chr9:4316617:C:G	9.00836e-34	-1.30393e-09	-0.916083	1.25711e-22	-1.30393e-09	-1.07626	9.85324e-17	-1.30393e-09	-1.07555
4316681	chr9:4316681:C:T	4.57495e-34	-1.30393e-09	-1.59364	1.00702e-22	-1.30393e-09	-1.29808	7.52554e-17	-1.30393e-09	-1.34505
4316733	chr9:4316733:A:G	4.72341e-35	-2.26969	-1.5946	1.28409e-23	-1.77414	-1.58347	9.58613e-18	-1.79946	-1.60616
4316734	chr9:4316734:G:T	4.33086e-34	-1.30393e-09	-1.64847	8.91956e-23	-1.30393e-09	-1.41942	6.72042e-17	-1.30393e-09	-1.4582
4316769	chr9:4316769:T:A	5.37519e-35	-2.15659	-1.57844	1.48339e-23	-1.615	-1.59834	1.10805e-17	-1.64161	-1.61914
4316920	chr9:4316920:T:C	1.12151e-34	-1.61154	-1.38802	2.16808e-23	-1.54848	-1.28534	2.17551e-17	-1.30566	-1.28043
4317266	chr9:4317266:C:G	5.81062e-35	-2.22058	-1.43656	1.22961e-23	-1.71399	-1.68699	9.33094e-18	-1.74304	-1.68956
4317466	chr9:4317466:G:A	4.19744e-34	-1.30393e-09	-1.67976	6.89172e-23	-1.30393e-09	-1.67735	5.39641e-17	-1.30393e-09	-1.67762
4317643	chr9:4317643:G:A	4.83733e-34	-1.30393e-09	-1.53787	7.58155e-23	-1.30393e-09	-1.58195	5.92448e-17	-1.30393e-09	-1.58426
4318918	chr9:4318918:C:T	1.41285e-34	-2.76863	-7.1114e-10	2.37751e-23	-2.74161	-7.1114e-10	1.86863e-17	-2.73814	-7.1114e-10
4319212	chr9:4319212:C:T	4.24314e-34	-1.30393e-09	-1.66893	7.30546e-23	-1.30393e-09	-1.61904	5.62908e-17	-1.30393e-09	-1.6354
4319411	chr9:4319411:T:C	7.69218e-34	-1.30393e-09	-1.07403	1.44959e-22	-1.30393e-09	-0.933798	1.09434e-16	-1.30393e-09	-0.970611
4319562	chr9:4319562:C:G	5.91634e-34	-1.30393e-09	-1.33652	1.31877e-22	-1.30393e-09	-1.02838	1.01251e-16	-1.30393e-09	-1.04833
4319850	chr9:4319850:T:G	4.79587e-34	-1.30393e-09	-1.54648	1.10523e-22	-1.30393e-09	-1.20502	8.17616e-17	-1.30393e-09	-1.26213
4319892	chr9:4319892:G:C	7.52581e-34	-1.30393e-09	-1.0959	1.05326e-22	-1.30393e-09	-1.25319	8.29662e-17	-1.30393e-09	-1.2475
4320004	chr9:4320004:TGTGTGTGTGTGTGTGTGTGTGC:T	4.89304e-34	-1.30393e-09	-1.52642	6.9697e-23	-1.30393e-09	-1.66609	5.41194e-17	-1.30393e-09	-1.67474
4320028	chr9:4320028:C:T	4.72778e-34	-1.30393e-09	-1.56078	7.19527e-23	-1.30393e-09	-1.63424	5.66365e-17	-1.30393e-09	-1.62928
4320305	chr9:4320305:A:G	4.15513e-34	-1.30393e-09	-1.68989	6.94494e-23	-1.30393e-09	-1.66965	5.38305e-17	-1.30393e-09	-1.68009
4320721	chr9:4320721:G:A	4.26941e-34	-1.30393e-09	-1.66276	6.88483e-23	-1.30393e-09	-1.67835	5.41863e-17	-1.30393e-09	-1.67351
4320766	chr9:4320766:T:C	6.93753e-35	-2.26395	-1.21593	5.52449e-24	-2.67606	-1.525	4.26724e-18	-2.69938	-1.51559
4320991	chr9:4320991:G:A	5.02438e-34	-1.30393e-09	-1.49993	9.48892e-23	-1.30393e-09	-1.35754	7.42875e-17	-1.30393e-09	-1.35799
4321089	chr9:4321089:T:C	1.21157e-34	-1.23287	-1.68946	1.451e-23	-1.5495	-1.68591	9.39887e-18	-1.7435	-1.68184
4321121	chr9:4321121:C:CT	4.16345e-34	-1.30393e-09	-1.68789	7.12088e-23	-1.30393e-09	-1.64463	5.55211e-17	-1.30393e-09	-1.64917
4321129	chr9:4321129:A:T	2.04548e-34	-1.54178	-0.856823	1.30967e-23	-1.97897	-1.35892	8.2033e-18	-2.18718	-1.37422
4321203	chr9:4321203:A:G	1.77032e-34	-2.18859	-0.354483	1.73167e-23	-2.00211	-1.05647	1.34684e-17	-2.09234	-0.973254
4321209	chr9:4321209:A:G	7.7269e-35	-1.78281	-1.5893	1.16092e-23	-1.7676	-1.69085	8.89478e-18	-1.79105	-1.68942
4321291	chr9:4321291:G:A	1.24966e-33	-0.588782	-7.1114e-10	2.36186e-22	-0.445629	-7.1114e-10	1.58558e-16	-0.599813	-7.1114e-10
4321300	chr9:4321300:T:C	3.18627e-34	-1.63644	-0.318944	3.40021e-23	-1.45423	-0.929597	2.62293e-17	-1.56201	-0.837048
4321773	chr9:4321773:A:G	2.92126e-33	-2.46103	2.7214	8.32747e-23	-2.57713	1.08902	7.13414e-17	-2.54046	1.142
4321968	chr9:4321968:A:T	4.8652e-34	-1.30393e-09	-1.53213	6.81901e-23	-1.30393e-09	-1.68795	5.34535e-17	-1.30393e-09	-1.68712
4322183	chr9:4322183:C:T	1.42938e-34	-1.18941	-1.56759	2.23985e-23	-1.14489	-1.65637	1.4321e-17	-1.36726	-1.63695
4322351	chr9:4322351:G:A	4.64825e-34	-1.30393e-09	-1.57775	6.79899e-23	-1.30393e-09	-1.69089	5.32536e-17	-1.30393e-09	-1.69087
4322428	chr9:4322428:T:G	2.37605e-34	-0.972618	-1.27618	3.53322e-23	-0.841393	-1.50406	2.3286e-17	-1.05581	-1.46227
4322471	chr9:4322471:C:T	4.20958e-34	-1.30393e-09	-1.67687	7.05025e-23	-1.30393e-09	-1.6546	5.51451e-17	-1.30393e-09	-1.65597
4322531	chr9:4322531:C:G	1.38218e-34	-1.7304	-1.06018	2.00324e-23	-1.31891	-1.59399	1.31086e-17	-1.53182	-1.56084
4322680	chr9:4322680:C:A	4.29818e-34	-1.30393e-09	-1.65604	6.9034e-23	-1.30393e-09	-1.67565	5.40165e-17	-1.30393e-09	-1.67665
4322726	chr9:4322726:C:T	4.63019e-34	-1.30393e-09	-1.58164	6.8e-23	-1.30393e-09	-1.69074	5.32538e-17	-1.30393e-09	-1.69087
4322945	chr9:4322945:G:A	3.88227e-33	0.54477	-7.1114e-10	4.67689e-22	0.237553	-7.1114e-10	3.66417e-16	0.237836	-7.1114e-10
4322995	chr9:4322995:G:C	4.77379e-34	-1.30393e-09	-1.5511	6.80524e-23	-1.30393e-09	-1.68997	5.33287e-17	-1.30393e-09	-1.68946
4322999	chr9:4322999:T:C	3.96815e-33	-1.30393e-09	0.566648	5.12668e-22	-1.30393e-09	0.329378	3.79366e-16	-1.30393e-09	0.272567
4323040	chr9:4323040:A:G	5.01137e-35	-2.16612	-1.639	8.86696e-24	-2.19694	-1.53098	5.46501e-18	-2.42451	-1.54306
4323062	chr9:4323062:C:A	4.48657e-34	-1.30393e-09	-1.61315	6.83999e-23	-1.30393e-09	-1.68488	5.35471e-17	-1.30393e-09	-1.68537
4323178	chr9:4323178:C:T	7.05311e-34	-1.30393e-09	-1.16077	9.71841e-23	-1.30393e-09	-1.33364	7.66533e-17	-1.30393e-09	-1.32664
4323326	chr9:4323326:T:C	4.42088e-34	-1.6279	-7.1114e-10	5.87513e-23	-1.83694	-7.1114e-10	4.65988e-17	-1.82436	-7.1114e-10
4323436	chr9:4323436:G:A	4.69268e-34	-1.30393e-09	-1.56823	6.79923e-23	-1.30393e-09	-1.69086	5.32619e-17	-1.30393e-09	-1.69071
4323476	chr9:4323476:T:C	1.76525e-34	-1.72697	-0.818978	2.14494e-23	-1.35311	-1.49144	1.2969e-17	-1.6638	-1.43957
4323735	chr9:4323735:C:G	2.1172e-34	-2.36414	-7.1114e-10	3.45336e-23	-2.36832	-7.1114e-10	2.39355e-17	-2.49057	-7.1114e-10
4324137	chr9:4324137:A:G	1.01563e-34	-2.63902	-0.459711	6.27656e-24	-2.7507	-1.32273	5.20784e-18	-2.74764	-1.26813
4324377	chr9:4324377:A:C	1.38079e-34	-1.77883	-1.01275	1.44704e-23	-2.08664	-1.15151	8.6689e-18	-2.30558	-1.20062
4324486	chr9:4324486:G:A	3.69474e-35	-2.66136	-1.44855	6.5349e-24	-2.56818	-1.46491	5.45329e-18	-2.49499	-1.47473
4324542	chr9:4324542:C:T	1.19934e-34	-2.71679	-0.215675	1.35477e-23	-2.44486	-0.859174	1.19081e-17	-2.40694	-0.781779
4324633	chr9:4324633:G:A	8.38517e-34	-1.30393e-09	-0.987771	1.12894e-22	-1.30393e-09	-1.1838	8.89594e-17	-1.30393e-09	-1.17776
4324978	chr9:4324978:G:C	6.407e-35	-2.19609	-1.36334	9.7122e-24	-1.98636	-1.65051	6.19117e-18	-2.2122	-1.63061
4325042	chr9:4325042:T:C	1.53763e-34	-1.50408	-1.17991	1.72536e-23	-1.4724	-1.58984	1.24644e-17	-1.58216	-1.5609
4325578	chr9:4325578:A:T	4.41876e-34	-1.30393e-09	-1.62838	7.00386e-23	-1.30393e-09	-1.6612	5.46892e-17	-1.30393e-09	-1.66427
4325656	chr9:4325656:A:G	6.16066e-35	-1.90993	-1.6887	8.33552e-24	-2.11112	-1.67861	5.22819e-18	-2.32741	-1.68446
4325803	chr9:4325803:G:A	8.47766e-35	-1.5989	-1.68049	1.09327e-23	-1.82906	-1.68943	6.62704e-18	-2.08831	-1.68647
4325893	chr9:4325893:C:T	7.20125e-34	-1.30393e-09	-1.13998	9.90383e-23	-1.30393e-09	-1.31474	7.79148e-17	-1.30393e-09	-1.31032
4325954	chr9:4325954:G:C	4.24103e-34	-1.30393e-09	-1.66943	7.12765e-23	-1.30393e-09	-1.64368	5.60353e-17	-1.30393e-09	-1.63995
4326146	chr9:4326146:G:A	4.2455e-34	-1.30393e-09	-1.66838	6.80299e-23	-1.30393e-09	-1.6903	5.32588e-17	-1.30393e-09	-1.69077
4326163	chr9:4326163:A:G	7.90202e-35	-2.7788	-0.570905	7.37853e-24	-2.49413	-1.41755	6.05844e-18	-2.4849	-1.37958
4326243	chr9:4326243:A:T	9.28849e-35	-1.93548	-1.25257	1.44613e-23	-1.57832	-1.66045	8.87393e-18	-1.84375	-1.63907
4326404	chr9:4326404:A:G	2.82253e-35	-2.76558	-1.61361	6.0148e-24	-2.44086	-1.67517	4.7361e-18	-2.43053	-1.68019
4326480	chr9:4326480:G:T	1.83129e-34	-1.946	-0.56321	1.62128e-23	-2.18617	-0.938279	9.93654e-18	-2.41127	-0.958443
4326861	chr9:4326861:G:A	4.59294e-34	-1.30393e-09	-1.58972	8.24204e-23	-1.30393e-09	-1.49842	6.42832e-17	-1.30393e-09	-1.50264
4326882	chr9:4326882:A:G	1.18267e-34	-1.74771	-1.19876	1.87085e-23	-1.36772	-1.61355	1.09368e-17	-1.68298	-1.59082
4327048	chr9:4327048:T:C	8.26053e-35	-1.77568	-1.52966	1.10663e-23	-1.98248	-1.52387	6.7259e-18	-2.25785	-1.50212
4327295	chr9:4327295:T:C	4.1578e-34	-1.30393e-09	-1.68925	6.80792e-23	-1.30393e-09	-1.68958	5.33466e-17	-1.30393e-09	-1.68912
4327662	chr9:4327662:T:C	6.70844e-35	-1.94538	-1.56807	9.20178e-24	-2.0538	-1.63706	5.72887e-18	-2.30137	-1.61904
4327720	chr9:4327720:A:T	4.30583e-35	-2.72854	-1.22831	4.80847e-24	-2.68444	-1.65543	3.88163e-18	-2.66601	-1.64367
4327804	chr9:4327804:C:G	6.69382e-34	-1.30393e-09	-1.21305	9.34738e-23	-1.30393e-09	-1.37257	7.34422e-17	-1.30393e-09	-1.36944
4327841	chr9:4327841:T:C	1.39987e-34	-2.77786	-7.1114e-10	2.32533e-23	-2.7638	-7.1114e-10	1.83264e-17	-2.75759	-7.1114e-10
4328033	chr9:4328033:G:A	4.20063e-34	-1.30393e-09	-1.679	6.80466e-23	-1.30393e-09	-1.69006	5.32802e-17	-1.30393e-09	-1.69037
4328194	chr9:4328194:C:G	7.55604e-35	-2.73841	-0.65606	6.05625e-24	-2.64273	-1.46643	4.93619e-18	-2.62661	-1.44273
4328197	chr9:4328197:A:T	4.23381e-34	-1.30393e-09	-1.67113	6.82114e-23	-1.30393e-09	-1.68764	5.34132e-17	-1.30393e-09	-1.68788
4328563	chr9:4328563:A:T	7.9387e-35	-2.47681	-0.868264	1.20756e-23	-2.57089	-0.848172	8.89062e-18	-2.70142	-0.779518
4328756	chr9:4328756:CATA:C	3.78588e-35	-2.54096	-1.54459	6.21457e-24	-2.66707	-1.41628	4.61862e-18	-2.74955	-1.38629
4328814	chr9:4328814:C:G	2.02709e-34	-1.92082	-0.486816	3.87834e-23	-2.17515	-0.07711	2.76759e-17	-2.1834	-0.161973
4328818	chr9:4328818:T:A	3.92165e-35	-2.609	-1.44131	4.70326e-24	-2.68069	-1.6813	3.77201e-18	-2.66248	-1.67584
4328842	chr9:4328842:A:T	4.15236e-34	-1.30393e-09	-1.69056	6.82492e-23	-1.30393e-09	-1.68709	5.34972e-17	-1.30393e-09	-1.68631
4328940	chr9:4328940:A:G	3.70772e-35	-2.63945	-1.46695	1.37146e-23	-2.40048	-0.891315	1.07893e-17	-2.36076	-0.926624
4329033	chr9:4329033:G:T	6.82567e-35	-2.22912	-1.26701	1.12047e-23	-1.83967	-1.65424	9.15746e-18	-1.80636	-1.64501
4329064	chr9:4329064:T:C	6.6192e-35	-1.87548	-1.65137	9.84113e-24	-1.96809	-1.65559	7.9911e-18	-1.92565	-1.66195
4329108	chr9:4329108:C:T	4.72288e-34	-1.30393e-09	-1.56182	7.22238e-23	-1.30393e-09	-1.63048	5.7293e-17	-1.30393e-09	-1.61776
4329170	chr9:4329170:T:C	1.61671e-34	-2.58054	-0.0533006	1.64273e-23	-2.5993	-0.512007	1.39135e-17	-2.59871	-0.43437
4329209	chr9:4329209:A:G	8.12722e-35	-2.63339	-0.688209	1.73009e-23	-2.42741	-0.632081	1.43461e-17	-2.35806	-0.644396
4329229	chr9:4329229:C:T	2.79207e-32	-1.30393e-09	2.51772	2.54764e-21	-1.30393e-09	1.93267	2.28111e-15	-1.30393e-09	2.06648
4329330	chr9:4329330:T:C	3.41367e-35	-2.77863	-1.4104	6.73089e-24	-2.75967	-1.24387	5.3004e-18	-2.7655	-1.23266
4329605	chr9:4329605:C:A	3.21971e-35	-2.60227	-1.64526	8.18277e-24	-2.47621	-1.33201	5.92133e-18	-2.51773	-1.36964
4329756	chr9:4329756:T:A	6.85885e-34	-1.30393e-09	-1.1887	8.96157e-23	-1.30393e-09	-1.41472	7.3597e-17	-1.30393e-09	-1.36733
4329922	chr9:4329922:G:A	4.15135e-34	-1.30393e-09	-1.6908	6.91968e-23	-1.30393e-09	-1.6733	5.42571e-17	-1.30393e-09	-1.6722
4329949	chr9:4329949:G:A	6.47215e-34	-1.30393e-09	-1.24673	7.55415e-23	-1.30393e-09	-1.58557	6.10528e-17	-1.30393e-09	-1.5542
4329970	chr9:4329970:T:A	1.1401e-33	-1.30393e-09	-0.680531	1.52865e-22	-1.30393e-09	-0.880693	1.19173e-16	-1.30393e-09	-0.885363
4329973	chr9:4329973:TTG:T	6.54665e-35	-1.95631	-1.58156	5.84735e-24	-2.45683	-1.68743	5.07534e-18	-2.35628	-1.68526
4330199	chr9:4330199:G:A	5.74419e-35	-2.08684	-1.58179	5.34046e-24	-2.54701	-1.68793	4.56839e-18	-2.46107	-1.68571
4330340	chr9:4330340:T:C	1.22443e-33	-1.30393e-09	-0.609176	1.64608e-22	-1.30393e-09	-0.806685	1.28233e-16	-1.30393e-09	-0.812088
4330370	chr9:4330370:C:T	5.48067e-35	-2.12319	-1.59241	5.22406e-24	-2.56749	-1.68949	4.44614e-18	-2.48599	-1.68791
4330397	chr9:4330397:A:G	2.04177e-34	-2.40042	-7.1114e-10	2.84612e-23	-2.56171	-7.1114e-10	2.40054e-17	-2.48766	-7.1114e-10
4331130	chr9:4331130:GCTGTAAGT:G	7.17592e-35	-2.29886	-1.14723	4.30763e-24	-2.75908	-1.69078	3.52474e-18	-2.71942	-1.68671
4331297	chr9:4331297:T:C	5.90972e-35	-2.32989	-1.31033	4.29584e-24	-2.76459	-1.68801	3.47496e-18	-2.72962	-1.69073
4331322	chr9:4331322:CATCA:C	5.68972e-34	-1.30393e-09	-1.37558	8.31399e-23	-1.30393e-09	-1.48973	6.6914e-17	-1.30393e-09	-1.46253
4331485	chr9:4331485:C:G	5.49239e-34	-1.30393e-09	-1.41087	7.0391e-23	-1.30393e-09	-1.65619	5.5757e-17	-1.30393e-09	-1.64493
4331717	chr9:4331717:T:C	6.80536e-35	-2.33851	-1.1606	4.26318e-24	-2.76938	-1.69085	3.4492e-18	-2.73903	-1.68876
4332595	chr9:4332595:C:T	4.48886e-34	-1.30393e-09	-1.61264	7.835e-23	-1.30393e-09	-1.54906	6.11867e-17	-1.30393e-09	-1.55201
4332596	chr9:4332596:C:T	7.46278e-34	-1.30393e-09	-1.10431	1.61613e-22	-1.30393e-09	-0.825049	1.30723e-16	-1.30393e-09	-0.792858
4332643	chr9:4332643:T:C	4.15764e-34	-1.30393e-09	-1.68929	7.01815e-23	-1.30393e-09	-1.65917	5.47266e-17	-1.30393e-09	-1.66358
4332667	chr9:4332667:T:G	3.37169e-35	-2.58722	-1.61419	4.8505e-24	-2.67963	-1.65154	3.74055e-18	-2.685	-1.6617
4332755	chr9:4332755:T:C	5.01877e-35	-2.58124	-1.22239	6.08211e-24	-2.73961	-1.36529	4.89717e-18	-2.73792	-1.33935
4332757	chr9:4332757:A:G	5.05095e-35	-2.57485	-1.22239	6.09987e-24	-2.73669	-1.36529	4.91294e-18	-2.73471	-1.33935
4333030	chr9:4333030:C:T	1.44032e-34	-2.74937	-7.1114e-10	2.2968e-23	-2.77615	-7.1114e-10	1.79967e-17	-2.77575	-7.1114e-10
4333638	chr9:4333638:T:C	4.92268e-34	-1.30393e-09	-1.52038	8.8832e-23	-1.30393e-09	-1.4235	6.92244e-17	-1.30393e-09	-1.42858
4333639	chr9:4333639:A:G	4.20449e-34	-1.30393e-09	-1.67808	6.79892e-23	-1.30393e-09	-1.6909	5.32539e-17	-1.30393e-09	-1.69086
4334161	chr9:4334161:T:C	1.30593e-33	-1.66875	1.12401	3.41179e-23	-2.46958	0.0891491	3.67388e-17	-2.23197	0.169866
4334275	chr9:4334275:T:C	1.97258e-34	-2.43489	-7.1114e-10	2.5701e-23	-2.66372	-7.1114e-10	2.03712e-17	-2.65181	-7.1114e-10
4334878	chr9:4334878:G:A	2.90734e-34	-2.047	-7.1114e-10	3.58058e-23	-2.33214	-7.1114e-10	3.01437e-17	-2.25996	-7.1114e-10
4335054	chr9:4335054:G:A	1.32684e-33	-1.30393e-09	-0.528848	1.31715e-22	-1.30393e-09	-1.02961	1.05188e-16	-1.30393e-09	-1.01018
4335385	chr9:4335385:A:T	1.26236e-33	-1.30393e-09	-0.578666	2.59562e-22	-1.30393e-09	-0.351254	2.12298e-16	-1.30393e-09	-0.307946
4335428	chr9:4335428:A:G	5.80234e-34	-1.30393e-09	-1.35597	8.48065e-23	-1.30393e-09	-1.46988	6.60899e-17	-1.30393e-09	-1.47492
4335625	chr9:4335625:G:A	4.20629e-34	-1.30393e-09	-1.67765	6.80159e-23	-1.30393e-09	-1.69051	5.32755e-17	-1.30393e-09	-1.69046
4335651	chr9:4335651:A:G	1.41924e-34	-2.71386	-0.0502544	1.43822e-23	-2.77755	-0.466706	1.19529e-17	-2.74441	-0.440553
4335668	chr9:4335668:G:A	3.84774e-34	-1.81633	0.0495833	4.55468e-23	-1.82408	-0.267435	3.21306e-17	-1.9401	-0.256028
4335779	chr9:4335779:T:C	1.51853e-34	-2.74369	0.0471978	1.5626e-23	-2.77876	-0.382552	1.27383e-17	-2.76651	-0.354808
4336245	chr9:4336245:G:A	8.21944e-35	-2.7782	-0.532123	6.27104e-24	-2.73853	-1.33578	5.05939e-18	-2.71972	-1.32497
4336257	chr9:4336257:A:T	2.03363e-34	-1.452	-0.952417	1.5209e-23	-1.90184	-1.28652	1.46719e-17	-1.71925	-1.26075
4336680	chr9:4336680:GC:G	6.91139e-34	-1.30393e-09	-1.18107	9.39475e-23	-1.30393e-09	-1.36752	7.55568e-17	-1.30393e-09	-1.34105
4336712	chr9:4336712:G:A	1.73511e-33	-1.30393e-09	-0.260578	3.33057e-22	-1.30393e-09	-0.101936	2.44827e-16	-1.30393e-09	-0.165383
4337098	chr9:4337098:T:G	6.17739e-33	-1.30393e-09	1.00924	7.31611e-22	-1.30393e-09	0.684997	5.72713e-16	-1.30393e-09	0.684449
4337467	chr9:4337467:AT:A	5.24828e-34	-1.30393e-09	-1.45634	9.3138e-23	-1.30393e-09	-1.37617	7.37314e-17	-1.30393e-09	-1.36551
4337486	chr9:4337486:A:G	5.38423e-34	-1.30393e-09	-1.43076	7.57285e-23	-1.30393e-09	-1.5831	5.95804e-17	-1.30393e-09	-1.57861
4337905	chr9:4337905:A:G	4.15795e-34	-1.30393e-09	-1.68921	7.14177e-23	-1.30393e-09	-1.6417	5.55412e-17	-1.30393e-09	-1.64881
4338069	chr9:4338069:T:C	6.46056e-34	-1.30393e-09	-1.24852	9.00921e-23	-1.30393e-09	-1.40942	7.05685e-17	-1.30393e-09	-1.40935
4338204	chr9:4338204:G:A	5.29211e-34	-1.30393e-09	-1.44802	1.01118e-22	-1.30393e-09	-1.29397	7.77028e-17	-1.30393e-09	-1.31304
4338208	chr9:4338208:C:T	5.35934e-34	-1.30393e-09	-1.4354	7.57361e-23	-1.30393e-09	-1.583	5.9562e-17	-1.30393e-09	-1.57892
4338870	chr9:4338870:T:C	7.36122e-34	-2.64588	1.52787	4.78152e-23	-2.53694	0.49403	3.72497e-17	-2.6163	0.568008
4339014	chr9:4339014:C:T	8.33553e-34	-1.30393e-09	-0.99371	1.09416e-22	-1.30393e-09	-1.21509	8.86411e-17	-1.30393e-09	-1.18134
4339320	chr9:4339320:T:A	2.36958e-34	-1.49118	-0.760342	9.95463e-24	-2.12898	-1.48323	8.41136e-18	-2.0755	-1.46085
4339357	chr9:4339357:T:C	6.87615e-34	-1.30393e-09	-1.18618	9.28672e-23	-1.30393e-09	-1.37908	7.42772e-17	-1.30393e-09	-1.35813
4339419	chr9:4339419:T:C	2.06603e-34	-2.38861	-7.1114e-10	3.60118e-23	-2.3264	-7.1114e-10	2.78845e-17	-2.33787	-7.1114e-10
4339540	chr9:4339540:G:C	7.96883e-34	-1.30393e-09	-1.0387	1.05382e-22	-1.30393e-09	-1.25266	8.5339e-17	-1.30393e-09	-1.2193
4339702	chr9:4339702:T:C	3.89647e-35	-2.5948	-1.46194	5.00911e-24	-2.72657	-1.57242	4.29182e-18	-2.65156	-1.55766
4340119	chr9:4340119:C:A	4.24533e-34	-1.30393e-09	-1.66842	7.37473e-23	-1.30393e-09	-1.60961	5.72394e-17	-1.30393e-09	-1.61869
4340313	chr9:4340313:T:C	6.98357e-33	-1.30393e-09	1.13191	1.43182e-21	-1.30393e-09	1.35645	1.02017e-15	-1.30393e-09	1.26179
4340504	chr9:4340504:T:C	6.70433e-34	-1.30393e-09	-1.21148	9.16509e-23	-1.30393e-09	-1.39226	7.17152e-17	-1.30393e-09	-1.39323
4340724	chr9:4340724:T:A	4.21133e-34	-1.30393e-09	-1.67646	7.63699e-23	-1.30393e-09	-1.57466	5.89366e-17	-1.30393e-09	-1.58947
4340787	chr9:4340787:T:A	8.71058e-34	-1.30393e-09	-0.949698	1.13476e-22	-1.30393e-09	-1.17866	9.20459e-17	-1.30393e-09	-1.14365
4340851	chr9:4340851:C:A	4.8904e-34	-1.30393e-09	-1.52696	1.08e-22	-1.30393e-09	-1.22812	8.21168e-17	-1.30393e-09	-1.25779
4341430	chr9:4341430:T:G	1.34611e-33	-1.30393e-09	-0.514436	2.74906e-22	-1.30393e-09	-0.293821	2.18868e-16	-1.30393e-09	-0.277466
4341528	chr9:4341528:C:T	4.2955e-34	-1.30393e-09	-1.65667	6.80051e-23	-1.30393e-09	-1.69067	5.32576e-17	-1.30393e-09	-1.69079
4341704	chr9:4341704:C:T	4.29073e-34	-1.30393e-09	-1.65778	7.51467e-23	-1.30393e-09	-1.59081	5.82927e-17	-1.30393e-09	-1.60046
4341875	chr9:4341875:T:A	1.58136e-33	-1.30393e-09	-0.353367	3.28541e-22	-1.30393e-09	-0.11559	2.62798e-16	-1.30393e-09	-0.0945501
4341948	chr9:4341948:A:T	4.29305e-34	-1.30393e-09	-1.65724	6.80084e-23	-1.30393e-09	-1.69062	5.32561e-17	-1.30393e-09	-1.69082
4341965	chr9:4341965:TTTGC:T	4.48544e-34	-1.30393e-09	-1.6134	6.84678e-23	-1.30393e-09	-1.68389	5.39143e-17	-1.30393e-09	-1.67854
4341983	chr9:4341983:G:A	4.32599e-34	-1.30393e-09	-1.6496	6.79894e-23	-1.30393e-09	-1.6909	5.32978e-17	-1.30393e-09	-1.69004
4342059	chr9:4342059:T:A	1.77371e-33	-1.30393e-09	-0.238576	3.71559e-22	-1.30393e-09	0.00745656	2.97651e-16	-1.30393e-09	0.0299869
4342066	chr9:4342066:A:G	1.09763e-34	-2.61562	-0.405469	1.11001e-23	-2.75343	-0.749871	9.63042e-18	-2.6872	-0.713808
4342115	chr9:4342115:T:C	1.69344e-34	-2.58747	-7.1114e-10	3.4447e-23	-2.37083	-7.1114e-10	2.64607e-17	-2.39027	-7.1114e-10
4342116	chr9:4342116:G:A	6.36126e-33	-1.30393e-09	1.03858	1.29624e-21	-1.30393e-09	1.25697	9.25244e-16	-1.30393e-09	1.16412
4342287	chr9:4342287:C:G	4.60042e-34	-1.30393e-09	-1.58809	6.90201e-23	-1.30393e-09	-1.67585	5.45084e-17	-1.30393e-09	-1.66758
4342324	chr9:4342324:C:T	4.2482e-34	-1.30393e-09	-1.66774	6.81456e-23	-1.30393e-09	-1.6886	5.3282e-17	-1.30393e-09	-1.69034
4342341	chr9:4342341:C:G	4.5068e-34	-1.30393e-09	-1.60865	6.85762e-23	-1.30393e-09	-1.68231	5.40381e-17	-1.30393e-09	-1.67624
4342378	chr9:4342378:T:C	4.171e-34	-1.30393e-09	-1.68608	6.85869e-23	-1.30393e-09	-1.68215	5.37409e-17	-1.30393e-09	-1.68176
4342393	chr9:4342393:G:A	6.27261e-34	-1.30393e-09	-1.27804	1.26484e-22	-1.30393e-09	-1.07014	9.72615e-17	-1.30393e-09	-1.08853
4342561	chr9:4342561:T:C	5.71947e-34	-1.30393e-09	-1.37036	8.05303e-23	-1.30393e-09	-1.52162	6.41289e-17	-1.30393e-09	-1.50504
4342676	chr9:4342676:A:G	4.92814e-34	-1.30393e-09	-1.51927	9.67358e-23	-1.30393e-09	-1.33827	7.50816e-17	-1.30393e-09	-1.34736
4342689	chr9:4342689:G:C	3.44088e-33	-1.30393e-09	0.424076	4.34962e-22	-1.30393e-09	0.165008	3.42592e-16	-1.30393e-09	0.170605
4342845	chr9:4342845:G:T	5.6682e-34	-1.30393e-09	-1.37936	1.105e-22	-1.30393e-09	-1.20523	8.47611e-17	-1.30393e-09	-1.2261
4342995	chr9:4342995:C:A	3.58615e-34	-1.59065	-0.246505	1.9205e-23	-1.97161	-0.983465	1.55768e-17	-1.95203	-0.96812
4343250	chr9:4343250:G:A	7.23793e-35	-2.50095	-0.93654	6.76885e-24	-2.44348	-1.55444	5.73407e-18	-2.37025	-1.54926
4343351	chr9:4343351:A:G	4.19733e-34	-1.30393e-09	-1.67979	7.201e-23	-1.30393e-09	-1.63345	5.59444e-17	-1.30393e-09	-1.64158
4343876	chr9:4343876:G:T	4.16243e-34	-1.30393e-09	-1.68814	7.3879e-23	-1.30393e-09	-1.60782	5.77226e-17	-1.30393e-09	-1.61029
4344121	chr9:4344121:A:G	3.79806e-35	-2.43283	-1.6495	4.90965e-24	-2.63474	-1.68431	4.41232e-18	-2.50082	-1.68071
4344270	chr9:4344270:A:G	8.15742e-33	-1.30393e-09	1.28728	1.75755e-21	-1.30393e-09	1.56143	1.28349e-15	-1.30393e-09	1.4914
4344302	chr9:4344302:G:A	4.58381e-34	-1.30393e-09	-1.5917	9.36375e-23	-1.30393e-09	-1.37082	7.23787e-17	-1.30393e-09	-1.38402
4344448	chr9:4344448:T:G	2.52886e-33	-1.30393e-09	0.116117	3.29225e-22	-1.30393e-09	-0.11351	2.64637e-16	-1.30393e-09	-0.0875778
4344549	chr9:4344549:C:T	2.66013e-33	-1.30393e-09	0.166725	5.35737e-22	-1.30393e-09	0.373393	4.2485e-16	-1.30393e-09	0.385801
4344768	chr9:4344768:A:C	5.54032e-34	-1.30393e-09	-1.40218	1.16406e-22	-1.30393e-09	-1.15317	8.88002e-17	-1.30393e-09	-1.17955
4345050	chr9:4345050:C:T	7.21987e-34	-1.30393e-09	-1.1374	1.58801e-22	-1.30393e-09	-0.8426	1.21171e-16	-1.30393e-09	-0.868732
4345121	chr9:4345121:C:T	6.21233e-34	-1.30393e-09	-1.2877	1.359e-22	-1.30393e-09	-0.99833	1.03855e-16	-1.30393e-09	-1.02294
4345138	chr9:4345138:A:G	4.10286e-35	-2.49507	-1.51007	9.29371e-24	-2.49045	-1.19046	8.04654e-18	-2.39609	-1.1846
4345659	chr9:4345659:T:G	1.46235e-34	-2.4374	-0.29679	1.87524e-23	-2.46548	-0.513453	1.41093e-17	-2.53805	-0.481051
4345789	chr9:4345789:C:A	7.68302e-34	-1.30393e-09	-1.07522	1.42414e-22	-1.30393e-09	-0.951515	1.13715e-16	-1.30393e-09	-0.932242
4346419	chr9:4346419:T:C	9.84808e-34	-1.30393e-09	-0.826959	1.24859e-22	-1.30393e-09	-1.08306	9.76855e-17	-1.30393e-09	-1.08418
4346516	chr9:4346516:T:G	5.95232e-34	-1.30393e-09	-1.33046	8.98834e-23	-1.30393e-09	-1.41174	7.01183e-17	-1.30393e-09	-1.41575
4346605	chr9:4346605:G:C	4.17106e-34	-1.30393e-09	-1.68607	7.58563e-23	-1.30393e-09	-1.58141	5.85526e-17	-1.30393e-09	-1.59601
4347018	chr9:4347018:A:G	1.71023e-34	-2.69888	0.121274	9.94699e-24	-2.77202	-0.84096	8.03401e-18	-2.7727	-0.809547
4347082	chr9:4347082:G:T	8.42426e-34	-1.30393e-09	-0.983121	1.09753e-22	-1.30393e-09	-1.21202	8.59474e-17	-1.30393e-09	-1.2122
4347263	chr9:4347263:T:C	1.05568e-33	-1.30393e-09	-0.757467	2.03197e-22	-1.30393e-09	-0.596077	1.57207e-16	-1.30393e-09	-0.608373
4347409	chr9:4347409:C:T	8.303e-34	-1.30393e-09	-0.99762	1.54936e-22	-1.30393e-09	-0.867236	1.23377e-16	-1.30393e-09	-0.850692
4347422	chr9:4347422:G:T	1.36674e-34	-2.58132	-0.220484	1.69723e-23	-2.61133	-0.46734	1.30403e-17	-2.65427	-0.443622
4347497	chr9:4347497:A:G	4.25745e-34	-1.30393e-09	-1.66557	6.8768e-23	-1.30393e-09	-1.67951	5.36137e-17	-1.30393e-09	-1.68413
4347764	chr9:4347764:T:C	1.8105e-34	-2.45705	-0.0635859	2.13339e-23	-2.49696	-0.352991	1.63376e-17	-2.54052	-0.33194
4347770	chr9:4347770:T:C	4.56521e-34	-1.30393e-09	-1.59577	7.17715e-23	-1.30393e-09	-1.63676	5.62753e-17	-1.30393e-09	-1.63568
4347993	chr9:4347993:T:G	4.25357e-34	-1.30393e-09	-1.66648	7.23579e-23	-1.30393e-09	-1.62863	5.62306e-17	-1.30393e-09	-1.63647
4348204	chr9:4348204:A:G	6.58796e-34	-1.30393e-09	-1.22899	1.24508e-22	-1.30393e-09	-1.08588	9.67369e-17	-1.30393e-09	-1.09394
4348236	chr9:4348236:AAG:A	5.34e-34	-1.30393e-09	-1.43901	8.21372e-23	-1.30393e-09	-1.50186	6.42901e-17	-1.30393e-09	-1.50253
4348343	chr9:4348343:GAGGTTATCT:G	5.22307e-35	-2.70221	-1.06153	4.98608e-24	-2.67158	-1.63202	4.14574e-18	-2.62296	-1.6209
4348781	chr9:4348781:AAC:A	8.66855e-34	-1.30393e-09	-0.954535	1.10153e-22	-1.30393e-09	-1.20838	8.66276e-17	-1.30393e-09	-1.20432
4349139	chr9:4349139:C:G	2.7652e-34	-2.09712	-7.1114e-10	6.05612e-23	-1.8066	-7.1114e-10	4.26479e-17	-1.91296	-7.1114e-10
4349184	chr9:4349184:A:G	1.6858e-33	-1.30393e-09	-0.289409	1.99471e-22	-1.30393e-09	-0.614584	1.56826e-16	-1.30393e-09	-0.610799
4349598	chr9:4349598:C:T	1.68699e-33	-1.30393e-09	-0.288706	1.67687e-22	-1.30393e-09	-0.788152	1.32946e-16	-1.30393e-09	-0.775992
4350278	chr9:4350278:G:A	1.03236e-33	-1.30393e-09	-0.779801	1.93645e-22	-1.30393e-09	-0.644225	1.45116e-16	-1.30393e-09	-0.688402
4350387	chr9:4350387:A:G	2.34355e-34	-1.46374	-0.798824	1.96648e-23	-1.57548	-1.35594	1.60482e-17	-1.55533	-1.335
4350771	chr9:4350771:TG:T	2.82768e-34	-2.60604	0.531264	3.16772e-23	-2.63988	0.185226	2.46831e-17	-2.68192	0.222106
4350883	chr9:4350883:A:C	4.17296e-34	-1.30393e-09	-1.68561	7.00646e-23	-1.30393e-09	-1.66083	5.47699e-17	-1.30393e-09	-1.66279
4351210	chr9:4351210:T:A	1.37419e-33	-1.30393e-09	-0.493785	1.41195e-22	-1.30393e-09	-0.960107	1.11603e-16	-1.30393e-09	-0.950984
4351366	chr9:4351366:C:T	1.27652e-34	-2.7722	-0.0979	1.63707e-23	-2.76088	-0.353878	1.35118e-17	-2.74068	-0.32169
4351511	chr9:4351511:ATCTTTC:ATC	7.1168e-34	-1.30393e-09	-1.15178	9.66422e-23	-1.30393e-09	-1.33924	7.74089e-17	-1.30393e-09	-1.31683
4351676	chr9:4351676:A:T	3.21072e-33	-1.30393e-09	0.354845	3.49374e-22	-1.30393e-09	-0.054107	2.73788e-16	-1.30393e-09	-0.0535824
4351729	chr9:4351729:T:C	5.03918e-35	-2.77789	-1.02168	6.66158e-24	-2.7531	-1.26079	5.2877e-18	-2.77826	-1.22229
4352034	chr9:4352034:T:C	1.17035e-33	-1.30393e-09	-0.654349	1.47373e-22	-1.30393e-09	-0.917285	1.20365e-16	-1.30393e-09	-0.875404
4352193	chr9:4352193:A:C	3.10618e-33	-0.371287	0.693031	6.74125e-23	-1.26338	-0.436043	6.14237e-17	-1.16444	-0.383697
4352335	chr9:4352335:A:G	4.17771e-34	-1.30393e-09	-1.68447	7.54782e-23	-1.30393e-09	-1.58641	5.88756e-17	-1.30393e-09	-1.59051
4352621	chr9:4352621:A:G	3.02524e-35	-2.76648	-1.54335	4.53657e-24	-2.77391	-1.62417	3.60819e-18	-2.77744	-1.60529
4353085	chr9:4353085:C:G	4.31722e-33	-1.30393e-09	0.650961	8.2064e-22	-1.30393e-09	0.799833	6.59404e-16	-1.30393e-09	0.825401
4353554	chr9:4353554:A:C	1.65323e-33	-1.30393e-09	-0.308922	3.72198e-22	-1.30393e-09	0.00917632	2.91834e-16	-1.30393e-09	0.0102489
4353627	chr9:4353627:A:G	5.31039e-34	-1.30393e-09	-1.44457	9.24675e-23	-1.30393e-09	-1.38339	7.4291e-17	-1.30393e-09	-1.35794
4354158	chr9:4354158:G:C	8.63405e-34	-1.30393e-09	-0.958523	1.09485e-22	-1.30393e-09	-1.21446	8.93911e-17	-1.30393e-09	-1.17291
4354669	chr9:4354669:A:G	4.61661e-34	-1.30393e-09	-1.58458	7.00619e-23	-1.30393e-09	-1.66087	5.54075e-17	-1.30393e-09	-1.65122
4354730	chr9:4354730:A:G	2.77336e-33	-1.30393e-09	0.208407	3.49148e-22	-1.30393e-09	-0.0547553	2.75643e-16	-1.30393e-09	-0.0468286
4354847	chr9:4354847:T:C	5.98873e-34	-1.30393e-09	-1.32436	1.07622e-22	-1.30393e-09	-1.23162	8.19969e-17	-1.30393e-09	-1.25925
4355136	chr9:4355136:A:AAT	1.65792e-33	-1.30393e-09	-0.306089	1.86229e-22	-1.30393e-09	-0.683272	1.51287e-16	-1.30393e-09	-0.646757
4355828	chr9:4355828:T:C	1.46231e-34	-2.73422	-7.1114e-10	2.31146e-23	-2.76978	-7.1114e-10	1.81317e-17	-2.76827	-7.1114e-10
4356021	chr9:4356021:ATTAG:A	2.40718e-33	-1.30393e-09	0.0668032	5.63354e-22	-1.30393e-09	0.423658	3.99223e-16	-1.30393e-09	0.323585
4356048	chr9:4356048:A:G	2.81932e-34	-1.52903	-0.54871	1.68448e-23	-1.95846	-1.12775	1.32393e-17	-2.01261	-1.07013
4356236	chr9:4356236:A:G	4.58657e-34	-1.30393e-09	-1.5911	6.95477e-23	-1.30393e-09	-1.66824	5.46214e-17	-1.30393e-09	-1.66551
4356824	chr9:4356824:A:G	1.3982e-33	-1.30393e-09	-0.476464	1.86858e-22	-1.30393e-09	-0.6799	1.4767e-16	-1.30393e-09	-0.670958
4356839	chr9:4356839:C:CA	9.73662e-34	-1.30393e-09	-0.838342	1.25385e-22	-1.30393e-09	-1.07886	1.00315e-16	-1.30393e-09	-1.05762
4356857	chr9:4356857:A:C	8.35691e-34	-1.30393e-09	-0.991148	1.65818e-22	-1.30393e-09	-0.799358	1.25841e-16	-1.30393e-09	-0.830918
4357536	chr9:4357536:C:T	1.82205e-34	-2.51427	-7.1114e-10	3.14548e-23	-2.4617	-7.1114e-10	2.52646e-17	-2.43653	-7.1114e-10
4357900	chr9:4357900:G:C	4.80815e-35	-2.37831	-1.4682	1.06558e-23	-2.28342	-1.26073	7.83074e-18	-2.33144	-1.27644
4357991	chr9:4357991:T:C	4.21545e-34	-1.30393e-09	-1.67548	7.49974e-23	-1.30393e-09	-1.5928	5.9038e-17	-1.30393e-09	-1.58775
4358088	chr9:4358088:C:A	4.15102e-34	-1.30393e-09	-1.69088	7.06621e-23	-1.30393e-09	-1.65234	5.54461e-17	-1.30393e-09	-1.65052
4358333	chr9:4358333:AAG:A	4.73107e-35	-2.69855	-1.16412	5.83117e-24	-2.74443	-1.4026	4.70658e-18	-2.7396	-1.37737
4358459	chr9:4358459:T:C	1.33281e-33	-1.30393e-09	-0.52436	3.71539e-22	-1.30393e-09	0.00740413	2.57129e-16	-1.30393e-09	-0.116357
4358668	chr9:4358668:TGTACA:T	4.20356e-34	-1.30393e-09	-1.6783	7.17401e-23	-1.30393e-09	-1.6372	5.60585e-17	-1.30393e-09	-1.63954
4359153	chr9:4359153:C:A	3.16682e-35	-2.64507	-1.61902	4.91584e-24	-2.68069	-1.63709	3.92068e-18	-2.67391	-1.62576
4359185	chr9:4359185:T:C	1.26452e-33	-1.30393e-09	-0.576957	1.68318e-22	-1.30393e-09	-0.784393	1.2998e-16	-1.30393e-09	-0.798558
4359211	chr9:4359211:C:T	1.55132e-33	-1.30393e-09	-0.372546	2.04799e-22	-1.30393e-09	-0.588221	1.56058e-16	-1.30393e-09	-0.615707
4359605	chr9:4359605:A:G	1.4432e-34	-2.74737	-7.1114e-10	2.31159e-23	-2.76973	-7.1114e-10	1.84095e-17	-2.75307	-7.1114e-10
4359857	chr9:4359857:T:C	8.77853e-34	-1.30393e-09	-0.941927	1.0545e-22	-1.30393e-09	-1.25202	8.25506e-17	-1.30393e-09	-1.25252
4359889	chr9:4359889:AATGTT:A	4.15096e-34	-1.30393e-09	-1.6909	7.04724e-23	-1.30393e-09	-1.65503	5.52689e-17	-1.30393e-09	-1.65373
4360058	chr9:4360058:C:T	6.20489e-35	-2.55321	-1.03827	7.22953e-24	-2.64315	-1.28892	5.94514e-18	-2.63324	-1.25012
4360194	chr9:4360194:C:T	3.24364e-35	-2.73884	-1.50129	9.78368e-24	-2.6864	-0.943137	7.46508e-18	-2.69432	-0.961378
4360213	chr9:4360213:T:A	4.2304e-34	-1.30393e-09	-1.67194	6.81046e-23	-1.30393e-09	-1.68921	5.33738e-17	-1.30393e-09	-1.68862
4360569	chr9:4360569:C:G	4.72927e-33	-1.30393e-09	0.74212	1.26303e-21	-1.30393e-09	1.23102	8.98173e-16	-1.30393e-09	1.13443
4361426	chr9:4361426:C:T	4.1899e-34	-1.30393e-09	-1.68156	6.85462e-23	-1.30393e-09	-1.68274	5.37497e-17	-1.30393e-09	-1.6816
4362012	chr9:4362012:T:C	5.10771e-34	-1.30393e-09	-1.48349	7.93244e-23	-1.30393e-09	-1.53671	6.25256e-17	-1.30393e-09	-1.53036
4362167	chr9:4362167:C:A	4.07319e-35	-2.73506	-1.27733	9.53321e-24	-2.76166	-0.893815	7.39417e-18	-2.76131	-0.903933
4362193	chr9:4362193:C:G	5.99414e-34	-1.30393e-09	-1.32345	9.10793e-23	-1.30393e-09	-1.39852	7.18334e-17	-1.30393e-09	-1.39159
4362231	chr9:4362231:T:C	1.17024e-34	-2.67963	-0.277396	1.62125e-23	-2.73213	-0.392333	1.31081e-17	-2.7498	-0.342903
4362248	chr9:4362248:A:C	3.22739e-35	-2.76998	-1.47517	5.2628e-24	-2.76718	-1.48241	4.16372e-18	-2.76624	-1.47329
4362641	chr9:4362641:C:T	1.04829e-33	-1.30393e-09	-0.764489	2.91449e-22	-1.30393e-09	-0.235384	2.08781e-16	-1.30393e-09	-0.32465
4362680	chr9:4362680:G:A	4.16831e-34	-1.30393e-09	-1.68673	6.88712e-23	-1.30393e-09	-1.67801	5.4088e-17	-1.30393e-09	-1.67532
4362719	chr9:4362719:G:A	2.671e-33	-1.30393e-09	0.170802	7.82073e-22	-1.30393e-09	0.751697	5.84479e-16	-1.30393e-09	0.704786
4362740	chr9:4362740:G:C	1.87317e-33	-1.30393e-09	-0.184018	3.72564e-22	-1.30393e-09	0.0101572	2.9183e-16	-1.30393e-09	0.010238
4363254	chr9:4363254:C:T	1.0365e-33	-1.30393e-09	-0.775803	2.92159e-22	-1.30393e-09	-0.232951	2.09852e-16	-1.30393e-09	-0.319531
4363362	chr9:4363362:G:A	2.74382e-33	-1.30393e-09	0.197701	2.71581e-22	-1.30393e-09	-0.305992	2.1341e-16	-1.30393e-09	-0.302718
4363371	chr9:4363371:T:C	7.36128e-34	-1.30393e-09	-1.118	1.83172e-22	-1.30393e-09	-0.699827	1.32646e-16	-1.30393e-09	-0.778248
4363380	chr9:4363380:A:G	9.16549e-34	-1.30393e-09	-0.898791	2.02727e-22	-1.30393e-09	-0.598389	1.52739e-16	-1.30393e-09	-0.637203
4363544	chr9:4363544:C:T	7.02299e-35	-2.70719	-0.76044	3.11588e-23	-2.66911	0.197958	2.37678e-17	-2.67761	0.180002
4363742	chr9:4363742:AATTTC:A	8.77275e-34	-1.30393e-09	-0.942586	1.13672e-22	-1.30393e-09	-1.17694	9.10889e-17	-1.30393e-09	-1.1541
4363869	chr9:4363869:C:T	2.3559e-34	-2.75025	0.49294	4.8539e-23	-2.75913	0.731245	3.63207e-17	-2.75786	0.684313
4364005	chr9:4364005:G:A	4.86337e-33	-1.30393e-09	0.770081	6.21669e-22	-1.30393e-09	0.522157	5.31533e-16	-1.30393e-09	0.609831
4364108	chr9:4364108:C:T	1.36241e-34	-2.77559	-0.0293916	1.85607e-23	-2.77325	-0.215958	1.4854e-17	-2.7731	-0.194568
4364198	chr9:4364198:C:G	7.22058e-34	-1.30393e-09	-1.1373	1.77208e-22	-1.30393e-09	-0.732925	1.27709e-16	-1.30393e-09	-0.816183
4364436	chr9:4364436:TTCAA:T	9.30395e-34	-1.30393e-09	-0.883797	1.19108e-22	-1.30393e-09	-1.13022	9.57652e-17	-1.30393e-09	-1.10404
4364549	chr9:4364549:T:C	7.74286e-34	-1.30393e-09	-1.06747	1.1021e-22	-1.30393e-09	-1.20787	8.63988e-17	-1.30393e-09	-1.20696
4364667	chr9:4364667:A:C	4.96384e-34	-1.30393e-09	-1.51206	1.0544e-22	-1.30393e-09	-1.25211	7.79873e-17	-1.30393e-09	-1.30939
4364774	chr9:4364774:TTTTTTA:T	6.69998e-34	-1.30393e-09	-1.21213	1.61647e-22	-1.30393e-09	-0.824839	1.18688e-16	-1.30393e-09	-0.889436
4365121	chr9:4365121:A:G	7.48682e-34	-1.30393e-09	-1.10109	1.06826e-22	-1.30393e-09	-1.23905	8.38104e-17	-1.30393e-09	-1.23738
4365192	chr9:4365192:G:A	4.15094e-34	-1.30393e-09	-1.6909	6.84781e-23	-1.30393e-09	-1.68374	5.38125e-17	-1.30393e-09	-1.68043
4365323	chr9:4365323:T:C	5.4709e-34	-1.30393e-09	-1.41479	1.19815e-22	-1.30393e-09	-1.1243	8.86368e-17	-1.30393e-09	-1.18139
4365410	chr9:4365410:A:G	5.87669e-34	-1.30393e-09	-1.34324	1.3234e-22	-1.30393e-09	-1.02487	9.7302e-17	-1.30393e-09	-1.08812
4365630	chr9:4365630:C:T	7.53243e-34	-1.30393e-09	-1.09502	1.02748e-22	-1.30393e-09	-1.27797	8.08436e-17	-1.30393e-09	-1.27342
4365741	chr9:4365741:T:C	7.1499e-34	-1.30393e-09	-1.14714	9.86707e-23	-1.30393e-09	-1.31846	7.7687e-17	-1.30393e-09	-1.31325
4365766	chr9:4365766:T:C	8.9784e-34	-1.30393e-09	-0.919414	1.15703e-22	-1.30393e-09	-1.15923	9.29988e-17	-1.30393e-09	-1.13335
4365905	chr9:4365905:T:C	4.16985e-34	-1.30393e-09	-1.68636	6.89544e-23	-1.30393e-09	-1.67681	5.41211e-17	-1.30393e-09	-1.67471
4366032	chr9:4366032:G:A	7.51771e-35	-2.76863	-0.630931	1.12343e-23	-2.76644	-0.724836	9.03823e-18	-2.76741	-0.697065
4366117	chr9:4366117:G:A	9.78103e-34	-1.30393e-09	-0.833791	1.24835e-22	-1.30393e-09	-1.08326	9.88882e-17	-1.30393e-09	-1.07195
4366159	chr9:4366159:T:C	4.90136e-34	-1.30393e-09	-1.52472	1.04954e-22	-1.30393e-09	-1.25673	7.74619e-17	-1.30393e-09	-1.31615
4367237	chr9:4367237:C:A	3.99194e-35	-2.34654	-1.686	5.91816e-24	-2.46902	-1.6632	4.63186e-18	-2.46441	-1.66857
4367261	chr9:4367261:T:C	1.49019e-34	-2.71533	-7.1114e-10	2.4147e-23	-2.72609	-7.1114e-10	1.94474e-17	-2.69822	-7.1114e-10
4367473	chr9:4367473:T:C	3.96192e-35	-2.39535	-1.64474	6.81359e-24	-2.34691	-1.64443	5.61589e-18	-2.28505	-1.65528
4367719	chr9:4367719:A:G	4.25079e-34	-1.30393e-09	-1.66713	6.80552e-23	-1.30393e-09	-1.68993	5.32519e-17	-1.30393e-09	-1.6909
4367835	chr9:4367835:G:A	4.22072e-34	-1.30393e-09	-1.67423	6.8001e-23	-1.30393e-09	-1.69073	5.32955e-17	-1.30393e-09	-1.69008
4367898	chr9:4367898:C:T	7.94123e-34	-1.30393e-09	-1.04217	1.04723e-22	-1.30393e-09	-1.25893	8.40342e-17	-1.30393e-09	-1.23471
4368532	chr9:4368532:T:C	1.14814e-33	-1.30393e-09	-0.673506	2.60691e-22	-1.30393e-09	-0.346916	1.88548e-16	-1.30393e-09	-0.426585
4368714	chr9:4368714:C:G	4.22211e-34	-1.30393e-09	-1.6739	7.09724e-23	-1.30393e-09	-1.64796	5.63438e-17	-1.30393e-09	-1.63446
4368741	chr9:4368741:C:T	7.46392e-34	-1.10416	-7.1114e-10	7.38679e-23	-1.60797	-7.1114e-10	6.91186e-17	-1.43011	-7.1114e-10
4368743	chr9:4368743:C:T	5.41845e-34	-1.30393e-09	-1.42443	7.80284e-23	-1.30393e-09	-1.55318	6.25733e-17	-1.30393e-09	-1.5296
4368767	chr9:4368767:A:G	1.66674e-33	-1.30393e-09	-0.300781	4.27648e-22	-1.30393e-09	0.148049	2.99639e-16	-1.30393e-09	0.0366449
4368792	chr9:4368792:G:A	1.01036e-33	-1.30393e-09	-0.801348	2.24632e-22	-1.30393e-09	-0.495788	1.63354e-16	-1.30393e-09	-0.570017
4368838	chr9:4368838:C:T	5.08332e-35	-2.74183	-1.04903	8.39223e-24	-2.7479	-1.03504	7.05203e-18	-2.71882	-0.993804
4368923	chr9:4368923:A:C	1.07835e-33	-1.30393e-09	-0.73622	2.39599e-22	-1.30393e-09	-0.431286	1.7415e-16	-1.30393e-09	-0.506018
4369251	chr9:4369251:G:A	1.14686e-33	-1.30393e-09	-0.674627	2.59381e-22	-1.30393e-09	-0.351955	1.86594e-16	-1.30393e-09	-0.436999
4369264	chr9:4369264:C:T	3.97311e-35	-2.76674	-1.27053	7.09938e-24	-2.76518	-1.18506	5.86775e-18	-2.74917	-1.14729
4369329	chr9:4369329:G:T	5.23123e-35	-2.59389	-1.16829	5.87665e-24	-2.48145	-1.65781	4.64121e-18	-2.45449	-1.67647
4369336	chr9:4369336:A:G	4.06983e-35	-2.77524	-1.23798	7.3022e-24	-2.77409	-1.14799	6.01132e-18	-2.76287	-1.10942
4369478	chr9:4369478:C:A	1.55495e-33	-1.30393e-09	-0.370206	3.66257e-22	-1.30393e-09	-0.00691599	2.60611e-16	-1.30393e-09	-0.102907
4369901	chr9:4369901:A:G	4.75276e-34	-1.30393e-09	-1.55551	7.12244e-23	-1.30393e-09	-1.64442	5.67504e-17	-1.30393e-09	-1.62727
4369914	chr9:4369914:T:G	4.30052e-34	-1.30393e-09	-1.6555	6.84892e-23	-1.30393e-09	-1.68357	5.358e-17	-1.30393e-09	-1.68476
4370145	chr9:4370145:T:C	7.10172e-35	-2.77847	-0.678011	1.90796e-23	-2.77101	-0.190618	1.56014e-17	-2.76029	-0.158287
4370365	chr9:4370365:G:C	5.34604e-35	-2.51088	-1.22958	6.42207e-24	-2.48234	-1.56817	5.13682e-18	-2.49628	-1.53322
4370402	chr9:4370402:T:A	5.73376e-34	-1.30393e-09	-1.36787	8.10956e-23	-1.30393e-09	-1.51462	6.37164e-17	-1.30393e-09	-1.51149
4370642	chr9:4370642:C:T	5.96394e-34	-1.30393e-09	-1.3285	1.08829e-22	-1.30393e-09	-1.22048	8.3079e-17	-1.30393e-09	-1.24614
4370697	chr9:4370697:TAATA:T	4.74503e-35	-2.19804	-1.66168	6.17707e-24	-2.42715	-1.66226	4.9633e-18	-2.40012	-1.66375
4370896	chr9:4370896:G:A	6.69783e-34	-1.30393e-09	-1.21245	1.26117e-22	-1.30393e-09	-1.07304	9.54156e-17	-1.30393e-09	-1.10769
4370901	chr9:4370901:C:T	7.79179e-35	-2.75083	-0.612925	1.83641e-23	-2.7345	-0.265349	1.48791e-17	-2.71392	-0.252059
4371127	chr9:4371127:T:A	5.78888e-34	-1.30393e-09	-1.3583	1.0542e-22	-1.30393e-09	-1.2523	8.03098e-17	-1.30393e-09	-1.28004
4371339	chr9:4371339:C:T	8.92388e-35	-2.77407	-0.454016	5.86166e-24	-2.7658	-1.37602	4.80866e-18	-2.7629	-1.33262
4371729	chr9:4371729:TAC:T	4.57334e-34	-1.30393e-09	-1.59399	7.10317e-23	-1.30393e-09	-1.64712	5.54669e-17	-1.30393e-09	-1.65015
4371802	chr9:4371802:T:C	4.26887e-34	-1.30393e-09	-1.66289	6.8003e-23	-1.30393e-09	-1.6907	5.32753e-17	-1.30393e-09	-1.69046
4371844	chr9:4371844:T:G	3.70109e-35	-2.46465	-1.64354	5.22994e-24	-2.61348	-1.64237	4.15318e-18	-2.59805	-1.64402
4371966	chr9:4371966:T:A	3.42635e-35	-2.71343	-1.47189	6.87812e-24	-2.68964	-1.29227	5.61557e-18	-2.67215	-1.26824
4371988	chr9:4371988:C:T	1.10321e-33	-1.30393e-09	-0.713431	1.21774e-22	-1.30393e-09	-1.10808	9.75039e-17	-1.30393e-09	-1.08604
4372125	chr9:4372125:C:T	1.45272e-32	-1.30393e-09	1.86437	1.69688e-21	-1.30393e-09	1.5263	1.4176e-15	-1.30393e-09	1.59079
4372138	chr9:4372138:G:A	1.42492e-34	-2.76012	-7.1114e-10	2.36043e-23	-2.74882	-7.1114e-10	1.81342e-17	-2.76814	-7.1114e-10
4372232	chr9:4372232:C:T	4.24329e-34	-1.30393e-09	-1.6689	7.3796e-23	-1.30393e-09	-1.60895	5.7397e-17	-1.30393e-09	-1.61594
4372235	chr9:4372235:G:C	4.71423e-34	-1.30393e-09	-1.56365	7.01433e-23	-1.30393e-09	-1.65971	5.53482e-17	-1.30393e-09	-1.65229
4372397	chr9:4372397:T:C	4.17858e-35	-2.2986	-1.68825	5.84256e-24	-2.45426	-1.69083	4.6879e-18	-2.43016	-1.69079
4372401	chr9:4372401:T:C	4.45648e-34	-1.30393e-09	-1.61988	7.63151e-23	-1.30393e-09	-1.57538	5.93462e-17	-1.30393e-09	-1.58255
4372469	chr9:4372469:G:A	4.21075e-34	-1.30393e-09	-1.6766	7.27135e-23	-1.30393e-09	-1.62372	5.66276e-17	-1.30393e-09	-1.62944
4373291	chr9:4373291:TA:T	2.75199e-35	-2.7137	-1.6908	7.71126e-24	-2.59031	-1.27726	5.79967e-18	-2.57136	-1.33677
4373314	chr9:4373314:G:C	4.18371e-35	-2.50163	-1.48399	7.18666e-24	-2.37987	-1.55816	5.55421e-18	-2.34969	-1.60169
4373425	chr9:4373425:T:A	1.51601e-34	-2.69815	-7.1114e-10	2.84815e-23	-2.561	-7.1114e-10	2.07283e-17	-2.63444	-7.1114e-10
4373432	chr9:4373432:G:T	6.51796e-34	-1.30393e-09	-1.23967	9.00198e-23	-1.30393e-09	-1.41022	7.19196e-17	-1.30393e-09	-1.39039
4373643	chr9:4373643:A:T	4.23648e-34	-1.30393e-09	-1.6705	7.31245e-23	-1.30393e-09	-1.61809	5.70779e-17	-1.30393e-09	-1.62152
4373672	chr9:4373672:T:C	1.44815e-34	-2.74395	-7.1114e-10	2.41048e-23	-2.72784	-7.1114e-10	1.83681e-17	-2.75532	-7.1114e-10
4373709	chr9:4373709:C:T	4.51956e-34	-1.30393e-09	-1.60582	7.06734e-23	-1.30393e-09	-1.65218	5.51844e-17	-1.30393e-09	-1.65525
4373738	chr9:4373738:G:A	3.77518e-35	-2.61858	-1.46979	5.79409e-24	-2.56872	-1.5847	4.68282e-18	-2.5307	-1.59133
4373832	chr9:4373832:T:C	4.57463e-34	-1.30393e-09	-1.59371	7.89861e-23	-1.30393e-09	-1.54098	6.33387e-17	-1.30393e-09	-1.51744
4374278	chr9:4374278:T:C	4.62046e-35	-2.24202	-1.64431	1.2532e-23	-2.10458	-1.27739	9.26168e-18	-2.09655	-1.3435
4374288	chr9:4374288:C:T	7.55207e-34	-1.30393e-09	-1.09241	9.78819e-23	-1.30393e-09	-1.32649	7.79553e-17	-1.30393e-09	-1.3098
4374498	chr9:4374498:T:G	5.38112e-34	-1.30393e-09	-1.43134	9.7208e-23	-1.30393e-09	-1.3334	7.39036e-17	-1.30393e-09	-1.36317
4374602	chr9:4374602:CCT:C	4.2242e-34	-1.30393e-09	-1.67341	6.79942e-23	-1.30393e-09	-1.69083	5.33047e-17	-1.30393e-09	-1.68991
4374734	chr9:4374734:T:TTA	4.48736e-34	-1.30393e-09	-1.61297	9.14289e-23	-1.30393e-09	-1.39469	7.10116e-17	-1.30393e-09	-1.40309
4374764	chr9:4374764:C:T	6.24582e-35	-1.93219	-1.65272	1.09127e-23	-2.0803	-1.44002	8.15206e-18	-2.11429	-1.45337
4374804	chr9:4374804:C:A	4.19748e-34	-1.30393e-09	-1.67975	6.81846e-23	-1.30393e-09	-1.68803	5.32541e-17	-1.30393e-09	-1.69086
4375045	chr9:4375045:A:C	8.21794e-35	-1.66083	-1.64967	2.23653e-23	-1.56372	-1.23902	1.73174e-17	-1.51082	-1.3034
4375687	chr9:4375687:C:T	4.51702e-34	-1.30393e-09	-1.60638	6.90564e-23	-1.30393e-09	-1.67533	5.40409e-17	-1.30393e-09	-1.67619
4375715	chr9:4375715:A:G	1.74756e-33	-1.30393e-09	-0.253431	2.28556e-22	-1.30393e-09	-0.478469	1.84655e-16	-1.30393e-09	-0.447445
4375980	chr9:4375980:A:T	4.52369e-34	-1.30393e-09	-1.60491	9.16707e-23	-1.30393e-09	-1.39205	6.92644e-17	-1.30393e-09	-1.428
4377926	chr9:4377926:C:G	1.41908e-33	-1.30393e-09	-0.461645	1.61017e-22	-1.30393e-09	-0.828742	1.26665e-16	-1.30393e-09	-0.824392
4377949	chr9:4377949:A:G	1.76634e-34	-1.09658	-1.44874	2.02992e-23	-1.27777	-1.6219	1.66021e-17	-1.25426	-1.60215
4378255	chr9:4378255:A:T	8.05988e-35	-2.65662	-0.673299	3.8158e-23	-2.44202	0.173505	2.93882e-17	-2.4787	0.193361
4378347	chr9:4378347:T:C	5.12778e-34	-1.30393e-09	-1.47956	7.64074e-23	-1.30393e-09	-1.57417	6.04229e-17	-1.30393e-09	-1.56457
4378485	chr9:4378485:G:A	5.32689e-34	-1.30393e-09	-1.44147	7.98607e-23	-1.30393e-09	-1.52997	6.19721e-17	-1.30393e-09	-1.53925
4379019	chr9:4379019:C:T	1.34152e-33	-1.30393e-09	-0.517851	1.44343e-22	-1.30393e-09	-0.938058	1.17808e-16	-1.30393e-09	-0.896878
4379180	chr9:4379180:A:T	7.39624e-33	-1.30393e-09	1.18932	7.83117e-22	-1.30393e-09	0.753032	6.15519e-16	-1.30393e-09	0.756531
4379195	chr9:4379195:C:T	8.2438e-34	-1.30393e-09	-1.00478	1.72852e-22	-1.30393e-09	-0.757818	1.31497e-16	-1.30393e-09	-0.786952
4379506	chr9:4379506:T:A	4.81549e-34	-1.30393e-09	-1.5424	7.22979e-23	-1.30393e-09	-1.62946	5.67863e-17	-1.30393e-09	-1.62664
4379739	chr9:4379739:G:A	4.22811e-34	-1.30393e-09	-1.67248	7.14215e-23	-1.30393e-09	-1.64165	5.59054e-17	-1.30393e-09	-1.64227
4379979	chr9:4379979:CT:C	5.65405e-34	-1.30393e-09	-1.38186	7.40611e-23	-1.30393e-09	-1.60536	5.8981e-17	-1.30393e-09	-1.58872
4380076	chr9:4380076:C:G	8.56494e-34	-1.30393e-09	-0.966559	1.59425e-22	-1.30393e-09	-0.83868	1.21028e-16	-1.30393e-09	-0.869911
4380227	chr9:4380227:C:T	8.18061e-34	-1.30393e-09	-1.01247	1.17658e-22	-1.30393e-09	-1.14247	9.11807e-17	-1.30393e-09	-1.15309
4380484	chr9:4380484:T:C	1.17592e-33	-2.75294	2.10334	7.4611e-23	-2.75549	1.15753	5.97877e-17	-2.75577	1.18064
4380751	chr9:4380751:C:T	1.60838e-33	-1.30393e-09	-0.336421	2.2016e-22	-1.30393e-09	-0.515897	1.68442e-16	-1.30393e-09	-0.539346
4380889	chr9:4380889:G:A	9.99463e-34	-1.30393e-09	-0.812188	2.2495e-22	-1.30393e-09	-0.494372	1.77155e-16	-1.30393e-09	-0.48891
4380929	chr9:4380929:A:T	1.24575e-34	-2.13325	-0.761249	2.15509e-23	-2.20645	-0.633382	1.75126e-17	-2.10798	-0.695033
4381316	chr9:4381316:T:C	1.30798e-32	-1.30393e-09	1.75942	8.22458e-22	-1.30393e-09	0.802047	7.84167e-16	-1.30393e-09	0.998687
4381455	chr9:4381455:G:A	4.63143e-34	-1.30393e-09	-1.58137	6.80364e-23	-1.30393e-09	-1.69021	5.35835e-17	-1.30393e-09	-1.68469
4381630	chr9:4381630:CTTCCTG:C	4.51423e-34	-1.30393e-09	-1.607	6.80084e-23	-1.30393e-09	-1.69062	5.33232e-17	-1.30393e-09	-1.68956
4381855	chr9:4381855:G:T	8.1856e-34	-0.0417038	-0.970156	9.73606e-23	-0.569563	-0.762267	9.43966e-17	-0.325097	-0.793333
4382022	chr9:4382022:C:T	1.77343e-33	-1.30393e-09	-0.238734	2.41446e-22	-1.30393e-09	-0.423604	1.83848e-16	-1.30393e-09	-0.451826
4382051	chr9:4382051:T:C	4.20704e-34	-1.30393e-09	-1.67748	6.79892e-23	-1.30393e-09	-1.6909	5.3253e-17	-1.30393e-09	-1.69088
4382091	chr9:4382091:T:C	6.41097e-34	-1.30393e-09	-1.25622	1.24594e-22	-1.30393e-09	-1.08519	9.80421e-17	-1.30393e-09	-1.08054
4382146	chr9:4382146:T:C	4.20785e-34	-1.30393e-09	-1.67728	6.80332e-23	-1.30393e-09	-1.69026	5.32654e-17	-1.30393e-09	-1.69065
4382377	chr9:4382377:T:C	1.31088e-33	-1.30393e-09	-0.540953	3.09638e-22	-1.30393e-09	-0.174846	2.42707e-16	-1.30393e-09	-0.174081
4382481	chr9:4382481:C:G	9.35938e-34	-1.30393e-09	-0.877857	9.45777e-23	-1.30393e-09	-1.36083	7.93736e-17	-1.30393e-09	-1.29177
4383219	chr9:4383219:G:A	5.09026e-34	0.20271	-1.68962	4.32746e-23	-0.525246	-1.61744	4.17389e-17	-0.307072	-1.62743
4383319	chr9:4383319:T:C	6.57197e-33	-1.30393e-09	1.07116	4.62489e-22	-1.30393e-09	0.226372	4.33102e-16	-1.30393e-09	0.405039
4383695	chr9:4383695:T:C	1.582e-34	-2.65555	-7.1114e-10	3.34746e-23	-2.39946	-7.1114e-10	2.59967e-17	-2.40796	-7.1114e-10
4383989	chr9:4383989:C:T	5.89075e-34	-1.30393e-09	-1.34085	1.0551e-22	-1.30393e-09	-1.25144	8.18201e-17	-1.30393e-09	-1.26141
4384038	chr9:4384038:T:G	6.58679e-34	-1.30393e-09	-1.22917	7.27904e-23	-1.30393e-09	-1.62267	5.85882e-17	-1.30393e-09	-1.5954
4384148	chr9:4384148:T:C	3.14196e-33	-1.30393e-09	0.333196	1.80838e-22	-1.30393e-09	-0.712648	1.64701e-16	-1.30393e-09	-0.5618
4384289	chr9:4384289:C:T	1.10484e-34	-1.41199	-1.60255	1.03334e-23	-1.97764	-1.59723	8.14841e-18	-1.93109	-1.63702
4384532	chr9:4384532:C:A	3.24871e-33	-1.30393e-09	0.366607	3.75562e-22	-1.30393e-09	0.0181721	2.93196e-16	-1.30393e-09	0.0149067
4384781	chr9:4384781:C:T	4.51854e-34	-0.203616	-1.40243	1.73482e-23	-1.37717	-1.67959	1.72867e-17	-1.12625	-1.68975
4384818	chr9:4384818:C:T	3.74245e-34	-0.344521	-1.44997	1.58479e-23	-1.47972	-1.6675	1.54326e-17	-1.24503	-1.68442
4384932	chr9:4384932:A:C	4.31448e-34	-1.30393e-09	-1.65226	6.80077e-23	-1.30393e-09	-1.69063	5.32619e-17	-1.30393e-09	-1.69071
4384936	chr9:4384936:AT:A	5.3607e-34	-1.30393e-09	-1.43514	1.19135e-22	-1.30393e-09	-1.12999	9.35596e-17	-1.30393e-09	-1.12734
4385225	chr9:4385225:C:T	6.00618e-34	-1.30393e-09	-1.32145	1.11628e-22	-1.30393e-09	-1.19507	8.89235e-17	-1.30393e-09	-1.17816
4385386	chr9:4385386:A:G	4.8124e-34	-1.30393e-09	-1.54304	1.01638e-22	-1.30393e-09	-1.28883	7.93954e-17	-1.30393e-09	-1.29149
4385435	chr9:4385435:C:T	2.07985e-32	-1.30393e-09	2.22323	1.43356e-21	-1.30393e-09	1.35767	1.31559e-15	-1.30393e-09	1.51611
4385534	chr9:4385534:G:A	9.31243e-34	-1.30393e-09	-0.882886	1.19238e-22	-1.30393e-09	-1.12913	9.5182e-17	-1.30393e-09	-1.11014
4385545	chr9:4385545:A:T	8.7862e-35	-1.57098	-1.67266	1.03696e-23	-2.05083	-1.52054	7.63841e-18	-2.062	-1.57075
4385981	chr9:4385981:T:C	9.14069e-35	-1.53018	-1.6739	1.07103e-23	-2.02472	-1.51432	7.95202e-18	-2.02616	-1.56635
4386123	chr9:4386123:A:G	1.49584e-33	-1.30393e-09	-0.408964	1.98346e-22	-1.30393e-09	-0.620237	1.61085e-16	-1.30393e-09	-0.584
4386423	chr9:4386423:A:G	5.15982e-34	-1.23516	-0.238172	4.30976e-23	-1.51447	-0.632312	3.89685e-17	-1.39817	-0.605007
4386804	chr9:4386804:T:TA	1.25888e-33	-1.30393e-09	-0.581427	1.7327e-22	-1.30393e-09	-0.755397	1.33488e-16	-1.30393e-09	-0.771925
4387041	chr9:4387041:T:C	7.49885e-35	-2.52989	-0.872185	1.15617e-23	-2.09516	-1.36739	1.0512e-17	-2.00619	-1.30723
4387060	chr9:4387060:G:A	9.37594e-35	-1.51827	-1.6604	1.30545e-23	-1.92907	-1.41205	1.03706e-17	-1.8902	-1.43676
4387345	chr9:4387345:AGT:A	9.03548e-34	-1.30393e-09	-0.913078	1.63327e-22	-1.30393e-09	-0.814499	1.24762e-16	-1.30393e-09	-0.839528
4387565	chr9:4387565:C:A	1.01628e-33	-1.30393e-09	-0.7955	1.36085e-22	-1.30393e-09	-0.996971	1.12855e-16	-1.30393e-09	-0.939832
4387628	chr9:4387628:A:T	4.49351e-34	-1.30393e-09	-1.6116	7.71831e-23	-1.30393e-09	-1.56407	5.99795e-17	-1.30393e-09	-1.57193
4387881	chr9:4387881:T:C	6.09619e-35	-2.5864	-1.02276	9.58225e-24	-2.19306	-1.45727	8.57587e-18	-2.11428	-1.40271
4388117	chr9:4388117:C:G	6.77994e-35	-2.62969	-0.873161	9.70718e-24	-2.27068	-1.3667	8.7317e-18	-2.19748	-1.30149
4388136	chr9:4388136:T:C	2.03243e-33	-1.30393e-09	-0.10242	2.72601e-22	-1.30393e-09	-0.302243	2.07983e-16	-1.30393e-09	-0.328476
4388162	chr9:4388162:C:T	4.2251e-35	-2.5214	-1.45437	9.24715e-24	-2.01157	-1.67437	8.05774e-18	-1.9185	-1.6608
4388165	chr9:4388165:A:C	6.50862e-35	-2.58405	-0.959642	1.00012e-23	-2.18655	-1.421	8.97639e-18	-2.10838	-1.36296
4388253	chr9:4388253:G:C	4.2292e-34	-1.30393e-09	-1.67222	6.79907e-23	-1.30393e-09	-1.69088	5.33028e-17	-1.30393e-09	-1.68995
4388371	chr9:4388371:G:T	6.12834e-34	-1.30393e-09	-1.30131	9.00027e-23	-1.30393e-09	-1.41041	6.89392e-17	-1.30393e-09	-1.43271
4388414	chr9:4388414:C:T	2.31784e-33	-1.30393e-09	0.0289856	3.09168e-22	-1.30393e-09	-0.176366	2.35592e-16	-1.30393e-09	-0.203833
4388768	chr9:4388768:T:C	4.66414e-34	-1.30393e-09	-1.57433	6.97687e-23	-1.30393e-09	-1.66507	5.43392e-17	-1.30393e-09	-1.67069
4388998	chr9:4388998:A:C	4.36143e-34	-1.30393e-09	-1.64144	6.82771e-23	-1.30393e-09	-1.68668	5.35058e-17	-1.30393e-09	-1.68614
4389026	chr9:4389026:A:G	1.9203e-33	-1.30393e-09	-0.159169	3.89794e-22	-1.30393e-09	0.0553675	2.88447e-16	-1.30393e-09	-0.00142231
4389101	chr9:4389101:T:C	4.69872e-34	-1.30393e-09	-1.56695	7.0363e-23	-1.30393e-09	-1.65658	5.52713e-17	-1.30393e-09	-1.65368
4389216	chr9:4389216:T:C	4.70266e-34	-1.30393e-09	-1.56611	8.513e-23	-1.30393e-09	-1.46607	6.48103e-17	-1.30393e-09	-1.49447
4389475	chr9:4389475:T:C	4.55578e-34	-1.30393e-09	-1.59784	8.55845e-23	-1.30393e-09	-1.46075	6.56062e-17	-1.30393e-09	-1.48226
4389499	chr9:4389499:G:T	2.70331e-33	-1.30393e-09	0.182825	3.40704e-22	-1.30393e-09	-0.0792359	2.7911e-16	-1.30393e-09	-0.0343306
4389667	chr9:4389667:C:T	7.97096e-33	-1.30393e-09	1.26415	6.75456e-22	-1.30393e-09	0.605137	5.82238e-16	-1.30393e-09	0.700944
4389740	chr9:4389740:C:T	5.13124e-34	-1.30393e-09	-1.47889	9.53277e-23	-1.30393e-09	-1.35293	7.21075e-17	-1.30393e-09	-1.38778
4389861	chr9:4389861:C:A	5.12243e-34	-1.30393e-09	-1.48061	1.07521e-22	-1.30393e-09	-1.23256	8.46253e-17	-1.30393e-09	-1.2277
4389941	chr9:4389941:G:C	8.71494e-35	-2.16898	-1.08281	1.75676e-23	-2.40976	-0.634433	1.35428e-17	-2.42961	-0.630469
4390101	chr9:4390101:G:A	1.51245e-33	-1.30393e-09	-0.397919	3.6336e-22	-1.30393e-09	-0.0148575	2.79558e-16	-1.30393e-09	-0.0327246
4390277	chr9:4390277:A:T	4.77013e-35	-2.73334	-1.1211	4.86554e-24	-2.76037	-1.5677	3.91296e-18	-2.75612	-1.54552
4390695	chr9:4390695:G:A	2.12505e-34	-2.36044	-7.1114e-10	3.61748e-23	-2.32189	-7.1114e-10	2.7313e-17	-2.35857	-7.1114e-10
4390752	chr9:4390752:C:G	1.52521e-33	-0.904611	0.515093	1.32819e-22	-0.689633	-0.331628	1.01637e-16	-0.782954	-0.261573
4391082	chr9:4391082:G:A	6.66403e-33	-1.30393e-09	1.08507	1.40932e-21	-1.30393e-09	1.34061	1.07854e-15	-1.30393e-09	1.31743
4391084	chr9:4391084:C:G	4.51844e-34	-1.30393e-09	-1.60607	8.42912e-23	-1.30393e-09	-1.47597	6.47771e-17	-1.30393e-09	-1.49498
4391147	chr9:4391147:C:T	5.80149e-34	-1.30393e-09	-1.35612	1.04495e-22	-1.30393e-09	-1.26112	8.21345e-17	-1.30393e-09	-1.25758
4391399	chr9:4391399:C:G	4.03811e-35	-2.56678	-1.45427	7.00975e-24	-2.67523	-1.28772	5.88966e-18	-2.62286	-1.26987
4391665	chr9:4391665:A:C	1.32691e-33	-1.30393e-09	-0.528802	1.89227e-22	-1.30393e-09	-0.667303	1.37079e-16	-1.30393e-09	-0.745379
4391801	chr9:4391801:A:G	7.40943e-35	-2.12362	-1.29044	1.47725e-23	-2.41804	-0.799447	1.17009e-17	-2.38986	-0.816412
4391910	chr9:4391910:A:T	6.08396e-34	-1.30393e-09	-1.30858	8.7133e-23	-1.30393e-09	-1.44282	7.06866e-17	-1.30393e-09	-1.40768
4391948	chr9:4391948:T:C	2.20504e-32	-1.30393e-09	2.28168	1.50993e-21	-1.30393e-09	1.40957	1.3951e-15	-1.30393e-09	1.57478
4392452	chr9:4392452:G:C	6.64116e-34	-1.30393e-09	-1.22095	1.21264e-22	-1.30393e-09	-1.11228	9.53593e-17	-1.30393e-09	-1.10828
4392715	chr9:4392715:G:A	9.75203e-35	-1.98317	-1.15618	1.98269e-23	-2.32486	-0.598347	1.56186e-17	-2.30536	-0.612116
4392998	chr9:4392998:C:T	4.19851e-34	-1.30393e-09	-1.67951	7.2358e-23	-1.30393e-09	-1.62862	5.61028e-17	-1.30393e-09	-1.63875
4393129	chr9:4393129:T:C	8.1769e-34	-1.30393e-09	-1.01292	1.17704e-22	-1.30393e-09	-1.14208	8.93894e-17	-1.30393e-09	-1.17293
4393290	chr9:4393290:T:C	4.45986e-34	-1.30393e-09	-1.61912	8.05993e-23	-1.30393e-09	-1.52076	6.20259e-17	-1.30393e-09	-1.53838
4393348	chr9:4393348:C:T	2.49104e-34	-0.605826	-1.59571	2.55329e-23	-1.30928	-1.361	2.3694e-17	-1.11985	-1.38086
4393367	chr9:4393367:A:T	1.49384e-34	-2.71289	-7.1114e-10	2.35126e-23	-2.75271	-7.1114e-10	1.81615e-17	-2.76663	-7.1114e-10
4393481	chr9:4393481:C:T	4.39647e-34	-1.30393e-09	-1.63343	7.86609e-23	-1.30393e-09	-1.54511	6.06898e-17	-1.30393e-09	-1.56016
4393908	chr9:4393908:C:T	4.37713e-34	-1.30393e-09	-1.63784	9.41631e-23	-1.30393e-09	-1.36522	7.08079e-17	-1.30393e-09	-1.40596
4394213	chr9:4394213:T:A	1.24837e-33	-0.821116	0.231301	1.11515e-22	-0.655973	-0.540119	8.20517e-17	-0.774431	-0.484154
4394253	chr9:4394253:A:C	4.20316e-34	-1.30393e-09	-1.6784	7.6709e-23	-1.30393e-09	-1.57023	6.01528e-17	-1.30393e-09	-1.56905
4394310	chr9:4394310:T:A	4.84386e-34	-1.30393e-09	-1.53652	7.29256e-23	-1.30393e-09	-1.62081	5.75978e-17	-1.30393e-09	-1.61245
4394501	chr9:4394501:G:A	4.25708e-34	-1.30393e-09	-1.66565	6.81394e-23	-1.30393e-09	-1.6887	5.3471e-17	-1.30393e-09	-1.68679
4394545	chr9:4394545:T:C	2.99956e-34	-2.01577	-7.1114e-10	4.94522e-23	-2.00924	-7.1114e-10	3.45372e-17	-2.1239	-7.1114e-10
4394612	chr9:4394612:C:G	1.07929e-34	-1.78037	-1.25757	2.14847e-23	-2.21588	-0.627027	1.66286e-17	-2.18144	-0.67337
4394724	chr9:4394724:G:A	8.83087e-35	-2.23258	-1.00599	1.78535e-23	-2.29201	-0.736045	1.24084e-17	-2.38589	-0.761675
4394821	chr9:4394821:T:C	5.16175e-34	-1.30393e-09	-1.47296	1.02474e-22	-1.30393e-09	-1.28064	7.7303e-17	-1.30393e-09	-1.3182
4395025	chr9:4395025:C:T	4.26669e-34	-1.30393e-09	-1.6634	6.79959e-23	-1.30393e-09	-1.6908	5.32527e-17	-1.30393e-09	-1.69089
4395225	chr9:4395225:C:T	1.97491e-34	-2.07198	-0.361732	1.91368e-23	-1.96458	-0.994053	1.37117e-17	-2.12336	-0.924329
4395814	chr9:4395814:A:G	1.4351e-34	-1.80967	-0.943336	3.3338e-23	-2.21637	-0.187182	2.56944e-17	-2.18604	-0.23362
4395816	chr9:4395816:C:T	3.2368e-35	-2.75091	-1.49133	4.655e-24	-2.71206	-1.66025	3.68889e-18	-2.70766	-1.65295
4396585	chr9:4396585:T:C	1.33472e-34	-1.69504	-1.13047	2.36209e-23	-2.20608	-0.542039	1.8691e-17	-2.15153	-0.586366
4396727	chr9:4396727:C:T	2.44066e-34	-2.13179	-0.0901748	2.13065e-23	-2.02768	-0.823562	1.55561e-17	-2.17953	-0.741951
4396872	chr9:4396872:G:C	1.75213e-34	-1.51545	-1.03795	3.02482e-23	-2.07116	-0.429651	2.37827e-17	-2.01617	-0.480804
4396959	chr9:4396959:T:C	7.12811e-35	-1.98829	-1.46448	1.1578e-23	-2.3899	-1.07125	9.05184e-18	-2.34514	-1.11782
4397026	chr9:4397026:T:TTTTC	2.35069e-34	-2.25953	-7.1114e-10	3.9189e-23	-2.24185	-7.1114e-10	2.7757e-17	-2.34245	-7.1114e-10
4397094	chr9:4397094:T:C	1.26025e-34	-1.49228	-1.39065	2.38461e-23	-1.65187	-1.08676	1.5927e-17	-1.75398	-1.14394
4397112	chr9:4397112:A:G	8.7025e-35	-1.78244	-1.47077	1.59739e-23	-1.98297	-1.15632	1.08508e-17	-2.07489	-1.2068
4397236	chr9:4397236:G:A	2.48804e-34	-0.855775	-1.34697	3.56675e-23	-1.45761	-0.878397	2.86469e-17	-1.38846	-0.922429
4397265	chr9:4397265:T:C	8.48387e-35	-2.10932	-1.16934	1.3205e-23	-2.09675	-1.2329	9.13651e-18	-2.19044	-1.26322
4397272	chr9:4397272:G:A	9.7474e-35	-1.44913	-1.69069	1.08869e-23	-1.88357	-1.63912	8.86125e-18	-1.83399	-1.65026
4397326	chr9:4397326:T:C	2.5834e-35	-2.77899	-1.68872	4.36373e-24	-2.77934	-1.65758	3.44307e-18	-2.77938	-1.65019
4397437	chr9:4397437:A:G	4.42043e-35	-2.42234	-1.50825	8.24423e-24	-2.47516	-1.32558	6.96877e-18	-2.37932	-1.34517
4397484	chr9:4397484:C:T	1.62334e-33	-1.30393e-09	-0.327165	1.78207e-22	-1.30393e-09	-0.727307	1.42325e-16	-1.30393e-09	-0.707825
4397910	chr9:4397910:G:C	4.22633e-34	-1.30393e-09	-1.6729	6.86342e-23	-1.30393e-09	-1.68146	5.37843e-17	-1.30393e-09	-1.68095
4398299	chr9:4398299:G:A	6.48786e-35	-1.88876	-1.65812	1.03531e-23	-1.88594	-1.68702	7.60025e-18	-1.95256	-1.68519
4398398	chr9:4398398:T:C	5.11478e-34	-1.30393e-09	-1.4821	9.73414e-23	-1.30393e-09	-1.33203	7.28011e-17	-1.30393e-09	-1.3782
4398425	chr9:4398425:A:G	8.38935e-34	-1.30393e-09	-0.987273	1.92642e-22	-1.30393e-09	-0.649418	1.49029e-16	-1.30393e-09	-0.661796
4398601	chr9:4398601:A:C	5.70906e-34	-1.30393e-09	-1.37218	1.07091e-22	-1.30393e-09	-1.23657	8.7273e-17	-1.30393e-09	-1.19689
4398825	chr9:4398825:A:C	5.44592e-34	-1.41937	-7.1114e-10	8.54352e-23	-1.46249	-7.1114e-10	7.32341e-17	-1.37227	-7.1114e-10
4399032	chr9:4399032:A:G	5.1385e-34	-1.47748	-7.1114e-10	7.9196e-23	-1.53833	-7.1114e-10	6.88118e-17	-1.43456	-7.1114e-10
4399159	chr9:4399159:T:C	7.62167e-34	-1.30393e-09	-1.08324	1.86363e-22	-1.30393e-09	-0.682552	1.42668e-16	-1.30393e-09	-0.705415
4399253	chr9:4399253:T:C	1.55677e-33	-0.369036	-7.1114e-10	2.38872e-22	-0.434324	-7.1114e-10	1.98305e-16	-0.376129	-7.1114e-10
4399365	chr9:4399365:A:T	4.44772e-34	-1.62185	-7.1114e-10	7.29067e-23	-1.62107	-7.1114e-10	7.09309e-17	-1.40423	-7.1114e-10
4399491	chr9:4399491:T:C	1.24891e-33	-1.30393e-09	-0.589381	1.395e-22	-1.30393e-09	-0.972187	1.11061e-16	-1.30393e-09	-0.95586
4399741	chr9:4399741:T:G	6.25213e-35	-2.04758	-1.53632	9.39221e-24	-2.04804	-1.62233	6.5271e-18	-2.17296	-1.61701
4399854	chr9:4399854:G:C	5.50702e-34	-1.30393e-09	-1.40821	1.06863e-22	-1.30393e-09	-1.2387	7.92098e-17	-1.30393e-09	-1.29384
4399882	chr9:4399882:T:C	7.33445e-34	-1.30393e-09	-1.12165	1.36031e-22	-1.30393e-09	-0.99737	1.06405e-16	-1.30393e-09	-0.998684
4400067	chr9:4400067:C:T	9.28113e-34	-1.30393e-09	-0.886253	1.10585e-22	-1.30393e-09	-1.20447	8.79192e-17	-1.30393e-09	-1.18952
4400156	chr9:4400156:G:A	9.56748e-34	-1.30393e-09	-0.855867	1.13144e-22	-1.30393e-09	-1.18159	8.99951e-17	-1.30393e-09	-1.16618
4400167	chr9:4400167:A:G	1.4016e-34	-2.77662	-7.1114e-10	2.29166e-23	-2.77839	-7.1114e-10	1.81186e-17	-2.769	-7.1114e-10
4400290	chr9:4400290:G:A	4.17804e-34	-1.30393e-09	-1.68439	6.90522e-23	-1.30393e-09	-1.67539	5.40626e-17	-1.30393e-09	-1.67579
4400359	chr9:4400359:TTTATGAAG:T	7.00823e-34	-1.30393e-09	-1.16715	1.29299e-22	-1.30393e-09	-1.04813	1.01268e-16	-1.30393e-09	-1.04817
4400684	chr9:4400684:A:C	8.54321e-35	-1.6812	-1.59049	1.30416e-23	-1.6795	-1.66261	9.60459e-18	-1.74634	-1.65736
4400778	chr9:4400778:C:T	4.80409e-34	-1.30393e-09	-1.54477	7.23978e-23	-1.30393e-09	-1.62808	5.67236e-17	-1.30393e-09	-1.62774
4400921	chr9:4400921:A:G	5.6343e-35	-2.03643	-1.65152	7.61343e-24	-2.41279	-1.46755	6.06121e-18	-2.3749	-1.48913
4400991	chr9:4400991:C:T	5.78551e-35	-2.01656	-1.6449	8.06276e-24	-2.43865	-1.38434	6.41719e-18	-2.40211	-1.40485
4401267	chr9:4401267:T:G	2.05085e-33	-0.0933987	-7.1114e-10	3.1589e-22	-0.154855	-7.1114e-10	2.70997e-16	-0.0638276	-7.1114e-10
4401403	chr9:4401403:G:A	4.37163e-33	-1.30393e-09	0.663484	8.82852e-22	-1.30393e-09	0.872906	6.78604e-16	-1.30393e-09	0.854103
4401502	chr9:4401502:A:T	1.11552e-33	-1.30393e-09	-0.702333	1.27928e-22	-1.30393e-09	-1.05878	1.01996e-16	-1.30393e-09	-1.041
4401669	chr9:4401669:G:A	1.31894e-33	-1.30393e-09	-0.534819	1.45811e-22	-1.30393e-09	-0.927941	1.15736e-16	-1.30393e-09	-0.914624
4402006	chr9:4402006:G:T	9.83521e-34	-1.30393e-09	-0.828267	1.34327e-22	-1.30393e-09	-1.00997	1.02964e-16	-1.30393e-09	-1.03156
4402097	chr9:4402097:C:G	4.51799e-34	-1.30393e-09	-1.60617	6.86e-23	-1.30393e-09	-1.68196	5.38501e-17	-1.30393e-09	-1.67973
4402119	chr9:4402119:T:C	9.694e-35	-2.75789	-0.387426	7.23291e-24	-2.68883	-1.24278	6.48033e-18	-2.62922	-1.16795
4402128	chr9:4402128:C:G	4.30482e-34	-1.30393e-09	-1.6545	7.64975e-23	-1.30393e-09	-1.57299	5.93567e-17	-1.30393e-09	-1.58237
4402499	chr9:4402499:C:G	3.57437e-34	-1.84045	-7.1114e-10	6.14093e-23	-1.79269	-7.1114e-10	5.77596e-17	-1.60965	-7.1114e-10
4402509	chr9:4402509:G:A	9.36651e-34	-1.30393e-09	-0.877096	1.13556e-22	-1.30393e-09	-1.17795	8.77645e-17	-1.30393e-09	-1.19128
4402815	chr9:4402815:G:A	2.3818e-34	-0.559622	-1.68676	2.98135e-23	-0.826628	-1.68866	2.9604e-17	-0.588568	-1.68946
4402949	chr9:4402949:C:A	7.68276e-35	-2.11406	-1.26379	8.91967e-24	-2.0511	-1.67089	6.81667e-18	-2.08295	-1.66361
4403059	chr9:4403059:C:T	2.28809e-34	-0.596229	-1.69029	3.10889e-23	-0.783144	-1.69026	2.99974e-17	-0.57429	-1.69053
4403072	chr9:4403072:G:C	1.43882e-34	-1.06563	-1.68478	2.02207e-23	-1.21914	-1.6844	1.91576e-17	-1.02798	-1.68525
4403112	chr9:4403112:T:C	4.17114e-34	-1.30393e-09	-1.68605	7.29315e-23	-1.30393e-09	-1.62073	5.703e-17	-1.30393e-09	-1.62236
4403259	chr9:4403259:A:G	2.76159e-34	-0.428466	-1.66996	3.17761e-23	-0.760635	-1.6909	3.14612e-17	-0.526309	-1.69087
4403337	chr9:4403337:A:T	2.43129e-34	-0.534949	-1.69087	3.26576e-23	-0.733279	-1.69089	3.16073e-17	-0.521751	-1.6908
4403438	chr9:4403438:G:A	2.23886e-34	-0.617639	-1.69063	3.01896e-23	-0.812047	-1.69071	2.90502e-17	-0.606451	-1.69046
4403574	chr9:4403574:G:C	5.68329e-34	-1.30393e-09	-1.37671	7.95495e-23	-1.30393e-09	-1.53387	6.08613e-17	-1.30393e-09	-1.55734
4403584	chr9:4403584:G:A	3.27737e-34	-0.236301	-1.69089	4.37965e-23	-0.439886	-1.69081	4.30282e-17	-0.213244	-1.69084
4403820	chr9:4403820:A:C	3.49633e-34	-0.257123	-1.6054	3.83524e-23	-0.599884	-1.66355	3.77741e-17	-0.372101	-1.66221
4404110	chr9:4404110:C:T	1.40812e-34	-2.77198	-7.1114e-10	2.31154e-23	-2.76975	-7.1114e-10	1.79446e-17	-2.77865	-7.1114e-10
4404373	chr9:4404373:C:T	5.01275e-34	-1.30393e-09	-1.50225	7.03138e-23	-1.30393e-09	-1.65728	5.55824e-17	-1.30393e-09	-1.64807
4404786	chr9:4404786:G:T	2.76952e-34	-0.408765	-1.6868	3.4348e-23	-0.685073	-1.68863	3.33613e-17	-0.468823	-1.68972
4404795	chr9:4404795:A:G	3.14101e-35	-2.73879	-1.53349	4.87613e-24	-2.63695	-1.68895	3.47184e-18	-2.7311	-1.69015
4405073	chr9:4405073:T:C	4.47951e-34	-1.30393e-09	-1.61472	7.71562e-23	-1.30393e-09	-1.56442	5.90653e-17	-1.30393e-09	-1.58729
4405087	chr9:4405087:G:C	3.51669e-35	-2.62793	-1.53137	7.73847e-24	-2.48369	-1.38035	5.74145e-18	-2.49989	-1.41833
4405271	chr9:4405271:T:A	4.48143e-34	-1.30393e-09	-1.61429	7.71984e-23	-1.30393e-09	-1.56387	5.90931e-17	-1.30393e-09	-1.58682
4405287	chr9:4405287:G:C	5.59399e-34	-1.30393e-09	-1.39254	7.81343e-23	-1.30393e-09	-1.55182	6.05686e-17	-1.30393e-09	-1.56216
4405301	chr9:4405301:T:C	5.87256e-34	0.216807	-1.56075	6.26965e-23	-0.137139	-1.63481	6.14351e-17	0.0862821	-1.63424
4405305	chr9:4405305:G:T	8.97122e-34	-1.30393e-09	-0.920215	9.74389e-23	-1.30393e-09	-1.33103	7.98843e-17	-1.30393e-09	-1.28536
4405315	chr9:4405315:T:C	5.27211e-34	-1.30393e-09	-1.4518	9.7956e-23	-1.30393e-09	-1.32573	7.56261e-17	-1.30393e-09	-1.34013
4405431	chr9:4405431:G:C	6.39631e-34	-1.30393e-09	-1.25851	9.23003e-23	-1.30393e-09	-1.3852	7.04745e-17	-1.30393e-09	-1.41068
4405500	chr9:4405500:T:C	5.07156e-34	0.0851123	-1.5757	5.44813e-23	-0.268051	-1.64434	5.33212e-17	-0.0460107	-1.64359
4405707	chr9:4405707:C:G	9.18665e-34	-1.30393e-09	-0.896484	1.9034e-22	-1.30393e-09	-0.661437	1.40702e-16	-1.30393e-09	-0.71929
4405807	chr9:4405807:A:G	4.18578e-34	-1.30393e-09	-1.68254	7.23761e-23	-1.30393e-09	-1.62837	5.60378e-17	-1.30393e-09	-1.63991
4405837	chr9:4405837:A:C	2.01492e-34	-0.888513	-1.52514	2.28898e-23	-1.16728	-1.61228	2.16807e-17	-0.97773	-1.61178
4405924	chr9:4405924:T:A	4.25499e-34	-1.30393e-09	-1.66614	7.62856e-23	-1.30393e-09	-1.57577	5.93648e-17	-1.30393e-09	-1.58223
4405969	chr9:4405969:T:C	3.7278e-35	-2.59542	-1.50558	8.68843e-24	-2.41139	-1.33687	6.53634e-18	-2.41006	-1.3785
4406348	chr9:4406348:T:C	1.03222e-33	-1.30393e-09	-0.779936	1.07569e-22	-1.30393e-09	-1.23212	8.87514e-17	-1.30393e-09	-1.1801
4406377	chr9:4406377:A:G	5.93427e-35	-2.26883	-1.36724	7.99195e-24	-2.27976	-1.55206	6.038e-18	-2.32501	-1.54285
4406564	chr9:4406564:G:T	6.07644e-35	-1.97312	-1.63928	9.12844e-24	-2.04078	-1.65808	6.65484e-18	-2.11215	-1.65844
4407108	chr9:4407108:G:A	6.05339e-34	-1.30393e-09	-1.31362	8.95858e-23	-1.30393e-09	-1.41505	6.84688e-17	-1.30393e-09	-1.43956
4407235	chr9:4407235:T:C	7.4729e-35	-2.27354	-1.132	7.8759e-24	-2.23801	-1.60844	5.84926e-18	-2.3009	-1.59872
4407364	chr9:4407364:G:T	4.18225e-35	-2.68085	-1.30513	4.36191e-24	-2.77321	-1.66414	3.55212e-18	-2.73961	-1.65878
4407508	chr9:4407508:G:A	2.8269e-35	-2.72248	-1.65516	4.69895e-24	-2.74942	-1.6135	3.55753e-18	-2.77428	-1.62259
4407513	chr9:4407513:G:A	8.712e-35	-2.20578	-1.04634	8.77839e-24	-2.16683	-1.57113	6.88174e-18	-2.17588	-1.56118
4408040	chr9:4408040:T:A	4.23659e-34	-1.30393e-09	-1.67048	6.87604e-23	-1.30393e-09	-1.67962	5.36238e-17	-1.30393e-09	-1.68394
4408079	chr9:4408079:C:G	2.20838e-33	-1.30393e-09	-0.0193917	4.27336e-22	-1.30393e-09	0.14732	3.15456e-16	-1.30393e-09	0.0880851
4408248	chr9:4408248:C:A	6.89249e-35	-2.04589	-1.4405	1.77593e-23	-1.98201	-1.05133	1.26074e-17	-1.99709	-1.13456
4408397	chr9:4408397:T:C	2.65424e-35	-2.75298	-1.68768	4.78338e-24	-2.7244	-1.6207	3.71248e-18	-2.72172	-1.63251
4408412	chr9:4408412:G:C	1.09606e-33	-1.30393e-09	-0.719932	1.12195e-22	-1.30393e-09	-1.19001	9.24584e-17	-1.30393e-09	-1.13918
4408452	chr9:4408452:G:A	4.38142e-34	-1.30393e-09	-1.63686	8.04447e-23	-1.30393e-09	-1.52268	6.26356e-17	-1.30393e-09	-1.5286
4408589	chr9:4408589:C:T	4.94334e-35	-2.12788	-1.6909	6.44512e-24	-2.43726	-1.60967	5.24584e-18	-2.40083	-1.60767
4408614	chr9:4408614:G:C	4.79028e-35	-2.41649	-1.43374	7.9575e-24	-2.49331	-1.34283	6.07309e-18	-2.53483	-1.32724
4408689	chr9:4408689:C:T	4.34416e-35	-2.27593	-1.67206	5.3954e-24	-2.55724	-1.66746	4.31222e-18	-2.53798	-1.6665
4408774	chr9:4408774:T:C	7.61518e-34	-1.30393e-09	-1.08409	9.0003e-23	-1.30393e-09	-1.41041	7.17057e-17	-1.30393e-09	-1.39336
4408779	chr9:4408779:T:C	3.2139e-35	-2.56854	-1.68079	5.44371e-24	-2.57301	-1.64278	4.03669e-18	-2.6147	-1.65581
4409127	chr9:4409127:T:C	4.38942e-34	-1.30393e-09	-1.63504	7.96769e-23	-1.30393e-09	-1.53227	6.2649e-17	-1.30393e-09	-1.52839
4409286	chr9:4409286:T:C	4.19538e-34	-1.30393e-09	-1.68025	6.80049e-23	-1.30393e-09	-1.69067	5.32834e-17	-1.30393e-09	-1.69031
4409491	chr9:4409491:A:G	4.15202e-34	-1.30393e-09	-1.69064	7.11139e-23	-1.30393e-09	-1.64597	5.56229e-17	-1.30393e-09	-1.64734
4409894	chr9:4409894:T:G	4.46599e-34	-1.30393e-09	-1.61775	7.68559e-23	-1.30393e-09	-1.56832	5.87532e-17	-1.30393e-09	-1.59259
4410003	chr9:4410003:C:G	5.35041e-34	-1.30393e-09	-1.43706	8.45937e-23	-1.30393e-09	-1.47239	6.5723e-17	-1.30393e-09	-1.48049
4410009	chr9:4410009:C:G	5.61974e-35	-2.4216	-1.26893	7.34e-24	-2.59779	-1.31912	5.65651e-18	-2.5881	-1.34502
4410034	chr9:4410034:G:C	4.93464e-34	-1.30393e-09	-1.51796	8.46646e-23	-1.30393e-09	-1.47155	6.61641e-17	-1.30393e-09	-1.4738
4410153	chr9:4410153:C:T	4.20938e-34	-1.30393e-09	-1.67692	7.35105e-23	-1.30393e-09	-1.61282	5.6773e-17	-1.30393e-09	-1.62687
4410292	chr9:4410292:CTTT:C	8.69166e-34	-1.30393e-09	-0.951872	1.22657e-22	-1.30393e-09	-1.10086	9.33827e-17	-1.30393e-09	-1.12923
4410926	chr9:4410926:A:G	5.57664e-34	-1.30393e-09	-1.39565	8.56814e-23	-1.30393e-09	-1.45962	6.44879e-17	-1.30393e-09	-1.49946
4410989	chr9:4410989:T:C	8.50868e-33	-1.30393e-09	1.32944	1.77924e-21	-1.30393e-09	1.57369	1.34173e-15	-1.30393e-09	1.53578
4411607	chr9:4411607:C:T	5.82397e-34	-1.30393e-09	-1.35225	7.59428e-23	-1.30393e-09	-1.58027	6.03415e-17	-1.30393e-09	-1.56591
4411668	chr9:4411668:T:C	4.35906e-34	-1.30393e-09	-1.64198	6.91756e-23	-1.30393e-09	-1.6736	5.47463e-17	-1.30393e-09	-1.66323
4411914	chr9:4411914:C:T	1.78379e-34	-0.889754	-1.64574	3.60434e-23	-0.646974	-1.67855	4.05716e-17	-0.282228	-1.68064
4411926	chr9:4411926:T:A	1.16117e-33	-1.30393e-09	-0.662222	2.49369e-22	-1.30393e-09	-0.391318	1.89547e-16	-1.30393e-09	-0.421296
4412020	chr9:4412020:C:G	8.01234e-34	-1.30393e-09	-1.03325	1.59557e-22	-1.30393e-09	-0.837849	1.21919e-16	-1.30393e-09	-0.862577
4412058	chr9:4412058:C:T	4.24123e-35	-2.28406	-1.68791	5.621e-24	-2.54697	-1.63678	4.45151e-18	-2.53677	-1.63593
4412152	chr9:4412152:A:G	4.22588e-35	-2.68103	-1.29456	5.96764e-24	-2.66973	-1.45417	4.6396e-18	-2.70946	-1.42184
4412705	chr9:4412705:C:G	9.8176e-34	-1.30393e-09	-0.830059	1.37337e-22	-1.30393e-09	-0.987811	1.0412e-16	-1.30393e-09	-1.02039
4412949	chr9:4412949:C:T	4.87979e-35	-2.71283	-1.11889	5.37193e-24	-2.77281	-1.45625	4.39146e-18	-2.75448	-1.43179
4413224	chr9:4413224:C:A	9.46833e-34	-0.866284	-7.1114e-10	1.59306e-22	-0.839425	-7.1114e-10	1.78722e-16	-0.480103	-7.1114e-10
4413254	chr9:4413254:T:G	8.91055e-34	-1.30393e-09	-0.927001	1.05684e-22	-1.30393e-09	-1.24979	8.62042e-17	-1.30393e-09	-1.20922
4413449	chr9:4413449:C:T	3.13112e-35	-2.58556	-1.68987	4.7326e-24	-2.72869	-1.62708	3.73307e-18	-2.72324	-1.62547
4413977	chr9:4413977:G:A	4.7697e-34	-1.30393e-09	-1.55195	8.14577e-23	-1.30393e-09	-1.51017	6.3788e-17	-1.30393e-09	-1.51037
4413999	chr9:4413999:A:C	6.2178e-34	-1.30393e-09	-1.28682	1.17805e-22	-1.30393e-09	-1.14122	8.49431e-17	-1.30393e-09	-1.22395
4414287	chr9:4414287:G:A	5.08161e-34	-1.30393e-09	-1.48861	8.76743e-23	-1.30393e-09	-1.43662	6.88626e-17	-1.30393e-09	-1.43382
4414336	chr9:4414336:A:T	8.85156e-34	-1.30393e-09	-0.933642	1.24944e-22	-1.30393e-09	-1.08238	9.5407e-17	-1.30393e-09	-1.10778
4414550	chr9:4414550:A:G	1.8498e-33	-1.30393e-09	-0.196571	1.93749e-22	-1.30393e-09	-0.643685	1.50293e-16	-1.30393e-09	-0.65335
4415118	chr9:4415118:T:G	1.92357e-34	-2.46005	-7.1114e-10	2.88622e-23	-2.54772	-7.1114e-10	2.33005e-17	-2.51746	-7.1114e-10
4415824	chr9:4415824:A:C	3.34043e-35	-2.66336	-1.54736	1.06298e-23	-2.47487	-1.07172	7.27053e-18	-2.53419	-1.14792
4415835	chr9:4415835:A:G	8.57952e-34	-1.30393e-09	-0.964858	2.0548e-22	-1.30393e-09	-0.584904	1.60537e-16	-1.30393e-09	-0.587412
4415970	chr9:4415970:A:T	5.42187e-34	-1.30393e-09	-1.4238	9.74123e-23	-1.30393e-09	-1.3313	7.64926e-17	-1.30393e-09	-1.32874
4416073	chr9:4416073:T:A	3.98354e-35	-2.39854	-1.63612	5.44207e-24	-2.52672	-1.68937	4.17546e-18	-2.54618	-1.69053
4416877	chr9:4416877:G:T	6.85961e-34	-1.30393e-09	-1.18859	9.09398e-23	-1.30393e-09	-1.40005	7.21597e-17	-1.30393e-09	-1.38705
4417020	chr9:4417020:C:T	1.58238e-33	-1.30393e-09	-0.352721	4.86321e-22	-1.30393e-09	0.276618	3.62942e-16	-1.30393e-09	0.228309
4417373	chr9:4417373:T:C	4.48679e-35	-2.37108	-1.5446	1.13271e-23	-1.85413	-1.62892	7.5746e-18	-2.00053	-1.6406
4417406	chr9:4417406:A:G	5.75674e-35	-2.35036	-1.31609	1.09475e-23	-1.82965	-1.6875	7.09527e-18	-2.01605	-1.69045
4417436	chr9:4417436:T:C	7.851e-34	-1.30393e-09	-1.05359	1.86949e-22	-1.30393e-09	-0.679414	1.45882e-16	-1.30393e-09	-0.683134
4417561	chr9:4417561:C:T	5.2462e-34	-1.45673	-7.1114e-10	6.83517e-23	-1.68559	-7.1114e-10	5.50037e-17	-1.65853	-7.1114e-10
4417696	chr9:4417696:T:C	8.34688e-34	-1.30393e-09	-0.992348	2.00953e-22	-1.30393e-09	-0.607179	1.563e-16	-1.30393e-09	-0.614158
4417765	chr9:4417765:G:A	1.05724e-34	-2.7611	-0.297475	8.75845e-24	-2.70564	-1.03459	7.14328e-18	-2.70195	-0.997817
4418022	chr9:4418022:C:G	3.41462e-35	-2.56623	-1.62253	4.96399e-24	-2.64116	-1.66688	3.81067e-18	-2.65176	-1.67637
4418568	chr9:4418568:A:G	7.553e-34	-1.30393e-09	-1.09229	7.83449e-23	-1.30393e-09	-1.54913	6.2218e-17	-1.30393e-09	-1.53529
4418719	chr9:4418719:C:T	9.65098e-34	-1.30393e-09	-0.847177	2.34909e-22	-1.30393e-09	-0.451053	1.79066e-16	-1.30393e-09	-0.478178
4418821	chr9:4418821:G:C	2.05008e-34	-2.39636	-7.1114e-10	3.44591e-23	-2.37048	-7.1114e-10	3.0426e-17	-2.25064	-7.1114e-10
4418837	chr9:4418837:G:A	5.7829e-35	-2.56805	-1.09387	7.75302e-24	-2.1927	-1.66947	5.48797e-18	-2.31068	-1.65269
4419106	chr9:4419106:C:T	2.26612e-33	-1.30393e-09	0.00641659	1.80222e-22	-1.30393e-09	-0.716064	1.55662e-16	-1.30393e-09	-0.618249
4419154	chr9:4419154:T:C	2.71806e-35	-2.72604	-1.69086	4.9504e-24	-2.63844	-1.67234	3.67221e-18	-2.68607	-1.67907
4419174	chr9:4419174:A:T	4.90183e-34	-1.30393e-09	-1.52463	7.30345e-23	-1.30393e-09	-1.61932	5.72103e-17	-1.30393e-09	-1.6192
4419269	chr9:4419269:A:G	3.25781e-35	-2.74798	-1.48779	5.51464e-24	-2.71736	-1.48548	4.24522e-18	-2.72773	-1.49242
4419366	chr9:4419366:C:T	2.81961e-33	-1.30393e-09	0.224948	3.24546e-22	-1.30393e-09	-0.127824	2.56041e-16	-1.30393e-09	-0.120596
4419456	chr9:4419456:G:A	7.12055e-34	-1.30393e-09	-1.15125	9.42168e-23	-1.30393e-09	-1.36465	7.71169e-17	-1.30393e-09	-1.32061
4419474	chr9:4419474:G:A	6.74578e-34	-1.30393e-09	-1.20532	1.45496e-22	-1.30393e-09	-0.9301	1.11304e-16	-1.30393e-09	-0.953674
4419609	chr9:4419609:A:G	5.90599e-34	-1.30393e-09	-1.33827	8.66369e-23	-1.30393e-09	-1.44852	6.74794e-17	-1.30393e-09	-1.45411
4419627	chr9:4419627:AAAATTAGCCGGGCGTGGTGGTCCACGCCT:A	5.67871e-34	-1.30393e-09	-1.37751	7.72469e-23	-1.30393e-09	-1.56324	6.0167e-17	-1.30393e-09	-1.56881
4420028	chr9:4420028:G:C	7.43485e-34	-1.30393e-09	-1.10806	1.06931e-22	-1.30393e-09	-1.23807	8.21013e-17	-1.30393e-09	-1.25798
4420171	chr9:4420171:T:A	2.75912e-35	-2.77548	-1.62643	4.37548e-24	-2.77763	-1.6566	3.43458e-18	-2.77698	-1.65506
4420402	chr9:4420402:T:C	1.27103e-34	-2.4538	-0.420607	1.40612e-23	-2.20808	-1.05875	1.06698e-17	-2.26474	-1.03378
4420610	chr9:4420610:C:T	5.48092e-34	-1.30393e-09	-1.41296	8.14627e-23	-1.30393e-09	-1.51011	6.4888e-17	-1.30393e-09	-1.49327
4420767	chr9:4420767:A:G	2.59477e-34	-2.61759	0.456849	2.85002e-23	-2.7074	0.147055	2.61001e-17	-2.65362	0.24962
4420910	chr9:4420910:A:C	4.95479e-35	-2.46893	-1.34753	5.36594e-24	-2.71455	-1.51563	4.37528e-18	-2.72372	-1.46625
4421123	chr9:4421123:C:T	2.85256e-35	-2.76084	-1.60777	4.83741e-24	-2.71028	-1.62359	3.5455e-18	-2.75604	-1.64421
4421126	chr9:4421126:G:A	2.92894e-35	-2.71464	-1.62754	5.14107e-24	-2.63145	-1.64154	3.66308e-18	-2.70837	-1.65926
4421671	chr9:4421671:G:A	4.15171e-34	-1.30393e-09	-1.69071	6.90021e-23	-1.30393e-09	-1.67611	5.38314e-17	-1.30393e-09	-1.68008
4421891	chr9:4421891:G:A	1.74817e-34	-2.55567	-7.1114e-10	2.96392e-23	-2.52115	-7.1114e-10	2.44971e-17	-2.46738	-7.1114e-10
4422062	chr9:4422062:T:C	9.89258e-34	-1.30393e-09	-0.822451	2.34923e-22	-1.30393e-09	-0.450995	1.70501e-16	-1.30393e-09	-0.527195
4422101	chr9:4422101:C:T	4.49177e-34	-1.30393e-09	-1.61199	7.06862e-23	-1.30393e-09	-1.652	5.54404e-17	-1.30393e-09	-1.65063
4422257	chr9:4422257:C:T	5.58939e-34	-1.30393e-09	-1.39337	1.15335e-22	-1.30393e-09	-1.16241	8.66391e-17	-1.30393e-09	-1.20418
4422445	chr9:4422445:C:T	4.1541e-34	-1.30393e-09	-1.69014	6.84883e-23	-1.30393e-09	-1.68359	5.37842e-17	-1.30393e-09	-1.68096
4422720	chr9:4422720:G:C	2.3026e-34	-2.2802	-7.1114e-10	3.15105e-23	-2.45993	-7.1114e-10	2.46476e-17	-2.46125	-7.1114e-10
4423007	chr9:4423007:T:G	1.67508e-34	-2.1041	-0.494272	2.24373e-23	-2.01914	-0.780387	1.63189e-17	-2.04849	-0.825118
4423218	chr9:4423218:G:C	6.60951e-34	-1.30393e-09	-1.22573	1.4148e-22	-1.30393e-09	-0.958095	1.04797e-16	-1.30393e-09	-1.01391
4423262	chr9:4423262:G:A	5.87781e-35	-2.77821	-0.867428	6.58063e-24	-2.77909	-1.24703	5.20661e-18	-2.76177	-1.25423
4423758	chr9:4423758:A:G	7.64546e-34	-1.30393e-09	-1.08012	1.07255e-22	-1.30393e-09	-1.23505	8.38113e-17	-1.30393e-09	-1.23737
4423776	chr9:4423776:T:C	3.54373e-35	-2.73577	-1.41587	4.8595e-24	-2.77284	-1.55647	3.97019e-18	-2.76969	-1.51743
4423789	chr9:4423789:G:A	4.48802e-35	-2.76789	-1.14752	5.53785e-24	-2.77428	-1.42436	4.53342e-18	-2.73043	-1.42403
4423822	chr9:4423822:A:C	3.75235e-35	-2.77297	-1.32147	5.16006e-24	-2.7626	-1.50671	3.97576e-18	-2.77935	-1.50637
4424012	chr9:4424012:T:A	3.48686e-35	-2.77532	-1.3925	4.90028e-24	-2.76534	-1.55562	3.78392e-18	-2.77904	-1.55613
4424089	chr9:4424089:A:G	2.75404e-33	-1.30393e-09	0.201417	6.44081e-22	-1.30393e-09	0.557573	4.93872e-16	-1.30393e-09	0.536342
4424488	chr9:4424488:G:A	4.15357e-34	-1.30393e-09	-1.69027	6.80831e-23	-1.30393e-09	-1.68952	5.33775e-17	-1.30393e-09	-1.68855
4425033	chr9:4425033:T:G	6.74341e-35	-2.7574	-0.750858	1.00281e-23	-2.677	-0.927861	7.19813e-18	-2.73253	-0.959588
4425070	chr9:4425070:T:C	7.11932e-34	-1.30393e-09	-1.15142	1.02007e-22	-1.30393e-09	-1.28521	8.02838e-17	-1.30393e-09	-1.28037
4425189	chr9:4425189:T:A	4.57175e-35	-2.42561	-1.47131	5.51587e-24	-2.55352	-1.6491	4.45702e-18	-2.53999	-1.63146
4425437	chr9:4425437:G:T	2.81747e-35	-2.77068	-1.6103	4.50676e-24	-2.75429	-1.65038	3.40798e-18	-2.77933	-1.66049
4425913	chr9:4425913:C:A	6.80954e-34	-1.30393e-09	-1.19591	1.53317e-22	-1.30393e-09	-0.877744	1.12405e-16	-1.30393e-09	-0.943825
4426053	chr9:4426053:T:C	5.34126e-34	-1.30393e-09	-1.43877	1.1279e-22	-1.30393e-09	-1.18472	8.46885e-17	-1.30393e-09	-1.22696
4426366	chr9:4426366:A:C	2.13827e-34	-2.35424	-7.1114e-10	4.33217e-23	-2.1416	-7.1114e-10	3.43588e-17	-2.12908	-7.1114e-10
4426368	chr9:4426368:T:C	5.43412e-34	-1.30393e-09	-1.42154	1.15546e-22	-1.30393e-09	-1.16058	8.66451e-17	-1.30393e-09	-1.20411
4426569	chr9:4426569:T:C	3.60194e-35	-2.45868	-1.67667	8.22209e-24	-2.16072	-1.64271	6.31081e-18	-2.17316	-1.65051
4426594	chr9:4426594:C:G	6.74925e-35	-2.49277	-1.01462	7.056e-24	-2.72854	-1.22783	5.79909e-18	-2.73328	-1.17495
4426631	chr9:4426631:C:A	1.81857e-33	-2.09438	1.88078	7.60568e-23	-1.487	-0.0917735	4.97111e-17	-1.76071	0.00100851
4426694	chr9:4426694:T:C	5.3447e-34	-1.30393e-09	-1.43813	1.12899e-22	-1.30393e-09	-1.18375	8.47642e-17	-1.30393e-09	-1.22606
4426992	chr9:4426992:T:A	4.48712e-34	-1.30393e-09	-1.61302	7.05512e-23	-1.30393e-09	-1.65391	5.49126e-17	-1.30393e-09	-1.66019
4427245	chr9:4427245:A:G	5.20481e-33	-1.30393e-09	0.837931	6.09393e-22	-1.30393e-09	0.502212	5.07042e-16	-1.30393e-09	0.56266
4427594	chr9:4427594:C:T	2.37607e-34	-2.24879	-7.1114e-10	4.76532e-23	-2.0463	-7.1114e-10	3.85696e-17	-2.01347	-7.1114e-10
4427675	chr9:4427675:A:G	1.22591e-33	-2.35936	1.75139	8.73379e-23	-1.90843	0.467964	5.5889e-17	-2.10336	0.460787
4427754	chr9:4427754:A:G	8.54824e-34	-1.30393e-09	-0.968511	2.13624e-22	-1.30393e-09	-0.546032	1.51153e-16	-1.30393e-09	-0.647644
4427781	chr9:4427781:T:C	5.75877e-34	-1.30393e-09	-1.36351	1.21148e-22	-1.30393e-09	-1.11324	8.98722e-17	-1.30393e-09	-1.16755
4427866	chr9:4427866:G:A	5.85402e-34	-1.30393e-09	-1.34711	1.22236e-22	-1.30393e-09	-1.1043	9.07422e-17	-1.30393e-09	-1.15791
4427916	chr9:4427916:T:A	4.38471e-34	-1.30393e-09	-1.63611	6.87712e-23	-1.30393e-09	-1.67947	5.36354e-17	-1.30393e-09	-1.68373
4428135	chr9:4428135:A:G	1.06786e-34	-1.63367	-1.41491	3.28307e-23	-1.06171	-1.35718	1.93224e-17	-1.3804	-1.32427
4428323	chr9:4428323:A:G	5.13602e-35	-2.42464	-1.35591	1.316e-23	-2.14884	-1.18423	8.43538e-18	-2.38389	-1.14961
4428695	chr9:4428695:T:C	2.69954e-33	-1.30393e-09	0.181429	6.38857e-22	-1.30393e-09	0.54943	4.88638e-16	-1.30393e-09	0.525687
4428704	chr9:4428704:G:C	4.16837e-34	-1.30393e-09	-1.68671	6.87993e-23	-1.30393e-09	-1.67906	5.40136e-17	-1.30393e-09	-1.6767
4428738	chr9:4428738:C:T	2.87397e-33	-1.30393e-09	0.244045	3.53982e-22	-1.30393e-09	-0.041004	2.88944e-16	-1.30393e-09	0.00029672
4428911	chr9:4428911:C:T	5.19863e-35	-2.08939	-1.67904	1.5217e-23	-1.66282	-1.52502	9.13872e-18	-1.9084	-1.54501
4429113	chr9:4429113:G:A	5.90719e-35	-1.96147	-1.67918	1.61484e-23	-1.48232	-1.64611	9.52068e-18	-1.75888	-1.65359
4429166	chr9:4429166:T:C	6.39388e-35	-1.88007	-1.68141	1.75626e-23	-1.39995	-1.64453	1.03541e-17	-1.67687	-1.65169
4429242	chr9:4429242:T:C	2.72169e-33	-1.30393e-09	0.189601	6.42987e-22	-1.30393e-09	0.555873	4.91815e-16	-1.30393e-09	0.532168
4429368	chr9:4429368:T:C	5.06105e-35	-2.10554	-1.68971	9.40181e-24	-1.99497	-1.67438	6.12655e-18	-2.17004	-1.68326
4429762	chr9:4429762:T:C	5.87803e-35	-2.0242	-1.62141	1.77492e-23	-1.47634	-1.55757	1.11389e-17	-1.72947	-1.52602
4430264	chr9:4430264:C:G	5.03368e-34	-1.30393e-09	-1.49809	7.5961e-23	-1.30393e-09	-1.58003	5.96477e-17	-1.30393e-09	-1.57748
4430378	chr9:4430378:G:A	1.40854e-34	-2.77168	-7.1114e-10	2.2914e-23	-2.7785	-7.1114e-10	1.79325e-17	-2.77932	-7.1114e-10
4430463	chr9:4430463:C:T	4.12093e-34	-1.69816	-7.1114e-10	5.55975e-23	-1.89211	-7.1114e-10	4.49833e-17	-1.85964	-7.1114e-10
4430661	chr9:4430661:T:C	1.08832e-33	-0.727014	-7.1114e-10	1.49329e-22	-0.904097	-7.1114e-10	1.17924e-16	-0.895896	-7.1114e-10
4430662	chr9:4430662:A:T	4.38919e-34	-1.30393e-09	-1.63509	8.65464e-23	-1.30393e-09	-1.44957	6.54706e-17	-1.30393e-09	-1.48433
4430695	chr9:4430695:A:G	6.65964e-35	-1.83324	-1.68751	4.09368e-23	-0.813822	-1.3844	2.11516e-17	-1.20778	-1.40644
4430843	chr9:4430843:G:C	5.5568e-34	-1.30393e-09	-1.39921	8.20303e-23	-1.30393e-09	-1.50316	6.44617e-17	-1.30393e-09	-1.49986
4430975	chr9:4430975:T:C	3.03188e-35	-2.71565	-1.59199	4.23761e-24	-2.77939	-1.68687	3.31773e-18	-2.77776	-1.68889
4430989	chr9:4430989:C:G	4.16135e-34	-1.30393e-09	-1.6884	6.79925e-23	-1.30393e-09	-1.69085	5.33621e-17	-1.30393e-09	-1.68883
4431320	chr9:4431320:C:T	3.15056e-34	-2.64624	0.679587	3.38413e-23	-2.464	0.0754288	2.36105e-17	-2.62154	0.117295
4431419	chr9:4431419:G:C	7.82403e-34	-1.30393e-09	-1.05704	1.47095e-22	-1.30393e-09	-0.919174	1.09004e-16	-1.30393e-09	-0.974554
4431484	chr9:4431484:T:A	1.81086e-33	-1.30393e-09	-0.21785	2.53312e-22	-1.30393e-09	-0.375628	1.88642e-16	-1.30393e-09	-0.426086
4431945	chr9:4431945:T:C	5.29906e-34	-1.30393e-09	-1.44671	6.94075e-23	-1.30393e-09	-1.67026	5.51608e-17	-1.30393e-09	-1.65568
4432142	chr9:4432142:G:A	5.84218e-34	-1.30393e-09	-1.34913	1.20737e-22	-1.30393e-09	-1.11663	8.95232e-17	-1.30393e-09	-1.17144
4432686	chr9:4432686:G:T	4.5837e-34	-1.30393e-09	-1.59173	6.82795e-23	-1.30393e-09	-1.68664	5.334e-17	-1.30393e-09	-1.68925
4432831	chr9:4432831:C:T	6.26694e-34	-1.30393e-09	-1.27895	9.43777e-23	-1.30393e-09	-1.36295	7.36575e-17	-1.30393e-09	-1.36651
4432832	chr9:4432832:A:G	6.22518e-34	-1.30393e-09	-1.28563	9.38164e-23	-1.30393e-09	-1.36891	7.32247e-17	-1.30393e-09	-1.3724
4432891	chr9:4432891:T:A	6.23055e-34	-1.30393e-09	-1.28477	9.39046e-23	-1.30393e-09	-1.36797	7.32934e-17	-1.30393e-09	-1.37146
4432944	chr9:4432944:A:G	6.28511e-34	-1.30393e-09	-1.27605	9.45849e-23	-1.30393e-09	-1.36075	7.3829e-17	-1.30393e-09	-1.36418
4433585	chr9:4433585:A:G	4.79416e-35	-2.41635	-1.43307	6.37e-24	-2.38697	-1.67168	4.48358e-18	-2.51309	-1.65242
4434012	chr9:4434012:A:C	6.20074e-35	-2.66365	-0.928505	1.14922e-23	-2.69679	-0.771791	9.17703e-18	-2.67325	-0.775984
4434331	chr9:4434331:A:G	4.33304e-34	-1.30393e-09	-1.64797	7.11501e-23	-1.30393e-09	-1.64546	5.46259e-17	-1.30393e-09	-1.66543
4434498	chr9:4434498:C:T	4.70058e-34	-1.30393e-09	-1.56655	7.39172e-23	-1.30393e-09	-1.60731	5.78044e-17	-1.30393e-09	-1.60887
4435261	chr9:4435261:T:G	1.83406e-34	-2.50771	-7.1114e-10	2.84746e-23	-2.56124	-7.1114e-10	2.13414e-17	-2.60528	-7.1114e-10
4435300	chr9:4435300:G:A	1.25703e-33	-1.30393e-09	-0.582897	1.77523e-22	-1.30393e-09	-0.731149	1.33379e-16	-1.30393e-09	-0.772739
4435731	chr9:4435731:T:C	5.66689e-34	-2.73395	1.35435	1.76486e-22	-2.74341	2.0064	1.38602e-16	-2.69418	1.95985
4435760	chr9:4435760:T:C	3.55359e-33	-1.30393e-09	0.456308	4.35643e-22	-1.30393e-09	0.166572	3.17937e-16	-1.30393e-09	0.0959183
4435776	chr9:4435776:T:C	3.52631e-35	-2.64298	-1.51359	4.23713e-24	-2.77884	-1.68753	3.30765e-18	-2.77916	-1.69053
4435880	chr9:4435880:T:C	1.23084e-33	-0.603955	-7.1114e-10	1.15269e-22	-1.16298	-7.1114e-10	8.40813e-17	-1.23415	-7.1114e-10
4436035	chr9:4436035:A:G	6.83339e-34	-1.30393e-09	-1.19241	9.73763e-23	-1.30393e-09	-1.33167	7.69803e-17	-1.30393e-09	-1.32239
4436318	chr9:4436318:G:T	5.53555e-35	-2.69988	-1.00574	1.53384e-23	-2.77369	-0.406198	1.09963e-17	-2.7761	-0.492273
4436378	chr9:4436378:T:TA	6.58382e-34	-1.30393e-09	-1.22962	8.95349e-23	-1.30393e-09	-1.41562	7.28106e-17	-1.30393e-09	-1.37807
4436517	chr9:4436517:C:A	2.86202e-35	-2.67838	-1.68691	4.63176e-24	-2.70206	-1.67525	3.50755e-18	-2.73082	-1.6802
4436553	chr9:4436553:C:A	2.80307e-33	-1.30393e-09	0.219066	3.45448e-22	-1.30393e-09	-0.0654087	2.85031e-16	-1.30393e-09	-0.0133355
4436915	chr9:4436915:G:C	5.9173e-35	-2.6609	-0.978037	1.55002e-23	-2.75407	-0.415321	1.1165e-17	-2.76103	-0.492118
4437444	chr9:4437444:C:G	4.20547e-34	-1.30393e-09	-1.67785	7.14562e-23	-1.30393e-09	-1.64117	5.54363e-17	-1.30393e-09	-1.6507
4437790	chr9:4437790:G:A	5.69833e-35	-2.70788	-0.968767	1.84754e-23	-2.7485	-0.245312	1.31801e-17	-2.75031	-0.33692
4438021	chr9:4438021:T:C	8.71009e-34	-2.56556	1.6158	4.4091e-23	-2.35968	0.235681	3.19117e-17	-2.48125	0.278288
4438056	chr9:4438056:A:G	5.16096e-34	-1.30393e-09	-1.47311	7.72409e-23	-1.30393e-09	-1.56332	6.04306e-17	-1.30393e-09	-1.56444
4438240	chr9:4438240:T:C	3.2875e-35	-2.63131	-1.59539	6.27693e-24	-2.58333	-1.49004	4.52965e-18	-2.63665	-1.51864
4438435	chr9:4438435:G:A	2.74142e-35	-2.72291	-1.68543	6.5539e-24	-2.57309	-1.4571	4.65253e-18	-2.63434	-1.49418
4438582	chr9:4438582:A:G	1.10163e-33	-1.30393e-09	-0.714857	1.47344e-22	-1.30393e-09	-0.917483	1.14502e-16	-1.30393e-09	-0.925343
4438770	chr9:4438770:C:G	2.76577e-34	-2.38816	0.291242	3.26961e-23	-2.22013	-0.202867	2.02165e-17	-2.50208	-0.157356
4438921	chr9:4438921:G:C	1.83936e-33	-1.30393e-09	-0.202235	2.36017e-22	-1.30393e-09	-0.446348	1.92014e-16	-1.30393e-09	-0.408367
4439143	chr9:4439143:C:G	3.02221e-35	-2.77383	-1.537	4.98347e-24	-2.7314	-1.57272	3.89187e-18	-2.73058	-1.57647
4439180	chr9:4439180:T:C	5.25545e-34	-1.30393e-09	-1.45497	7.99425e-23	-1.30393e-09	-1.52894	6.20165e-17	-1.30393e-09	-1.53854
4439266	chr9:4439266:G:A	4.87675e-35	-2.71526	-1.11708	1.49531e-23	-2.75278	-0.452556	1.07648e-17	-2.75608	-0.533576
4439368	chr9:4439368:A:C	1.66549e-33	-1.30393e-09	-0.301533	2.15557e-22	-1.30393e-09	-0.537027	1.75112e-16	-1.30393e-09	-0.500511
4439395	chr9:4439395:G:A	3.23603e-35	-2.73126	-1.51121	8.84505e-24	-2.77938	-0.951013	6.44597e-18	-2.77814	-1.02434
4439876	chr9:4439876:T:C	3.90038e-35	-2.37062	-1.68513	7.17102e-24	-2.25118	-1.68902	5.0747e-18	-2.35112	-1.69055
4439985	chr9:4439985:C:G	5.46784e-34	-1.30393e-09	-1.41535	7.69827e-23	-1.30393e-09	-1.56667	6.25805e-17	-1.30393e-09	-1.52948
4440335	chr9:4440335:T:G	2.72618e-33	-1.30393e-09	0.191251	3.32917e-22	-1.30393e-09	-0.102358	2.76672e-16	-1.30393e-09	-0.0431008
4440459	chr9:4440459:G:A	7.81487e-34	-1.30393e-09	-1.05821	1.1118e-22	-1.30393e-09	-1.1991	9.01026e-17	-1.30393e-09	-1.16499
4440502	chr9:4440502:A:C	1.49752e-33	-2.60957	2.20173	4.8098e-23	-2.40416	0.367149	3.73155e-17	-2.51346	0.46693
4440673	chr9:4440673:A:G	8.23654e-34	-1.30393e-09	-1.00566	1.17316e-22	-1.30393e-09	-1.14538	9.14987e-17	-1.30393e-09	-1.14961
4440711	chr9:4440711:T:C	5.70896e-34	-1.30393e-09	-1.3722	1.05952e-22	-1.30393e-09	-1.24727	8.3415e-17	-1.30393e-09	-1.24211
4441054	chr9:4441054:A:G	8.43314e-34	-2.62375	1.64168	2.63356e-22	-2.56619	2.22944	1.70159e-16	-2.64521	2.116
4441426	chr9:4441426:G:A	3.25053e-35	-2.7417	-1.4963	9.07836e-24	-2.7789	-0.925462	6.66176e-18	-2.77574	-0.993815
4441460	chr9:4441460:T:C	4.01387e-35	-2.44661	-1.58046	6.31278e-24	-2.37699	-1.69069	4.55882e-18	-2.45875	-1.69012
4441616	chr9:4441616:C:CT	4.89231e-34	-1.30393e-09	-1.52657	7.58855e-23	-1.30393e-09	-1.58103	5.92846e-17	-1.30393e-09	-1.58359
4441676	chr9:4441676:G:A	5.20977e-34	-1.30393e-09	-1.4637	7.7899e-23	-1.30393e-09	-1.55484	6.09876e-17	-1.30393e-09	-1.55526
4441982	chr9:4441982:A:G	1.17299e-33	-1.30393e-09	-0.652095	1.59872e-22	-1.30393e-09	-0.835878	1.18431e-16	-1.30393e-09	-0.891601
4441987	chr9:4441987:C:T	5.35157e-34	-1.30393e-09	-1.43685	7.94252e-23	-1.30393e-09	-1.53543	6.22707e-17	-1.30393e-09	-1.53444
4442050	chr9:4442050:G:C	5.36183e-34	-1.30393e-09	-1.43493	7.95443e-23	-1.30393e-09	-1.53394	6.23644e-17	-1.30393e-09	-1.53294
4442291	chr9:4442291:G:T	1.78073e-33	-1.30393e-09	-0.234628	2.23244e-22	-1.30393e-09	-0.501988	1.76306e-16	-1.30393e-09	-0.493712
4442476	chr9:4442476:C:G	9.85283e-34	-2.65566	1.82918	4.56106e-23	-2.48453	0.394418	3.36782e-17	-2.58862	0.439539
4443086	chr9:4443086:T:C	3.84847e-34	-2.51946	0.752901	1.19654e-22	-2.58677	1.46113	7.76792e-17	-2.65599	1.34264
4443107	chr9:4443107:T:C	1.9022e-33	-1.30393e-09	-0.16864	2.39447e-22	-1.30393e-09	-0.431919	1.89502e-16	-1.30393e-09	-0.421536
4443361	chr9:4443361:C:T	3.38814e-34	-2.5202	0.626249	1.03137e-22	-2.58603	1.31184	6.71178e-17	-2.65659	1.19711
4443402	chr9:4443402:A:G	1.02133e-33	-1.30393e-09	-0.790544	2.12214e-22	-1.30393e-09	-0.552654	1.53616e-16	-1.30393e-09	-0.631481
4443404	chr9:4443404:C:G	7.09617e-35	-2.76504	-0.69223	2.0111e-23	-2.77663	-0.132353	1.45191e-17	-2.773	-0.217468
4443408	chr9:4443408:G:C	2.12366e-33	-1.30393e-09	-0.0585121	2.71337e-22	-1.30393e-09	-0.306891	2.192e-16	-1.30393e-09	-0.275952
4443421	chr9:4443421:A:C	4.01884e-35	-2.36693	-1.6589	6.83754e-24	-2.42555	-1.56227	4.97281e-18	-2.49883	-1.56312
4443471	chr9:4443471:G:A	1.66363e-33	-1.30393e-09	-0.302648	2.15419e-22	-1.30393e-09	-0.537667	1.75362e-16	-1.30393e-09	-0.49908
4443744	chr9:4443744:A:G	3.04192e-35	-2.63563	-1.6687	4.69891e-24	-2.68604	-1.67689	3.56637e-18	-2.70892	-1.68547
4444589	chr9:4444589:A:G	4.16828e-34	-1.30393e-09	-1.68673	6.80044e-23	-1.30393e-09	-1.69068	5.33245e-17	-1.30393e-09	-1.68954
4444979	chr9:4444979:T:C	6.20649e-34	-1.30393e-09	-1.28864	1.29473e-22	-1.30393e-09	-1.04678	1.00759e-16	-1.30393e-09	-1.0532
4445123	chr9:4445123:G:T	4.57893e-34	-1.30393e-09	-1.59277	7.24176e-23	-1.30393e-09	-1.6278	5.65788e-17	-1.30393e-09	-1.6303
4445442	chr9:4445442:C:A	5.97264e-35	-2.20138	-1.42826	8.46232e-24	-2.11617	-1.65846	6.21179e-18	-2.19866	-1.64083
4445750	chr9:4445750:A:T	1.96743e-33	-1.30393e-09	-0.134921	2.51663e-22	-1.30393e-09	-0.382161	1.96111e-16	-1.30393e-09	-0.387256
4446047	chr9:4446047:T:C	4.76357e-33	-1.30393e-09	0.749346	5.58321e-22	-1.30393e-09	0.414683	4.57038e-16	-1.30393e-09	0.458832
4446179	chr9:4446179:T:C	2.25926e-33	-1.30393e-09	0.00338478	2.80881e-22	-1.30393e-09	-0.272321	2.2694e-16	-1.30393e-09	-0.241247
4446238	chr9:4446238:C:T	3.67965e-35	-2.77513	-1.33887	1.22212e-23	-2.76257	-0.644513	8.85213e-18	-2.75759	-0.727685
4446307	chr9:4446307:G:A	3.69708e-35	-2.42823	-1.68105	6.67105e-24	-2.3216	-1.69088	4.85943e-18	-2.39442	-1.6906
4446365	chr9:4446365:A:G	4.77381e-35	-2.77552	-1.07816	1.49359e-23	-2.779	-0.427487	1.07488e-17	-2.77861	-0.512535
4446674	chr9:4446674:TA:T	1.01131e-33	-1.30393e-09	-0.8004	1.43942e-22	-1.30393e-09	-0.940844	1.18222e-16	-1.30393e-09	-0.893374
4446722	chr9:4446722:C:T	4.22444e-35	-2.30241	-1.67352	8.16255e-24	-2.17395	-1.63674	5.80744e-18	-2.2611	-1.64569
4446725	chr9:4446725:G:C	6.42839e-34	-2.68465	1.43113	2.99501e-23	-2.5201	0.00938192	2.25354e-17	-2.62236	0.0715135
4447200	chr9:4447200:A:G	3.62234e-35	-2.74343	-1.38627	8.51405e-24	-2.76454	-1.004	6.31042e-18	-2.76658	-1.05715
4447405	chr9:4447405:A:G	7.25215e-35	-2.77881	-0.65671	1.85594e-23	-2.75168	-0.23759	1.37755e-17	-2.73957	-0.303468
4447561	chr9:4447561:C:A	1.3996e-34	-2.77805	-7.1114e-10	2.31242e-23	-2.76937	-7.1114e-10	1.79447e-17	-2.77864	-7.1114e-10
4447601	chr9:4447601:C:T	3.13141e-35	-2.75104	-1.5243	4.90748e-24	-2.76493	-1.55456	3.82716e-18	-2.76557	-1.55824
4447608	chr9:4447608:G:C	2.14692e-33	-1.30393e-09	-0.0476153	2.70565e-22	-1.30393e-09	-0.30974	2.20315e-16	-1.30393e-09	-0.270878
4447622	chr9:4447622:C:T	7.36678e-35	-2.7792	-0.640635	1.89898e-23	-2.7564	-0.209947	1.41129e-17	-2.74385	-0.274995
4447696	chr9:4447696:G:A	4.15435e-34	-1.30393e-09	-1.69008	6.89663e-23	-1.30393e-09	-1.67663	5.39244e-17	-1.30393e-09	-1.67835
4447788	chr9:4447788:A:G	6.31072e-35	-2.77873	-0.795838	1.41987e-23	-2.76835	-0.488747	1.06906e-17	-2.75909	-0.537479
4447950	chr9:4447950:A:G	4.57332e-34	-1.30393e-09	-1.594	8.55921e-23	-1.30393e-09	-1.46066	6.66023e-17	-1.30393e-09	-1.4672
4447993	chr9:4447993:C:T	3.49539e-35	-2.76922	-1.39615	1.06199e-23	-2.77176	-0.77577	7.81658e-18	-2.76367	-0.846022
4448044	chr9:4448044:A:G	6.89829e-35	-2.77345	-0.7121	1.62067e-23	-2.73624	-0.38859	1.22528e-17	-2.71986	-0.440323
4448088	chr9:4448088:T:A	4.73875e-35	-2.77723	-1.08381	5.16888e-24	-2.77616	-1.49144	4.18131e-18	-2.77278	-1.46253
4448344	chr9:4448344:A:G	6.28281e-34	-1.30393e-09	-1.27642	8.57251e-23	-1.30393e-09	-1.45911	6.74113e-17	-1.30393e-09	-1.45512
4448351	chr9:4448351:C:T	4.58291e-35	-2.38849	-1.506	8.15542e-24	-2.12435	-1.68722	5.72067e-18	-2.23551	-1.68634
4448607	chr9:4448607:T:A	2.17661e-33	-1.30393e-09	-0.0338817	2.75484e-22	-1.30393e-09	-0.291721	2.24249e-16	-1.30393e-09	-0.25318
4448981	chr9:4448981:C:A	6.02336e-35	-2.74429	-0.876886	5.51673e-24	-2.77446	-1.428	4.48812e-18	-2.77239	-1.39211
4449071	chr9:4449071:G:A	1.39968e-34	-2.77799	-7.1114e-10	2.29933e-23	-2.77505	-7.1114e-10	1.81947e-17	-2.7648	-7.1114e-10
4449172	chr9:4449172:A:G	3.83286e-35	-2.76112	-1.31209	9.00204e-24	-2.77336	-0.939435	6.57749e-18	-2.7759	-1.00638
4449501	chr9:4449501:T:C	5.67943e-34	-1.30393e-09	-1.37738	8.04828e-23	-1.30393e-09	-1.52221	6.33688e-17	-1.30393e-09	-1.51696
4449538	chr9:4449538:G:A	4.1727e-34	-1.30393e-09	-1.68567	7.19572e-23	-1.30393e-09	-1.63418	5.61043e-17	-1.30393e-09	-1.63872
4449639	chr9:4449639:T:C	4.17293e-35	-2.76811	-1.22009	1.19432e-23	-2.77916	-0.650937	8.564e-18	-2.77933	-0.739038
4449728	chr9:4449728:T:A	9.00229e-35	-2.76634	-0.453006	2.434e-23	-2.71368	-0.00445412	1.86967e-17	-2.67047	-0.0671193
4449964	chr9:4449964:T:C	4.58836e-35	-2.76419	-1.12911	1.34243e-23	-2.77818	-0.535007	9.5882e-18	-2.77883	-0.626572
4450117	chr9:4450117:G:A	4.58395e-34	-1.30393e-09	-1.59168	8.02738e-23	-1.30393e-09	-1.52481	6.3522e-17	-1.30393e-09	-1.51455
4450200	chr9:4450200:T:C	1.36469e-33	-1.30393e-09	-0.500725	1.68616e-22	-1.30393e-09	-0.782626	1.32315e-16	-1.30393e-09	-0.780746
4450345	chr9:4450345:A:G	4.43269e-34	-1.30393e-09	-1.62523	7.79974e-23	-1.30393e-09	-1.55358	6.2299e-17	-1.30393e-09	-1.53399
4450366	chr9:4450366:G:A	4.94562e-34	-1.30393e-09	-1.51573	7.05058e-23	-1.30393e-09	-1.65456	5.50104e-17	-1.30393e-09	-1.65841
4450495	chr9:4450495:C:G	3.91485e-35	-2.77513	-1.27691	1.05085e-23	-2.7789	-0.779163	7.61704e-18	-2.77858	-0.856968
4451047	chr9:4451047:T:G	4.08517e-35	-2.75966	-1.24979	1.14487e-23	-2.77615	-0.696231	8.23329e-18	-2.77714	-0.780611
4451273	chr9:4451273:G:C	4.84062e-35	-2.2984	-1.54138	9.62663e-24	-1.95526	-1.69046	6.77799e-18	-2.06224	-1.69001
4451574	chr9:4451574:C:T	4.93527e-34	-1.30393e-09	-1.51783	7.0502e-23	-1.30393e-09	-1.65461	5.50145e-17	-1.30393e-09	-1.65834
4451637	chr9:4451637:C:T	5.04128e-34	-1.30393e-09	-1.49658	7.1196e-23	-1.30393e-09	-1.64481	5.55385e-17	-1.30393e-09	-1.64886
4451785	chr9:4451785:T:C	2.06942e-33	-1.30393e-09	-0.0843841	2.67647e-22	-1.30393e-09	-0.320581	1.93287e-16	-1.30393e-09	-0.401756
4451879	chr9:4451879:T:C	7.83236e-34	-2.65353	1.59756	3.55715e-23	-2.47305	0.134347	2.68368e-17	-2.58187	0.205711
4452363	chr9:4452363:G:C	4.49646e-34	-1.30393e-09	-1.61095	7.8226e-23	-1.30393e-09	-1.55065	6.10338e-17	-1.30393e-09	-1.55451
4452398	chr9:4452398:T:C	3.08509e-33	-1.30393e-09	0.314929	3.74681e-22	-1.30393e-09	0.0158247	3.11499e-16	-1.30393e-09	0.0754616
4452490	chr9:4452490:T:A	4.16984e-34	-1.30393e-09	-1.68636	6.91563e-23	-1.30393e-09	-1.67388	5.43429e-17	-1.30393e-09	-1.67062
4452809	chr9:4452809:C:A	1.22264e-32	-1.30393e-09	1.69195	1.21076e-21	-1.30393e-09	1.18875	8.7629e-16	-1.30393e-09	1.10976
4452832	chr9:4452832:C:CA	4.21695e-34	-1.30393e-09	-1.67512	6.88458e-23	-1.30393e-09	-1.67838	5.40946e-17	-1.30393e-09	-1.6752
4452839	chr9:4452839:G:C	1.49617e-33	-1.30393e-09	-0.40874	1.9823e-22	-1.30393e-09	-0.620825	1.44259e-16	-1.30393e-09	-0.694328
4452874	chr9:4452874:G:C	9.17798e-34	-2.74218	1.84475	3.69113e-23	-2.62472	0.322986	2.85621e-17	-2.704	0.390147
4452914	chr9:4452914:C:A	3.02954e-35	-2.63283	-1.67558	6.46029e-24	-2.72353	-1.32105	4.74055e-18	-2.72348	-1.3863
4453395	chr9:4453395:C:T	4.26492e-34	-1.30393e-09	-1.66381	7.3359e-23	-1.30393e-09	-1.61489	5.82413e-17	-1.30393e-09	-1.60134
4453908	chr9:4453908:G:A	4.24195e-34	-1.30393e-09	-1.66921	6.85403e-23	-1.30393e-09	-1.68283	5.37895e-17	-1.30393e-09	-1.68086
4454007	chr9:4454007:GAA:G	4.22546e-34	-1.30393e-09	-1.67311	6.87228e-23	-1.30393e-09	-1.68017	5.3948e-17	-1.30393e-09	-1.67791
4454049	chr9:4454049:T:C	4.23697e-34	-1.30393e-09	-1.67039	7.65511e-23	-1.30393e-09	-1.57229	6.04911e-17	-1.30393e-09	-1.56344
4454153	chr9:4454153:A:T	1.61253e-34	-2.63643	-7.1114e-10	2.45756e-23	-2.7085	-7.1114e-10	1.85238e-17	-2.74688	-7.1114e-10
4454272	chr9:4454272:T:C	4.21133e-34	-1.30393e-09	-1.67646	7.13717e-23	-1.30393e-09	-1.64235	5.59624e-17	-1.30393e-09	-1.64125
4454289	chr9:4454289:G:C	9.09044e-33	-1.30393e-09	1.39557	9.27726e-22	-1.30393e-09	0.922485	6.74978e-16	-1.30393e-09	0.848746
4454339	chr9:4454339:C:G	5.66519e-35	-2.76988	-0.912599	1.33704e-23	-2.77796	-0.539245	9.87484e-18	-2.77908	-0.596866
4454401	chr9:4454401:C:G	4.66082e-34	-1.30393e-09	-1.57504	8.8303e-23	-1.30393e-09	-1.42948	6.86353e-17	-1.30393e-09	-1.43713
4454423	chr9:4454423:A:G	1.99364e-33	-1.30393e-09	-0.121688	2.19322e-22	-1.30393e-09	-0.519712	1.65158e-16	-1.30393e-09	-0.559035
4454585	chr9:4454585:A:G	1.60674e-34	-2.64003	-7.1114e-10	2.72277e-23	-2.60602	-7.1114e-10	2.30514e-17	-2.52821	-7.1114e-10
4454821	chr9:4454821:T:A	7.00574e-34	-1.30393e-09	-1.16751	9.94935e-23	-1.30393e-09	-1.31016	7.87038e-17	-1.30393e-09	-1.30024
4454997	chr9:4454997:G:C	1.46611e-33	-1.30393e-09	-0.429042	1.95444e-22	-1.30393e-09	-0.634979	1.42341e-16	-1.30393e-09	-0.707711
4455202	chr9:4455202:C:T	4.221e-34	-1.30393e-09	-1.67416	7.05388e-23	-1.30393e-09	-1.65409	5.55159e-17	-1.30393e-09	-1.64927
4455318	chr9:4455318:T:C	1.45305e-34	-2.74057	-7.1114e-10	2.41625e-23	-2.72545	-7.1114e-10	1.94523e-17	-2.69797	-7.1114e-10
4455538	chr9:4455538:A:G	1.07076e-34	-2.48034	-0.565523	5.83575e-24	-2.60851	-1.53774	4.59798e-18	-2.65057	-1.48975
4455552	chr9:4455552:C:T	4.22364e-34	-1.30393e-09	-1.67354	6.87065e-23	-1.30393e-09	-1.68041	5.39251e-17	-1.30393e-09	-1.67834
4455607	chr9:4455607:G:A	6.31475e-34	-1.30393e-09	-1.27135	8.30741e-23	-1.30393e-09	-1.49052	6.50228e-17	-1.30393e-09	-1.4912
4455635	chr9:4455635:C:T	4.23949e-34	-1.30393e-09	-1.66979	7.09724e-23	-1.30393e-09	-1.64796	5.58864e-17	-1.30393e-09	-1.64261
4455696	chr9:4455696:G:C	2.43336e-33	-1.30393e-09	0.0776238	3.05221e-22	-1.30393e-09	-0.189214	2.48806e-16	-1.30393e-09	-0.149262
4455794	chr9:4455794:G:T	5.19288e-35	-2.77874	-0.99079	8.9476e-24	-2.77475	-0.944119	6.66606e-18	-2.77774	-0.991162
4456037	chr9:4456037:G:A	9.33086e-35	-2.32281	-0.860685	3.74227e-23	-2.4861	0.198127	2.46052e-17	-2.58093	0.117951
4456373	chr9:4456373:G:A	3.11821e-35	-2.73043	-1.54914	7.07598e-24	-2.76095	-1.19259	5.21341e-18	-2.7677	-1.247
4456435	chr9:4456435:G:A	4.17292e-34	-1.30393e-09	-1.68562	6.95521e-23	-1.30393e-09	-1.66817	5.4643e-17	-1.30393e-09	-1.66511
4456590	chr9:4456590:G:A	4.29496e-34	-1.30393e-09	-1.65679	7.44376e-23	-1.30393e-09	-1.60029	5.92261e-17	-1.30393e-09	-1.58457
4456642	chr9:4456642:A:G	2.39337e-33	-1.30393e-09	0.0610522	2.5954e-22	-1.30393e-09	-0.351339	1.92194e-16	-1.30393e-09	-0.407427
4456732	chr9:4456732:C:T	4.17292e-34	-1.30393e-09	-1.68562	6.95521e-23	-1.30393e-09	-1.66817	5.4643e-17	-1.30393e-09	-1.66511
4456870	chr9:4456870:A:C	1.01881e-33	-1.30393e-09	-0.793018	1.40122e-22	-1.30393e-09	-0.967737	1.15419e-16	-1.30393e-09	-0.917362
4456927	chr9:4456927:A:C	4.22897e-34	-1.30393e-09	-1.67228	7.07286e-23	-1.30393e-09	-1.6514	5.56569e-17	-1.30393e-09	-1.64673
4457100	chr9:4457100:A:C	6.54224e-34	-1.30393e-09	-1.23596	8.59272e-23	-1.30393e-09	-1.45675	6.76567e-17	-1.30393e-09	-1.45149
4457324	chr9:4457324:G:A	2.65876e-33	-2.72309	2.8893	6.70231e-23	-2.58098	0.875764	5.40694e-17	-2.66634	0.990668
4457901	chr9:4457901:C:G	4.20922e-35	-2.4295	-1.55004	9.39442e-24	-2.5486	-1.12154	6.69644e-18	-2.61041	-1.15395
4458123	chr9:4458123:T:C	4.55315e-34	-1.30393e-09	-1.59842	7.17105e-23	-1.30393e-09	-1.63761	5.58107e-17	-1.30393e-09	-1.64397
4458272	chr9:4458272:G:A	2.18087e-33	-1.30393e-09	-0.0319267	2.75987e-22	-1.30393e-09	-0.289897	2.24672e-16	-1.30393e-09	-0.251294
4458297	chr9:4458297:T:C	3.21851e-35	-2.56309	-1.68482	5.92602e-24	-2.45414	-1.67676	4.23002e-18	-2.54182	-1.6819
4458583	chr9:4458583:C:T	3.00133e-35	-2.77933	-1.53844	6.49614e-24	-2.77283	-1.26621	4.86361e-18	-2.77058	-1.31358
4458859	chr9:4458859:C:A	7.34995e-34	-1.30393e-09	-1.11954	9.85771e-23	-1.30393e-09	-1.31941	7.82705e-17	-1.30393e-09	-1.30576
4458866	chr9:4458866:T:C	4.17248e-34	-1.30393e-09	-1.68573	6.92615e-23	-1.30393e-09	-1.67236	5.39631e-17	-1.30393e-09	-1.67763
4459274	chr9:4459274:G:A	3.52086e-35	-2.7706	-1.38752	7.57794e-24	-2.77831	-1.1067	5.63466e-18	-2.7789	-1.1581
4459620	chr9:4459620:C:G	7.43925e-35	-1.84869	-1.56137	1.50047e-23	-2.34669	-0.855193	1.01751e-17	-2.42639	-0.919602
4459677	chr9:4459677:G:A	4.43793e-34	-1.30393e-09	-1.62405	6.81348e-23	-1.30393e-09	-1.68876	5.34462e-17	-1.30393e-09	-1.68726
4460023	chr9:4460023:T:C	2.75954e-35	-2.72197	-1.67979	4.39538e-24	-2.75658	-1.67312	3.38221e-18	-2.77306	-1.67435
4460041	chr9:4460041:TC:T	4.16888e-34	-1.30393e-09	-1.68659	7.3304e-23	-1.30393e-09	-1.61564	5.71447e-17	-1.30393e-09	-1.62035
4460478	chr9:4460478:G:C	5.2545e-34	-1.30393e-09	-1.45515	1.05256e-22	-1.30393e-09	-1.25385	8.079e-17	-1.30393e-09	-1.27408
4460502	chr9:4460502:T:C	5.91341e-34	-1.30393e-09	-1.33701	8.43313e-23	-1.30393e-09	-1.4755	6.56404e-17	-1.30393e-09	-1.48174
4460705	chr9:4460705:G:A	5.15582e-34	-1.30393e-09	-1.47411	7.61895e-23	-1.30393e-09	-1.57703	5.91399e-17	-1.30393e-09	-1.58603
4460857	chr9:4460857:C:T	5.54382e-34	-1.30393e-09	-1.40155	8.03042e-23	-1.30393e-09	-1.52443	6.23078e-17	-1.30393e-09	-1.53385
4460883	chr9:4460883:T:A	5.29875e-34	-1.30393e-09	-1.44677	7.79986e-23	-1.30393e-09	-1.55356	6.12838e-17	-1.30393e-09	-1.55042
4461283	chr9:4461283:T:C	4.62085e-34	-1.30393e-09	-1.58366	6.94028e-23	-1.30393e-09	-1.67032	5.43178e-17	-1.30393e-09	-1.67108
4461536	chr9:4461536:C:T	4.12952e-35	-2.31513	-1.68353	6.36225e-24	-2.39503	-1.66484	4.97954e-18	-2.39291	-1.66769
4461635	chr9:4461635:T:C	6.2818e-34	-1.30393e-09	-1.27658	9.23829e-23	-1.30393e-09	-1.38431	7.15933e-17	-1.30393e-09	-1.39493
4461699	chr9:4461699:A:C	6.304e-35	-2.65076	-0.924873	1.02966e-23	-2.27524	-1.3032	8.37165e-18	-2.28353	-1.25756
4461826	chr9:4461826:A:G	5.14478e-34	-1.30393e-09	-1.47625	1.13362e-22	-1.30393e-09	-1.17967	8.53074e-17	-1.30393e-09	-1.21967
4461989	chr9:4461989:A:G	1.48035e-34	-2.34617	-0.375789	1.22276e-23	-2.07601	-1.33055	8.30142e-18	-2.25481	-1.2947
4462265	chr9:4462265:A:G	3.29461e-35	-2.56507	-1.65947	4.90136e-24	-2.71833	-1.60241	3.73284e-18	-2.72104	-1.62772
4462510	chr9:4462510:A:T	4.16833e-34	-1.30393e-09	-1.68672	7.32901e-23	-1.30393e-09	-1.61583	5.64868e-17	-1.30393e-09	-1.63193
4462520	chr9:4462520:G:T	6.31295e-34	-1.30393e-09	-1.27163	9.25513e-23	-1.30393e-09	-1.38249	7.18493e-17	-1.30393e-09	-1.39136
4463090	chr9:4463090:G:A	6.12266e-34	-1.30393e-09	-1.30224	9.0461e-23	-1.30393e-09	-1.40533	7.0217e-17	-1.30393e-09	-1.41435
4463197	chr9:4463197:T:C	5.42492e-34	-1.30393e-09	-1.42323	7.5223e-23	-1.30393e-09	-1.58979	5.8678e-17	-1.30393e-09	-1.59387
4463404	chr9:4463404:C:G	1.11679e-33	-1.30393e-09	-0.701192	2.55578e-22	-1.30393e-09	-0.366723	1.84513e-16	-1.30393e-09	-0.448217
4463414	chr9:4463414:T:C	4.98172e-35	-2.43383	-1.37721	4.81834e-24	-2.64713	-1.69069	3.77289e-18	-2.65032	-1.68777
4463843	chr9:4463843:G:T	1.09219e-33	-1.30393e-09	-0.723467	2.33683e-22	-1.30393e-09	-0.456287	1.71916e-16	-1.30393e-09	-0.518927
4463883	chr9:4463883:T:C	5.17745e-34	-1.30393e-09	-1.46992	1.03876e-22	-1.30393e-09	-1.26705	7.77414e-17	-1.30393e-09	-1.31255
4464045	chr9:4464045:T:C	7.27849e-34	-1.30393e-09	-1.12931	9.7689e-23	-1.30393e-09	-1.32846	7.90589e-17	-1.30393e-09	-1.29574
4464166	chr9:4464166:G:C	3.84265e-35	-2.38106	-1.6896	8.02231e-24	-2.25392	-1.57411	5.47629e-18	-2.38299	-1.58252
4464266	chr9:4464266:T:C	4.7606e-34	-1.30393e-09	-1.55386	7.07493e-23	-1.30393e-09	-1.65111	5.66405e-17	-1.30393e-09	-1.62921
4464520	chr9:4464520:G:A	3.64469e-35	-2.61017	-1.51338	4.48698e-24	-2.75535	-1.65372	3.46706e-18	-2.75314	-1.66949
4464598	chr9:4464598:T:C	5.19828e-34	-1.30393e-09	-1.46591	7.62326e-23	-1.30393e-09	-1.57646	6.09759e-17	-1.30393e-09	-1.55546
4464740	chr9:4464740:G:C	4.92751e-34	-1.30393e-09	-1.5194	7.26496e-23	-1.30393e-09	-1.6246	5.66759e-17	-1.30393e-09	-1.62859
4464818	chr9:4464818:T:C	7.27976e-34	-1.30393e-09	-1.12914	9.3486e-23	-1.30393e-09	-1.37244	7.46272e-17	-1.30393e-09	-1.35343
4464844	chr9:4464844:G:T	4.50537e-35	-2.7463	-1.16525	1.03085e-23	-2.76788	-0.809405	7.07118e-18	-2.77569	-0.934216
4464970	chr9:4464970:G:A	2.81938e-35	-2.69086	-1.68945	4.59364e-24	-2.77319	-1.61239	3.56579e-18	-2.76902	-1.62553
4465501	chr9:4465501:ATCATGCCATTGCAC:A	4.8184e-34	-1.30393e-09	-1.54179	7.4475e-23	-1.30393e-09	-1.59979	5.87279e-17	-1.30393e-09	-1.59302
4465556	chr9:4465556:T:A	2.70632e-35	-2.75566	-1.66558	4.22527e-24	-2.77904	-1.69013	3.35451e-18	-2.76481	-1.69082
4465571	chr9:4465571:A:G	4.22345e-34	-1.30393e-09	-1.67358	6.80566e-23	-1.30393e-09	-1.68991	5.32879e-17	-1.30393e-09	-1.69023
4465833	chr9:4465833:T:C	1.05554e-33	-1.30393e-09	-0.757597	1.06433e-22	-1.30393e-09	-1.24273	8.15234e-17	-1.30393e-09	-1.26505
4465966	chr9:4465966:T:C	4.17118e-34	-1.30393e-09	-1.68604	6.95088e-23	-1.30393e-09	-1.6688	5.5011e-17	-1.30393e-09	-1.6584
4466534	chr9:4466534:T:TA	1.04183e-33	-1.30393e-09	-0.770677	1.46983e-22	-1.30393e-09	-0.919935	1.11746e-16	-1.30393e-09	-0.949706
4466627	chr9:4466627:A:G	7.3866e-35	-2.59625	-0.820899	4.87462e-24	-2.75523	-1.57097	3.95058e-18	-2.75196	-1.54011
4466657	chr9:4466657:T:G	3.67213e-33	-1.30393e-09	0.489121	4.42755e-22	-1.30393e-09	0.182766	3.31607e-16	-1.30393e-09	0.138015
4466829	chr9:4466829:G:C	4.41747e-34	-1.30393e-09	-1.62867	7.64337e-23	-1.30393e-09	-1.57383	5.90565e-17	-1.30393e-09	-1.58744
4466999	chr9:4466999:C:T	4.63818e-34	-1.30393e-09	-1.57991	7.23841e-23	-1.30393e-09	-1.62826	5.69468e-17	-1.30393e-09	-1.62382
4467024	chr9:4467024:T:A	4.4375e-34	-1.30393e-09	-1.62415	7.00564e-23	-1.30393e-09	-1.66095	5.50905e-17	-1.30393e-09	-1.65696
4467053	chr9:4467053:T:C	9.83804e-34	-1.30393e-09	-0.827979	1.26064e-22	-1.30393e-09	-1.07346	1.06264e-16	-1.30393e-09	-1.00001
4467093	chr9:4467093:T:C	1.08023e-32	-1.30393e-09	1.56811	1.11762e-21	-1.30393e-09	1.1087	8.04407e-16	-1.30393e-09	1.02417
4467254	chr9:4467254:G:A	4.4698e-34	-1.30393e-09	-1.61689	7.04009e-23	-1.30393e-09	-1.65605	5.53783e-17	-1.30393e-09	-1.65175
4467422	chr9:4467422:G:A	8.8908e-34	-1.30393e-09	-0.929219	1.24429e-22	-1.30393e-09	-1.08651	9.21926e-17	-1.30393e-09	-1.14205
4467702	chr9:4467702:A:G	1.22738e-34	-2.61279	-0.296562	1.64816e-23	-2.60061	-0.507396	1.2143e-17	-2.65131	-0.517875
4467783	chr9:4467783:C:T	2.24551e-34	-2.3053	-7.1114e-10	6.02359e-23	-1.81198	-7.1114e-10	4.46594e-17	-1.86687	-7.1114e-10
4467903	chr9:4467903:C:T	1.13962e-33	-1.30393e-09	-0.680956	1.43834e-22	-1.30393e-09	-0.94159	1.18444e-16	-1.30393e-09	-0.891495
4468095	chr9:4468095:G:A	2.75168e-35	-2.738	-1.66661	4.22885e-24	-2.77818	-1.69014	3.39777e-18	-2.75198	-1.69084
4468727	chr9:4468727:A:G	4.3386e-34	-1.30393e-09	-1.64668	6.82766e-23	-1.30393e-09	-1.68668	5.33977e-17	-1.30393e-09	-1.68817
4469434	chr9:4469434:G:A	1.05111e-34	-2.49037	-0.574016	5.64692e-24	-2.71072	-1.46842	4.64704e-18	-2.69907	-1.43064
4469671	chr9:4469671:C:T	4.30399e-34	-1.30393e-09	-1.65469	6.8048e-23	-1.30393e-09	-1.69004	5.33231e-17	-1.30393e-09	-1.68957
4469703	chr9:4469703:A:C	2.77514e-35	-2.71083	-1.68529	4.67854e-24	-2.75126	-1.616	3.50582e-18	-2.77495	-1.63657
4469766	chr9:4469766:A:G	2.68324e-35	-2.74442	-1.68537	4.23432e-24	-2.77896	-1.68807	3.4021e-18	-2.75601	-1.68553
4469876	chr9:4469876:A:G	3.44424e-35	-2.72882	-1.45129	4.53544e-24	-2.70831	-1.69001	3.43832e-18	-2.74303	-1.68792
4469927	chr9:4469927:C:T	4.21024e-34	-1.30393e-09	-1.67672	6.8086e-23	-1.30393e-09	-1.68948	5.33135e-17	-1.30393e-09	-1.68975
4469972	chr9:4469972:C:T	2.87466e-35	-2.68464	-1.67625	5.65294e-24	-2.77202	-1.40605	4.29317e-18	-2.75567	-1.45324
4470038	chr9:4470038:G:C	2.94533e-35	-2.65485	-1.68175	5.56114e-24	-2.76259	-1.43185	4.25483e-18	-2.74109	-1.47679
4470094	chr9:4470094:A:G	4.66913e-34	-1.30393e-09	-1.57326	7.27102e-23	-1.30393e-09	-1.62377	5.73449e-17	-1.30393e-09	-1.61685
4470183	chr9:4470183:G:C	9.38688e-34	-1.30393e-09	-0.874923	1.27791e-22	-1.30393e-09	-1.05986	1.02693e-16	-1.30393e-09	-1.03419
4470373	chr9:4470373:A:G	2.89602e-35	-2.68257	-1.67091	5.77645e-24	-2.772	-1.38446	4.38376e-18	-2.75436	-1.43367
4470844	chr9:4470844:T:C	5.22455e-34	-1.30393e-09	-1.46087	7.94835e-23	-1.30393e-09	-1.5347	6.29122e-17	-1.30393e-09	-1.5242
4470967	chr9:4470967:A:T	9.18972e-34	-1.30393e-09	-0.89615	1.2542e-22	-1.30393e-09	-1.07858	1.00762e-16	-1.30393e-09	-1.05318
4471084	chr9:4471084:C:T	4.73239e-34	-1.30393e-09	-1.5598	8.87824e-23	-1.30393e-09	-1.42406	6.94172e-17	-1.30393e-09	-1.4258
4471282	chr9:4471282:G:C	1.1392e-33	-1.30393e-09	-0.681329	1.45601e-22	-1.30393e-09	-0.92938	1.20042e-16	-1.30393e-09	-0.878096
4471370	chr9:4471370:A:T	5.30857e-34	-1.30393e-09	-1.44491	8.11481e-23	-1.30393e-09	-1.51398	6.27619e-17	-1.30393e-09	-1.52659
4471497	chr9:4471497:A:C	5.26817e-34	-1.30393e-09	-1.45255	7.71903e-23	-1.30393e-09	-1.56398	5.99045e-17	-1.30393e-09	-1.57318
4471856	chr9:4471856:G:A	3.55382e-35	-2.51896	-1.62984	4.65576e-24	-2.71693	-1.65521	3.64589e-18	-2.7045	-1.66784
4471901	chr9:4471901:G:A	4.34329e-35	-2.54837	-1.39982	4.40722e-24	-2.73703	-1.68998	3.50695e-18	-2.72523	-1.68596
4472109	chr9:4472109:A:C	4.41332e-34	-1.30393e-09	-1.62961	7.94326e-23	-1.30393e-09	-1.53534	6.23896e-17	-1.30393e-09	-1.53254
4472111	chr9:4472111:G:T	9.3598e-34	-1.30393e-09	-0.877813	1.27461e-22	-1.30393e-09	-1.06244	1.02423e-16	-1.30393e-09	-1.03682
4472190	chr9:4472190:A:T	9.13461e-35	-2.40659	-0.798157	5.73379e-24	-2.52344	-1.64044	4.25197e-18	-2.60887	-1.60968
4472317	chr9:4472317:T:C	9.75322e-34	-1.30393e-09	-0.836639	1.3034e-22	-1.30393e-09	-1.0401	1.05046e-16	-1.30393e-09	-1.01153
4472325	chr9:4472325:C:G	1.15175e-33	-1.30393e-09	-0.670371	2.52559e-22	-1.30393e-09	-0.378606	1.8545e-16	-1.30393e-09	-0.443147
4472538	chr9:4472538:A:C	1.39662e-34	-1.97589	-0.804289	6.74658e-24	-2.42303	-1.57818	5.6273e-18	-2.39388	-1.54443
4472544	chr9:4472544:G:A	7.89292e-34	-1.30393e-09	-1.04827	1.11404e-22	-1.30393e-09	-1.19709	8.31652e-17	-1.30393e-09	-1.24511
4472700	chr9:4472700:C:T	1.01214e-34	-2.18197	-0.920195	6.64767e-24	-2.5271	-1.48888	5.50698e-18	-2.50193	-1.45799
4472719	chr9:4472719:C:T	9.78549e-35	-2.16099	-0.974926	6.44804e-24	-2.52008	-1.5264	5.31799e-18	-2.49854	-1.4963
4472727	chr9:4472727:G:A	5.99634e-35	-2.2477	-1.37797	5.12534e-24	-2.61439	-1.66167	4.041e-18	-2.59214	-1.67731
4472806	chr9:4472806:A:G	4.33801e-34	-1.30393e-09	-1.64682	7.76575e-23	-1.30393e-09	-1.55794	6.05493e-17	-1.30393e-09	-1.56248
4473193	chr9:4473193:T:C	4.23165e-34	-1.30393e-09	-1.67164	6.80129e-23	-1.30393e-09	-1.69055	5.32632e-17	-1.30393e-09	-1.69069
4473504	chr9:4473504:G:A	5.27285e-34	-1.30393e-09	-1.45167	8.065e-23	-1.30393e-09	-1.52013	6.45304e-17	-1.30393e-09	-1.4988
4473829	chr9:4473829:A:G	1.47021e-34	-2.72883	-7.1114e-10	2.4365e-23	-2.7171	-7.1114e-10	1.88204e-17	-2.73099	-7.1114e-10
4473913	chr9:4473913:T:C	4.15421e-34	-1.30393e-09	-1.69011	6.8995e-23	-1.30393e-09	-1.67622	5.38396e-17	-1.30393e-09	-1.67993
4474022	chr9:4474022:CT:C	1.26382e-34	-2.34075	-0.539347	5.87777e-24	-2.67458	-1.46449	4.96956e-18	-2.64935	-1.41326
4474080	chr9:4474080:G:C	6.76315e-34	-1.30393e-09	-1.20275	9.95686e-23	-1.30393e-09	-1.3094	7.8529e-17	-1.30393e-09	-1.30247
4474334	chr9:4474334:C:T	2.05914e-34	-2.39195	-7.1114e-10	3.47139e-23	-2.36311	-7.1114e-10	2.718e-17	-2.36345	-7.1114e-10
4474620	chr9:4474620:C:G	7.90488e-35	-2.13069	-1.21865	5.44506e-24	-2.54643	-1.66911	4.45856e-18	-2.51521	-1.6559
4474705	chr9:4474705:T:C	5.35466e-34	-1.30393e-09	-1.43627	8.18246e-23	-1.30393e-09	-1.50567	6.54524e-17	-1.30393e-09	-1.48461
4474832	chr9:4474832:G:A	8.42803e-35	-2.55818	-0.72708	1.95118e-23	-2.53711	-0.402117	1.34149e-17	-2.58316	-0.486405
4475139	chr9:4475139:G:A	3.89996e-35	-2.38752	-1.66833	6.24535e-24	-2.58869	-1.48972	4.65218e-18	-2.59433	-1.53427
4475533	chr9:4475533:A:G	2.82376e-35	-2.68785	-1.6909	4.30467e-24	-2.77313	-1.67742	3.53067e-18	-2.73155	-1.6729
4475560	chr9:4475560:C:T	4.23489e-34	-1.30393e-09	-1.67088	7.4076e-23	-1.30393e-09	-1.60516	5.77936e-17	-1.30393e-09	-1.60906
4475809	chr9:4475809:T:C	1.45375e-34	-2.74009	-7.1114e-10	2.43102e-23	-2.71936	-7.1114e-10	1.95595e-17	-2.69248	-7.1114e-10
4475984	chr9:4475984:A:G	1.77624e-33	-1.30393e-09	-0.237154	2.24488e-22	-1.30393e-09	-0.496431	1.66999e-16	-1.30393e-09	-0.547947
4475998	chr9:4475998:C:T	1.24108e-33	-1.30393e-09	-0.595672	1.68874e-22	-1.30393e-09	-0.781099	1.22672e-16	-1.30393e-09	-0.856419
4476067	chr9:4476067:G:A	5.39231e-34	-1.30393e-09	-1.42926	8.2218e-23	-1.30393e-09	-1.50088	6.57938e-17	-1.30393e-09	-1.47941
4476360	chr9:4476360:T:G	2.39625e-33	0.0622521	-7.1114e-10	2.60301e-22	-0.348413	-7.1114e-10	2.34928e-16	-0.206654	-7.1114e-10
4476493	chr9:4476493:C:G	5.23376e-35	-2.68983	-1.07187	1.12564e-23	-2.6749	-0.814413	7.93971e-18	-2.70884	-0.885221
4477233	chr9:4477233:A:G	6.00466e-34	-1.30393e-09	-1.3217	9.26034e-23	-1.30393e-09	-1.38193	7.28647e-17	-1.30393e-09	-1.37733
4477455	chr9:4477455:C:T	7.3671e-34	-1.30393e-09	-1.11721	1.51391e-22	-1.30393e-09	-0.890383	1.12773e-16	-1.30393e-09	-0.940557
4477797	chr9:4477797:G:A	6.2436e-34	-1.30393e-09	-1.28268	1.25451e-22	-1.30393e-09	-1.07834	9.45887e-17	-1.30393e-09	-1.1164
4477984	chr9:4477984:A:G	7.16781e-34	-1.30393e-09	-1.14464	9.65905e-23	-1.30393e-09	-1.33977	8.03558e-17	-1.30393e-09	-1.27947
4478013	chr9:4478013:A:C	1.19898e-33	-1.30393e-09	-0.630179	1.41008e-22	-1.30393e-09	-0.961431	1.19489e-16	-1.30393e-09	-0.882713
4478150	chr9:4478150:T:C	8.86455e-34	-1.30393e-09	-0.932176	1.21311e-22	-1.30393e-09	-1.1119	9.74413e-17	-1.30393e-09	-1.08668
4478331	chr9:4478331:G:A	2.98633e-33	-1.30393e-09	0.282395	4.39806e-22	-1.30393e-09	0.176083	3.56768e-16	-1.30393e-09	0.211152
4478343	chr9:4478343:C:G	6.84206e-34	-1.30393e-09	-1.19115	9.3275e-23	-1.30393e-09	-1.3747	7.71935e-17	-1.30393e-09	-1.31962
4478519	chr9:4478519:G:A	7.93889e-34	-1.30393e-09	-1.04246	1.65467e-22	-1.30393e-09	-0.801482	1.23248e-16	-1.30393e-09	-0.851734
4478862	chr9:4478862:T:C	4.18584e-34	-1.30393e-09	-1.68253	7.20283e-23	-1.30393e-09	-1.63319	5.62384e-17	-1.30393e-09	-1.63633
4478898	chr9:4478898:A:G	1.0135e-33	-1.30393e-09	-0.798241	1.38459e-22	-1.30393e-09	-0.97968	1.13144e-16	-1.30393e-09	-0.937278
4479036	chr9:4479036:C:T	4.52654e-35	-2.32819	-1.57867	8.58451e-24	-2.62313	-1.13716	6.88953e-18	-2.55586	-1.18007
4479058	chr9:4479058:T:A	7.63952e-35	-2.51346	-0.870026	1.77294e-23	-2.41832	-0.616708	1.16249e-17	-2.52331	-0.689478
4479342	chr9:4479342:T:A	8.7126e-34	-1.30393e-09	-0.949466	1.20037e-22	-1.30393e-09	-1.12245	9.08152e-17	-1.30393e-09	-1.15711
4479603	chr9:4479603:AC:A	7.74311e-35	-2.75903	-0.61099	1.13557e-23	-2.76168	-0.718848	8.94939e-18	-2.77598	-0.698365
4479742	chr9:4479742:G:C	8.65442e-34	-1.30393e-09	-0.956165	1.85302e-22	-1.30393e-09	-0.688264	1.3743e-16	-1.30393e-09	-0.742818
4479861	chr9:4479861:C:T	6.29823e-33	-1.30393e-09	1.02862	5.9598e-22	-1.30393e-09	0.479956	4.82042e-16	-1.30393e-09	0.512097
4479919	chr9:4479919:T:C	6.85804e-34	-1.30393e-09	-1.18881	1.39139e-22	-1.30393e-09	-0.974774	1.04505e-16	-1.30393e-09	-1.0167
4480350	chr9:4480350:A:C	1.47654e-34	-2.73905	0.0145109	1.99622e-23	-2.7382	-0.178206	1.50204e-17	-2.75642	-0.20011
4480469	chr9:4480469:A:C	1.57217e-33	-1.30393e-09	-0.359195	2.16995e-22	-1.30393e-09	-0.530376	1.62635e-16	-1.30393e-09	-0.574429
4480503	chr9:4480503:G:C	1.11632e-33	-1.30393e-09	-0.701617	1.40967e-22	-1.30393e-09	-0.961723	1.19693e-16	-1.30393e-09	-0.881004
4480602	chr9:4480602:C:T	4.57609e-34	-1.30393e-09	-1.59339	6.83035e-23	-1.30393e-09	-1.68629	5.36793e-17	-1.30393e-09	-1.68291
4480762	chr9:4480762:T:C	7.52704e-34	-1.30393e-09	-1.09573	1.04161e-22	-1.30393e-09	-1.26431	7.96348e-17	-1.30393e-09	-1.28848
4480818	chr9:4480818:A:C	6.96482e-34	-1.30393e-09	-1.17336	1.43084e-22	-1.30393e-09	-0.94682	1.05337e-16	-1.30393e-09	-1.00877
4481042	chr9:4481042:G:A	3.69826e-34	-1.86824	0.0618676	3.19281e-23	-2.25969	-0.187077	2.5997e-17	-2.15395	-0.254003
4481061	chr9:4481061:G:A	4.21745e-34	-1.30393e-09	-1.675	6.82081e-23	-1.30393e-09	-1.68769	5.33957e-17	-1.30393e-09	-1.68821
4481668	chr9:4481668:T:C	3.81766e-35	-2.76279	-1.3144	8.98921e-24	-2.7265	-0.987727	6.64103e-18	-2.70654	-1.06613
4481822	chr9:4481822:T:C	1.43499e-33	-1.30393e-09	-0.450495	1.82997e-22	-1.30393e-09	-0.700784	1.47644e-16	-1.30393e-09	-0.671129
4481964	chr9:4481964:C:T	9.29817e-35	-1.92137	-1.26564	6.1679e-24	-2.44857	-1.64232	5.34795e-18	-2.3656	-1.62362
4482491	chr9:4482491:C:T	3.11098e-35	-2.59992	-1.68196	4.56209e-24	-2.71325	-1.67922	3.87323e-18	-2.62601	-1.68584
4482583	chr9:4482583:A:T	3.08995e-35	-2.6143	-1.67437	4.5463e-24	-2.7247	-1.67123	3.79912e-18	-2.65088	-1.68028
4483183	chr9:4483183:A:G	5.17271e-34	-1.30393e-09	-1.47084	9.99269e-23	-1.30393e-09	-1.30581	7.74805e-17	-1.30393e-09	-1.31591
4483189	chr9:4483189:T:C	1.149e-34	-1.45364	-1.52171	1.05861e-23	-1.96475	-1.58596	9.67395e-18	-1.80672	-1.58978
4483219	chr9:4483219:A:AG	1.59869e-34	-1.66536	-0.979684	7.70646e-24	-2.22103	-1.64716	6.4895e-18	-2.16771	-1.62804
4483401	chr9:4483401:C:G	8.62365e-34	-1.30393e-09	-0.959728	1.14528e-22	-1.30393e-09	-1.16943	8.78142e-17	-1.30393e-09	-1.19071
4483775	chr9:4483775:A:G	4.38578e-34	-1.30393e-09	-1.63587	6.83952e-23	-1.30393e-09	-1.68495	5.35649e-17	-1.30393e-09	-1.68504
4483849	chr9:4483849:G:A	4.85355e-34	-1.30393e-09	-1.53453	1.02355e-22	-1.30393e-09	-1.2818	7.96632e-17	-1.30393e-09	-1.28813
4483912	chr9:4483912:G:A	5.8759e-34	-0.0739485	-1.26943	8.24421e-23	-0.534485	-0.96367	4.94574e-17	-0.770038	-0.994785
4484009	chr9:4484009:A:G	1.15141e-33	-1.30393e-09	-0.670664	1.16325e-22	-1.30393e-09	-1.15387	9.29439e-17	-1.30393e-09	-1.13394
4484105	chr9:4484105:C:T	7.87015e-33	-1.30393e-09	1.25143	1.78699e-21	-1.30393e-09	1.57804	1.36302e-15	-1.30393e-09	1.55152
4484117	chr9:4484117:A:T	2.13634e-34	-2.35514	-7.1114e-10	3.56544e-23	-2.33638	-7.1114e-10	2.54036e-17	-2.43104	-7.1114e-10
4484174	chr9:4484174:G:T	9.64047e-35	-1.51315	-1.6377	1.11455e-23	-1.86945	-1.62977	9.18498e-18	-1.82338	-1.62499
4484286	chr9:4484286:A:G	1.96613e-33	-1.30393e-09	-0.135584	2.09959e-22	-1.30393e-09	-0.563339	1.7526e-16	-1.30393e-09	-0.499662
4484341	chr9:4484341:G:A	1.55899e-34	-2.00214	-0.668064	1.69032e-23	-2.21962	-0.863125	1.40434e-17	-2.18057	-0.843211
4484777	chr9:4484777:C:T	1.4664e-34	-2.73142	-7.1114e-10	2.54723e-23	-2.67266	-7.1114e-10	2.05166e-17	-2.6447	-7.1114e-10
4485050	chr9:4485050:C:T	3.83453e-35	-2.72039	-1.35238	4.85648e-24	-2.64918	-1.68076	3.5816e-18	-2.72112	-1.669
4485084	chr9:4485084:G:A	8.51653e-34	-1.30393e-09	-0.972227	1.15573e-22	-1.30393e-09	-1.16035	8.87217e-17	-1.30393e-09	-1.18043
4485100	chr9:4485100:T:C	4.17134e-35	-2.6841	-1.30449	5.9248e-24	-2.76999	-1.36111	4.52501e-18	-2.77124	-1.38508
4485117	chr9:4485117:C:T	2.82514e-33	-1.30393e-09	0.226907	7.47077e-22	-1.30393e-09	0.705917	6.18785e-16	-1.30393e-09	0.761823
4485306	chr9:4485306:C:T	7.84602e-35	-2.44734	-0.909472	6.73865e-24	-2.42667	-1.57572	5.00613e-18	-2.51258	-1.5427
4485557	chr9:4485557:G:A	6.46106e-34	-1.30393e-09	-1.24844	9.38581e-23	-1.30393e-09	-1.36847	7.22694e-17	-1.30393e-09	-1.38553
4485607	chr9:4485607:C:G	2.3077e-34	-2.27798	-7.1114e-10	3.05012e-23	-2.49248	-7.1114e-10	2.31838e-17	-2.52248	-7.1114e-10
4485812	chr9:4485812:C:T	4.44465e-34	-1.27495	-0.347587	4.61254e-23	-0.905224	-1.17366	2.50435e-17	-1.31645	-1.12887
4486085	chr9:4486085:T:G	4.51175e-34	-1.30393e-09	-1.60755	6.80543e-23	-1.30393e-09	-1.68995	5.33113e-17	-1.30393e-09	-1.68979
4486385	chr9:4486385:CAA:C	5.59348e-34	-1.30393e-09	-1.39264	1.11265e-22	-1.30393e-09	-1.19834	8.30344e-17	-1.30393e-09	-1.24668
4486545	chr9:4486545:G:T	1.01284e-32	-1.30393e-09	1.50369	7.80956e-22	-1.30393e-09	0.750268	6.13929e-16	-1.30393e-09	0.753945
4486683	chr9:4486683:G:C	2.88092e-32	-1.30393e-09	2.54905	1.38303e-21	-1.30393e-09	1.32178	1.14712e-15	-1.30393e-09	1.37908
4487020	chr9:4487020:G:A	1.3112e-33	-1.30393e-09	-0.540712	1.58314e-22	-1.30393e-09	-0.845671	1.21958e-16	-1.30393e-09	-0.862259
4487374	chr9:4487374:G:A	2.95911e-34	-2.77229	0.742938	1.43897e-23	-2.64194	-0.601797	1.17553e-17	-2.64776	-0.55387
4487464	chr9:4487464:C:A	1.02695e-33	-1.30393e-09	-0.785062	1.29573e-22	-1.30393e-09	-1.04601	9.98404e-17	-1.30393e-09	-1.06236
4487577	chr9:4487577:T:C	4.77721e-34	-1.30393e-09	-1.55038	7.08285e-23	-1.30393e-09	-1.64999	5.55572e-17	-1.30393e-09	-1.64852
4487754	chr9:4487754:T:C	1.28577e-33	-1.30393e-09	-0.56029	1.55389e-22	-1.30393e-09	-0.864321	1.19735e-16	-1.30393e-09	-0.880655
4487820	chr9:4487820:A:G	1.24597e-33	-1.30393e-09	-0.591733	1.50719e-22	-1.30393e-09	-0.894836	1.16137e-16	-1.30393e-09	-0.911164
4487912	chr9:4487912:A:G	1.32578e-33	-1.30393e-09	-0.529649	1.58518e-22	-1.30393e-09	-0.844386	1.22121e-16	-1.30393e-09	-0.86092
4488173	chr9:4488173:C:T	3.03138e-35	-2.70294	-1.60487	5.04423e-24	-2.6251	-1.66691	4.09144e-18	-2.59404	-1.663
4488353	chr9:4488353:C:T	1.27821e-33	-1.30393e-09	-0.566192	1.54432e-22	-1.30393e-09	-0.870495	1.19021e-16	-1.30393e-09	-0.886635
4488675	chr9:4488675:A:C	5.95733e-35	-2.54874	-1.08346	1.03502e-23	-2.57522	-0.998022	7.51301e-18	-2.65948	-0.989816
4488795	chr9:4488795:G:A	4.69956e-35	-2.77357	-1.09578	9.54712e-24	-2.67598	-0.978032	7.1792e-18	-2.67484	-1.01991
4488858	chr9:4488858:T:G	1.22892e-33	-1.30393e-09	-0.605517	1.49227e-22	-1.30393e-09	-0.904784	1.15083e-16	-1.30393e-09	-0.920283
4488880	chr9:4488880:T:C	2.5122e-33	-1.30393e-09	0.109509	2.72401e-22	-1.30393e-09	-0.302976	2.21521e-16	-1.30393e-09	-0.265417
4488885	chr9:4488885:T:G	1.49685e-34	-2.71087	-7.1114e-10	2.41746e-23	-2.72495	-7.1114e-10	1.90965e-17	-2.71643	-7.1114e-10
4489090	chr9:4489090:A:G	1.36565e-34	-2.58134	-0.221259	1.99365e-23	-2.5451	-0.372596	1.40057e-17	-2.66256	-0.363908
4489125	chr9:4489125:C:T	2.87049e-33	-2.26567	2.50851	4.91228e-23	-2.14018	0.124254	3.5833e-17	-2.33257	0.245505
4489178	chr9:4489178:A:T	5.61265e-34	-1.30393e-09	-1.38921	1.11516e-22	-1.30393e-09	-1.19608	8.31682e-17	-1.30393e-09	-1.24507
4489244	chr9:4489244:T:C	1.51063e-31	-1.30393e-09	4.20605	9.36319e-21	-1.30393e-09	3.23429	6.95309e-15	-1.30393e-09	3.18101
4489494	chr9:4489494:T:G	5.56559e-35	-2.55013	-1.15009	1.19151e-23	-2.30974	-1.1227	9.63753e-18	-2.27093	-1.12934
4489533	chr9:4489533:G:C	5.20119e-33	-1.30393e-09	0.837237	7.00103e-22	-1.30393e-09	0.640976	6.04246e-16	-1.30393e-09	0.738046
4490959	chr9:4490959:A:T	6.75158e-34	-1.30393e-09	-1.20446	9.46516e-23	-1.30393e-09	-1.36005	7.2763e-17	-1.30393e-09	-1.37873
4491455	chr9:4491455:C:T	1.00977e-33	-1.30393e-09	-0.801926	2.25855e-22	-1.30393e-09	-0.490356	1.82405e-16	-1.30393e-09	-0.459707
4491998	chr9:4491998:T:A	7.92942e-34	-1.30393e-09	-1.04366	1.0714e-22	-1.30393e-09	-1.23612	8.13785e-17	-1.30393e-09	-1.26682
4492575	chr9:4492575:G:C	6.02702e-34	-1.30393e-09	-1.31798	1.15703e-22	-1.30393e-09	-1.15923	8.43744e-17	-1.30393e-09	-1.23067
4492631	chr9:4492631:T:C	1.14892e-33	-0.672829	-7.1114e-10	2.5554e-22	-0.36687	-7.1114e-10	1.32765e-16	-0.777354	-7.1114e-10
4493141	chr9:4493141:A:G	2.56179e-34	-2.12829	-0.0452426	1.05811e-23	-2.29715	-1.25403	7.38147e-18	-2.43918	-1.22778
4494061	chr9:4494061:G:A	1.08885e-33	-1.30393e-09	-0.726527	2.48212e-22	-1.30393e-09	-0.395968	2.00191e-16	-1.30393e-09	-0.366665
4494294	chr9:4494294:ATATTACT:A	5.39919e-35	-2.5293	-1.20127	5.3672e-24	-2.54115	-1.68879	3.84405e-18	-2.63562	-1.68379
4495254	chr9:4495254:C:T	1.20818e-34	-1.81468	-1.11044	1.1121e-23	-1.823	-1.67842	6.71846e-18	-2.09187	-1.66921
4495328	chr9:4495328:C:A	7.8447e-35	-2.7683	-0.588684	1.12553e-23	-2.74481	-0.744609	8.84423e-18	-2.77079	-0.715383
4496224	chr9:4496224:G:A	9.30023e-34	-1.30393e-09	-0.884197	2.14347e-22	-1.30393e-09	-0.542653	1.75519e-16	-1.30393e-09	-0.498187
4496333	chr9:4496333:G:A	6.26894e-35	-1.89758	-1.68364	7.64109e-24	-2.32057	-1.55614	5.04245e-18	-2.46375	-1.58429
4496347	chr9:4496347:C:T	6.25685e-35	-1.89823	-1.68492	8.54606e-24	-2.21494	-1.54984	5.56957e-18	-2.38313	-1.56549
4496473	chr9:4496473:G:A	1.17988e-33	-1.30393e-09	-0.646242	2.38247e-22	-1.30393e-09	-0.436944	1.73777e-16	-1.30393e-09	-0.508163
4496578	chr9:4496578:A:G	4.54274e-35	-2.77822	-1.12507	9.30429e-24	-2.77912	-0.900655	7.11299e-18	-2.77935	-0.92466
4496673	chr9:4496673:C:T	6.71535e-35	-2.17301	-1.33942	6.60759e-24	-2.59342	-1.42861	5.47658e-18	-2.57167	-1.39379
4496776	chr9:4496776:G:A	1.28587e-33	-1.65143	1.09121	2.91078e-23	-2.14335	-0.395893	2.1296e-17	-2.31605	-0.291367
4496904	chr9:4496904:A:G	7.54694e-35	-2.34127	-1.05441	7.09964e-24	-2.33711	-1.61309	4.55828e-18	-2.54159	-1.6074
4497022	chr9:4497022:C:T	3.50422e-35	-2.76342	-1.39943	6.09731e-24	-2.75737	-1.34504	4.8328e-18	-2.77776	-1.31275
4497072	chr9:4497072:G:T	4.2175e-34	-1.30393e-09	-1.67499	7.36916e-23	-1.30393e-09	-1.61036	5.67176e-17	-1.30393e-09	-1.62785
4497324	chr9:4497324:C:A	1.44697e-34	-2.74477	-7.1114e-10	2.41258e-23	-2.72697	-7.1114e-10	1.9018e-17	-2.72055	-7.1114e-10
4497363	chr9:4497363:A:C	6.52598e-34	-1.30393e-09	-1.23844	8.48869e-23	-1.30393e-09	-1.46893	6.82179e-17	-1.30393e-09	-1.44323
4497653	chr9:4497653:T:C	6.64934e-34	-1.30393e-09	-1.21972	8.7335e-23	-1.30393e-09	-1.4405	6.70309e-17	-1.30393e-09	-1.46078
4497835	chr9:4497835:A:G	4.29817e-34	-1.30393e-09	-1.65605	8.03051e-23	-1.30393e-09	-1.52442	6.2077e-17	-1.30393e-09	-1.53756
4497999	chr9:4497999:T:C	6.19105e-34	-1.30393e-09	-1.29113	7.8134e-23	-1.30393e-09	-1.55183	6.42209e-17	-1.30393e-09	-1.50361
4498044	chr9:4498044:C:T	3.70936e-34	-1.80338	-7.1114e-10	5.87346e-23	-1.83722	-7.1114e-10	3.82198e-17	-2.02258	-7.1114e-10
4498188	chr9:4498188:C:T	3.1417e-34	-1.96947	-7.1114e-10	5.07367e-23	-1.9836	-7.1114e-10	3.25155e-17	-2.18422	-7.1114e-10
4498234	chr9:4498234:T:A	4.42813e-34	-1.30393e-09	-1.62626	6.86455e-23	-1.30393e-09	-1.6813	5.39911e-17	-1.30393e-09	-1.67712
4498317	chr9:4498317:T:C	3.80852e-34	-1.777	-7.1114e-10	6.16096e-23	-1.78943	-7.1114e-10	3.85263e-17	-2.01459	-7.1114e-10
4498460	chr9:4498460:C:T	3.35652e-34	-1.90333	-7.1114e-10	5.45696e-23	-1.91077	-7.1114e-10	3.62642e-17	-2.0751	-7.1114e-10
4498532	chr9:4498532:T:C	4.55859e-34	-1.30393e-09	-1.59722	8.29338e-23	-1.30393e-09	-1.49221	6.34625e-17	-1.30393e-09	-1.51549
4498586	chr9:4498586:C:T	2.84046e-34	-2.07027	-7.1114e-10	4.63394e-23	-2.07426	-7.1114e-10	3.11542e-17	-2.22699	-7.1114e-10
4498730	chr9:4498730:TGA:T	2.3422e-34	-2.60426	0.341117	1.32907e-23	-2.59071	-0.732478	9.58183e-18	-2.6659	-0.740162
4498745	chr9:4498745:A:G	2.91095e-34	-2.04576	-7.1114e-10	4.77604e-23	-2.04405	-7.1114e-10	3.19942e-17	-2.20038	-7.1114e-10
4498782	chr9:4498782:A:G	2.70792e-34	-2.11806	-7.1114e-10	4.40577e-23	-2.12475	-7.1114e-10	2.99545e-17	-2.26625	-7.1114e-10
4499018	chr9:4499018:TAA:T	4.23706e-34	-1.30393e-09	-1.67037	6.91621e-23	-1.30393e-09	-1.6738	5.43346e-17	-1.30393e-09	-1.67077
4499246	chr9:4499246:T:C	4.15154e-34	-1.30393e-09	-1.69076	7.5465e-23	-1.30393e-09	-1.58658	5.90418e-17	-1.30393e-09	-1.58769
4499361	chr9:4499361:C:T	3.41891e-35	-2.70726	-1.48024	7.46622e-24	-2.77097	-1.12889	5.46864e-18	-2.75357	-1.21333
4499415	chr9:4499415:G:A	2.62664e-34	-2.14853	-7.1114e-10	4.25731e-23	-2.15903	-7.1114e-10	2.90347e-17	-2.29744	-7.1114e-10
4499426	chr9:4499426:A:C	4.23913e-34	-1.30393e-09	-1.66988	7.05074e-23	-1.30393e-09	-1.65453	5.5222e-17	-1.30393e-09	-1.65457
4500348	chr9:4500348:A:C	3.00044e-34	-2.01548	-7.1114e-10	4.87401e-23	-2.02375	-7.1114e-10	3.28096e-17	-2.17521	-7.1114e-10
4500468	chr9:4500468:T:C	3.09777e-35	-2.64788	-1.63826	1.06913e-23	-2.16452	-1.3763	8.16341e-18	-2.18962	-1.37665
4500760	chr9:4500760:A:C	4.32036e-34	-1.30393e-09	-1.6509	6.80844e-23	-1.30393e-09	-1.6895	5.34352e-17	-1.30393e-09	-1.68747
4501055	chr9:4501055:G:A	9.3102e-34	-1.30393e-09	-0.883126	1.33003e-22	-1.30393e-09	-1.01988	1.00959e-16	-1.30393e-09	-1.05122
4501064	chr9:4501064:T:G	2.78542e-34	-2.08984	-7.1114e-10	4.49895e-23	-2.10382	-7.1114e-10	3.06576e-17	-2.24305	-7.1114e-10
4501200	chr9:4501200:T:C	3.78374e-35	-2.50075	-1.58536	6.18874e-24	-2.45384	-1.63368	4.12652e-18	-2.61535	-1.63315
4501352	chr9:4501352:G:A	3.24626e-34	-1.93673	-7.1114e-10	5.25697e-23	-1.94811	-7.1114e-10	3.51321e-17	-2.10682	-7.1114e-10
4501473	chr9:4501473:T:G	4.26076e-34	-1.30393e-09	-1.66479	8.85259e-23	-1.30393e-09	-1.42696	6.9104e-17	-1.30393e-09	-1.43032
4501492	chr9:4501492:A:G	2.63981e-34	-1.37927	-0.764256	7.55987e-23	-1.02037	-0.564438	8.35845e-17	-0.637199	-0.602878
4501739	chr9:4501739:G:A	5.34978e-34	-1.30393e-09	-1.43718	7.03344e-23	-1.30393e-09	-1.65699	5.53427e-17	-1.30393e-09	-1.65239
4501821	chr9:4501821:G:A	5.8266e-34	-1.30393e-09	-1.3518	7.28364e-23	-1.30393e-09	-1.62204	5.74656e-17	-1.30393e-09	-1.61475
4502055	chr9:4502055:T:G	6.18769e-34	-1.30393e-09	-1.29168	1.37383e-22	-1.30393e-09	-0.987475	9.99261e-17	-1.30393e-09	-1.0615
4502208	chr9:4502208:G:A	4.20542e-34	-1.30393e-09	-1.67786	6.97403e-23	-1.30393e-09	-1.66547	5.47576e-17	-1.30393e-09	-1.66302
4502629	chr9:4502629:T:C	3.00294e-33	-1.30393e-09	0.287942	4.18596e-22	-1.30393e-09	0.126655	3.13194e-16	-1.30393e-09	0.0808888
4502832	chr9:4502832:T:C	5.81532e-34	-1.30393e-09	-1.35374	1.35027e-22	-1.30393e-09	-1.00477	1.00641e-16	-1.30393e-09	-1.05437
4502848	chr9:4502848:C:G	2.65672e-34	-0.971705	-1.16544	5.76777e-23	-1.26223	-0.59315	3.37422e-17	-1.48933	-0.65786
4503253	chr9:4503253:G:A	9.27189e-34	-1.30393e-09	-0.887249	1.2776e-22	-1.30393e-09	-1.0601	1.02091e-16	-1.30393e-09	-1.04007
4503422	chr9:4503422:C:G	4.16807e-34	-1.30393e-09	-1.68678	7.39099e-23	-1.30393e-09	-1.6074	5.75822e-17	-1.30393e-09	-1.61272
4503448	chr9:4503448:A:C	4.21024e-34	-1.30393e-09	-1.67672	7.17679e-23	-1.30393e-09	-1.63681	5.59391e-17	-1.30393e-09	-1.64167
4503503	chr9:4503503:G:A	4.90165e-34	-1.30393e-09	-1.52466	1.06209e-22	-1.30393e-09	-1.24484	7.99567e-17	-1.30393e-09	-1.28445
4504129	chr9:4504129:C:T	4.77857e-34	-1.30393e-09	-1.55009	7.09761e-23	-1.30393e-09	-1.64791	5.49818e-17	-1.30393e-09	-1.65893
4504446	chr9:4504446:G:A	4.15624e-34	-1.30393e-09	-1.68963	6.89753e-23	-1.30393e-09	-1.6765	5.36771e-17	-1.30393e-09	-1.68295
4504448	chr9:4504448:G:A	4.76324e-35	-2.3665	-1.48939	1.26357e-23	-2.70406	-0.669667	8.77695e-18	-2.76509	-0.728716
4504707	chr9:4504707:TTG:T	1.62112e-30	-1.30393e-09	6.57922	1.24618e-19	-1.30393e-09	5.82276	1.06927e-13	-1.30393e-09	5.91396
4505100	chr9:4505100:G:T	8.83505e-35	-2.46247	-0.775624	5.19327e-24	-2.77173	-1.49116	4.24685e-18	-2.77479	-1.44497
4505161	chr9:4505161:C:G	1.41709e-34	-2.76563	-7.1114e-10	2.31248e-23	-2.76935	-7.1114e-10	1.85443e-17	-2.74577	-7.1114e-10
4505250	chr9:4505250:T:C	3.9785e-34	-1.73333	-7.1114e-10	6.35539e-23	-1.75836	-7.1114e-10	4.16797e-17	-1.93592	-7.1114e-10
4505369	chr9:4505369:T:C	5.39692e-34	-1.30393e-09	-1.42841	7.46868e-23	-1.30393e-09	-1.59695	5.94557e-17	-1.30393e-09	-1.5807
4505435	chr9:4505435:A:G	5.08528e-34	-1.30393e-09	-1.48789	7.69885e-23	-1.30393e-09	-1.56659	6.1592e-17	-1.30393e-09	-1.5454
4505483	chr9:4505483:G:C	7.57701e-34	-1.30393e-09	-1.08912	2.22157e-22	-1.30393e-09	-0.506866	1.60347e-16	-1.30393e-09	-0.588592
4505544	chr9:4505544:A:C	1.56331e-34	-2.55659	-0.110846	2.08983e-23	-2.56609	-0.304489	1.65406e-17	-2.60328	-0.256836
4505689	chr9:4505689:C:T	5.06635e-34	-1.30393e-09	-1.49161	9.9668e-23	-1.30393e-09	-1.30841	7.4389e-17	-1.30393e-09	-1.35663
4506146	chr9:4506146:G:A	1.70202e-30	-1.30393e-09	6.62792	1.30945e-19	-1.30393e-09	5.87228	1.12315e-13	-1.30393e-09	5.96313
4506357	chr9:4506357:C:T	3.00378e-34	-2.72857	0.714205	1.03193e-23	-2.74326	-0.832975	9.46581e-18	-2.68749	-0.730757
4506655	chr9:4506655:G:A	2.56698e-34	-2.29579	0.124288	7.7374e-24	-2.71225	-1.15194	6.29308e-18	-2.76847	-1.05801
4506802	chr9:4506802:T:C	9.16905e-34	-1.30393e-09	-0.898402	2.12143e-22	-1.30393e-09	-0.552988	1.55363e-16	-1.30393e-09	-0.620173
4506931	chr9:4506931:A:G	4.22255e-34	-1.30393e-09	-1.6738	7.35219e-23	-1.30393e-09	-1.61267	5.70259e-17	-1.30393e-09	-1.62243
4507889	chr9:4507889:A:C	5.14454e-34	-1.4763	-7.1114e-10	8.03307e-23	-1.5241	-7.1114e-10	5.20114e-17	-1.71447	-7.1114e-10
4507966	chr9:4507966:C:T	6.68904e-34	-1.30393e-09	-1.21377	1.25433e-22	-1.30393e-09	-1.07848	1.02629e-16	-1.30393e-09	-1.03482
4508459	chr9:4508459:A:G	8.05199e-34	-1.30393e-09	-1.02832	2.12299e-22	-1.30393e-09	-0.552256	1.57831e-16	-1.30393e-09	-0.60441
4508597	chr9:4508597:C:G	8.28555e-35	-2.00132	-1.30099	1.07211e-23	-1.99805	-1.53999	8.12848e-18	-2.04809	-1.52247
4508692	chr9:4508692:C:G	2.23711e-30	-1.30393e-09	6.90129	1.68581e-19	-1.30393e-09	6.12492	1.46402e-13	-1.30393e-09	6.22818
4508874	chr9:4508874:T:C	4.88236e-34	-1.30393e-09	-1.52861	7.49435e-23	-1.30393e-09	-1.59352	5.93725e-17	-1.30393e-09	-1.5821
4509326	chr9:4509326:G:A	4.30952e-34	-1.30393e-09	-1.65341	7.20564e-23	-1.30393e-09	-1.6328	5.60482e-17	-1.30393e-09	-1.63972
4509487	chr9:4509487:G:A	5.62405e-34	-1.30393e-09	-1.38718	8.5526e-23	-1.30393e-09	-1.46143	6.81138e-17	-1.30393e-09	-1.44476
4509590	chr9:4509590:T:C	3.03324e-35	-2.77548	-1.53171	4.32901e-24	-2.75911	-1.6858	3.45466e-18	-2.74368	-1.68253
4509735	chr9:4509735:T:C	3.6196e-35	-2.5346	-1.59586	5.65489e-24	-2.72216	-1.45557	4.09221e-18	-2.76786	-1.48899
4509967	chr9:4509967:G:A	5.60637e-34	-1.39033	-7.1114e-10	7.16699e-23	-1.63818	-7.1114e-10	6.58196e-17	-1.47902	-7.1114e-10
4510451	chr9:4510451:T:G	4.98777e-34	-1.30393e-09	-1.50725	6.88926e-23	-1.30393e-09	-1.6777	5.41053e-17	-1.30393e-09	-1.675
4510509	chr9:4510509:A:G	1.30798e-33	-1.7757	1.23253	1.78929e-22	-2.14372	1.42046	1.02748e-16	-2.35635	1.32269
4510617	chr9:4510617:C:G	6.87378e-35	-2.75246	-0.736646	4.15087e-23	-2.3697	0.185356	2.78682e-17	-2.32117	-0.0172784
4510684	chr9:4510684:C:T	4.65919e-34	-1.30393e-09	-1.57539	7.32213e-23	-1.30393e-09	-1.61676	5.63797e-17	-1.30393e-09	-1.63383
4510926	chr9:4510926:G:C	1.51492e-33	-1.61552	1.21924	2.01194e-22	-2.02017	1.41419	1.1254e-16	-2.25937	1.31675
4511377	chr9:4511377:A:G	4.80828e-34	-1.30393e-09	-1.5439	6.81881e-23	-1.30393e-09	-1.68798	5.3386e-17	-1.30393e-09	-1.68839
4511378	chr9:4511378:A:G	7.41183e-35	-2.7778	-0.635948	5.92848e-24	-2.73742	-1.39306	4.91934e-18	-2.71925	-1.35351
4511412	chr9:4511412:A:G	9.50198e-34	-1.30393e-09	-0.862736	1.86599e-22	-1.30393e-09	-0.681288	1.51394e-16	-1.30393e-09	-0.646052
4511451	chr9:4511451:C:A	1.12242e-30	-1.30393e-09	6.21159	1.07076e-19	-1.30393e-09	5.67105	8.91534e-14	-1.30393e-09	5.73218
4512200	chr9:4512200:C:T	4.00291e-35	-2.60214	-1.42766	1.05643e-23	-2.22095	-1.33181	9.08527e-18	-2.10472	-1.35456
4512205	chr9:4512205:C:G	4.20711e-34	-1.30393e-09	-1.67746	7.10095e-23	-1.30393e-09	-1.64744	5.66238e-17	-1.30393e-09	-1.62951
4512416	chr9:4512416:G:A	1.07525e-33	-1.30393e-09	-0.739099	2.11947e-22	-1.30393e-09	-0.553917	1.76248e-16	-1.30393e-09	-0.494045
4512477	chr9:4512477:A:T	1.16232e-33	-1.30393e-09	-0.661229	1.54042e-22	-1.30393e-09	-0.873026	1.18162e-16	-1.30393e-09	-0.893878
4512584	chr9:4512584:AAG:A	5.44452e-34	-1.30393e-09	-1.41963	7.63298e-23	-1.30393e-09	-1.57519	5.95763e-17	-1.30393e-09	-1.57868
4512778	chr9:4512778:A:T	1.40727e-33	-1.56798	1.09798	1.98213e-22	-1.96785	1.34694	1.09721e-16	-2.22438	1.25638
4512783	chr9:4512783:G:C	4.19986e-34	-1.30393e-09	-1.67919	6.79916e-23	-1.30393e-09	-1.69087	5.3324e-17	-1.30393e-09	-1.68955
4513158	chr9:4513158:G:C	3.76456e-35	-2.41201	-1.67918	9.07409e-24	-2.04177	-1.66306	7.62376e-18	-1.97136	-1.6633
4513455	chr9:4513455:A:G	3.95238e-35	-2.45593	-1.58658	5.92804e-24	-2.68757	-1.44299	4.23041e-18	-2.74885	-1.47479
4513751	chr9:4513751:G:A	1.56921e-33	-1.58712	1.22604	2.10835e-22	-1.98397	1.42479	1.16786e-16	-2.22963	1.32403
4514061	chr9:4514061:A:G	1.41825e-32	-1.30393e-09	1.84035	8.36171e-22	-1.30393e-09	0.818582	7.1591e-16	-1.30393e-09	0.907619
4514172	chr9:4514172:T:G	6.50464e-34	-1.24172	-7.1114e-10	1.04227e-22	-1.26368	-7.1114e-10	6.52635e-17	-1.4875	-7.1114e-10
4514720	chr9:4514720:A:G	6.86429e-34	-1.1879	-7.1114e-10	1.08192e-22	-1.22634	-7.1114e-10	6.75481e-17	-1.4531	-7.1114e-10
4514760	chr9:4514760:A:C	4.15134e-34	-1.30393e-09	-1.6908	6.8655e-23	-1.30393e-09	-1.68116	5.42482e-17	-1.30393e-09	-1.67237
4514762	chr9:4514762:A:G	4.15377e-34	-1.30393e-09	-1.69022	6.82581e-23	-1.30393e-09	-1.68695	5.37902e-17	-1.30393e-09	-1.68084
4514788	chr9:4514788:C:T	3.42199e-35	-2.56666	-1.61994	5.32199e-24	-2.74394	-1.49447	3.91722e-18	-2.77753	-1.52303
4514860	chr9:4514860:G:A	2.93629e-33	-1.30393e-09	0.265494	4.06755e-22	-1.30393e-09	0.0979602	3.03976e-16	-1.30393e-09	0.0510148
4514963	chr9:4514963:G:C	3.82492e-34	-2.6648	0.892102	1.23485e-23	-2.74102	-0.655696	9.85942e-18	-2.75255	-0.624957
4515339	chr9:4515339:T:C	1.09879e-34	-2.67508	-0.344947	2.25018e-23	-2.66407	-0.132581	1.56214e-17	-2.67609	-0.241203
4515470	chr9:4515470:T:C	2.79106e-34	-1.43088	-0.656934	1.18733e-23	-2.06177	-1.37419	7.50107e-18	-2.27785	-1.37304
4515663	chr9:4515663:T:C	4.21889e-34	-1.30393e-09	-1.67466	6.81101e-23	-1.30393e-09	-1.68913	5.32519e-17	-1.30393e-09	-1.6909
4515687	chr9:4515687:C:T	3.05405e-34	-1.68025	-0.317519	4.18487e-23	-2.04766	-0.12853	2.43138e-17	-2.26144	-0.213451
4515747	chr9:4515747:C:G	3.83037e-33	-1.30393e-09	0.53131	3.64742e-22	-1.30393e-09	-0.0110605	2.71816e-16	-1.30393e-09	-0.0608086
4515982	chr9:4515982:C:T	3.09496e-35	-2.76811	-1.51894	1.11765e-23	-2.54149	-0.954943	8.33821e-18	-2.49555	-1.04954
4516255	chr9:4516255:G:A	3.41146e-34	-1.65853	-0.22857	4.65901e-23	-2.02793	-0.0409282	2.6982e-17	-2.24446	-0.1263
4516598	chr9:4516598:A:G	3.94956e-35	-2.36291	-1.68031	5.16291e-24	-2.58852	-1.68023	3.61747e-18	-2.69226	-1.6879
4516797	chr9:4516797:C:A	6.3848e-34	-1.26032	-7.1114e-10	1.02313e-22	-1.28222	-7.1114e-10	6.44658e-17	-1.4998	-7.1114e-10
4517214	chr9:4517214:C:T	1.35258e-33	-1.30393e-09	-0.509637	1.65336e-22	-1.30393e-09	-0.802274	1.30697e-16	-1.30393e-09	-0.793051
4517252	chr9:4517252:C:T	4.06864e-33	-1.30393e-09	0.591658	4.14999e-22	-1.30393e-09	0.118024	3.15438e-16	-1.30393e-09	0.0880257
4517439	chr9:4517439:T:A	7.55102e-34	-1.30393e-09	-1.09255	1.06312e-22	-1.30393e-09	-1.24387	8.95262e-17	-1.30393e-09	-1.1714
4517656	chr9:4517656:A:G	4.39721e-34	-1.30393e-09	-1.63327	6.93626e-23	-1.30393e-09	-1.6709	5.37136e-17	-1.30393e-09	-1.68227
4517766	chr9:4517766:C:T	5.32219e-34	-1.44235	-7.1114e-10	9.27554e-23	-1.38029	-7.1114e-10	6.18619e-17	-1.54103	-7.1114e-10
4517779	chr9:4517779:C:T	4.32343e-34	-1.30393e-09	-1.65019	7.6193e-23	-1.30393e-09	-1.57698	5.86504e-17	-1.30393e-09	-1.59434
4517846	chr9:4517846:C:T	5.11934e-34	-1.48121	-7.1114e-10	8.2376e-23	-1.49896	-7.1114e-10	5.27811e-17	-1.69978	-7.1114e-10
4517894	chr9:4517894:A:G	3.36395e-34	-2.71753	0.816408	1.0727e-23	-2.7737	-0.763792	8.73243e-18	-2.77623	-0.722659
4517903	chr9:4517903:T:G	2.08177e-33	-1.69656	1.61813	2.1059e-23	-2.24693	-0.615994	1.50666e-17	-2.43708	-0.516376
4518359	chr9:4518359:T:C	1.0258e-33	-1.30393e-09	-0.786176	1.31156e-22	-1.30393e-09	-1.03386	1.04753e-16	-1.30393e-09	-1.01433
4518484	chr9:4518484:A:G	1.21993e-33	-2.76651	2.15365	2.82826e-22	-2.77812	2.5127	2.21664e-16	-2.77324	2.50847
4518755	chr9:4518755:C:T	3.28375e-33	-1.30393e-09	0.377335	3.41976e-22	-1.30393e-09	-0.0755112	2.60331e-16	-1.30393e-09	-0.10398
4518848	chr9:4518848:T:C	2.90769e-35	-2.77554	-1.57392	7.07125e-24	-2.74546	-1.20876	5.62858e-18	-2.72885	-1.20922
4519853	chr9:4519853:C:A	7.32001e-34	-1.12363	-7.1114e-10	1.17554e-22	-1.14335	-7.1114e-10	7.26213e-17	-1.38068	-7.1114e-10
4519911	chr9:4519911:A:T	9.48256e-35	-2.40397	-0.763398	8.67124e-24	-2.68004	-1.0702	6.28296e-18	-2.69573	-1.13237
4519960	chr9:4519960:A:T	3.01536e-35	-2.66835	-1.64475	4.5184e-24	-2.77885	-1.62324	3.61117e-18	-2.77438	-1.60753
4519969	chr9:4519969:G:A	6.60257e-34	-1.30393e-09	-1.22678	1.24541e-22	-1.30393e-09	-1.08561	9.95322e-17	-1.30393e-09	-1.06545
4521052	chr9:4521052:C:T	5.80165e-34	-1.35609	-7.1114e-10	9.33229e-23	-1.37419	-7.1114e-10	5.89872e-17	-1.58861	-7.1114e-10
4521329	chr9:4521329:A:C	5.28136e-34	-1.45005	-7.1114e-10	8.48442e-23	-1.46943	-7.1114e-10	5.42991e-17	-1.67143	-7.1114e-10
4521803	chr9:4521803:GGAGA:G	8.47782e-34	-1.30393e-09	-0.976783	1.64469e-22	-1.30393e-09	-0.80753	1.32251e-16	-1.30393e-09	-0.781236
4521856	chr9:4521856:A:G	8.19761e-34	-1.30393e-09	-1.01039	2.34221e-22	-1.30393e-09	-0.453984	1.72741e-16	-1.30393e-09	-0.514142
4522012	chr9:4522012:A:G	4.32076e-34	-1.30393e-09	-1.6508	6.8775e-23	-1.30393e-09	-1.67941	5.40455e-17	-1.30393e-09	-1.67611
4522461	chr9:4522461:A:G	7.23674e-35	-1.74921	-1.68844	1.06467e-23	-1.85577	-1.68923	7.12962e-18	-2.0142	-1.68748
4522714	chr9:4522714:A:C	9.97343e-34	-1.30393e-09	-0.814312	1.96184e-22	-1.30393e-09	-0.631199	1.62321e-16	-1.30393e-09	-0.576359
4522767	chr9:4522767:C:G	4.77949e-34	-1.5499	-7.1114e-10	7.50019e-23	-1.59274	-7.1114e-10	4.87605e-17	-1.77901	-7.1114e-10
4522860	chr9:4522860:A:G	5.10185e-34	-1.30393e-09	-1.48463	7.35396e-23	-1.30393e-09	-1.61243	5.78079e-17	-1.30393e-09	-1.60881
4523287	chr9:4523287:T:A	3.52297e-34	-0.198584	-1.65635	8.1471e-23	0.179393	-1.6894	3.79963e-17	-0.33757	-1.69088
4523322	chr9:4523322:A:C	9.3012e-35	-1.50009	-1.68659	9.52398e-24	-1.97975	-1.67668	6.65332e-18	-2.10523	-1.66559
4523947	chr9:4523947:T:C	4.89495e-34	-1.30393e-09	-1.52603	7.5263e-23	-1.30393e-09	-1.58926	6.08967e-17	-1.30393e-09	-1.55676
4524152	chr9:4524152:G:A	6.29374e-35	-2.76004	-0.817221	5.86514e-24	-2.77932	-1.36191	4.75738e-18	-2.77377	-1.33246
4524549	chr9:4524549:T:C	1.03098e-34	-1.42686	-1.65687	1.0482e-23	-1.92528	-1.63531	7.40809e-18	-2.04959	-1.61377
4525344	chr9:4525344:C:T	1.13804e-33	0.126918	-0.80926	1.59852e-22	0.0953442	-0.931344	6.94014e-17	-0.409076	-1.01695
4525758	chr9:4525758:A:G	6.44061e-34	-1.30393e-09	-1.25161	1.68143e-22	-1.30393e-09	-0.785433	1.25801e-16	-1.30393e-09	-0.831234
4526287	chr9:4526287:G:A	7.95825e-34	-1.30393e-09	-1.04003	2.0696e-22	-1.30393e-09	-0.577726	1.54609e-16	-1.30393e-09	-0.625037
4526333	chr9:4526333:GTATTAA:G	1.40348e-34	-2.77528	-7.1114e-10	2.37651e-23	-2.74203	-7.1114e-10	1.83487e-17	-2.75638	-7.1114e-10
4526346	chr9:4526346:T:C	2.70498e-34	-2.6736	0.554457	8.88914e-24	-2.50583	-1.21959	6.86503e-18	-2.55977	-1.17973
4526468	chr9:4526468:G:A	4.23487e-34	-1.30393e-09	-1.67088	7.12244e-23	-1.30393e-09	-1.64442	5.6807e-17	-1.30393e-09	-1.62628
4526525	chr9:4526525:T:C	2.79596e-35	-2.69889	-1.68975	6.42535e-24	-2.58598	-1.46402	4.75759e-18	-2.62869	-1.47751
4526564	chr9:4526564:T:C	4.74207e-34	-1.30393e-09	-1.55776	7.29877e-23	-1.30393e-09	-1.61996	5.79554e-17	-1.30393e-09	-1.60626
4526642	chr9:4526642:T:C	7.98013e-33	-0.539896	1.8052	6.40788e-23	-1.41807	-0.332072	4.56295e-17	-1.57139	-0.273987
4526695	chr9:4526695:C:G	1.65458e-33	0.0369952	-0.345097	1.866e-22	0.285989	-0.967273	9.51127e-17	-0.226723	-0.88415
4526737	chr9:4526737:A:G	3.23585e-33	-1.30393e-09	0.362639	3.52425e-22	-1.30393e-09	-0.0454122	2.79954e-16	-1.30393e-09	-0.0313087
4526788	chr9:4526788:G:A	1.72788e-34	-2.74251	0.175164	6.80574e-24	-2.62846	-1.36403	5.26938e-18	-2.66626	-1.33776
4526854	chr9:4526854:A:G	7.97008e-34	-1.30393e-09	-1.03854	2.0745e-22	-1.30393e-09	-0.575362	1.54971e-16	-1.30393e-09	-0.622698
4526861	chr9:4526861:A:G	9.00515e-33	-1.83832	3.22446	1.8324e-22	-1.84248	1.14303	1.34205e-16	-2.00098	1.23441
4526958	chr9:4526958:T:G	9.33698e-33	-0.657698	2.08003	6.73678e-23	-1.51584	-0.184245	4.80681e-17	-1.66898	-0.124339
4527024	chr9:4527024:A:C	6.01933e-35	-2.77749	-0.844357	6.61013e-24	-2.61766	-1.40399	5.04907e-18	-2.66178	-1.38495
4527304	chr9:4527304:G:T	2.39781e-34	-1.07587	-1.16381	3.09631e-23	-1.14154	-1.33591	1.96233e-17	-1.36317	-1.32604
4527535	chr9:4527535:G:T	7.93694e-34	-1.30393e-09	-1.04271	2.06281e-22	-1.30393e-09	-0.581013	1.54098e-16	-1.30393e-09	-0.628344
4527624	chr9:4527624:T:C	5.86157e-34	-1.34582	-7.1114e-10	9.27073e-23	-1.3808	-7.1114e-10	5.84626e-17	-1.59755	-7.1114e-10
4527710	chr9:4527710:G:A	8.1048e-34	-1.30393e-09	-1.02178	2.12656e-22	-1.30393e-09	-0.550575	1.5828e-16	-1.30393e-09	-0.601568
4527766	chr9:4527766:G:T	5.75072e-34	-1.36491	-7.1114e-10	9.00422e-23	-1.40997	-7.1114e-10	5.73166e-17	-1.61734	-7.1114e-10
4527928	chr9:4527928:C:T	2.27478e-33	-0.414263	0.424496	1.83993e-22	-0.631629	-0.0637219	8.80142e-17	-1.02223	-0.166211
4528150	chr9:4528150:C:G	2.47419e-34	-0.970851	-1.23747	3.40171e-23	-0.950657	-1.43273	1.72425e-17	-1.42152	-1.39703
4528335	chr9:4528335:G:T	2.18795e-34	-2.33127	-7.1114e-10	2.95479e-23	-2.52424	-7.1114e-10	2.22692e-17	-2.56273	-7.1114e-10
4528344	chr9:4528344:A:G	1.29944e-33	-1.30393e-09	-0.549719	1.69231e-22	-1.30393e-09	-0.778987	1.36675e-16	-1.30393e-09	-0.748327
4528603	chr9:4528603:G:C	5.51369e-34	-1.407	-7.1114e-10	8.69985e-23	-1.44436	-7.1114e-10	5.5589e-17	-1.64795	-7.1114e-10
4528816	chr9:4528816:T:A	4.82446e-34	-2.73929	1.19876	1.15583e-23	-2.7071	-0.755745	9.09748e-18	-2.74971	-0.708225
4528820	chr9:4528820:A:G	6.01802e-34	-1.30393e-09	-1.31948	8.91126e-23	-1.30393e-09	-1.42035	7.00549e-17	-1.30393e-09	-1.41666
4529074	chr9:4529074:G:A	7.12563e-34	-1.30393e-09	-1.15054	1.78962e-22	-1.30393e-09	-0.72308	1.34087e-16	-1.30393e-09	-0.767447
4529275	chr9:4529275:T:C	9.99895e-34	-1.30393e-09	-0.811756	2.85372e-22	-1.30393e-09	-0.256456	2.07825e-16	-1.30393e-09	-0.329237
4529608	chr9:4529608:C:G	1.07761e-34	-1.35244	-1.68705	7.93862e-24	-2.3315	-1.50701	4.98284e-18	-2.52907	-1.53087
4529627	chr9:4529627:A:G	6.13683e-34	-1.30393e-09	-1.29993	8.68505e-23	-1.30393e-09	-1.44606	7.03008e-17	-1.30393e-09	-1.41315
4529671	chr9:4529671:T:C	6.15768e-34	-2.74897	1.45243	1.36107e-23	-2.72515	-0.574246	1.07117e-17	-2.7595	-0.535102
4529753	chr9:4529753:T:C	8.23933e-34	-1.30393e-09	-1.00532	2.22494e-22	-1.30393e-09	-0.50535	1.62517e-16	-1.30393e-09	-0.575151
4529783	chr9:4529783:T:C	8.02565e-34	-1.30393e-09	-1.03159	2.14772e-22	-1.30393e-09	-0.540674	1.57098e-16	-1.30393e-09	-0.609064
4529790	chr9:4529790:A:G	6.65596e-34	-2.74585	1.52713	1.43074e-23	-2.72208	-0.527394	1.12502e-17	-2.75721	-0.488334
4529921	chr9:4529921:A:G	6.99343e-34	-1.30393e-09	-1.16926	1.03141e-22	-1.30393e-09	-1.27415	8.0333e-17	-1.30393e-09	-1.27975
4530105	chr9:4530105:T:G	8.93055e-34	-1.30393e-09	-0.924758	2.46736e-22	-1.30393e-09	-0.40193	1.80402e-16	-1.30393e-09	-0.470749
4530488	chr9:4530488:T:C	5.02757e-34	-1.30393e-09	-1.4993	6.90595e-23	-1.30393e-09	-1.67528	5.4383e-17	-1.30393e-09	-1.66988
4530688	chr9:4530688:G:A	7.50744e-34	-1.30393e-09	-1.09834	1.91579e-22	-1.30393e-09	-0.654949	1.43502e-16	-1.30393e-09	-0.699585
4530787	chr9:4530787:G:C	7.1935e-34	-1.30393e-09	-1.14106	1.81058e-22	-1.30393e-09	-0.711431	1.35689e-16	-1.30393e-09	-0.755569
4530915	chr9:4530915:C:T	4.21432e-34	-1.30393e-09	-1.67575	6.80426e-23	-1.30393e-09	-1.69012	5.34438e-17	-1.30393e-09	-1.6873
4531243	chr9:4531243:C:T	6.10146e-34	-1.30571	-7.1114e-10	9.57417e-23	-1.3486	-7.1114e-10	6.18154e-17	-1.54178	-7.1114e-10
4531251	chr9:4531251:G:A	2.1021e-34	-0.688399	-1.6829	5.72889e-23	-0.287831	-1.57431	2.49365e-17	-0.868242	-1.58136
4531287	chr9:4531287:C:G	3.32016e-34	-1.91422	-7.1114e-10	5.03014e-23	-1.99222	-7.1114e-10	3.43246e-17	-2.13007	-7.1114e-10
4531495	chr9:4531495:A:G	8.72556e-34	-1.30393e-09	-0.94798	1.2109e-22	-1.30393e-09	-1.11372	1.10871e-16	-1.30393e-09	-0.957572
4531519	chr9:4531519:A:T	6.77375e-34	-1.30393e-09	-1.20118	1.75061e-22	-1.30393e-09	-0.745119	1.30097e-16	-1.30393e-09	-0.797654
4531922	chr9:4531922:C:T	1.20399e-32	-0.570678	2.24725	7.30859e-22	-0.721679	1.40565	3.10537e-16	-1.22107	1.29344
4531931	chr9:4531931:T:C	7.41186e-34	-1.30393e-09	-1.11115	1.40208e-22	-1.30393e-09	-0.967124	1.14668e-16	-1.30393e-09	-0.92389
4531945	chr9:4531945:G:C	5.10102e-34	-1.30393e-09	-1.4848	7.76025e-23	-1.30393e-09	-1.55865	6.15737e-17	-1.30393e-09	-1.5457
4531963	chr9:4531963:A:C	6.51861e-34	0.15257	-1.39214	1.27731e-22	0.31857	-1.3789	5.33447e-17	-0.318854	-1.37031
4532001	chr9:4532001:C:T	9.63643e-33	-1.30393e-09	1.4539	7.91119e-22	-1.30393e-09	0.763198	5.82545e-16	-1.30393e-09	0.701471
4532002	chr9:4532002:G:A	5.30148e-34	-1.30393e-09	-1.44625	1.12396e-22	-1.30393e-09	-1.18822	8.11142e-17	-1.30393e-09	-1.27008
4532017	chr9:4532017:A:C	5.21916e-34	-1.30393e-09	-1.4619	7.9078e-23	-1.30393e-09	-1.53982	6.28285e-17	-1.30393e-09	-1.52553
4532046	chr9:4532046:C:A	5.85937e-34	-1.30393e-09	-1.34619	1.38856e-22	-1.30393e-09	-0.976812	1.03043e-16	-1.30393e-09	-1.03079
4532115	chr9:4532115:G:A	1.94157e-33	-1.30393e-09	-0.148156	4.76989e-22	-1.30393e-09	0.257242	2.96795e-16	-1.30393e-09	0.0271064
4532200	chr9:4532200:G:C	2.06475e-33	-1.30393e-09	-0.0866404	5.13134e-22	-1.30393e-09	0.330286	3.17391e-16	-1.30393e-09	0.0941979
4532290	chr9:4532290:A:T	4.9064e-34	-0.0942176	-1.42948	9.42018e-23	0.0530832	-1.4179	4.07061e-17	-0.552896	-1.40666
4532405	chr9:4532405:A:G	5.10214e-34	-1.30393e-09	-1.48458	7.76427e-23	-1.30393e-09	-1.55813	6.16585e-17	-1.30393e-09	-1.54432
4532615	chr9:4532615:A:T	1.30286e-33	-1.30393e-09	-0.547092	3.14102e-22	-1.30393e-09	-0.160532	2.14166e-16	-1.30393e-09	-0.299183
4532837	chr9:4532837:G:T	1.29928e-34	-2.77159	-0.0808415	6.99358e-24	-2.76123	-1.20403	5.38805e-18	-2.77739	-1.20436
4532894	chr9:4532894:G:C	5.13367e-34	-1.30393e-09	-1.47842	7.80297e-23	-1.30393e-09	-1.55316	6.19546e-17	-1.30393e-09	-1.53953
4533080	chr9:4533080:G:C	1.70983e-33	-1.30393e-09	-0.275256	2.05642e-22	-1.30393e-09	-0.584116	1.56573e-16	-1.30393e-09	-0.612415
4533121	chr9:4533121:A:G	8.47873e-34	-0.215917	-0.760759	2.48798e-22	0.0322883	-0.425898	1.07308e-16	-0.548189	-0.442044
4533187	chr9:4533187:T:C	2.41544e-33	-1.30393e-09	0.0702322	2.85276e-22	-1.30393e-09	-0.256793	2.22861e-16	-1.30393e-09	-0.259386
4533244	chr9:4533244:C:G	7.25017e-34	-0.387701	-0.74551	2.13343e-22	-0.138722	-0.40863	9.28896e-17	-0.704554	-0.42997
4533341	chr9:4533341:T:C	9.24531e-34	-1.30393e-09	-0.89012	1.27297e-22	-1.30393e-09	-1.06373	1.17425e-16	-1.30393e-09	-0.900135
4533380	chr9:4533380:A:C	8.15623e-35	-2.61849	-0.699551	6.51717e-24	-2.45103	-1.58478	4.76628e-18	-2.52131	-1.58306
4533544	chr9:4533544:G:A	6.74489e-33	-1.30393e-09	1.09713	2.00319e-21	-1.30393e-09	1.69224	1.42441e-15	-1.30393e-09	1.59558
4533770	chr9:4533770:A:T	1.54014e-32	-0.526323	2.44913	2.51807e-21	-0.03654	1.95754	1.20694e-15	-0.401986	1.83189
4533783	chr9:4533783:T:A	7.28041e-34	-1.30393e-09	-1.12905	1.88739e-22	-1.30393e-09	-0.669884	1.38883e-16	-1.30393e-09	-0.732303
4533857	chr9:4533857:G:A	2.46541e-34	-2.28888	0.077004	1.92819e-23	-2.68424	-0.26684	1.46766e-17	-2.71	-0.269681
4533859	chr9:4533859:C:G	4.19458e-34	-1.30393e-09	-1.68044	7.03176e-23	-1.30393e-09	-1.65723	5.54209e-17	-1.30393e-09	-1.65098
4533929	chr9:4533929:G:A	1.50366e-34	-2.70633	-7.1114e-10	2.73965e-23	-2.59984	-7.1114e-10	2.10597e-17	-2.61857	-7.1114e-10
4534242	chr9:4534242:A:C	1.14012e-34	-2.76097	-0.222129	6.57702e-24	-2.74552	-1.28115	5.02486e-18	-2.77004	-1.2815
4534266	chr9:4534266:C:A	4.40596e-35	-2.34257	-1.5913	1.22683e-23	-1.93212	-1.47111	1.04581e-17	-1.85236	-1.46619
4534301	chr9:4534301:G:C	4.11532e-34	-2.76043	1.06091	2.0238e-23	-2.75165	-0.151039	1.43951e-17	-2.7726	-0.226449
4534705	chr9:4534705:C:CATTTT	1.03332e-33	-0.2257	-0.553178	3.18899e-22	0.0404248	-0.185802	1.37191e-16	-0.543604	-0.200957
4534717	chr9:4534717:A:T	1.13344e-33	-0.141563	-0.544835	3.51194e-22	0.12707	-0.175984	1.49673e-16	-0.465678	-0.191805
4534852	chr9:4534852:A:C	1.45583e-33	-1.30393e-09	-0.436078	1.88356e-22	-1.30393e-09	-0.671917	1.55661e-16	-1.30393e-09	-0.618256
4534879	chr9:4534879:C:A	1.03391e-33	-0.248781	-0.529525	3.21669e-22	0.0228953	-0.159622	1.38065e-16	-0.561575	-0.176633
4535119	chr9:4535119:T:C	1.88125e-33	-1.30393e-09	-0.179716	2.38278e-22	-1.30393e-09	-0.436814	1.98478e-16	-1.30393e-09	-0.375258
4535505	chr9:4535505:T:C	7.29632e-34	-1.30393e-09	-1.12687	1.84676e-22	-1.30393e-09	-0.691648	1.38676e-16	-1.30393e-09	-0.733794
4535553	chr9:4535553:A:G	6.51271e-34	-1.30393e-09	-1.24048	1.5823e-22	-1.30393e-09	-0.846204	1.19209e-16	-1.30393e-09	-0.885053
4535670	chr9:4535670:G:T	5.04155e-34	-0.107145	-1.38938	1.01738e-22	0.0746197	-1.36247	4.34682e-17	-0.544492	-1.34941
4535979	chr9:4535979:C:G	1.02861e-34	-2.67382	-0.412211	6.58568e-24	-2.55388	-1.47148	4.93222e-18	-2.604	-1.46614
4536014	chr9:4536014:C:G	8.61546e-34	-1.30393e-09	-0.960677	2.34429e-22	-1.30393e-09	-0.453098	1.71497e-16	-1.30393e-09	-0.521368
4536294	chr9:4536294:A:G	9.9257e-34	-1.30393e-09	-0.819108	1.95223e-22	-1.30393e-09	-0.636108	1.60773e-16	-1.30393e-09	-0.585942
4536332	chr9:4536332:T:C	4.15572e-34	-1.30393e-09	-1.68975	6.97014e-23	-1.30393e-09	-1.66603	5.50879e-17	-1.30393e-09	-1.657
4536351	chr9:4536351:A:AG	9.23038e-33	-1.30393e-09	1.41085	1.21623e-21	-1.30393e-09	1.19326	8.21026e-16	-1.30393e-09	1.04462
4536379	chr9:4536379:G:A	3.3131e-35	-2.77937	-1.43957	5.46719e-24	-2.77732	-1.43417	4.3404e-18	-2.73821	-1.45976
4536625	chr9:4536625:G:T	7.14313e-34	-1.30393e-09	-1.14809	1.83753e-22	-1.30393e-09	-0.696661	1.35551e-16	-1.30393e-09	-0.756585
4536936	chr9:4536936:T:C	8.32161e-34	-1.30393e-09	-0.995381	2.22665e-22	-1.30393e-09	-0.504581	1.63518e-16	-1.30393e-09	-0.56901
4537749	chr9:4537749:G:A	2.58625e-32	-1.30393e-09	2.44114	2.93192e-21	-1.30393e-09	2.07316	2.3509e-15	-1.30393e-09	2.09662
4537936	chr9:4537936:A:C	1.92169e-31	0.106681	4.34004	1.53035e-20	0.274488	3.4511	7.69567e-15	0.0430589	3.23942
4538022	chr9:4538022:T:C	2.41072e-34	-2.23431	-7.1114e-10	5.72826e-23	-1.86225	-7.1114e-10	3.18641e-17	-2.20446	-7.1114e-10
4538034	chr9:4538034:C:T	5.99896e-34	-0.904672	-0.417977	1.41103e-22	-0.740005	-0.220754	6.48162e-17	-1.24434	-0.250044
4538041	chr9:4538041:C:T	2.61387e-33	-1.30393e-09	0.149182	3.08578e-22	-1.30393e-09	-0.178278	2.41049e-16	-1.30393e-09	-0.180936
4538242	chr9:4538242:T:C	5.08091e-34	-1.30393e-09	-1.48875	7.73897e-23	-1.30393e-09	-1.5614	6.14649e-17	-1.30393e-09	-1.54747
4538551	chr9:4538551:A:C	1.2069e-33	0.322758	-0.946358	1.58437e-22	0.552962	-1.39786	7.89069e-17	0.0418745	-1.33954
4538630	chr9:4538630:G:A	1.85893e-34	-2.49424	-7.1114e-10	3.3197e-23	-2.40779	-7.1114e-10	2.87706e-17	-2.30658	-7.1114e-10
4538735	chr9:4538735:G:A	2.32805e-34	-2.7783	0.509099	9.58871e-24	-2.77034	-0.879328	7.44792e-18	-2.77937	-0.878627
4539161	chr9:4539161:T:C	1.70391e-34	-2.23865	-0.342662	4.20713e-23	-2.08339	-0.0874902	2.8756e-17	-2.15466	-0.152434
4539377	chr9:4539377:C:A	3.4399e-33	-2.77937	3.20316	3.23797e-22	-2.77772	2.64759	2.07277e-16	-2.75284	2.42096
4539506	chr9:4539506:A:AT	7.75549e-34	-1.30393e-09	-1.06583	2.01142e-22	-1.30393e-09	-0.606241	1.51143e-16	-1.30393e-09	-0.647706
4539983	chr9:4539983:G:A	4.5608e-34	-1.59674	-7.1114e-10	5.95265e-23	-1.82383	-7.1114e-10	5.26909e-17	-1.70149	-7.1114e-10
4540464	chr9:4540464:T:C	3.78738e-33	-1.30393e-09	0.520023	4.26978e-22	-1.30393e-09	0.146483	3.36324e-16	-1.30393e-09	0.15214
4540538	chr9:4540538:G:A	5.36663e-34	-1.30393e-09	-1.43404	7.36153e-23	-1.30393e-09	-1.6114	5.89397e-17	-1.30393e-09	-1.58942
4540588	chr9:4540588:A:G	1.11527e-32	0.558863	1.04117	1.74331e-21	0.939985	0.613303	9.22888e-16	0.671972	0.489601
4540618	chr9:4540618:T:C	1.51922e-32	0.771985	1.13715	2.1223e-21	1.11152	0.638484	1.15133e-15	0.863203	0.519538
4540954	chr9:4540954:A:G	9.75056e-34	-1.30393e-09	-0.836912	1.33195e-22	-1.30393e-09	-1.01844	1.24082e-16	-1.30393e-09	-0.844991
4540997	chr9:4540997:C:T	3.55065e-33	-1.30393e-09	0.45548	4.03546e-22	-1.30393e-09	0.0900388	3.17397e-16	-1.30393e-09	0.0942183
4541206	chr9:4541206:G:C	5.19746e-34	-1.30393e-09	-1.46607	7.87258e-23	-1.30393e-09	-1.54428	6.24823e-17	-1.30393e-09	-1.53105
4541377	chr9:4541377:C:G	8.39628e-33	0.34038	0.975757	1.21356e-21	0.649535	0.541527	6.61585e-16	0.407856	0.420847
4541549	chr9:4541549:T:C	9.61966e-33	0.417181	1.03498	1.39332e-21	0.736592	0.592601	7.52814e-16	0.48706	0.470824
4542024	chr9:4542024:C:A	5.20505e-34	-1.46461	-7.1114e-10	8.27842e-23	-1.49401	-7.1114e-10	5.36097e-17	-1.6842	-7.1114e-10
4542097	chr9:4542097:C:CATCTCTGAAT	6.62212e-33	0.0550814	1.02368	9.31496e-22	0.347262	0.579279	5.19809e-16	0.129265	0.458261
4542261	chr9:4542261:G:C	8.37912e-33	0.268281	1.04581	1.19167e-21	0.573942	0.59892	6.53453e-16	0.339701	0.476634
4542606	chr9:4542606:T:C	1.77161e-33	-1.30393e-09	-0.239763	2.09571e-22	-1.30393e-09	-0.565188	1.73526e-16	-1.30393e-09	-0.50961
4542890	chr9:4542890:A:G	9.28743e-35	-2.69484	-0.493321	6.34526e-24	-2.50998	-1.55256	4.58107e-18	-2.60036	-1.54365
4543372	chr9:4543372:C:T	8.33269e-35	-1.7768	-1.51984	1.38852e-23	-1.74365	-1.53578	7.72017e-18	-2.08763	-1.53447
4543874	chr9:4543874:G:A	1.41545e-33	-1.30393e-09	-0.464203	1.8262e-22	-1.30393e-09	-0.702844	1.49371e-16	-1.30393e-09	-0.659501
4544322	chr9:4544322:G:A	4.83744e-34	-1.30393e-09	-1.53785	9.08576e-23	-1.30393e-09	-1.40096	7.16137e-17	-1.30393e-09	-1.39465
4544624	chr9:4544624:T:A	3.61444e-33	-1.30393e-09	0.473286	4.39723e-22	-1.30393e-09	0.175893	3.50997e-16	-1.30393e-09	0.194842
4544670	chr9:4544670:C:G	4.41254e-34	-1.30393e-09	-1.62978	7.74913e-23	-1.30393e-09	-1.56008	6.2714e-17	-1.30393e-09	-1.52735
4544721	chr9:4544721:A:T	3.33618e-35	-2.72743	-1.48456	5.55704e-24	-2.60995	-1.58524	4.33402e-18	-2.61503	-1.58441
4545090	chr9:4545090:G:A	1.46934e-33	-1.30393e-09	-0.426835	1.93718e-22	-1.30393e-09	-0.643847	1.55465e-16	-1.30393e-09	-0.619513
4545300	chr9:4545300:T:A	9.88448e-34	-1.30393e-09	-0.82327	2.26404e-22	-1.30393e-09	-0.487928	1.56061e-16	-1.30393e-09	-0.615688
4545499	chr9:4545499:C:T	1.68016e-34	-1.4757	-1.11964	1.38018e-23	-1.82416	-1.4613	8.84171e-18	-2.06432	-1.42214
4545685	chr9:4545685:A:G	1.37151e-33	-0.91078	0.415044	1.00408e-22	-1.21999	-0.0810214	6.22752e-17	-1.33039	-0.203981
4545867	chr9:4545867:G:GCA	6.28558e-34	-1.1265	-0.149478	5.01127e-23	-1.41606	-0.579917	3.25951e-17	-1.53248	-0.649297
4545973	chr9:4545973:G:A	9.73765e-35	-1.96236	-1.17846	8.35055e-24	-2.18226	-1.60566	6.63285e-18	-2.18625	-1.58765
4545998	chr9:4545998:T:C	7.40611e-34	-0.760305	-0.351627	6.33755e-23	-1.04621	-0.714963	4.06138e-17	-1.17283	-0.788994
4546206	chr9:4546206:G:A	4.2111e-34	-1.30393e-09	-1.67651	6.82197e-23	-1.30393e-09	-1.68752	5.34314e-17	-1.30393e-09	-1.68754
4546246	chr9:4546246:T:C	4.17432e-34	-1.30393e-09	-1.68529	7.05223e-23	-1.30393e-09	-1.65432	5.61946e-17	-1.30393e-09	-1.63711
4546309	chr9:4546309:T:C	4.9033e-33	-1.30393e-09	0.778257	5.25009e-22	-1.30393e-09	0.353164	4.16528e-16	-1.30393e-09	0.36602
4546609	chr9:4546609:C:T	4.81659e-34	-1.30393e-09	-1.54217	7.41418e-23	-1.30393e-09	-1.60427	5.87447e-17	-1.30393e-09	-1.59273
4546837	chr9:4546837:A:G	4.12212e-34	-2.74035	1.04249	1.03443e-23	-2.75102	-0.822796	8.27509e-18	-2.77457	-0.778114
4546903	chr9:4546903:G:A	5.12271e-34	-1.48055	-7.1114e-10	8.13964e-23	-1.51092	-7.1114e-10	5.2793e-17	-1.69956	-7.1114e-10
4546944	chr9:4546944:A:G	7.8005e-35	-2.70538	-0.657254	1.39132e-23	-2.6837	-0.593715	1.06102e-17	-2.72671	-0.577407
4547089	chr9:4547089:A:T	4.18536e-34	-1.30393e-09	-1.68264	7.00996e-23	-1.30393e-09	-1.66033	5.42133e-17	-1.30393e-09	-1.67301
4547225	chr9:4547225:G:C	4.34862e-34	-1.30393e-09	-1.64438	8.29966e-23	-1.30393e-09	-1.49145	6.3581e-17	-1.30393e-09	-1.51362
4547288	chr9:4547288:A:G	5.00345e-34	-2.54822	1.04411	4.61523e-23	-2.50143	0.423122	3.09134e-17	-2.52191	0.287167
4547320	chr9:4547320:A:G	5.23651e-34	-1.30393e-09	-1.45858	7.89157e-23	-1.30393e-09	-1.54187	6.36915e-17	-1.30393e-09	-1.51188
4547442	chr9:4547442:G:C	7.92712e-34	-1.30393e-09	-1.04395	1.52438e-22	-1.30393e-09	-0.883493	1.24931e-16	-1.30393e-09	-0.838172
4547884	chr9:4547884:T:G	7.52401e-35	-2.74376	-0.654964	6.04125e-24	-2.75817	-1.35347	4.45195e-18	-2.77727	-1.39532
4547926	chr9:4547926:T:G	8.63066e-34	-1.30393e-09	-0.958916	1.90925e-22	-1.30393e-09	-0.658372	1.33397e-16	-1.30393e-09	-0.772602
4548081	chr9:4548081:T:A	1.56531e-33	-1.30393e-09	-0.363566	2.00629e-22	-1.30393e-09	-0.608794	1.63122e-16	-1.30393e-09	-0.571436
4548122	chr9:4548122:G:C	7.27025e-35	-2.28472	-1.14831	1.13848e-23	-2.2839	-1.19408	7.52085e-18	-2.46087	-1.18738
4548187	chr9:4548187:G:A	6.97125e-35	-2.29893	-1.17609	1.08976e-23	-2.30967	-1.21204	7.2609e-18	-2.47786	-1.20557
4548342	chr9:4548342:C:T	5.67765e-34	-1.30393e-09	-1.3777	8.43432e-23	-1.30393e-09	-1.47536	6.70659e-17	-1.30393e-09	-1.46026
4549166	chr9:4549166:C:G	6.04573e-34	-1.30393e-09	-1.31488	1.24058e-22	-1.30393e-09	-1.0895	8.71386e-17	-1.30393e-09	-1.19843
4549177	chr9:4549177:C:T	7.47718e-35	-2.7769	-0.628071	1.13062e-23	-2.77064	-0.714257	9.04967e-18	-2.74219	-0.721018
4549453	chr9:4549453:C:T	4.4326e-34	-1.30393e-09	-1.62525	6.81181e-23	-1.30393e-09	-1.68901	5.32571e-17	-1.30393e-09	-1.6908
4550213	chr9:4550213:C:T	4.15163e-34	-1.30393e-09	-1.69074	7.99509e-23	-1.30393e-09	-1.52884	6.45559e-17	-1.30393e-09	-1.4984
4550286	chr9:4550286:A:C	3.36881e-34	-2.70233	0.802658	3.71159e-23	-2.7773	0.481091	2.94381e-17	-2.77806	0.494411
4550348	chr9:4550348:G:A	5.81397e-34	-1.30393e-09	-1.35397	7.82753e-23	-1.30393e-09	-1.55002	6.41528e-17	-1.30393e-09	-1.50467
4550506	chr9:4550506:T:C	2.41774e-34	-2.2314	-7.1114e-10	3.52149e-23	-2.34878	-7.1114e-10	2.52442e-17	-2.43734	-7.1114e-10
4550726	chr9:4550726:T:A	2.30316e-33	-1.30393e-09	0.0226318	2.51968e-22	-1.30393e-09	-0.380949	1.91023e-16	-1.30393e-09	-0.413541
4550738	chr9:4550738:T:C	2.20554e-34	-2.32326	-7.1114e-10	3.96779e-23	-2.22946	-7.1114e-10	2.72559e-17	-2.36066	-7.1114e-10
4550752	chr9:4550752:A:C	6.52911e-35	-1.90919	-1.63136	2.73612e-23	-0.979844	-1.62128	1.91112e-17	-1.08957	-1.62609
4550911	chr9:4550911:A:G	5.49819e-34	-1.30393e-09	-1.40982	7.05205e-23	-1.30393e-09	-1.65435	5.69809e-17	-1.30393e-09	-1.62322
4551028	chr9:4551028:T:C	4.46739e-34	-1.30393e-09	-1.61743	7.11584e-23	-1.30393e-09	-1.64534	5.64527e-17	-1.30393e-09	-1.63253
4551233	chr9:4551233:T:C	4.66706e-34	-1.30393e-09	-1.57371	7.16827e-23	-1.30393e-09	-1.638	5.6856e-17	-1.30393e-09	-1.62541
4551520	chr9:4551520:G:C	1.39809e-34	-2.77913	-7.1114e-10	2.31167e-23	-2.7697	-7.1114e-10	1.84865e-17	-2.74889	-7.1114e-10
4552102	chr9:4552102:G:T	1.68826e-34	-2.59054	-7.1114e-10	2.55409e-23	-2.66997	-7.1114e-10	1.87546e-17	-2.7345	-7.1114e-10
4552539	chr9:4552539:G:A	3.45655e-33	-1.30393e-09	0.42862	3.18417e-22	-1.30393e-09	-0.14689	2.35537e-16	-1.30393e-09	-0.204068
4552653	chr9:4552653:A:G	3.34124e-35	-2.71532	-1.49516	7.20902e-24	-2.77062	-1.16429	5.72234e-18	-2.75548	-1.16607
4552662	chr9:4552662:A:C	4.3586e-34	-1.30393e-09	-1.64208	7.59501e-23	-1.30393e-09	-1.58017	5.98771e-17	-1.30393e-09	-1.57364
4552794	chr9:4552794:T:C	6.84649e-34	-1.30393e-09	-1.1905	9.56605e-23	-1.30393e-09	-1.34945	7.29096e-17	-1.30393e-09	-1.37672
4552856	chr9:4552856:G:A	5.09304e-34	-1.30393e-09	-1.48636	7.22236e-23	-1.30393e-09	-1.63048	5.82579e-17	-1.30393e-09	-1.60105
4552876	chr9:4552876:C:G	4.70628e-35	-2.72997	-1.13795	5.03794e-24	-2.7471	-1.54616	4.14082e-18	-2.71936	-1.52568
4552969	chr9:4552969:A:G	5.35029e-34	-1.30393e-09	-1.43708	7.42835e-23	-1.30393e-09	-1.60236	6.02513e-17	-1.30393e-09	-1.56741
4553002	chr9:4553002:A:G	3.30941e-33	-1.30393e-09	0.385119	3.52673e-22	-1.30393e-09	-0.0447089	2.68496e-16	-1.30393e-09	-0.0730978
4553106	chr9:4553106:A:G	6.35831e-34	-1.30393e-09	-1.26447	9.39119e-23	-1.30393e-09	-1.36789	7.1726e-17	-1.30393e-09	-1.39308
4553116	chr9:4553116:C:G	8.46656e-32	-1.30393e-09	3.62706	2.01141e-20	-1.30393e-09	3.99893	1.8508e-14	-1.30393e-09	4.16002
4553204	chr9:4553204:A:G	4.33818e-34	-1.30393e-09	-1.64678	7.13775e-23	-1.30393e-09	-1.64227	5.61767e-17	-1.30393e-09	-1.63743
4553516	chr9:4553516:G:A	7.21072e-34	-1.30393e-09	-1.13867	1.50712e-22	-1.30393e-09	-0.894881	9.88771e-17	-1.30393e-09	-1.07206
4553576	chr9:4553576:A:G	4.17662e-34	-1.68473	-7.1114e-10	5.82011e-23	-1.84635	-7.1114e-10	3.97338e-17	-1.98373	-7.1114e-10
4553664	chr9:4553664:G:A	6.91712e-34	-1.30393e-09	-1.18024	8.5527e-23	-1.30393e-09	-1.46142	7.34483e-17	-1.30393e-09	-1.36935
4553874	chr9:4553874:G:T	4.45146e-34	-1.30393e-09	-1.621	7.33567e-23	-1.30393e-09	-1.61492	5.78567e-17	-1.30393e-09	-1.60797
4554008	chr9:4554008:A:T	5.27004e-34	-1.30393e-09	-1.4522	7.81942e-23	-1.30393e-09	-1.55106	6.22798e-17	-1.30393e-09	-1.5343
4554407	chr9:4554407:A:G	5.63622e-34	-1.30393e-09	-1.38502	8.24293e-23	-1.30393e-09	-1.49831	6.61506e-17	-1.30393e-09	-1.474
4554455	chr9:4554455:A:G	7.59545e-34	-1.30393e-09	-1.08669	9.12043e-23	-1.30393e-09	-1.39715	7.95523e-17	-1.30393e-09	-1.28952
4554871	chr9:4554871:T:A	3.10776e-34	-1.98033	-7.1114e-10	4.40171e-23	-2.12567	-7.1114e-10	3.09382e-17	-2.23394	-7.1114e-10
4555053	chr9:4555053:C:T	8.06682e-34	-1.02648	-7.1114e-10	1.22281e-22	-1.10393	-7.1114e-10	8.81733e-17	-1.18663	-7.1114e-10
4555238	chr9:4555238:T:A	4.47426e-34	-1.30393e-09	-1.6159	7.22425e-23	-1.30393e-09	-1.63022	5.72969e-17	-1.30393e-09	-1.61769
4555305	chr9:4555305:A:G	8.73893e-34	-2.77529	1.82884	6.71036e-23	-2.77353	1.06952	5.59185e-17	-2.7519	1.10986
4555573	chr9:4555573:C:T	1.23169e-34	-2.69182	-0.21403	4.80821e-24	-2.72841	-1.61152	4.14589e-18	-2.66461	-1.57921
4555611	chr9:4555611:T:A	3.1315e-34	-1.97272	-7.1114e-10	4.38821e-23	-2.12875	-7.1114e-10	3.10643e-17	-2.22988	-7.1114e-10
4555774	chr9:4555774:C:T	2.76264e-34	-2.09805	-7.1114e-10	3.97349e-23	-2.22802	-7.1114e-10	2.82125e-17	-2.32617	-7.1114e-10
4555809	chr9:4555809:A:T	2.42088e-34	-2.2301	-7.1114e-10	3.3551e-23	-2.39718	-7.1114e-10	2.15154e-17	-2.59717	-7.1114e-10
4555869	chr9:4555869:T:C	5.43504e-34	-1.30393e-09	-1.42137	9.6272e-23	-1.30393e-09	-1.34307	6.9705e-17	-1.30393e-09	-1.42166
4555923	chr9:4555923:T:A	1.49249e-34	-2.47176	-0.242031	4.56128e-24	-2.77558	-1.61707	3.68154e-18	-2.77693	-1.58567
4556181	chr9:4556181:T:C	4.18252e-34	-1.30393e-09	-1.68332	6.79965e-23	-1.30393e-09	-1.6908	5.32775e-17	-1.30393e-09	-1.69042
4556430	chr9:4556430:TC:T	5.42031e-34	-1.30393e-09	-1.42408	8.36445e-23	-1.30393e-09	-1.48368	6.71395e-17	-1.30393e-09	-1.45916
4556448	chr9:4556448:C:T	4.3343e-35	-2.4882	-1.46206	8.91252e-24	-2.53118	-1.19162	5.47238e-18	-2.72972	-1.2365
4557165	chr9:4557165:T:C	3.91736e-34	-1.86793	0.119118	3.62274e-23	-1.88625	-0.43418	2.38677e-17	-2.14481	-0.348601
4557770	chr9:4557770:A:G	1.42354e-34	-2.76864	0.00754533	1.52488e-23	-2.76456	-0.421195	1.15326e-17	-2.65685	-0.563911
4557817	chr9:4557817:G:C	4.67385e-34	-1.30393e-09	-1.57225	9.50387e-23	-1.30393e-09	-1.35597	6.65791e-17	-1.30393e-09	-1.46754
4558045	chr9:4558045:CATT:C	1.0941e-33	-0.721719	-7.1114e-10	9.54981e-23	-1.35114	-7.1114e-10	5.58605e-17	-1.64308	-7.1114e-10
4558095	chr9:4558095:G:A	9.59813e-34	-1.30393e-09	-0.852668	2.01437e-22	-1.30393e-09	-0.604777	1.66161e-16	-1.30393e-09	-0.552977
4558461	chr9:4558461:G:A	4.74535e-34	-1.30393e-09	-1.55707	7.23723e-23	-1.30393e-09	-1.62843	5.65481e-17	-1.30393e-09	-1.63084
4558810	chr9:4558810:A:G	5.69592e-34	-2.62496	1.25048	5.26744e-23	-1.84757	-0.0985498	7.28185e-17	-1.33178	-0.0461879
4559024	chr9:4559024:G:A	4.97555e-35	-2.7403	-1.07198	6.55171e-24	-2.69509	-1.33544	5.59089e-18	-2.53272	-1.41208
4559468	chr9:4559468:TG:T	5.07661e-35	-2.72208	-1.07009	6.67763e-24	-2.67835	-1.33314	5.81589e-18	-2.49456	-1.41078
4559504	chr9:4559504:A:C	5.46601e-34	-1.30393e-09	-1.41569	8.03208e-23	-1.30393e-09	-1.52422	6.6953e-17	-1.30393e-09	-1.46194
4559775	chr9:4559775:C:T	1.68567e-34	-2.62156	0.0294911	2.25487e-23	-2.57787	-0.216708	1.99455e-17	-2.33618	-0.336755
4559851	chr9:4559851:T:G	4.4786e-34	-1.30393e-09	-1.61492	8.71361e-23	-1.30393e-09	-1.44278	6.24638e-17	-1.30393e-09	-1.53135
4559892	chr9:4559892:C:T	1.49754e-34	-2.61855	-0.091866	2.01136e-23	-2.57381	-0.335044	1.78146e-17	-2.33056	-0.455351
4560135	chr9:4560135:T:C	1.6879e-34	-2.62644	0.0356932	2.27177e-23	-2.58277	-0.204342	1.99759e-17	-2.34386	-0.327543
4560243	chr9:4560243:C:A	5.01923e-35	-2.71914	-1.0844	5.46403e-24	-2.63269	-1.57937	4.89227e-18	-2.50165	-1.57663
4560336	chr9:4560336:C:T	3.33424e-33	-1.30393e-09	0.392594	4.11825e-22	-1.30393e-09	0.110346	3.15397e-16	-1.30393e-09	0.0878983
4560454	chr9:4560454:C:T	5.94722e-35	-2.57258	-1.06132	9.30397e-24	-2.53178	-1.14803	8.86136e-18	-2.27019	-1.21405
4560509	chr9:4560509:A:C	3.6034e-33	-1.30393e-09	0.470227	4.44558e-22	-1.30393e-09	0.186829	3.40828e-16	-1.30393e-09	0.165443
4560569	chr9:4560569:T:C	2.61776e-35	-2.7663	-1.6882	5.23447e-24	-2.73192	-1.52306	3.73567e-18	-2.77146	-1.57654
4560793	chr9:4560793:C:T	4.90676e-34	-1.30393e-09	-1.52362	9.4195e-23	-1.30393e-09	-1.36488	7.06962e-17	-1.30393e-09	-1.40754
4561035	chr9:4561035:T:C	4.86542e-34	-1.30393e-09	-1.53208	9.34828e-23	-1.30393e-09	-1.37247	7.02088e-17	-1.30393e-09	-1.41446
4561048	chr9:4561048:A:G	6.26717e-34	-1.30393e-09	-1.27891	1.25521e-22	-1.30393e-09	-1.07778	1.00016e-16	-1.30393e-09	-1.06061
4561350	chr9:4561350:G:A	8.90696e-34	-1.30393e-09	-0.927404	1.21936e-22	-1.30393e-09	-1.10676	1.01827e-16	-1.30393e-09	-1.04266
4561374	chr9:4561374:C:T	7.02536e-35	-2.63249	-0.834804	7.83482e-24	-2.53277	-1.31891	7.84812e-18	-2.29816	-1.3075
4561419	chr9:4561419:A:G	4.1754e-34	-1.30393e-09	-1.68503	6.80492e-23	-1.30393e-09	-1.69002	5.35748e-17	-1.30393e-09	-1.68486
4561421	chr9:4561421:T:C	2.75257e-35	-2.74031	-1.66397	8.01706e-24	-2.76546	-1.06322	6.20516e-18	-2.73811	-1.10244
4561426	chr9:4561426:T:C	4.89271e-35	-2.31257	-1.5165	4.3281e-24	-2.76174	-1.68338	3.58728e-18	-2.70617	-1.68237
4561477	chr9:4561477:C:T	1.30139e-32	-1.30393e-09	1.75437	1.49455e-21	-1.30393e-09	1.39933	1.1663e-15	-1.30393e-09	1.39565
4561630	chr9:4561630:G:A	4.36171e-34	-1.30393e-09	-1.64137	8.27587e-23	-1.30393e-09	-1.49432	5.98576e-17	-1.30393e-09	-1.57397
4561651	chr9:4561651:G:A	7.78045e-35	-2.65779	-0.707421	8.10685e-24	-2.56765	-1.2499	8.01825e-18	-2.34668	-1.23754
4561769	chr9:4561769:T:C	3.46233e-35	-2.61286	-1.56202	5.53358e-24	-2.51995	-1.67947	5.52667e-18	-2.27868	-1.67767
4561977	chr9:4561977:T:C	7.15652e-34	-1.30393e-09	-1.14621	1.4446e-22	-1.30393e-09	-0.937246	1.12754e-16	-1.30393e-09	-0.940724
4561988	chr9:4561988:G:A	3.13678e-35	-2.64846	-1.62517	5.23827e-24	-2.56338	-1.69088	5.13109e-18	-2.33973	-1.69089
4562015	chr9:4562015:C:A	4.20028e-34	-1.30393e-09	-1.67908	7.59118e-23	-1.30393e-09	-1.58068	5.61182e-17	-1.30393e-09	-1.63848
4562034	chr9:4562034:C:T	3.12707e-35	-2.64817	-1.62855	5.24612e-24	-2.56205	-1.69071	5.14798e-18	-2.33649	-1.69084
4562472	chr9:4562472:G:A	1.1211e-34	-2.67722	-0.322703	1.04243e-23	-2.58842	-0.977695	9.67869e-18	-2.43914	-0.956871
4562549	chr9:4562549:G:A	5.60177e-35	-2.74378	-0.949956	5.54169e-24	-2.67992	-1.51803	5.11997e-18	-2.51736	-1.51543
4562551	chr9:4562551:G:C	4.17096e-34	-1.30393e-09	-1.68609	7.06825e-23	-1.30393e-09	-1.65205	5.42956e-17	-1.30393e-09	-1.67149
4562663	chr9:4562663:T:C	4.02824e-35	-2.75802	-1.26547	5.00534e-24	-2.71366	-1.58609	4.41369e-18	-2.60666	-1.57456
4562806	chr9:4562806:C:T	5.41862e-34	-1.30393e-09	-1.4244	1.05024e-22	-1.30393e-09	-1.25606	8.3755e-17	-1.30393e-09	-1.23804
4563041	chr9:4563041:C:T	2.87891e-35	-2.72479	-1.63462	4.8789e-24	-2.67157	-1.65376	3.37751e-18	-2.7738	-1.675
4563095	chr9:4563095:A:G	4.93214e-35	-2.74399	-1.07706	5.61333e-24	-2.76927	-1.41584	4.67399e-18	-2.71236	-1.41156
4563316	chr9:4563316:A:G	4.65065e-35	-2.58003	-1.29979	6.86394e-24	-2.61524	-1.36873	5.0812e-18	-2.69076	-1.34963
4563864	chr9:4563864:C:T	5.37507e-34	-1.30393e-09	-1.43247	1.03454e-22	-1.30393e-09	-1.27113	8.23916e-17	-1.30393e-09	-1.25445
4563921	chr9:4563921:C:CTG	8.52141e-34	-1.30393e-09	-0.971654	2.60976e-22	-1.30393e-09	-0.345824	1.73303e-16	-1.30393e-09	-0.510894
4563968	chr9:4563968:A:G	3.03274e-32	-1.30393e-09	2.6004	9.77553e-22	-1.30393e-09	0.974802	8.22516e-16	-1.30393e-09	1.04643
4564432	chr9:4564432:G:A	3.85095e-35	-2.72021	-1.3483	4.92493e-24	-2.67134	-1.6446	3.60504e-18	-2.77393	-1.60967
4564908	chr9:4564908:A:G	6.16893e-34	-1.30393e-09	-1.29471	1.23421e-22	-1.30393e-09	-1.09465	9.83862e-17	-1.30393e-09	-1.07703
4565196	chr9:4565196:G:A	4.15139e-34	-1.30393e-09	-1.69079	6.8624e-23	-1.30393e-09	-1.68161	5.43647e-17	-1.30393e-09	-1.67022
4565212	chr9:4565212:T:A	1.13438e-33	-1.30393e-09	-0.685564	2.38415e-22	-1.30393e-09	-0.436239	1.86403e-16	-1.30393e-09	-0.438022
4565432	chr9:4565432:C:T	1.00884e-33	-2.55993	1.75708	4.11794e-23	-2.46505	0.272741	3.0667e-17	-2.56618	0.323429
4565647	chr9:4565647:C:G	3.18457e-32	-1.30393e-09	2.64925	3.32305e-21	-1.30393e-09	2.19839	2.67052e-15	-1.30393e-09	2.22409
4565665	chr9:4565665:C:T	5.4965e-34	-1.30393e-09	-1.41012	1.03709e-22	-1.30393e-09	-1.26866	8.26904e-17	-1.30393e-09	-1.25083
4565834	chr9:4565834:A:G	4.85099e-34	-1.30393e-09	-1.53505	1.06524e-22	-1.30393e-09	-1.24188	7.52e-17	-1.30393e-09	-1.34578
4565918	chr9:4565918:C:T	2.27809e-32	-1.30393e-09	2.31427	2.61227e-21	-1.30393e-09	1.95772	1.98076e-15	-1.30393e-09	1.9253
4565925	chr9:4565925:C:G	6.17422e-34	-1.30393e-09	-1.29385	1.2449e-22	-1.30393e-09	-1.08602	9.90426e-17	-1.30393e-09	-1.07039
4566009	chr9:4566009:T:C	6.17422e-34	-1.30393e-09	-1.29385	1.2449e-22	-1.30393e-09	-1.08602	9.90426e-17	-1.30393e-09	-1.07039
4566036	chr9:4566036:G:A	6.27132e-33	-1.30393e-09	1.02434	3.29649e-22	-1.30393e-09	-0.112222	2.72276e-16	-1.30393e-09	-0.0591172
4566698	chr9:4566698:A:T	1.22238e-34	-2.77313	-0.140313	9.46243e-24	-2.74212	-0.920807	7.92537e-18	-2.66813	-0.92774
4566863	chr9:4566863:C:T	3.06105e-35	-2.66129	-1.63677	5.29812e-24	-2.58849	-1.65441	3.44182e-18	-2.75379	-1.67615
4566951	chr9:4566951:G:A	8.74637e-32	-1.30393e-09	3.65957	1.02167e-20	-1.30393e-09	3.32153	7.23603e-15	-1.30393e-09	3.22089
4567353	chr9:4567353:C:G	9.40424e-35	-2.49141	-0.684253	8.48823e-24	-2.21434	-1.55723	5.61683e-18	-2.43561	-1.50456
4568126	chr9:4568126:G:A	1.07271e-33	-1.30393e-09	-0.741459	1.43416e-22	-1.30393e-09	-0.944498	1.01325e-16	-1.30393e-09	-1.0476
4568279	chr9:4568279:G:A	6.85591e-34	-1.30393e-09	-1.18913	1.24838e-22	-1.30393e-09	-1.08324	1.02478e-16	-1.30393e-09	-1.03629
4568342	chr9:4568342:A:G	3.77258e-35	-2.43464	-1.65443	6.09049e-24	-2.4506	-1.65292	4.1009e-18	-2.59982	-1.65491
4568398	chr9:4568398:G:A	1.8227e-33	-1.30393e-09	-0.211331	3.58607e-22	-1.30393e-09	-0.0280232	2.99785e-16	-1.30393e-09	0.0371291
4568655	chr9:4568655:C:T	8.54784e-32	-1.30393e-09	3.63661	9.4514e-21	-1.30393e-09	3.24367	6.73693e-15	-1.30393e-09	3.14942
4568716	chr9:4568716:A:G	3.23741e-35	-2.62538	-1.61666	7.13653e-24	-2.59006	-1.35496	4.38681e-18	-2.76297	-1.42436
4568878	chr9:4568878:T:C	7.73522e-34	-1.30393e-09	-1.06845	1.65183e-22	-1.30393e-09	-0.803197	1.31277e-16	-1.30393e-09	-0.788622
4568982	chr9:4568982:T:C	4.15845e-34	-1.30393e-09	-1.68909	6.9079e-23	-1.30393e-09	-1.675	5.41137e-17	-1.30393e-09	-1.67485
4569131	chr9:4569131:T:G	1.71378e-34	-2.57554	-7.1114e-10	2.4614e-23	-2.70693	-7.1114e-10	2.03362e-17	-2.65353	-7.1114e-10
4569217	chr9:4569217:C:A	7.39666e-34	-1.30393e-09	-1.11321	1.56489e-22	-1.30393e-09	-0.857268	1.24435e-16	-1.30393e-09	-0.842153
4569393	chr9:4569393:T:A	7.50686e-34	-1.30393e-09	-1.09842	1.59281e-22	-1.30393e-09	-0.83958	1.26668e-16	-1.30393e-09	-0.824369
4569682	chr9:4569682:C:CT	1.43802e-33	-1.30393e-09	-0.448385	1.8566e-22	-1.30393e-09	-0.686334	1.40017e-16	-1.30393e-09	-0.724169
4569751	chr9:4569751:C:T	1.90947e-33	-1.30393e-09	-0.164827	1.20806e-22	-1.30393e-09	-1.11607	1.07615e-16	-1.30393e-09	-0.987379
4569779	chr9:4569779:T:C	1.13617e-33	-1.30393e-09	-0.683989	2.45711e-22	-1.30393e-09	-0.406095	1.95354e-16	-1.30393e-09	-0.391122
4569900	chr9:4569900:C:T	4.59568e-34	-1.30393e-09	-1.58912	8.34397e-23	-1.30393e-09	-1.48613	6.19261e-17	-1.30393e-09	-1.53999
4570155	chr9:4570155:C:T	1.47929e-32	-1.30393e-09	1.8825	6.52936e-22	-1.30393e-09	0.571229	5.51203e-16	-1.30393e-09	0.646167
4570331	chr9:4570331:A:G	5.29067e-34	-2.64151	1.19322	7.17739e-23	-2.67722	1.04049	4.44294e-17	-2.77939	0.907352
4570605	chr9:4570605:A:G	3.17724e-35	-2.61216	-1.64865	6.71027e-24	-2.57147	-1.43514	4.09037e-18	-2.75839	-1.49891
4570952	chr9:4570952:G:C	1.10904e-33	-1.30393e-09	-0.708156	1.95534e-22	-1.30393e-09	-0.634517	1.64326e-16	-1.30393e-09	-0.564084
4570953	chr9:4570953:T:C	5.21537e-34	-2.73519	1.27257	1.31302e-22	-2.74269	1.70994	1.08611e-16	-2.76678	1.78862
4571006	chr9:4571006:T:C	4.37449e-34	-1.30393e-09	-1.63845	8.62152e-23	-1.30393e-09	-1.4534	6.28781e-17	-1.30393e-09	-1.52474
4571162	chr9:4571162:A:G	7.56659e-34	-1.30393e-09	-1.09049	1.04063e-22	-1.30393e-09	-1.26525	7.53039e-17	-1.30393e-09	-1.3444
4571214	chr9:4571214:C:T	4.15107e-34	-1.30393e-09	-1.69087	6.85786e-23	-1.30393e-09	-1.68227	5.34187e-17	-1.30393e-09	-1.68777
4571216	chr9:4571216:C:T	3.49885e-35	-2.77917	-1.38522	4.47983e-24	-2.76438	-1.64629	3.82542e-18	-2.69641	-1.62786
4571277	chr9:4571277:T:C	4.37507e-34	-1.30393e-09	-1.63831	7.39819e-23	-1.30393e-09	-1.60643	5.86591e-17	-1.30393e-09	-1.59419
4571324	chr9:4571324:A:AC	6.00398e-35	-2.54569	-1.07871	7.25532e-24	-2.6409	-1.28762	5.31166e-18	-2.77475	-1.22128
4571496	chr9:4571496:C:T	1.30764e-33	-1.30393e-09	-0.543428	2.34061e-22	-1.30393e-09	-0.454668	1.97166e-16	-1.30393e-09	-0.381891
4571537	chr9:4571537:T:C	2.59784e-34	-2.15956	-7.1114e-10	4.64228e-23	-2.07246	-7.1114e-10	3.23853e-17	-2.18823	-7.1114e-10
4571672	chr9:4571672:A:G	7.65302e-35	-2.4171	-0.964622	7.07587e-24	-2.59007	-1.36349	4.80628e-18	-2.7591	-1.33691
4571728	chr9:4571728:C:T	3.74012e-35	-2.46278	-1.63493	8.30592e-24	-2.4113	-1.38198	4.58493e-18	-2.68928	-1.45388
4571820	chr9:4571820:C:T	3.58862e-33	-1.30393e-09	0.466115	2.32263e-22	-1.30393e-09	-0.46238	2.02113e-16	-1.30393e-09	-0.357106
4571827	chr9:4571827:CATT:C	5.06306e-34	-1.30393e-09	-1.49227	9.20859e-23	-1.30393e-09	-1.38753	7.12939e-17	-1.30393e-09	-1.39912
4572476	chr9:4572476:C:T	4.302e-34	-1.30393e-09	-1.65516	6.80592e-23	-1.30393e-09	-1.68987	5.3294e-17	-1.30393e-09	-1.69011
4572568	chr9:4572568:G:A	4.46985e-34	-1.30393e-09	-1.61688	6.87992e-23	-1.30393e-09	-1.67906	5.395e-17	-1.30393e-09	-1.67788
4572640	chr9:4572640:T:C	7.41108e-33	-1.30393e-09	1.19132	3.49788e-22	-1.30393e-09	-0.0529245	3.14457e-16	-1.30393e-09	0.0849108
4572650	chr9:4572650:C:T	4.41605e-34	-1.30393e-09	-1.62899	6.85062e-23	-1.30393e-09	-1.68333	5.3719e-17	-1.30393e-09	-1.68217
4572848	chr9:4572848:C:A	4.29984e-34	-1.65566	-7.1114e-10	1.26141e-22	-1.07285	-7.1114e-10	9.42862e-17	-1.1196	-7.1114e-10
4573156	chr9:4573156:C:G	9.96048e-35	-2.42068	-0.697517	9.19448e-24	-2.55537	-1.13628	6.11814e-18	-2.75253	-1.10215
4573218	chr9:4573218:G:A	1.03097e-34	-2.41274	-0.670989	9.34793e-24	-2.55712	-1.11797	6.22785e-18	-2.75534	-1.08157
4573282	chr9:4573282:A:G	1.38577e-33	-1.30393e-09	-0.485392	3.10649e-22	-1.30393e-09	-0.171587	2.43248e-16	-1.30393e-09	-0.171855
4573299	chr9:4573299:T:C	4.25427e-33	-1.30393e-09	0.636273	2.28307e-22	-1.30393e-09	-0.479561	2.01872e-16	-1.30393e-09	-0.358303
4573541	chr9:4573541:C:T	1.44851e-33	-1.30393e-09	-0.441116	2.59148e-22	-1.30393e-09	-0.352851	2.19609e-16	-1.30393e-09	-0.274088
4573561	chr9:4573561:C:G	9.1067e-34	-0.905226	-7.1114e-10	1.98659e-22	-0.618659	-7.1114e-10	1.15806e-16	-0.914015	-7.1114e-10
4573586	chr9:4573586:G:T	1.21503e-34	-2.61485	-0.304615	1.57139e-23	-2.65422	-0.501483	1.02269e-17	-2.77695	-0.563965
4573604	chr9:4573604:A:G	7.93597e-32	-1.30393e-09	3.56234	8.79122e-21	-1.30393e-09	3.17126	6.77658e-15	-1.30393e-09	3.15529
4574045	chr9:4574045:C:G	1.06491e-34	-1.91991	-1.13144	4.51759e-24	-2.7665	-1.63577	3.78772e-18	-2.73981	-1.59436
4574281	chr9:4574281:TACA:T	1.43253e-34	-2.75479	-7.1114e-10	2.56657e-23	-2.66509	-7.1114e-10	1.90081e-17	-2.72107	-7.1114e-10
4574513	chr9:4574513:G:C	2.37146e-34	-2.25073	-7.1114e-10	4.10315e-23	-2.19591	-7.1114e-10	2.89883e-17	-2.29904	-7.1114e-10
4574795	chr9:4574795:A:C	5.2913e-34	-1.30393e-09	-1.44817	9.12199e-23	-1.30393e-09	-1.39698	7.09868e-17	-1.30393e-09	-1.40344
4575147	chr9:4575147:T:C	3.38981e-31	-1.30393e-09	5.01429	3.5624e-20	-1.30393e-09	4.57052	2.67175e-14	-1.30393e-09	4.52714
4575218	chr9:4575218:TC:T	2.21609e-33	-1.30393e-09	-0.0159079	2.85519e-22	-1.30393e-09	-0.255943	2.09533e-16	-1.30393e-09	-0.321052
4575673	chr9:4575673:A:G	2.65666e-35	-2.75699	-1.68276	4.58117e-24	-2.74299	-1.6453	3.44788e-18	-2.76318	-1.665
4576145	chr9:4576145:G:A	6.58643e-34	-1.30393e-09	-1.22922	1.19099e-22	-1.30393e-09	-1.13029	8.97291e-17	-1.30393e-09	-1.16914
4576218	chr9:4576218:G:C	3.31783e-34	-1.91492	-7.1114e-10	6.22664e-23	-1.77883	-7.1114e-10	4.13719e-17	-1.94333	-7.1114e-10
4576487	chr9:4576487:T:C	7.00197e-34	-1.30393e-09	-1.16804	9.71024e-23	-1.30393e-09	-1.33448	7.10586e-17	-1.30393e-09	-1.40243
4576774	chr9:4576774:G:A	3.34094e-35	-2.58979	-1.62078	5.95331e-24	-2.60921	-1.51709	3.87438e-18	-2.76927	-1.54229
4577054	chr9:4577054:T:G	6.91456e-34	-1.30393e-09	-1.18061	1.2704e-22	-1.30393e-09	-1.06575	9.68339e-17	-1.30393e-09	-1.09294
4577088	chr9:4577088:G:C	8.98495e-33	-1.30393e-09	1.3839	7.48328e-22	-1.30393e-09	0.70759	6.17682e-16	-1.30393e-09	0.760038
4577664	chr9:4577664:T:C	6.38125e-34	-1.30393e-09	-1.26087	1.20166e-22	-1.30393e-09	-1.12138	9.1715e-17	-1.30393e-09	-1.14725
4577809	chr9:4577809:A:C	8.91219e-35	-2.21345	-1.01595	1.10017e-23	-2.36804	-1.14416	7.5494e-18	-2.51826	-1.12621
4578238	chr9:4578238:G:A	1.30728e-33	-0.5437	-7.1114e-10	1.71526e-22	-0.765515	-7.1114e-10	1.0824e-16	-0.981585	-7.1114e-10
4578868	chr9:4578868:A:G	9.39384e-34	-0.874182	-7.1114e-10	1.29139e-22	-1.04936	-7.1114e-10	9.3811e-17	-1.12465	-7.1114e-10
4578880	chr9:4578880:T:C	7.3583e-34	-1.30393e-09	-1.11841	1.43643e-22	-1.30393e-09	-0.94292	1.10227e-16	-1.30393e-09	-0.963389
4580158	chr9:4580158:G:A	6.66561e-35	-2.54313	-0.976734	5.53113e-24	-2.77939	-1.42047	4.50956e-18	-2.77236	-1.38738
4580790	chr9:4580790:A:G	6.07416e-34	-1.30393e-09	-1.31019	9.02037e-23	-1.30393e-09	-1.40818	7.61452e-17	-1.30393e-09	-1.33329
4580867	chr9:4580867:C:G	4.1528e-34	-1.30393e-09	-1.69045	6.81018e-23	-1.30393e-09	-1.68925	5.32545e-17	-1.30393e-09	-1.69085
4580984	chr9:4580984:T:C	2.92595e-34	-0.475329	-1.56529	5.1942e-23	-0.375589	-1.58453	1.71929e-17	-1.23595	-1.58548
4581554	chr9:4581554:G:T	6.40487e-34	-1.30393e-09	-1.25718	8.97102e-23	-1.30393e-09	-1.41367	6.78823e-17	-1.30393e-09	-1.44816
4581890	chr9:4581890:T:A	4.92495e-34	-1.30393e-09	-1.51992	7.45792e-23	-1.30393e-09	-1.59839	5.83681e-17	-1.30393e-09	-1.59917
4582813	chr9:4582813:G:A	5.41059e-34	-1.30393e-09	-1.42588	9.71183e-23	-1.30393e-09	-1.33432	7.35048e-17	-1.30393e-09	-1.36858
4582944	chr9:4582944:G:A	6.41042e-34	-1.30393e-09	-1.25631	1.17914e-22	-1.30393e-09	-1.14029	9.15155e-17	-1.30393e-09	-1.14943
4583550	chr9:4583550:G:A	6.30529e-35	-2.10522	-1.47021	1.74555e-23	-1.70696	-1.34364	1.5208e-17	-1.61601	-1.3281
4583569	chr9:4583569:G:A	4.39603e-34	-1.30393e-09	-1.63353	7.77694e-23	-1.30393e-09	-1.5565	5.87604e-17	-1.30393e-09	-1.59247
4583619	chr9:4583619:T:C	4.24011e-34	-1.30393e-09	-1.66965	6.81379e-23	-1.30393e-09	-1.68872	5.36114e-17	-1.30393e-09	-1.68417
4583748	chr9:4583748:G:C	8.98145e-35	-1.5311	-1.69056	1.4658e-23	-1.55071	-1.67456	6.14304e-18	-2.18188	-1.66874
4583752	chr9:4583752:A:G	5.61243e-35	-2.01723	-1.6746	2.49065e-23	-1.14394	-1.55118	2.14589e-17	-1.06806	-1.53173
4583886	chr9:4583886:A:T	1.27926e-33	-1.05681	0.49144	5.98247e-23	-1.59248	-0.226354	2.26533e-17	-2.28166	-0.263968
4583893	chr9:4583893:C:T	5.40454e-34	-1.427	-7.1114e-10	7.25658e-23	-1.62576	-7.1114e-10	4.8387e-17	-1.7867	-7.1114e-10
4584169	chr9:4584169:A:G	1.76155e-34	-0.906496	-1.64155	4.44407e-23	-0.453984	-1.66211	3.39699e-17	-0.469009	-1.67145
4585043	chr9:4585043:A:T	5.00682e-34	-1.30393e-09	-1.50343	9.10236e-23	-1.30393e-09	-1.39913	7.26066e-17	-1.30393e-09	-1.38088
4585047	chr9:4585047:G:C	1.04051e-33	-1.30393e-09	-0.771939	1.41362e-22	-1.30393e-09	-0.958924	1.10851e-16	-1.30393e-09	-0.957748
4585498	chr9:4585498:T:C	7.50246e-34	-1.30393e-09	-1.099	1.36983e-22	-1.30393e-09	-0.990392	1.02153e-16	-1.30393e-09	-1.03946
4585924	chr9:4585924:T:C	6.27139e-34	-1.30393e-09	-1.27824	1.20727e-22	-1.30393e-09	-1.11672	9.00667e-17	-1.30393e-09	-1.16538
4586388	chr9:4586388:A:G	4.75226e-34	-1.30393e-09	-1.55562	7.2354e-23	-1.30393e-09	-1.62868	5.6483e-17	-1.30393e-09	-1.632
4586808	chr9:4586808:G:C	5.94177e-35	-1.95293	-1.68188	1.08625e-23	-1.8601	-1.66484	4.72666e-18	-2.43606	-1.67666
4586850	chr9:4586850:T:A	7.49799e-34	-1.30393e-09	-1.0996	1.40315e-22	-1.30393e-09	-0.966359	1.08786e-16	-1.30393e-09	-0.976556
4586919	chr9:4586919:T:C	9.33097e-34	-1.30393e-09	-0.880897	1.07843e-22	-1.30393e-09	-1.22958	8.12416e-17	-1.30393e-09	-1.26851
4587193	chr9:4587193:T:C	4.16953e-34	-1.30393e-09	-1.68643	6.79895e-23	-1.30393e-09	-1.6909	5.34094e-17	-1.30393e-09	-1.68795
4587765	chr9:4587765:T:A	1.20097e-33	-1.30393e-09	-0.628522	1.34044e-22	-1.30393e-09	-1.01209	9.78967e-17	-1.30393e-09	-1.08202
4587980	chr9:4587980:T:C	9.00124e-34	-1.30393e-09	-0.916873	1.05305e-22	-1.30393e-09	-1.25339	7.9305e-17	-1.30393e-09	-1.29263
4588099	chr9:4588099:G:A	5.04361e-35	-2.10907	-1.68963	1.00797e-23	-1.97763	-1.6221	4.39995e-18	-2.53749	-1.64686
4588115	chr9:4588115:A:T	1.09914e-33	-1.30393e-09	-0.717121	1.02646e-22	-1.30393e-09	-1.27897	8.35498e-17	-1.30393e-09	-1.24049
4588231	chr9:4588231:A:T	7.91044e-33	-1.30393e-09	1.25653	9.26898e-22	-1.30393e-09	0.921593	7.62708e-16	-1.30393e-09	0.97094
4588577	chr9:4588577:C:T	7.36055e-34	-1.30393e-09	-1.1181	9.51229e-23	-1.30393e-09	-1.35508	7.7244e-17	-1.30393e-09	-1.31897
4588635	chr9:4588635:G:A	1.29398e-34	-2.45346	-0.40305	7.81739e-24	-2.765	-1.0889	6.73176e-18	-2.74854	-1.01056
4588934	chr9:4588934:C:T	5.63145e-34	-1.30393e-09	-1.38587	1.05907e-22	-1.30393e-09	-1.24769	8.33229e-17	-1.30393e-09	-1.24321
4589308	chr9:4589308:A:T	4.31552e-34	-1.30393e-09	-1.65202	6.82231e-23	-1.30393e-09	-1.68747	5.43865e-17	-1.30393e-09	-1.66982
4590955	chr9:4590955:C:T	5.79805e-34	-1.30393e-09	-1.35671	1.0999e-22	-1.30393e-09	-1.20987	8.68311e-17	-1.30393e-09	-1.20197
4591086	chr9:4591086:C:T	7.27453e-34	-1.30393e-09	-1.12986	1.42834e-22	-1.30393e-09	-0.948569	1.13897e-16	-1.30393e-09	-0.930641
4591446	chr9:4591446:GGT:G	1.76218e-34	-2.54769	-7.1114e-10	2.52072e-23	-2.68312	-7.1114e-10	2.04156e-17	-2.64964	-7.1114e-10
4591450	chr9:4591450:T:C	1.76207e-34	-2.54775	-7.1114e-10	2.52066e-23	-2.68315	-7.1114e-10	2.0415e-17	-2.64967	-7.1114e-10
4591515	chr9:4591515:G:A	4.32409e-34	-1.30393e-09	-1.65003	6.87249e-23	-1.30393e-09	-1.68014	5.44464e-17	-1.30393e-09	-1.66872
4591655	chr9:4591655:T:C	6.77791e-34	-0.824113	-0.376455	1.86483e-22	-0.466542	-0.215371	1.47791e-16	-0.580487	-0.0896469
4591840	chr9:4591840:C:T	6.76285e-34	-1.30393e-09	-1.20279	1.31292e-22	-1.30393e-09	-1.03283	1.04591e-16	-1.30393e-09	-1.01588
4592054	chr9:4592054:G:A	5.3684e-34	-1.30393e-09	-1.43371	1.15942e-22	-1.30393e-09	-1.15716	8.69439e-17	-1.30393e-09	-1.20067
4593790	chr9:4593790:C:T	4.42115e-34	-1.30393e-09	-1.62784	7.65258e-23	-1.30393e-09	-1.57262	5.91754e-17	-1.30393e-09	-1.58543
4594203	chr9:4594203:T:C	6.99503e-35	-1.7808	-1.69082	1.42948e-23	-1.60961	-1.64074	6.15338e-18	-2.19014	-1.6588
4594430	chr9:4594430:T:C	5.24376e-34	-1.30393e-09	-1.4572	7.76118e-23	-1.30393e-09	-1.55853	6.10154e-17	-1.30393e-09	-1.55481
4594458	chr9:4594458:T:C	5.97072e-34	-1.30393e-09	-1.32737	1.15005e-22	-1.30393e-09	-1.16527	8.77654e-17	-1.30393e-09	-1.19127
4594459	chr9:4594459:G:A	7.95332e-34	-1.30393e-09	-1.04065	1.63394e-22	-1.30393e-09	-0.814084	1.23116e-16	-1.30393e-09	-0.852806
4594464	chr9:4594464:A:G	6.62862e-34	-1.30393e-09	-1.22284	1.31743e-22	-1.30393e-09	-1.0294	9.95898e-17	-1.30393e-09	-1.06488
4594919	chr9:4594919:C:G	2.33945e-33	-1.99941	2.03767	9.3585e-23	-2.16215	0.79077	8.63847e-17	-2.11626	0.909133
4595087	chr9:4595087:A:G	3.61264e-35	-2.75458	-1.3778	5.89857e-24	-2.44909	-1.68645	4.83277e-18	-2.4149	-1.67561
4595351	chr9:4595351:G:C	4.18293e-34	-1.30393e-09	-1.68322	6.9816e-23	-1.30393e-09	-1.66439	5.46211e-17	-1.30393e-09	-1.66552
4595409	chr9:4595409:C:T	9.24346e-34	-1.30393e-09	-0.89032	1.81845e-22	-1.30393e-09	-0.707097	1.48612e-16	-1.30393e-09	-0.664596
4595585	chr9:4595585:T:A	8.95652e-33	-1.30393e-09	1.38073	9.23173e-22	-1.30393e-09	0.917566	7.54392e-16	-1.30393e-09	0.959978
4596088	chr9:4596088:G:A	1.14686e-33	-1.30393e-09	-0.674621	1.61604e-22	-1.30393e-09	-0.825101	1.09233e-16	-1.30393e-09	-0.972448
4596206	chr9:4596206:C:T	4.1905e-34	-1.30393e-09	-1.68142	7.54388e-23	-1.30393e-09	-1.58693	5.90562e-17	-1.30393e-09	-1.58745
4596263	chr9:4596263:A:G	1.25174e-33	-1.30393e-09	-0.587117	1.60643e-22	-1.30393e-09	-0.831068	1.34937e-16	-1.30393e-09	-0.761128
4596315	chr9:4596315:A:G	5.85864e-34	-0.282504	-1.06381	6.024e-23	-0.449608	-1.36231	1.70735e-17	-1.43377	-1.39464
4596367	chr9:4596367:A:G	2.66116e-32	2.4697	-7.1114e-10	1.20945e-21	1.18767	-7.1114e-10	2.98661e-16	0.0333747	-7.1114e-10
4596632	chr9:4596632:C:T	3.43085e-34	-1.88143	-7.1114e-10	6.07244e-23	-1.8039	-7.1114e-10	5.26115e-17	-1.703	-7.1114e-10
4597179	chr9:4597179:G:A	1.15952e-33	-1.30393e-09	-0.663644	2.6636e-22	-1.30393e-09	-0.325404	1.97277e-16	-1.30393e-09	-0.381325
4597439	chr9:4597439:A:C	5.91447e-34	-1.30393e-09	-1.33683	9.77679e-23	-1.30393e-09	-1.32765	7.15323e-17	-1.30393e-09	-1.39579
4597596	chr9:4597596:G:T	4.28408e-34	-1.30393e-09	-1.65933	7.48977e-23	-1.30393e-09	-1.59413	5.79424e-17	-1.30393e-09	-1.60649
4597615	chr9:4597615:T:C	4.56392e-34	-1.30393e-09	-1.59605	7.9841e-23	-1.30393e-09	-1.53021	6.17575e-17	-1.30393e-09	-1.54272
4597758	chr9:4597758:C:T	4.53543e-35	-2.33963	-1.56527	7.48522e-24	-2.20642	-1.6909	5.29606e-18	-2.30868	-1.69029
4598116	chr9:4598116:C:G	1.81665e-33	1.44948	-1.66414	2.66282e-21	3.35216	-1.37527	2.0583e-15	3.36927	-1.40557
4598699	chr9:4598699:T:G	5.37662e-34	-0.608379	-0.823798	8.00185e-23	-0.668833	-0.85916	3.40891e-17	-1.19553	-0.941422
4598881	chr9:4598881:G:T	1.8214e-34	-2.51463	-7.1114e-10	2.5772e-23	-2.66096	-7.1114e-10	2.19342e-17	-2.57789	-7.1114e-10
4598890	chr9:4598890:G:A	1.50281e-34	-2.7069	-7.1114e-10	2.37829e-23	-2.74128	-7.1114e-10	1.79467e-17	-2.77853	-7.1114e-10
4599053	chr9:4599053:A:G	4.89968e-34	-1.30393e-09	-1.52507	7.48494e-23	-1.30393e-09	-1.59477	5.99476e-17	-1.30393e-09	-1.57246
4599311	chr9:4599311:G:T	8.36263e-34	-1.30393e-09	-0.990463	8.96841e-23	-1.30393e-09	-1.41396	6.82185e-17	-1.30393e-09	-1.44322
4599542	chr9:4599542:G:A	2.54716e-34	-1.78936	-0.3899	2.65321e-23	-1.50378	-1.12812	1.50062e-17	-1.79533	-1.16214
4599937	chr9:4599937:A:G	4.82047e-34	-1.30393e-09	-1.54136	7.99193e-23	-1.30393e-09	-1.52923	6.57929e-17	-1.30393e-09	-1.47942
4600000	chr9:4600000:A:T	9.03084e-34	-1.80729	0.893703	3.0007e-23	-1.13252	-1.3763	1.71282e-17	-1.54997	-1.27524
4600009	chr9:4600009:G:C	4.20848e-34	-1.30393e-09	-1.67713	7.12214e-23	-1.30393e-09	-1.64446	5.53094e-17	-1.30393e-09	-1.65299
4600019	chr9:4600019:G:A	5.82326e-35	-2.70545	-0.949511	1.00167e-23	-2.74759	-0.858406	6.93724e-18	-2.77796	-0.951067
4600160	chr9:4600160:G:A	6.53737e-35	-2.73499	-0.804293	1.08938e-23	-2.76554	-0.756508	7.77199e-18	-2.77874	-0.836669
4600188	chr9:4600188:T:C	4.73551e-34	-1.30393e-09	-1.55915	7.8496e-23	-1.30393e-09	-1.5472	6.45447e-17	-1.30393e-09	-1.49858
4600196	chr9:4600196:G:A	8.84832e-35	-2.69195	-0.544641	1.46771e-23	-2.73541	-0.488557	1.01966e-17	-2.77512	-0.568762
4600237	chr9:4600237:C:A	1.22482e-34	-2.7197	-0.191744	2.06314e-23	-2.7542	-0.129235	1.43158e-17	-2.77923	-0.225343
4600264	chr9:4600264:C:T	6.77291e-35	-2.72361	-0.780282	1.1192e-23	-2.75513	-0.739916	7.70161e-18	-2.77925	-0.845253
4600383	chr9:4600383:G:A	5.23684e-34	-1.30393e-09	-1.45852	8.89665e-23	-1.30393e-09	-1.42199	7.04856e-17	-1.30393e-09	-1.41053
4600422	chr9:4600422:G:C	4.17091e-34	-1.30393e-09	-1.6861	7.4164e-23	-1.30393e-09	-1.60397	5.73838e-17	-1.30393e-09	-1.61617
4600613	chr9:4600613:T:G	1.10352e-32	-0.168319	1.75776	1.29501e-21	-0.103183	1.3592	4.38582e-16	-0.71203	1.12964
4600662	chr9:4600662:A:G	5.383e-34	-1.30393e-09	-1.43099	1.0622e-22	-1.30393e-09	-1.24474	8.03632e-17	-1.30393e-09	-1.27938
4600804	chr9:4600804:T:C	3.16777e-35	-2.59269	-1.67111	4.97438e-24	-2.63902	-1.66693	3.75101e-18	-2.67801	-1.6659
4600881	chr9:4600881:G:C	5.81214e-34	-1.30393e-09	-1.35429	1.11991e-22	-1.30393e-09	-1.19183	8.86275e-17	-1.30393e-09	-1.18149
4600940	chr9:4600940:A:G	4.32323e-34	-1.30393e-09	-1.65023	6.80843e-23	-1.30393e-09	-1.6895	5.34866e-17	-1.30393e-09	-1.6865
4601286	chr9:4601286:C:T	3.04112e-33	0.774341	-0.473765	2.51962e-22	0.341567	-0.722541	1.01612e-16	-0.206426	-0.838343
4601301	chr9:4601301:C:T	2.27037e-34	-2.29429	-7.1114e-10	4.42593e-23	-2.12019	-7.1114e-10	2.72821e-17	-2.3597	-7.1114e-10
4601533	chr9:4601533:C:G	4.52983e-34	-1.30393e-09	-1.60355	7.52439e-23	-1.30393e-09	-1.58952	5.95541e-17	-1.30393e-09	-1.57905
4601547	chr9:4601547:T:A	5.81931e-35	-2.19759	-1.45805	1.12262e-23	-2.48702	-1.00497	7.59499e-18	-2.51298	-1.12546
4601658	chr9:4601658:G:A	7.53791e-34	-1.30393e-09	-1.09429	1.08402e-22	-1.30393e-09	-1.22441	9.0952e-17	-1.30393e-09	-1.1556
4602142	chr9:4602142:T:G	2.33375e-33	1.21821	-1.18238	3.04011e-21	2.82927	-0.719868	1.88679e-15	2.68212	-0.805423
4602180	chr9:4602180:C:A	1.02835e-33	0.86496	-1.64865	4.5902e-22	1.69755	-1.47871	2.41576e-16	1.32356	-1.50231
4602356	chr9:4602356:G:A	2.03636e-33	1.54696	-1.64745	6.00691e-22	2.1785	-1.69067	3.27266e-16	1.81462	-1.68978
4602398	chr9:4602398:C:G	1.72574e-33	0.225701	-0.491698	1.42502e-22	-0.191617	-0.75928	6.25699e-17	-0.663441	-0.866209
4602498	chr9:4602498:G:A	2.07909e-33	1.58134	-1.66106	1.13723e-21	2.73395	-1.60785	8.64114e-16	2.70306	-1.60729
4602883	chr9:4602883:A:G	4.19974e-34	-1.30393e-09	-1.67921	7.47846e-23	-1.30393e-09	-1.59564	5.75551e-17	-1.30393e-09	-1.61319
4603084	chr9:4603084:T:G	6.0498e-34	-1.30393e-09	-1.31421	1.22987e-22	-1.30393e-09	-1.09817	8.72402e-17	-1.30393e-09	-1.19727
4603149	chr9:4603149:C:T	4.20657e-34	-1.30393e-09	-1.67759	7.5137e-23	-1.30393e-09	-1.59094	5.77997e-17	-1.30393e-09	-1.60895
4603154	chr9:4603154:G:A	4.39275e-34	-1.30393e-09	-1.63428	7.46327e-23	-1.30393e-09	-1.59767	5.7126e-17	-1.30393e-09	-1.62068
4603321	chr9:4603321:T:G	4.94613e-33	0.786954	-7.1114e-10	3.09538e-22	-0.17517	-7.1114e-10	1.112e-16	-0.954601	-7.1114e-10
4603402	chr9:4603402:C:T	5.38858e-34	-1.30393e-09	-1.42995	8.01839e-23	-1.30393e-09	-1.52593	6.41487e-17	-1.30393e-09	-1.50473
4603414	chr9:4603414:A:G	6.11455e-34	-1.30393e-09	-1.30356	7.68439e-23	-1.30393e-09	-1.56847	6.1166e-17	-1.30393e-09	-1.55234
4603564	chr9:4603564:C:A	5.41864e-35	-2.26031	-1.46667	1.0452e-23	-2.54076	-1.0227	7.13967e-18	-2.56009	-1.14017
4603738	chr9:4603738:A:G	9.55558e-34	-1.30393e-09	-0.857111	1.37152e-22	-1.30393e-09	-0.989159	1.11573e-16	-1.30393e-09	-0.951254
4604004	chr9:4604004:C:T	4.17799e-34	-1.30393e-09	-1.68441	7.3479e-23	-1.30393e-09	-1.61325	5.67113e-17	-1.30393e-09	-1.62796
4604043	chr9:4604043:A:G	4.80228e-35	-2.15742	-1.69031	7.23118e-24	-2.5871	-1.34475	5.04406e-18	-2.58476	-1.46297
4604171	chr9:4604171:G:C	2.26839e-33	0.835522	-0.828104	1.51693e-21	1.9155	-0.501314	1.10615e-15	1.90924	-0.566529
4604425	chr9:4604425:T:C	1.53272e-32	3.18038	-1.2624	1.07594e-21	2.67126	-1.60056	7.30687e-16	2.48806	-1.56001
4604739	chr9:4604739:A:G	1.04487e-33	-1.30393e-09	-0.767763	1.43225e-22	-1.30393e-09	-0.945832	1.21276e-16	-1.30393e-09	-0.86787
4604807	chr9:4604807:T:G	9.911e-34	-0.0575987	-0.762992	8.95624e-23	-0.414288	-1.00103	3.99932e-17	-0.881142	-1.09608
4604813	chr9:4604813:T:C	1.58024e-33	1.31746	-1.67154	8.07566e-22	2.41019	-1.62642	6.22255e-16	2.39292	-1.62551
4605060	chr9:4605060:G:C	7.99404e-34	-1.30393e-09	-1.03554	1.34029e-22	-1.30393e-09	-1.0122	9.59298e-17	-1.30393e-09	-1.10232
4605680	chr9:4605680:A:G	4.48258e-34	-1.30393e-09	-1.61404	8.43073e-23	-1.30393e-09	-1.47578	6.25842e-17	-1.30393e-09	-1.52942
4605840	chr9:4605840:C:A	9.78172e-34	-1.30393e-09	-0.833721	1.04583e-22	-1.30393e-09	-1.26027	8.41226e-17	-1.30393e-09	-1.23366
4605858	chr9:4605858:G:A	4.78893e-34	-1.30393e-09	-1.54793	6.86182e-23	-1.30393e-09	-1.68169	5.39636e-17	-1.30393e-09	-1.67762
4605866	chr9:4605866:G:A	5.0557e-34	-1.30393e-09	-1.49372	7.00902e-23	-1.30393e-09	-1.66047	5.51306e-17	-1.30393e-09	-1.65623
4605899	chr9:4605899:G:C	4.63226e-34	-1.30393e-09	-1.58119	9.06296e-23	-1.30393e-09	-1.40347	6.94745e-17	-1.30393e-09	-1.42498
4606174	chr9:4606174:A:G	4.16735e-34	-1.30393e-09	-1.68696	6.96845e-23	-1.30393e-09	-1.66627	5.64587e-17	-1.30393e-09	-1.63243
4606730	chr9:4606730:A:T	4.43943e-34	-1.30393e-09	-1.62371	6.93605e-23	-1.30393e-09	-1.67093	5.39841e-17	-1.30393e-09	-1.67725
4607049	chr9:4607049:G:T	4.35959e-34	-1.30393e-09	-1.64186	7.92168e-23	-1.30393e-09	-1.53806	6.0645e-17	-1.30393e-09	-1.5609
4607495	chr9:4607495:T:C	4.70543e-34	-1.30393e-09	-1.56552	8.9986e-23	-1.30393e-09	-1.4106	6.85987e-17	-1.30393e-09	-1.43766
4607528	chr9:4607528:C:T	4.153e-34	-1.30393e-09	-1.69041	6.9331e-23	-1.30393e-09	-1.67136	5.46948e-17	-1.30393e-09	-1.66417
4607669	chr9:4607669:G:A	8.8497e-34	-1.30393e-09	-0.933853	1.24082e-22	-1.30393e-09	-1.08931	1.04378e-16	-1.30393e-09	-1.01792
4608958	chr9:4608958:G:C	7.58586e-34	-1.30393e-09	-1.08795	1.66028e-22	-1.30393e-09	-0.798094	1.2388e-16	-1.30393e-09	-0.846624
4609103	chr9:4609103:T:C	4.28656e-34	-1.30393e-09	-1.65875	9.45441e-23	-1.30393e-09	-1.36118	6.79636e-17	-1.30393e-09	-1.44696
4609390	chr9:4609390:T:A	5.17768e-34	-1.30393e-09	-1.46988	1.45036e-22	-1.30393e-09	-0.933269	9.93351e-17	-1.30393e-09	-1.06744
4609519	chr9:4609519:A:G	1.16746e-33	-1.30393e-09	-0.656817	1.6509e-22	-1.30393e-09	-0.80376	1.23348e-16	-1.30393e-09	-0.850925
4609561	chr9:4609561:T:C	6.8659e-34	-1.30393e-09	-1.18767	9.21898e-23	-1.30393e-09	-1.3864	6.7767e-17	-1.30393e-09	-1.44986
4609596	chr9:4609596:C:T	4.35454e-34	-1.30393e-09	-1.64302	7.82953e-23	-1.30393e-09	-1.54976	6.19846e-17	-1.30393e-09	-1.53905
4609678	chr9:4609678:A:C	4.77983e-35	-2.54713	-1.30529	1.24705e-23	-2.7192	-0.667692	8.45342e-18	-2.73623	-0.795131
4609785	chr9:4609785:G:T	5.95038e-34	-1.30393e-09	-1.33078	1.13887e-22	-1.30393e-09	-1.17504	8.19876e-17	-1.30393e-09	-1.25937
4609839	chr9:4609839:AAAG:A	3.39616e-34	-0.220329	-1.67126	1.14592e-22	0.447104	-1.61597	8.48831e-17	0.387567	-1.61223
4609888	chr9:4609888:C:T	4.48523e-35	-2.44237	-1.47366	9.84068e-24	-2.6614	-0.962326	6.76692e-18	-2.68377	-1.07012
4610050	chr9:4610050:C:T	6.78505e-34	-1.30393e-09	-1.19951	9.11494e-23	-1.30393e-09	-1.39775	6.70088e-17	-1.30393e-09	-1.46111
4610378	chr9:4610378:A:G	7.70078e-34	0.601683	-1.6746	1.91957e-22	1.03646	-1.68944	9.7925e-17	0.607224	-1.68896
4610627	chr9:4610627:A:G	2.03179e-34	-0.726603	-1.67871	6.48838e-23	-0.109061	-1.62859	4.79248e-17	-0.1697	-1.6266
4610645	chr9:4610645:T:C	7.45183e-34	-1.30393e-09	-1.10578	8.20384e-23	-1.30393e-09	-1.50306	6.55252e-17	-1.30393e-09	-1.4835
4610712	chr9:4610712:A:C	8.72399e-34	-1.30393e-09	-0.94816	1.98562e-22	-1.30393e-09	-0.619151	1.39691e-16	-1.30393e-09	-0.726501
4610794	chr9:4610794:A:C	1.83684e-33	1.37054	-1.57414	5.09847e-22	2.0129	-1.68904	2.65663e-16	1.60576	-1.68947
4610831	chr9:4610831:A:G	5.19281e-34	-1.30393e-09	-1.46696	8.92965e-23	-1.30393e-09	-1.41829	7.27807e-17	-1.30393e-09	-1.37848
4610991	chr9:4610991:A:G	3.69079e-34	-0.117556	-1.69084	1.14279e-22	0.509396	-1.681	8.46978e-17	0.454211	-1.68106
4611722	chr9:4611722:G:A	2.20898e-34	-1.47997	-0.84174	2.36228e-23	-1.11391	-1.63413	1.34623e-17	-1.45603	-1.61001
4611817	chr9:4611817:T:G	4.38925e-34	-1.30393e-09	-1.63508	8.05203e-23	-1.30393e-09	-1.52174	6.18225e-17	-1.30393e-09	-1.54167
4611866	chr9:4611866:T:G	6.11859e-34	-1.30393e-09	-1.3029	1.81115e-22	-1.30393e-09	-0.711118	1.18753e-16	-1.30393e-09	-0.888887
4612128	chr9:4612128:C:T	4.16965e-34	-1.30393e-09	-1.6864	7.78102e-23	-1.30393e-09	-1.55598	5.79587e-17	-1.30393e-09	-1.6062
4612216	chr9:4612216:C:T	8.08008e-34	-1.30393e-09	-1.02483	1.27062e-22	-1.30393e-09	-1.06558	9.43168e-17	-1.30393e-09	-1.11928
4612432	chr9:4612432:T:C	7.49033e-34	-1.30393e-09	-1.10062	1.16511e-22	-1.30393e-09	-1.15227	8.91584e-17	-1.30393e-09	-1.17552
4613104	chr9:4613104:C:T	7.80863e-33	-1.30393e-09	1.24358	6.25259e-22	-1.30393e-09	0.527916	5.83029e-16	-1.30393e-09	0.702302
4613660	chr9:4613660:T:C	1.37577e-34	-1.17075	-1.62448	4.2966e-23	-0.463424	-1.68642	3.02572e-17	-0.571468	-1.68473
4613758	chr9:4613758:A:G	4.31598e-34	-1.30393e-09	-1.65191	7.52827e-23	-1.30393e-09	-1.589	5.95558e-17	-1.30393e-09	-1.57902
4613809	chr9:4613809:C:T	3.53149e-34	-1.85252	-7.1114e-10	4.19477e-23	-2.17383	-7.1114e-10	3.10104e-17	-2.23161	-7.1114e-10
4613940	chr9:4613940:C:G	8.95205e-34	0.344316	-1.26667	1.86249e-22	0.618831	-1.302	1.07634e-16	0.356585	-1.34379
4613993	chr9:4613993:C:T	4.15785e-34	-1.30393e-09	-1.68924	7.03225e-23	-1.30393e-09	-1.65716	5.4282e-17	-1.30393e-09	-1.67174
4614017	chr9:4614017:CTCTT:C	4.92108e-34	-1.30393e-09	-1.52071	7.35525e-23	-1.30393e-09	-1.61225	5.76089e-17	-1.30393e-09	-1.61226
4614190	chr9:4614190:C:T	5.72059e-34	-1.30393e-09	-1.37016	8.35031e-23	-1.30393e-09	-1.48537	6.94517e-17	-1.30393e-09	-1.4253
4614271	chr9:4614271:T:A	5.61051e-35	-2.42277	-1.26941	4.75275e-24	-2.69557	-1.65596	3.93531e-18	-2.69432	-1.60163
4614361	chr9:4614361:G:A	9.93484e-34	-1.30393e-09	-0.818189	1.37961e-22	-1.30393e-09	-0.983277	1.17252e-16	-1.30393e-09	-0.901607
4614618	chr9:4614618:G:C	8.26171e-34	-1.30393e-09	-1.0026	1.29341e-22	-1.30393e-09	-1.0478	9.57939e-17	-1.30393e-09	-1.10374
4614668	chr9:4614668:CAG:C	5.15047e-34	-1.30393e-09	-1.47515	1.0832e-22	-1.30393e-09	-1.22516	7.8438e-17	-1.30393e-09	-1.30363
4614717	chr9:4614717:T:C	4.39079e-34	-1.30393e-09	-1.63473	6.88094e-23	-1.30393e-09	-1.67891	5.38731e-17	-1.30393e-09	-1.6793
4614853	chr9:4614853:C:T	5.25969e-34	-1.30393e-09	-1.45416	7.73459e-23	-1.30393e-09	-1.56196	6.1046e-17	-1.30393e-09	-1.55431
4615020	chr9:4615020:T:C	2.60608e-33	1.1051	-0.958903	5.87387e-22	1.31288	-0.847452	3.29128e-16	1.02329	-0.892777
4615105	chr9:4615105:A:T	4.51348e-34	-1.30393e-09	-1.60717	8.171e-23	-1.30393e-09	-1.50707	6.25496e-17	-1.30393e-09	-1.52998
4615221	chr9:4615221:C:A	2.36395e-34	-2.2539	-7.1114e-10	3.33341e-23	-2.40367	-7.1114e-10	2.79249e-17	-2.33642	-7.1114e-10
4615499	chr9:4615499:T:C	1.48957e-33	0.804669	-1.21783	2.92796e-22	0.877574	-1.10835	1.74104e-16	0.686075	-1.19236
4615678	chr9:4615678:A:G	4.31622e-34	-1.30393e-09	-1.65186	6.79899e-23	-1.30393e-09	-1.69089	5.33044e-17	-1.30393e-09	-1.68992
4615778	chr9:4615778:A:G	2.31805e-33	-1.30393e-09	0.0290748	6.13093e-22	-1.30393e-09	0.508265	4.42442e-16	-1.30393e-09	0.426374
4616086	chr9:4616086:A:G	7.10052e-34	-1.30393e-09	-1.15407	8.50868e-23	-1.30393e-09	-1.46658	7.02015e-17	-1.30393e-09	-1.41457
4616141	chr9:4616141:C:T	8.26031e-34	-1.30393e-09	-1.00277	1.29313e-22	-1.30393e-09	-1.04801	9.57818e-17	-1.30393e-09	-1.10386
4616283	chr9:4616283:A:T	1.00464e-33	-1.30393e-09	-0.807023	2.36835e-22	-1.30393e-09	-0.442886	1.72613e-16	-1.30393e-09	-0.514882
4616357	chr9:4616357:C:T	3.2238e-33	-1.30393e-09	0.358911	1.06635e-21	-1.30393e-09	1.06175	7.92984e-16	-1.30393e-09	1.00987
4616385	chr9:4616385:T:C	5.68384e-35	-2.36155	-1.31765	4.62166e-24	-2.69259	-1.6869	3.71999e-18	-2.70123	-1.65098
4616399	chr9:4616399:T:C	4.17777e-34	-1.30393e-09	-1.68446	6.82826e-23	-1.30393e-09	-1.6866	5.33214e-17	-1.30393e-09	-1.6896
4616723	chr9:4616723:T:C	4.27685e-34	-1.30393e-09	-1.66102	7.42007e-23	-1.30393e-09	-1.60348	5.86682e-17	-1.30393e-09	-1.59404
4616943	chr9:4616943:A:T	3.50022e-34	-1.86141	-7.1114e-10	5.56136e-23	-1.89182	-7.1114e-10	3.25636e-17	-2.18274	-7.1114e-10
4616985	chr9:4616985:T:C	1.32463e-34	-1.16541	-1.66769	4.00782e-23	-0.528784	-1.69063	2.85528e-17	-0.623871	-1.69031
4617990	chr9:4617990:C:T	7.73135e-34	-1.30393e-09	-1.06895	1.2834e-22	-1.30393e-09	-1.05556	9.42318e-17	-1.30393e-09	-1.12018
4618136	chr9:4618136:T:C	5.41575e-34	-1.30393e-09	-1.42492	1.06616e-22	-1.30393e-09	-1.24102	8.00968e-17	-1.30393e-09	-1.2827
4618527	chr9:4618527:A:G	4.51954e-34	-1.30393e-09	-1.60583	6.98337e-23	-1.30393e-09	-1.66413	5.46685e-17	-1.30393e-09	-1.66465
4618615	chr9:4618615:A:G	2.6259e-33	1.11451	-0.960733	5.8876e-22	1.32069	-0.852919	3.29118e-16	1.02935	-0.898865
4619083	chr9:4619083:C:T	1.35027e-33	-1.30393e-09	-0.511343	2.96435e-22	-1.30393e-09	-0.218422	2.41761e-16	-1.30393e-09	-0.177987
4619108	chr9:4619108:T:C	6.79534e-34	-1.30393e-09	-1.198	1.48693e-22	-1.30393e-09	-0.908365	1.06292e-16	-1.30393e-09	-0.999743
4619372	chr9:4619372:G:A	4.78225e-34	-1.30393e-09	-1.54932	7.34973e-23	-1.30393e-09	-1.613	5.80974e-17	-1.30393e-09	-1.60381
4619452	chr9:4619452:G:A	5.32536e-34	-1.30393e-09	-1.44176	1.02862e-22	-1.30393e-09	-1.27686	7.4636e-17	-1.30393e-09	-1.35331
4619712	chr9:4619712:A:T	2.43111e-34	-2.22589	-7.1114e-10	9.30655e-23	-1.37695	-7.1114e-10	2.96511e-17	-2.27644	-7.1114e-10
4619761	chr9:4619761:G:T	5.32338e-34	-1.30393e-09	-1.44213	7.79861e-23	-1.30393e-09	-1.55372	6.15089e-17	-1.30393e-09	-1.54675
4619814	chr9:4619814:C:T	4.35877e-34	-1.30393e-09	-1.64205	7.55207e-23	-1.30393e-09	-1.58584	5.8555e-17	-1.30393e-09	-1.59597
4619836	chr9:4619836:G:A	4.78049e-34	-1.30393e-09	-1.54969	7.34785e-23	-1.30393e-09	-1.61326	5.80818e-17	-1.30393e-09	-1.60408
4620157	chr9:4620157:G:C	4.85971e-34	-1.30393e-09	-1.53326	9.10742e-23	-1.30393e-09	-1.39858	7.11463e-17	-1.30393e-09	-1.4012
4620605	chr9:4620605:C:T	2.40032e-33	-1.30393e-09	0.0639492	2.0926e-22	-1.30393e-09	-0.566673	1.50289e-16	-1.30393e-09	-0.653372
4620764	chr9:4620764:G:A	4.66664e-34	-1.30393e-09	-1.5738	7.50296e-23	-1.30393e-09	-1.59237	5.73181e-17	-1.30393e-09	-1.61732
4620791	chr9:4620791:C:T	6.10041e-34	-1.30393e-09	-1.30588	7.13444e-23	-1.30393e-09	-1.64273	5.92388e-17	-1.30393e-09	-1.58436
4621321	chr9:4621321:A:C	1.41193e-34	-1.53364	-1.23564	6.61764e-23	-0.0628291	-1.6551	4.5539e-17	-0.251969	-1.5954
4621342	chr9:4621342:C:G	7.40554e-34	-0.0502028	-1.06181	1.55999e-22	0.0901118	-0.950513	9.08973e-17	-0.159853	-0.996352
4621576	chr9:4621576:C:T	1.83877e-34	-0.911613	-1.59353	4.57978e-23	-0.432895	-1.65312	3.39227e-17	-0.495774	-1.64608
4621651	chr9:4621651:G:A	2.65193e-34	-0.920148	-1.2188	1.29101e-22	0.58165	-1.63131	9.30576e-17	0.442067	-1.57478
4621730	chr9:4621730:T:A	5.7689e-34	-0.299631	-1.06212	1.12281e-22	-0.0836112	-1.10563	6.65848e-17	-0.31007	-1.15739
4621778	chr9:4621778:G:A	5.15792e-34	-1.30393e-09	-1.4737	9.95829e-23	-1.30393e-09	-1.30926	7.53451e-17	-1.30393e-09	-1.34386
4621781	chr9:4621781:C:T	2.24612e-34	-1.06173	-1.2433	1.05546e-22	0.388396	-1.6395	7.63472e-17	0.256214	-1.58686
4621787	chr9:4621787:C:T	6.08227e-34	0.381947	-1.6908	1.14516e-22	0.507382	-1.67692	6.89232e-17	0.254142	-1.68708
4622104	chr9:4622104:T:A	5.07509e-34	-1.30393e-09	-1.48989	9.67688e-23	-1.30393e-09	-1.33793	7.06422e-17	-1.30393e-09	-1.40831
4622303	chr9:4622303:T:C	4.11944e-35	-2.58301	-1.41809	4.24854e-24	-2.77331	-1.69036	3.35914e-18	-2.77467	-1.67958
4622312	chr9:4622312:T:C	7.70148e-35	-1.68964	-1.68576	8.90262e-24	-2.09394	-1.62996	6.6029e-18	-2.10662	-1.6718
4622315	chr9:4622315:A:C	4.56434e-34	-1.30393e-09	-1.59596	8.17862e-23	-1.30393e-09	-1.50614	6.48496e-17	-1.30393e-09	-1.49386
4622453	chr9:4622453:T:C	5.62407e-34	-0.285344	-1.10184	1.08638e-22	-0.075709	-1.14652	6.55267e-17	-0.289024	-1.19445
4622704	chr9:4622704:C:T	1.57911e-33	-1.30393e-09	-0.35479	1.91455e-22	-1.30393e-09	-0.655598	1.7348e-16	-1.30393e-09	-0.509875
4622728	chr9:4622728:A:G	1.57911e-33	-1.30393e-09	-0.35479	1.91455e-22	-1.30393e-09	-0.655598	1.7348e-16	-1.30393e-09	-0.509875
4622862	chr9:4622862:G:T	1.71478e-33	-1.30393e-09	-0.272364	2.05649e-22	-1.30393e-09	-0.584082	1.87757e-16	-1.30393e-09	-0.430788
4622976	chr9:4622976:G:GA	6.5463e-35	-2.19425	-1.34368	5.07189e-24	-2.60366	-1.68287	3.7932e-18	-2.68169	-1.65104
4623006	chr9:4623006:A:G	6.25291e-35	-2.20202	-1.38176	5.02339e-24	-2.6082	-1.68795	3.73195e-18	-2.68542	-1.66358
4623076	chr9:4623076:T:G	2.58677e-34	-0.580913	-1.58291	2.09818e-22	1.10774	-1.67175	1.34335e-16	0.924595	-1.69019
4623101	chr9:4623101:G:C	1.7745e-33	1.24742	-1.48555	2.98279e-22	1.17425	-1.38647	1.15801e-16	0.523644	-1.43771
4623149	chr9:4623149:G:A	9.57668e-34	-1.30393e-09	-0.854905	2.17035e-22	-1.30393e-09	-0.53019	1.62361e-16	-1.30393e-09	-0.576111
4623236	chr9:4623236:T:C	5.03216e-34	-1.30393e-09	-1.49839	9.12312e-23	-1.30393e-09	-1.39685	7.23594e-17	-1.30393e-09	-1.38429
4623439	chr9:4623439:T:C	4.75847e-34	-1.30393e-09	-1.55431	7.62627e-23	-1.30393e-09	-1.57607	5.79427e-17	-1.30393e-09	-1.60648
4623742	chr9:4623742:T:C	5.99345e-34	-1.30393e-09	-1.32357	8.38349e-23	-1.30393e-09	-1.4814	6.5405e-17	-1.30393e-09	-1.48534
4623843	chr9:4623843:T:G	1.21964e-33	-1.30393e-09	-0.613097	2.52527e-22	-1.30393e-09	-0.378732	2.04887e-16	-1.30393e-09	-0.343478
4623923	chr9:4623923:T:C	6.08553e-34	-1.30393e-09	-1.30832	8.50658e-23	-1.30393e-09	-1.46683	6.64329e-17	-1.30393e-09	-1.46974
4623927	chr9:4623927:G:T	1.24484e-33	-1.30393e-09	-0.592646	1.75264e-22	-1.30393e-09	-0.74396	1.44536e-16	-1.30393e-09	-0.692409
4623940	chr9:4623940:C:T	4.16756e-34	-1.30393e-09	-1.68691	6.81998e-23	-1.30393e-09	-1.68781	5.34409e-17	-1.30393e-09	-1.68736
4623959	chr9:4623959:G:A	4.15903e-34	-1.30393e-09	-1.68896	6.83662e-23	-1.30393e-09	-1.68537	5.359e-17	-1.30393e-09	-1.68457
4624336	chr9:4624336:G:A	5.93442e-33	0.969118	-7.1114e-10	5.13232e-22	0.330476	-7.1114e-10	2.61016e-16	-0.101354	-7.1114e-10
4624404	chr9:4624404:T:G	5.21334e-34	-1.46302	-7.1114e-10	7.45631e-23	-1.5986	-7.1114e-10	3.44979e-17	-2.12504	-7.1114e-10
4624497	chr9:4624497:G:A	4.85297e-34	-1.30393e-09	-1.53464	7.19412e-23	-1.30393e-09	-1.6344	5.69918e-17	-1.30393e-09	-1.62303
4624756	chr9:4624756:A:G	4.1516e-34	-1.30393e-09	-1.69074	6.84868e-23	-1.30393e-09	-1.68361	5.33075e-17	-1.30393e-09	-1.68986
4624868	chr9:4624868:T:C	5.81546e-34	-1.30393e-09	-1.35372	8.12621e-23	-1.30393e-09	-1.51257	6.54917e-17	-1.30393e-09	-1.48401
4624874	chr9:4624874:T:A	4.05969e-33	-1.30393e-09	0.589455	7.68538e-22	-1.30393e-09	0.734239	6.48078e-16	-1.30393e-09	0.808076
4624890	chr9:4624890:T:C	7.58574e-35	-1.81086	-1.57969	6.38883e-24	-2.41936	-1.63634	4.30464e-18	-2.52826	-1.67798
4625265	chr9:4625265:C:A	4.34133e-34	-1.30393e-09	-1.64606	6.81082e-23	-1.30393e-09	-1.68915	5.34749e-17	-1.30393e-09	-1.68672
4625301	chr9:4625301:G:A	5.80907e-34	-1.30393e-09	-1.35481	8.10695e-23	-1.30393e-09	-1.51494	6.52765e-17	-1.30393e-09	-1.4873
4625415	chr9:4625415:T:C	2.02457e-34	-0.812454	-1.59643	5.47278e-23	-0.251486	-1.65639	3.98877e-17	-0.321117	-1.65875
4625546	chr9:4625546:C:T	5.77599e-34	-1.30393e-09	-1.36053	8.07302e-23	-1.30393e-09	-1.51914	6.50092e-17	-1.30393e-09	-1.49141
4625727	chr9:4625727:T:C	1.4886e-33	-1.30393e-09	-0.413817	1.4132e-22	-1.30393e-09	-0.959226	1.26472e-16	-1.30393e-09	-0.825914
4625995	chr9:4625995:T:C	1.28045e-34	-2.08169	-0.785339	2.00161e-23	-1.80303	-1.11069	1.31319e-17	-1.89252	-1.19837
4626152	chr9:4626152:C:T	5.49223e-34	-1.30393e-09	-1.4109	7.83058e-23	-1.30393e-09	-1.54963	6.28387e-17	-1.30393e-09	-1.52536
4626449	chr9:4626449:C:T	5.68407e-34	-1.30393e-09	-1.37657	7.975e-23	-1.30393e-09	-1.53135	6.41376e-17	-1.30393e-09	-1.5049
4626807	chr9:4626807:T:C	4.16891e-34	-1.30393e-09	-1.68658	6.84139e-23	-1.30393e-09	-1.68467	5.33714e-17	-1.30393e-09	-1.68866
4626821	chr9:4626821:G:A	5.73882e-34	-1.30393e-09	-1.36698	8.07213e-23	-1.30393e-09	-1.51925	6.49524e-17	-1.30393e-09	-1.49228
4626849	chr9:4626849:C:G	2.63565e-35	-2.7571	-1.6906	8.27622e-24	-2.33076	-1.46611	5.43122e-18	-2.42423	-1.54954
4626892	chr9:4626892:T:A	3.70524e-35	-2.43117	-1.6759	8.7843e-24	-2.08551	-1.65177	6.73554e-18	-2.09749	-1.66105
4627117	chr9:4627117:G:A	1.96051e-33	-1.30393e-09	-0.138447	2.30577e-22	-1.30393e-09	-0.469667	2.12611e-16	-1.30393e-09	-0.306472
4627173	chr9:4627173:TA:T	1.78566e-34	-1.03758	-1.49687	1.96535e-23	-1.38224	-1.54976	1.15921e-17	-1.6928	-1.52281
4627265	chr9:4627265:G:A	9.08902e-34	-1.30393e-09	-0.907169	2.10522e-22	-1.30393e-09	-0.560659	1.46856e-16	-1.30393e-09	-0.676479
4627552	chr9:4627552:G:A	5.17593e-34	-1.30393e-09	-1.47022	9.38511e-23	-1.30393e-09	-1.36854	7.31135e-17	-1.30393e-09	-1.37392
4627556	chr9:4627556:T:C	3.01332e-35	-2.76308	-1.5507	5.8659e-24	-2.66199	-1.4791	4.49112e-18	-2.65988	-1.50396
4627740	chr9:4627740:G:A	4.38746e-34	-1.30393e-09	-1.63549	6.81114e-23	-1.30393e-09	-1.68911	5.35308e-17	-1.30393e-09	-1.68568
4627759	chr9:4627759:C:T	4.675e-34	-1.30393e-09	-1.57201	7.05814e-23	-1.30393e-09	-1.65348	5.55774e-17	-1.30393e-09	-1.64816
4627871	chr9:4627871:A:G	1.35119e-33	-1.30393e-09	-0.510666	1.20907e-22	-1.30393e-09	-1.11523	1.0613e-16	-1.30393e-09	-1.00127
4628039	chr9:4628039:G:A	4.64523e-34	-1.30393e-09	-1.57839	8.31296e-23	-1.30393e-09	-1.48985	6.48425e-17	-1.30393e-09	-1.49397
4628047	chr9:4628047:T:C	1.76428e-34	-2.54649	-7.1114e-10	2.66536e-23	-2.62733	-7.1114e-10	2.02514e-17	-2.65771	-7.1114e-10
4628062	chr9:4628062:T:C	4.17468e-34	-1.30393e-09	-1.6852	6.87735e-23	-1.30393e-09	-1.67943	5.34516e-17	-1.30393e-09	-1.68716
4628155	chr9:4628155:A:G	5.24564e-34	-1.30393e-09	-1.45684	7.84795e-23	-1.30393e-09	-1.54741	6.11246e-17	-1.30393e-09	-1.55302
4628356	chr9:4628356:C:T	2.35788e-33	-1.30393e-09	0.0461136	2.75963e-22	-1.30393e-09	-0.289983	2.55733e-16	-1.30393e-09	-0.121803
4628392	chr9:4628392:C:T	4.16068e-34	-1.30393e-09	-1.68856	9.84937e-23	-1.30393e-09	-1.32026	6.86181e-17	-1.30393e-09	-1.43738
4628450	chr9:4628450:C:T	4.96821e-35	-2.61699	-1.19677	3.52533e-23	-1.97225	-0.375442	2.16078e-17	-2.03989	-0.552989
4628511	chr9:4628511:A:G	6.75403e-35	-2.52177	-0.984908	5.33867e-24	-2.73117	-1.5041	4.57292e-18	-2.76661	-1.37917
4628533	chr9:4628533:A:G	5.97591e-34	-1.30393e-09	-1.3265	7.80128e-23	-1.30393e-09	-1.55338	6.62308e-17	-1.30393e-09	-1.47279
4628591	chr9:4628591:C:T	1.42549e-34	-2.75972	-7.1114e-10	2.31726e-23	-2.76728	-7.1114e-10	1.84352e-17	-2.75167	-7.1114e-10
4628933	chr9:4628933:C:T	2.35843e-33	-1.30393e-09	0.0463446	2.7603e-22	-1.30393e-09	-0.289741	2.55805e-16	-1.30393e-09	-0.12152
4629049	chr9:4629049:A:T	6.93033e-33	2.77699	-1.65273	4.35042e-21	3.78311	-1.31533	9.86752e-16	2.57488	-1.34639
4629170	chr9:4629170:T:TAAAA	4.59408e-34	-1.30393e-09	-1.58947	7.06174e-23	-1.30393e-09	-1.65298	5.35223e-17	-1.30393e-09	-1.68584
4629273	chr9:4629273:G:A	4.60521e-35	-2.41541	-1.47423	1.84765e-23	-1.86296	-1.1308	1.24683e-17	-1.91392	-1.22882
4629287	chr9:4629287:C:T	1.90417e-33	-1.30393e-09	-0.167603	4.17378e-22	-1.30393e-09	0.123742	3.23676e-16	-1.30393e-09	0.113807
4629296	chr9:4629296:A:C	4.68497e-35	-2.38908	-1.48338	1.90272e-23	-1.81973	-1.14465	1.28601e-17	-1.87136	-1.24045
4629401	chr9:4629401:A:G	4.15143e-34	-1.30393e-09	-1.69078	7.96422e-23	-1.30393e-09	-1.53271	5.73572e-17	-1.30393e-09	-1.61664
4629504	chr9:4629504:G:A	4.15535e-34	-1.30393e-09	-1.68984	7.00956e-23	-1.30393e-09	-1.66039	5.52125e-17	-1.30393e-09	-1.65475
4629595	chr9:4629595:C:T	4.77538e-35	-2.38716	-1.46618	1.96082e-23	-1.81675	-1.11755	1.32424e-17	-1.86484	-1.21766
4629633	chr9:4629633:ATATTT:A	5.31514e-34	-1.30393e-09	-1.44368	7.97994e-23	-1.30393e-09	-1.53073	6.32404e-17	-1.30393e-09	-1.51899
4629651	chr9:4629651:T:G	3.67565e-34	-1.8125	-7.1114e-10	3.77166e-23	-2.28015	-7.1114e-10	2.09165e-17	-2.6254	-7.1114e-10
4629707	chr9:4629707:T:C	9.07854e-34	-1.30393e-09	-0.908322	2.13825e-22	-1.30393e-09	-0.545093	1.47347e-16	-1.30393e-09	-0.673146
4630135	chr9:4630135:C:T	3.92844e-35	-2.46673	-1.58185	1.40287e-23	-1.95169	-1.31745	1.05989e-17	-1.92661	-1.37857
4630151	chr9:4630151:A:G	3.71171e-35	-2.51527	-1.59006	1.26826e-23	-2.036	-1.33402	9.50632e-18	-2.0219	-1.39208
4630207	chr9:4630207:C:T	4.48736e-34	-1.30393e-09	-1.61297	6.89274e-23	-1.30393e-09	-1.6772	5.32532e-17	-1.30393e-09	-1.69088
4630221	chr9:4630221:C:T	4.44707e-34	-1.30393e-09	-1.62199	6.9219e-23	-1.30393e-09	-1.67298	5.32607e-17	-1.30393e-09	-1.69074
4630360	chr9:4630360:C:T	6.55212e-35	-2.37298	-1.16406	2.75117e-23	-1.85028	-0.745358	1.89395e-17	-1.88606	-0.83862
4630495	chr9:4630495:A:T	9.87812e-32	3.78126	-7.1114e-10	2.84613e-19	6.64864	-7.1114e-10	2.61847e-14	4.507	-7.1114e-10
4630556	chr9:4630556:T:A	4.19054e-34	-1.30393e-09	-1.68141	7.01773e-23	-1.30393e-09	-1.65923	5.42194e-17	-1.30393e-09	-1.6729
4630558	chr9:4630558:C:G	4.67821e-34	-1.30393e-09	-1.57132	8.81713e-23	-1.30393e-09	-1.43097	6.59686e-17	-1.30393e-09	-1.47676
4630577	chr9:4630577:A:G	4.18592e-35	-2.44449	-1.5406	1.59337e-23	-1.9055	-1.23632	1.19149e-17	-1.88353	-1.30461
4630675	chr9:4630675:A:G	4.36966e-34	-1.30393e-09	-1.63955	7.01329e-23	-1.30393e-09	-1.65986	5.34065e-17	-1.30393e-09	-1.688
4630682	chr9:4630682:C:G	5.53213e-34	-1.30393e-09	-1.40366	8.24357e-23	-1.30393e-09	-1.49823	6.54016e-17	-1.30393e-09	-1.48539
4630713	chr9:4630713:A:G	3.93063e-35	-2.4995	-1.54852	1.43607e-23	-1.99421	-1.25155	1.07238e-17	-1.97379	-1.31967
4630762	chr9:4630762:C:T	6.40743e-35	-2.28767	-1.27169	1.84155e-23	-1.89017	-1.10689	1.41922e-17	-1.90136	-1.11189
4630926	chr9:4630926:T:C	4.20395e-35	-2.46191	-1.51889	1.60843e-23	-1.93212	-1.20029	1.19926e-17	-1.90921	-1.27244
4631294	chr9:4631294:T:C	4.29763e-34	-1.30393e-09	-1.65617	7.49402e-23	-1.30393e-09	-1.59356	5.90168e-17	-1.30393e-09	-1.58811
4631407	chr9:4631407:A:T	7.19851e-34	-1.30393e-09	-1.14036	9.16276e-23	-1.30393e-09	-1.39252	8.07278e-17	-1.30393e-09	-1.27485
4631485	chr9:4631485:ATAT:A	4.20969e-34	-1.30393e-09	-1.67685	7.3066e-23	-1.30393e-09	-1.61889	5.63951e-17	-1.30393e-09	-1.63355
4631605	chr9:4631605:C:G	3.5788e-35	-2.49076	-1.65104	1.21394e-23	-1.98092	-1.43287	8.9626e-18	-1.97831	-1.49457
4631623	chr9:4631623:AC:A	3.77953e-33	1.63651	-1.11856	4.44209e-22	1.57542	-1.38937	1.83702e-16	0.820017	-1.27264
4631675	chr9:4631675:G:A	4.86006e-34	-1.30393e-09	-1.53318	7.62537e-23	-1.30393e-09	-1.57619	6.18612e-17	-1.30393e-09	-1.54104
4631766	chr9:4631766:T:G	1.64077e-32	2.63014	-0.644039	8.04635e-22	2.01795	-1.23781	3.23758e-16	1.21276	-1.0987
4631802	chr9:4631802:A:G	1.75001e-32	2.76417	-0.71362	8.76211e-22	2.14603	-1.28067	3.45534e-16	1.32908	-1.14992
4631808	chr9:4631808:G:T	3.60563e-34	-1.83174	-7.1114e-10	5.30209e-23	-1.93956	-7.1114e-10	2.68829e-17	-2.37444	-7.1114e-10
4631853	chr9:4631853:C:A	5.82344e-33	2.53277	-1.58253	2.41276e-21	3.33416	-1.45589	6.46083e-16	2.22136	-1.41637
4632448	chr9:4632448:C:T	8.24011e-33	2.46374	-1.16638	5.98652e-22	2.00372	-1.51929	2.50133e-16	1.29235	-1.4363
4632579	chr9:4632579:G:A	5.26663e-35	-2.36935	-1.38608	1.42397e-23	-2.01191	-1.2423	1.10017e-17	-2.01648	-1.2514
4632703	chr9:4632703:G:A	9.05753e-33	2.49961	-1.10766	6.40932e-22	2.03796	-1.48529	2.72499e-16	1.33734	-1.39564
4632784	chr9:4632784:A:C	1.16539e-32	2.66165	-1.01767	6.76635e-22	2.07317	-1.46629	2.56529e-16	1.25113	-1.36982
4633030	chr9:4633030:C:T	8.65863e-33	2.51428	-1.16738	6.28829e-22	2.05345	-1.51984	2.61214e-16	1.33687	-1.43746
4633229	chr9:4633229:A:G	8.67178e-34	-1.30393e-09	-0.954162	7.94877e-23	-1.30393e-09	-1.53465	6.98219e-17	-1.30393e-09	-1.41999
4633383	chr9:4633383:G:A	1.11589e-33	-1.30393e-09	-0.702	1.94825e-22	-1.30393e-09	-0.638148	1.3553e-16	-1.30393e-09	-0.756742
4633399	chr9:4633399:G:C	1.08333e-32	2.70769	-1.13672	7.61526e-22	2.22772	-1.50264	3.13619e-16	1.49899	-1.41674
4633488	chr9:4633488:G:A	4.76165e-33	1.78252	-1.03358	5.41168e-22	1.70894	-1.32547	2.23795e-16	0.943477	-1.19868
4633582	chr9:4633582:G:A	7.89269e-33	2.42209	-1.16781	5.75514e-22	1.96579	-1.52078	2.43644e-16	1.26848	-1.43871
4633725	chr9:4633725:G:A	4.2138e-34	-1.30393e-09	-1.67587	7.2916e-23	-1.30393e-09	-1.62094	5.53057e-17	-1.30393e-09	-1.65306
4633823	chr9:4633823:A:T	6.70845e-35	-2.19639	-1.31707	1.92472e-23	-1.78085	-1.17204	1.49661e-17	-1.78691	-1.17324
4633827	chr9:4633827:G:T	5.65001e-33	2.17476	-1.25475	4.41949e-22	1.74569	-1.56475	1.85211e-16	1.04955	-1.49399
4634031	chr9:4634031:G:A	8.25864e-33	2.40955	-1.10994	5.80989e-22	1.94311	-1.48863	2.48431e-16	1.24929	-1.40006
4634086	chr9:4634086:T:C	6.55074e-35	-2.27169	-1.26555	1.89196e-23	-1.86896	-1.10109	1.45683e-17	-1.88174	-1.10535
4634321	chr9:4634321:T:C	2.07389e-34	-2.38481	-7.1114e-10	2.77261e-23	-2.58788	-7.1114e-10	2.25005e-17	-2.5524	-7.1114e-10
4634401	chr9:4634401:C:T	8.27574e-34	-1.30393e-09	-1.00091	7.7679e-23	-1.30393e-09	-1.55767	6.77597e-17	-1.30393e-09	-1.44997
4634405	chr9:4634405:C:A	1.28215e-32	2.76652	-1.02705	8.60223e-22	2.2846	-1.43766	3.559e-16	1.54839	-1.33968
4634442	chr9:4634442:C:T	7.6547e-34	-1.30393e-09	-1.07892	1.08654e-22	-1.30393e-09	-1.22208	9.11525e-17	-1.30393e-09	-1.1534
4634506	chr9:4634506:T:C	1.38834e-32	2.86137	-1.04233	9.49928e-22	2.39334	-1.44721	3.87792e-16	1.64664	-1.35211
4634665	chr9:4634665:T:C	8.77083e-34	-1.30393e-09	-0.942804	8.77281e-23	-1.30393e-09	-1.43601	7.93829e-17	-1.30393e-09	-1.29165
4634667	chr9:4634667:G:T	1.19029e-32	2.63842	-0.973289	7.94959e-22	2.17139	-1.40335	3.39361e-16	1.46116	-1.30003
4635091	chr9:4635091:C:T	1.22403e-32	2.72231	-1.02923	8.32521e-22	2.25298	-1.43878	3.42144e-16	1.51119	-1.3419
4635232	chr9:4635232:G:A	1.31143e-32	2.64906	-0.887013	1.08053e-21	2.36473	-1.28978	4.27443e-16	1.5755	-1.18362
4635448	chr9:4635448:G:A	5.21954e-34	-1.30393e-09	-1.46183	7.46381e-23	-1.30393e-09	-1.5976	5.80205e-17	-1.30393e-09	-1.60514
4635563	chr9:4635563:T:A	4.23878e-34	-1.30393e-09	-1.66996	7.15698e-23	-1.30393e-09	-1.63958	5.51434e-17	-1.30393e-09	-1.656
4635591	chr9:4635591:A:G	3.95701e-35	-2.59345	-1.44788	1.45994e-23	-2.14958	-1.07969	1.05229e-17	-2.14576	-1.16662
4635746	chr9:4635746:G:A	1.12982e-32	2.5472	-0.934207	7.40717e-22	2.07484	-1.37747	3.21674e-16	1.37778	-1.27018
4635747	chr9:4635747:G:A	1.07699e-32	2.49931	-0.934207	7.07363e-22	2.02876	-1.37747	3.0835e-16	1.33548	-1.27018
4635759	chr9:4635759:T:C	4.17155e-34	-1.30393e-09	-1.68595	7.13741e-23	-1.30393e-09	-1.64232	5.52e-17	-1.30393e-09	-1.65497
4635825	chr9:4635825:C:T	5.79706e-35	-2.42605	-1.23342	1.58419e-23	-2.07998	-1.06761	1.20427e-17	-2.10016	-1.07732
4635905	chr9:4635905:G:C	7.10481e-34	-1.30393e-09	-1.15346	9.07072e-23	-1.30393e-09	-1.40261	7.98377e-17	-1.30393e-09	-1.28594
4635923	chr9:4635923:G:A	6.19358e-35	-2.40575	-1.18756	1.7649e-23	-2.03637	-1.0032	1.32532e-17	-2.06526	-1.01644
4635999	chr9:4635999:T:C	1.3223e-32	2.71199	-0.941678	8.53456e-22	2.22167	-1.38262	3.66177e-16	1.51304	-1.27586
4636065	chr9:4636065:T:C	4.29585e-34	-1.30393e-09	-1.65659	6.82189e-23	-1.30393e-09	-1.68753	5.34774e-17	-1.30393e-09	-1.68668
4636084	chr9:4636084:A:G	1.15288e-32	2.69659	-1.0634	7.86139e-22	2.21414	-1.45725	3.33331e-16	1.50589	-1.36269
4636095	chr9:4636095:G:A	8.65655e-34	-1.30393e-09	-0.95592	7.9321e-23	-1.30393e-09	-1.53675	6.98267e-17	-1.30393e-09	-1.41992
4636498	chr9:4636498:C:T	6.23495e-33	2.24384	-1.22532	6.53954e-22	2.06145	-1.48866	2.61338e-16	1.28361	-1.38373
4636763	chr9:4636763:G:A	7.40013e-34	-1.30393e-09	-1.11274	9.34954e-23	-1.30393e-09	-1.37234	8.2811e-17	-1.30393e-09	-1.24937
4636840	chr9:4636840:C:T	7.16885e-34	-1.30393e-09	-1.14449	9.11969e-23	-1.30393e-09	-1.39723	8.0309e-17	-1.30393e-09	-1.28005
4636990	chr9:4636990:G:A	1.14837e-33	-1.30393e-09	-0.673309	9.96932e-23	-1.30393e-09	-1.30815	9.19449e-17	-1.30393e-09	-1.14475
4637130	chr9:4637130:T:C	1.2785e-33	-1.30393e-09	-0.565966	2.74159e-22	-1.30393e-09	-0.296543	2.08935e-16	-1.30393e-09	-0.32391
4637151	chr9:4637151:G:C	4.17594e-34	-1.30393e-09	-1.6849	7.1579e-23	-1.30393e-09	-1.63945	5.53484e-17	-1.30393e-09	-1.65229
4637293	chr9:4637293:CTGAATAACAGGCT:C	1.83025e-33	-1.30393e-09	-0.207201	2.1982e-22	-1.30393e-09	-0.517442	2.00863e-16	-1.30393e-09	-0.363314
4637297	chr9:4637297:A:G	6.56058e-34	-1.30393e-09	-1.23316	1.25215e-22	-1.30393e-09	-1.08022	9.66519e-17	-1.30393e-09	-1.09482
4637630	chr9:4637630:C:T	5.19202e-34	-1.30393e-09	-1.46711	1.07102e-22	-1.30393e-09	-1.23647	7.65058e-17	-1.30393e-09	-1.32857
4637948	chr9:4637948:C:T	1.90491e-33	-1.30393e-09	-0.167214	1.91933e-22	-1.30393e-09	-0.653106	1.71236e-16	-1.30393e-09	-0.522895
4638021	chr9:4638021:T:C	4.70831e-33	-1.30393e-09	0.737677	7.3825e-22	-1.30393e-09	0.694032	4.97611e-16	-1.30393e-09	0.543884
4638089	chr9:4638089:G:C	3.31562e-34	-0.751976	-1.16361	1.02307e-22	0.204467	-1.48674	6.75119e-17	-0.0411372	-1.41249
4638139	chr9:4638139:T:C	2.84674e-34	-0.77577	-1.29229	8.6246e-23	-0.341069	-1.11198	5.80691e-17	-0.484455	-1.11985
4638167	chr9:4638167:TAGAG:T	1.61369e-34	-2.63572	-7.1114e-10	2.75684e-23	-2.59358	-7.1114e-10	2.56762e-17	-2.42037	-7.1114e-10
4638202	chr9:4638202:T:C	1.80914e-34	-2.52139	-7.1114e-10	3.03994e-23	-2.49583	-7.1114e-10	2.07822e-17	-2.63184	-7.1114e-10
4638218	chr9:4638218:TA:T	1.02637e-33	-1.24379	0.458169	1.99817e-22	-0.0916636	-0.521187	1.40764e-16	-0.394192	-0.324661
4638220	chr9:4638220:TTA:T	5.96812e-34	-0.962113	-0.365691	1.39786e-22	0.0319024	-1.00204	1.02629e-16	-0.208369	-0.826441
4638222	chr9:4638222:A:T	2.32455e-33	0.0318747	-7.1114e-10	3.14977e-22	-0.157751	-7.1114e-10	1.81734e-16	-0.46339	-7.1114e-10
4638379	chr9:4638379:A:G	4.68949e-33	-1.30393e-09	0.733673	7.77099e-22	-1.30393e-09	0.745316	5.09019e-16	-1.30393e-09	0.56655
4638399	chr9:4638399:C:G	4.85461e-34	-2.05156	0.517255	9.28411e-23	-0.998653	-0.380709	8.41799e-17	-1.04632	-0.186658
4638489	chr9:4638489:A:G	2.67829e-33	-1.30393e-09	0.173528	3.23077e-22	-1.30393e-09	-0.13236	3.111e-16	-1.30393e-09	0.0741804
4638503	chr9:4638503:A:G	4.5336e-34	-2.21071	0.607994	7.85394e-23	-1.23354	-0.313108	7.03872e-17	-1.29394	-0.117988
4638576	chr9:4638576:A:T	4.24044e-34	-2.18858	0.519014	7.61871e-23	-1.19864	-0.37842	6.81588e-17	-1.26084	-0.18325
4638730	chr9:4638730:C:A	5.40803e-34	-1.99121	0.564855	1.14832e-22	-1.04154	-0.125248	1.05383e-16	-1.06959	0.0612537
4638816	chr9:4638816:G:A	3.22758e-34	-0.627139	-1.31536	9.9637e-23	-0.170928	-1.13779	6.66619e-17	-0.321895	-1.14441
4638862	chr9:4638862:G:A	9.70694e-34	-1.30393e-09	-0.841395	1.97732e-22	-1.30393e-09	-0.623336	1.37736e-16	-1.30393e-09	-0.740597
4638878	chr9:4638878:G:A	4.69021e-34	-1.30393e-09	-1.56876	9.10449e-23	-1.30393e-09	-1.3989	6.60578e-17	-1.30393e-09	-1.47541
4638919	chr9:4638919:G:T	2.77874e-33	-1.30393e-09	0.210345	3.34005e-22	-1.30393e-09	-0.0990938	3.22315e-16	-1.30393e-09	0.109594
4639135	chr9:4639135:A:G	1.56981e-34	-2.06434	-0.598948	3.92052e-23	-1.17021	-1.07124	3.50503e-17	-1.19244	-0.916715
4639262	chr9:4639262:T:C	2.64574e-33	-1.30393e-09	0.161298	3.19442e-22	-1.30393e-09	-0.143674	3.07365e-16	-1.30393e-09	0.0620993
4639417	chr9:4639417:G:C	1.61613e-34	-2.02001	-0.61419	4.14959e-23	-1.10287	-1.08179	3.70274e-17	-1.12543	-0.928848
4639471	chr9:4639471:T:C	1.61737e-34	-2.04933	-0.584107	4.05647e-23	-1.14797	-1.05938	3.6295e-17	-1.17081	-0.903443
4639497	chr9:4639497:A:G	1.6288e-34	-2.04385	-0.582542	4.10259e-23	-1.13807	-1.05797	3.67665e-17	-1.15993	-0.901417
4639534	chr9:4639534:T:C	4.44745e-34	-1.62191	-7.1114e-10	5.1285e-23	-1.97285	-7.1114e-10	5.41614e-17	-1.67397	-7.1114e-10
4639565	chr9:4639565:C:T	5.38197e-34	-0.613672	-0.81751	1.93759e-22	0.520958	-1.16459	1.26629e-16	0.19589	-1.02056
4639622	chr9:4639622:T:C	1.89755e-34	-1.99491	-0.478765	4.74803e-23	-1.06603	-0.98391	4.28299e-17	-1.0894	-0.819302
4639674	chr9:4639674:A:G	1.73241e-34	-1.99926	-0.565459	4.4372e-23	-1.07233	-1.04531	3.97967e-17	-1.09446	-0.887691
4639830	chr9:4639830:G:C	1.91678e-34	-2.46359	-7.1114e-10	3.85203e-23	-2.25907	-7.1114e-10	2.4906e-17	-2.45083	-7.1114e-10
4639842	chr9:4639842:C:T	1.54546e-34	-2.07832	-0.600596	3.83294e-23	-1.19125	-1.07279	3.42301e-17	-1.21417	-0.918657
4639846	chr9:4639846:T:C	5.02859e-34	-1.30393e-09	-1.4991	9.12617e-23	-1.30393e-09	-1.39652	7.32755e-17	-1.30393e-09	-1.37171
4640263	chr9:4640263:C:T	4.16478e-34	-1.30393e-09	-1.68757	7.13835e-23	-1.30393e-09	-1.64218	5.49358e-17	-1.30393e-09	-1.65977
4640478	chr9:4640478:G:C	8.0565e-34	-1.30393e-09	-1.02776	1.13869e-22	-1.30393e-09	-1.17521	8.77774e-17	-1.30393e-09	-1.19113
4640579	chr9:4640579:A:T	1.63261e-33	-1.30393e-09	-0.321473	1.9845e-22	-1.30393e-09	-0.619715	1.81855e-16	-1.30393e-09	-0.462727
4640712	chr9:4640712:C:A	1.97653e-34	-2.12904	-0.303853	4.46128e-23	-1.26415	-0.848086	4.07171e-17	-1.28992	-0.669367
4640783	chr9:4640783:T:A	5.26969e-34	-1.30393e-09	-1.45227	1.00479e-22	-1.30393e-09	-1.3003	8.04691e-17	-1.30393e-09	-1.27806
4640817	chr9:4640817:T:C	6.57259e-33	-1.30393e-09	1.07126	1.24206e-21	-1.30393e-09	1.21428	1.05056e-15	-1.30393e-09	1.29115
4640959	chr9:4640959:T:C	2.09069e-34	-2.10239	-0.274353	4.7637e-23	-1.22125	-0.825392	4.36466e-17	-1.246	-0.643814
4641082	chr9:4641082:A:G	1.91399e-34	-2.16332	-0.301724	4.24837e-23	-1.31433	-0.846796	3.88153e-17	-1.33959	-0.667529
4641182	chr9:4641182:A:G	1.77909e-34	-2.19191	-0.346227	3.92488e-23	-1.35942	-0.880907	3.57858e-17	-1.38324	-0.705147
4641203	chr9:4641203:T:C	1.19072e-34	-1.93681	-1.00286	5.80128e-24	-2.51573	-1.63644	4.31415e-18	-2.64515	-1.55889
4641323	chr9:4641323:C:G	3.031e-34	-2.72242	0.717075	3.19498e-23	-2.75852	0.312435	3.04748e-17	-2.73557	0.486535
4641335	chr9:4641335:AG:A	5.77997e-34	-1.35984	-7.1114e-10	9.66687e-23	-1.33896	-7.1114e-10	4.18091e-17	-1.93282	-7.1114e-10
4641501	chr9:4641501:C:T	2.33287e-34	-2.05009	-0.217044	5.39926e-23	-1.13977	-0.781639	4.92993e-17	-1.17118	-0.596841
4641689	chr9:4641689:C:T	4.15362e-34	-1.30393e-09	-1.69025	6.82008e-23	-1.30393e-09	-1.6878	5.32528e-17	-1.30393e-09	-1.69088
4641755	chr9:4641755:C:T	2.43982e-34	-1.40098	-0.821327	1.08494e-23	-2.08107	-1.44507	7.89835e-18	-2.31235	-1.28693
4641789	chr9:4641789:T:C	1.33122e-34	-1.38089	-1.44725	3.30309e-23	-0.79196	-1.62085	2.24822e-17	-0.977884	-1.57533
4641884	chr9:4641884:C:T	7.7008e-34	0.295513	-1.36842	3.28806e-22	1.08032	-1.1951	2.40809e-16	1.01282	-1.19476
4641901	chr9:4641901:G:A	4.48689e-34	-1.30393e-09	-1.61308	8.14547e-23	-1.30393e-09	-1.5102	6.22783e-17	-1.30393e-09	-1.53432
4641973	chr9:4641973:T:A	9.86299e-35	-1.56335	-1.56468	2.45386e-23	-1.03585	-1.67415	1.68761e-17	-1.1911	-1.64894
4642048	chr9:4642048:G:A	4.5813e-34	-1.30393e-09	-1.59225	8.76813e-23	-1.30393e-09	-1.43654	6.39079e-17	-1.30393e-09	-1.50849
4642192	chr9:4642192:T:A	2.53474e-34	-0.774606	-1.40954	7.44611e-23	-0.344841	-1.25513	5.05115e-17	-0.483741	-1.25999
4642402	chr9:4642402:C:T	1.02193e-34	-1.42905	-1.66349	3.16636e-23	-0.775445	-1.67964	2.05118e-17	-0.955953	-1.68898
4642786	chr9:4642786:G:T	1.01343e-34	-1.43063	-1.67027	3.42267e-23	-0.710171	-1.66707	2.16532e-17	-0.904013	-1.68677
4642792	chr9:4642792:AT:A	1.02247e-34	-1.41833	-1.67368	3.48862e-23	-0.695071	-1.66309	2.19979e-17	-0.889816	-1.68517
4642841	chr9:4642841:TCACTC:T	1.02198e-34	-1.41614	-1.67635	3.50531e-23	-0.693867	-1.65952	2.20775e-17	-0.887857	-1.68352
4642965	chr9:4642965:C:T	1.09981e-34	-1.37302	-1.64607	3.76272e-23	-0.604177	-1.67835	2.37879e-17	-0.806399	-1.69036
4643310	chr9:4643310:C:T	5.56134e-33	1.95431	-1.05012	9.75649e-22	1.88149	-0.908638	2.87712e-16	0.840311	-0.844286
4643312	chr9:4643312:C:A	3.21019e-34	-1.9479	-7.1114e-10	4.7087e-23	-2.05825	-7.1114e-10	3.70223e-17	-2.05442	-7.1114e-10
4643573	chr9:4643573:C:G	4.93743e-33	-2.18723	2.97243	8.04332e-23	-1.52199	-0.000834841	5.42842e-17	-1.82524	0.153541
4643653	chr9:4643653:A:G	7.12766e-35	-1.94787	-1.50496	1.85964e-23	-1.31836	-1.66893	1.22154e-17	-1.50489	-1.65834
4643850	chr9:4643850:C:A	6.9938e-32	3.45221	-0.0162534	2.7069e-20	5.03409	-0.738199	7.11943e-15	3.91882	-0.714172
4644276	chr9:4644276:G:A	4.15388e-34	-1.30393e-09	-1.69019	6.91416e-23	-1.30393e-09	-1.67409	5.44658e-17	-1.30393e-09	-1.66836
4644817	chr9:4644817:T:C	4.22044e-34	-1.30393e-09	-1.6743	7.18523e-23	-1.30393e-09	-1.63564	5.49326e-17	-1.30393e-09	-1.65983
4644856	chr9:4644856:T:A	4.44227e-35	-2.7685	-1.15715	5.08453e-24	-2.60078	-1.68327	4.74044e-18	-2.42396	-1.68584
4644941	chr9:4644941:A:G	4.44567e-35	-2.76867	-1.15622	5.09283e-24	-2.60138	-1.68104	4.75597e-18	-2.42225	-1.68429
4644978	chr9:4644978:T:A	4.18555e-35	-2.76309	-1.2221	5.2202e-24	-2.58492	-1.67279	4.91714e-18	-2.39622	-1.67699
4645008	chr9:4645008:G:C	2.63867e-35	-2.76401	-1.68254	4.66499e-24	-2.69047	-1.67969	4.63065e-18	-2.44436	-1.68888
4645205	chr9:4645205:C:T	7.49218e-34	-1.30393e-09	-1.10038	9.80268e-23	-1.30393e-09	-1.32501	7.39048e-17	-1.30393e-09	-1.36316
4645214	chr9:4645214:C:T	3.78126e-35	-2.77939	-1.30738	4.90477e-24	-2.66843	-1.65162	4.51613e-18	-2.50105	-1.65723
4645391	chr9:4645391:T:C	4.37152e-35	-2.65262	-1.28909	1.20881e-23	-2.37387	-1.04416	7.9401e-18	-2.56227	-1.03174
4645512	chr9:4645512:C:T	3.85261e-35	-2.77928	-1.28879	4.87739e-24	-2.66756	-1.65808	4.50283e-18	-2.49791	-1.66332
4645806	chr9:4645806:T:C	3.80017e-35	-2.77924	-1.30253	4.83399e-24	-2.6808	-1.65377	4.42251e-18	-2.51977	-1.65946
4645935	chr9:4645935:A:G	3.82005e-35	-2.77933	-1.29723	4.88259e-24	-2.66846	-1.65612	4.50009e-18	-2.50069	-1.66115
4645938	chr9:4645938:C:T	4.18265e-34	-1.30393e-09	-1.68329	6.81326e-23	-1.30393e-09	-1.6888	5.33529e-17	-1.30393e-09	-1.68901
4646315	chr9:4646315:C:A	4.32863e-34	-1.30393e-09	-1.64899	7.95148e-23	-1.30393e-09	-1.53431	6.23873e-17	-1.30393e-09	-1.53257
4646334	chr9:4646334:A:AC	4.28515e-34	-1.30393e-09	-1.65908	7.795e-23	-1.30393e-09	-1.55418	6.11521e-17	-1.30393e-09	-1.55257
4646577	chr9:4646577:C:G	8.32193e-35	-1.75856	-1.53936	2.51233e-23	-1.03375	-1.6527	1.12034e-17	-1.63117	-1.61855
4646589	chr9:4646589:A:G	4.16557e-34	-1.30393e-09	-1.68738	6.91788e-23	-1.30393e-09	-1.67356	5.36572e-17	-1.30393e-09	-1.68332
4646774	chr9:4646774:T:C	3.92955e-35	-2.7762	-1.27209	5.05998e-24	-2.62741	-1.66148	4.75851e-18	-2.43887	-1.66713
4646775	chr9:4646775:G:A	4.42929e-34	-1.30393e-09	-1.626	7.99261e-23	-1.30393e-09	-1.52915	6.23948e-17	-1.30393e-09	-1.53245
4647104	chr9:4647104:A:G	2.71879e-35	-2.72766	-1.68898	4.69489e-24	-2.70064	-1.66313	3.73416e-18	-2.68654	-1.66187
4647296	chr9:4647296:A:G	4.62867e-34	-1.30393e-09	-1.58197	7.03236e-23	-1.30393e-09	-1.65714	5.63814e-17	-1.30393e-09	-1.6338
4647307	chr9:4647307:C:T	3.99329e-35	-2.77686	-1.25534	4.67271e-24	-2.70116	-1.66735	4.21023e-18	-2.55601	-1.67241
4647367	chr9:4647367:G:A	4.89644e-34	-1.30393e-09	-1.52573	7.44854e-23	-1.30393e-09	-1.59965	5.71663e-17	-1.30393e-09	-1.61997
4647414	chr9:4647414:A:C	4.26338e-34	-1.30393e-09	-1.66417	6.80838e-23	-1.30393e-09	-1.68951	5.32784e-17	-1.30393e-09	-1.6904
4647524	chr9:4647524:G:A	2.68138e-35	-2.77896	-1.65153	6.31415e-24	-2.66425	-1.40321	5.72356e-18	-2.49218	-1.42917
4647542	chr9:4647542:A:C	4.23452e-34	-1.30393e-09	-1.67097	6.80042e-23	-1.30393e-09	-1.69068	5.33542e-17	-1.30393e-09	-1.68898
4648007	chr9:4648007:G:A	4.16138e-34	-1.30393e-09	-1.68839	6.84572e-23	-1.30393e-09	-1.68404	5.35989e-17	-1.30393e-09	-1.68441
4648081	chr9:4648081:C:A	4.68864e-35	-2.77784	-1.09384	4.84986e-24	-2.64292	-1.68838	4.54706e-18	-2.46148	-1.68997
4648101	chr9:4648101:T:C	7.08516e-35	-1.98939	-1.46942	1.46173e-23	-1.98644	-1.2416	9.66373e-18	-2.17883	-1.21873
4648145	chr9:4648145:G:T	4.25456e-35	-2.77924	-1.18959	4.73512e-24	-2.67877	-1.67647	4.35446e-18	-2.51392	-1.68081
4648205	chr9:4648205:C:T	4.35868e-35	-2.77926	-1.16539	4.71107e-24	-2.6808	-1.67954	4.33745e-18	-2.5147	-1.68394
4648426	chr9:4648426:A:G	4.40901e-34	-1.30393e-09	-1.63059	7.02566e-23	-1.30393e-09	-1.6581	5.49306e-17	-1.30393e-09	-1.65986
4648437	chr9:4648437:C:T	4.17187e-34	-1.30393e-09	-1.68587	7.33417e-23	-1.30393e-09	-1.61512	5.63927e-17	-1.30393e-09	-1.63359
4648527	chr9:4648527:C:T	7.99316e-35	-1.64777	-1.69046	1.2055e-23	-1.90508	-1.5157	7.85084e-18	-2.06654	-1.53877
4648578	chr9:4648578:T:C	4.45215e-34	-1.30393e-09	-1.62085	6.80147e-23	-1.30393e-09	-1.69053	5.32591e-17	-1.30393e-09	-1.69077
4648617	chr9:4648617:G:A	4.04663e-35	-2.45084	-1.5681	8.48154e-24	-2.1635	-1.60885	8.48342e-18	-1.90721	-1.62062
4648632	chr9:4648632:A:G	8.25876e-35	-1.6148	-1.69075	1.66814e-23	-1.47083	-1.62513	8.27243e-18	-1.92392	-1.62908
4648651	chr9:4648651:G:C	6.64438e-35	-1.83777	-1.68528	9.12271e-24	-2.11158	-1.5879	6.27775e-18	-2.22704	-1.60188
4648694	chr9:4648694:C:T	1.70234e-34	-2.58223	-7.1114e-10	4.05028e-23	-2.20888	-7.1114e-10	3.99441e-17	-1.97845	-7.1114e-10
4648786	chr9:4648786:C:T	1.16925e-34	-1.27893	-1.67894	2.70123e-23	-0.923064	-1.6909	1.20439e-17	-1.48696	-1.69042
4648876	chr9:4648876:T:C	7.16357e-35	-2.76684	-0.680969	5.27501e-24	-2.57197	-1.6753	5.11784e-18	-2.36671	-1.66649
4649468	chr9:4649468:C:T	5.12751e-34	-1.30393e-09	-1.47961	7.1608e-23	-1.30393e-09	-1.63904	5.77443e-17	-1.30393e-09	-1.60991
4650122	chr9:4650122:C:T	4.15095e-34	-1.30393e-09	-1.6909	6.92954e-23	-1.30393e-09	-1.67187	5.43217e-17	-1.30393e-09	-1.67101
4650152	chr9:4650152:C:T	1.53147e-34	-2.68801	-7.1114e-10	2.30179e-23	-2.77398	-7.1114e-10	1.97309e-17	-2.68375	-7.1114e-10
4650305	chr9:4650305:C:T	1.39028e-34	-1.29738	-1.48735	4.66794e-23	-0.451659	-1.61529	1.81802e-17	-1.18544	-1.58016
4650518	chr9:4650518:C:T	4.15095e-34	-1.30393e-09	-1.6909	6.92945e-23	-1.30393e-09	-1.67189	5.43214e-17	-1.30393e-09	-1.67102
4650667	chr9:4650667:T:C	4.16424e-34	-1.30393e-09	-1.6877	6.84246e-23	-1.30393e-09	-1.68452	5.36352e-17	-1.30393e-09	-1.68373
4650957	chr9:4650957:C:T	1.85481e-34	-0.922407	-1.57405	5.22266e-23	-0.451426	-1.50323	2.13122e-17	-1.13248	-1.47418
4650966	chr9:4650966:T:C	6.44517e-34	-1.30393e-09	-1.25091	1.02444e-22	-1.30393e-09	-1.28094	7.90327e-17	-1.30393e-09	-1.29607
4651336	chr9:4651336:T:G	4.32457e-34	-1.30393e-09	-1.64992	6.96073e-23	-1.30393e-09	-1.66738	5.56863e-17	-1.30393e-09	-1.6462
4651498	chr9:4651498:C:T	4.45234e-34	-1.30393e-09	-1.62081	6.79932e-23	-1.30393e-09	-1.69084	5.33169e-17	-1.30393e-09	-1.68968
4651591	chr9:4651591:C:G	1.76524e-34	-0.953599	-1.59235	4.90313e-23	-0.490517	-1.52728	2.0077e-17	-1.16574	-1.50062
4651724	chr9:4651724:A:G	4.26518e-34	-1.30393e-09	-1.66375	6.88066e-23	-1.30393e-09	-1.67895	5.34908e-17	-1.30393e-09	-1.68643
4651930	chr9:4651930:G:A	4.36353e-34	-1.30393e-09	-1.64095	6.81577e-23	-1.30393e-09	-1.68843	5.32543e-17	-1.30393e-09	-1.69086
4651950	chr9:4651950:G:A	4.32475e-34	-1.30393e-09	-1.64988	6.80298e-23	-1.30393e-09	-1.6903	5.32876e-17	-1.30393e-09	-1.69023
4652446	chr9:4652446:G:A	4.28642e-34	-1.30393e-09	-1.65878	7.38805e-23	-1.30393e-09	-1.6078	5.76373e-17	-1.30393e-09	-1.61177
4652749	chr9:4652749:C:G	4.32921e-34	-1.30393e-09	-1.64885	6.83241e-23	-1.30393e-09	-1.68599	5.32909e-17	-1.30393e-09	-1.69017
4652787	chr9:4652787:G:C	2.99746e-33	0.286116	-7.1114e-10	2.62824e-22	-0.338765	-7.1114e-10	1.12375e-16	-0.944095	-7.1114e-10
4652836	chr9:4652836:C:T	1.71694e-33	-0.271108	-7.1114e-10	1.61928e-22	-0.823102	-7.1114e-10	7.24578e-17	-1.38293	-7.1114e-10
4653058	chr9:4653058:T:C	4.27283e-34	-1.30393e-09	-1.66196	6.87189e-23	-1.30393e-09	-1.68023	5.34478e-17	-1.30393e-09	-1.68723
4653282	chr9:4653282:G:A	4.5459e-34	-1.30393e-09	-1.60001	7.05509e-23	-1.30393e-09	-1.65392	5.38576e-17	-1.30393e-09	-1.67959
4653401	chr9:4653401:A:G	4.18668e-34	-1.30393e-09	-1.68233	7.05757e-23	-1.30393e-09	-1.65357	5.44021e-17	-1.30393e-09	-1.66953
4653495	chr9:4653495:T:C	4.29827e-34	-1.30393e-09	-1.65602	6.85011e-23	-1.30393e-09	-1.6834	5.33557e-17	-1.30393e-09	-1.68895
4653888	chr9:4653888:G:A	4.47268e-34	-1.30393e-09	-1.61625	6.98444e-23	-1.30393e-09	-1.66398	5.35779e-17	-1.30393e-09	-1.6848
4653894	chr9:4653894:G:A	6.62778e-35	-2.43717	-1.08838	2.06669e-23	-2.05515	-0.826562	1.26004e-17	-2.31898	-0.813223
4654047	chr9:4654047:T:C	4.17177e-34	-1.30393e-09	-1.6859	6.83304e-23	-1.30393e-09	-1.6859	5.35405e-17	-1.30393e-09	-1.6855
4654193	chr9:4654193:T:A	4.22072e-34	-1.30393e-09	-1.67423	6.79986e-23	-1.30393e-09	-1.69076	5.32638e-17	-1.30393e-09	-1.69068
4654195	chr9:4654195:C:T	1.49241e-34	-1.10923	-1.60461	3.74529e-23	-0.754188	-1.53298	1.61551e-17	-1.37771	-1.50599
4654392	chr9:4654392:T:C	6.92994e-35	-2.5561	-0.924866	2.65014e-23	-2.14509	-0.487961	1.59007e-17	-2.39552	-0.504045
4654595	chr9:4654595:T:C	4.55296e-34	-1.30393e-09	-1.59846	6.9629e-23	-1.30393e-09	-1.66707	5.44069e-17	-1.30393e-09	-1.66944
4654655	chr9:4654655:C:A	3.2864e-35	-2.54154	-1.68549	1.16313e-23	-1.90976	-1.54679	6.30266e-18	-2.24665	-1.57831
4654730	chr9:4654730:G:A	6.27232e-35	-2.25954	-1.32114	1.4442e-23	-1.7723	-1.46781	1.42224e-17	-1.5277	-1.48341
4654774	chr9:4654774:G:A	5.90129e-35	-2.33757	-1.30408	1.31558e-23	-1.87749	-1.45589	1.30516e-17	-1.62469	-1.47233
4654775	chr9:4654775:C:T	3.21201e-35	-2.57565	-1.67428	1.13664e-23	-1.97746	-1.50213	6.2274e-18	-2.29924	-1.53773
4654786	chr9:4654786:G:A	4.801e-35	-2.43738	-1.41062	1.66627e-23	-1.96911	-1.12797	9.97963e-18	-2.25088	-1.11451
4654850	chr9:4654850:G:A	4.68799e-35	-2.42317	-1.44864	1.62598e-23	-1.94541	-1.17614	9.66272e-18	-2.23235	-1.16531
4654868	chr9:4654868:GC:G	3.26291e-35	-2.55183	-1.68237	1.15801e-23	-1.92976	-1.5312	6.28817e-18	-2.2625	-1.56476
4654963	chr9:4654963:T:C	8.81476e-35	-1.86906	-1.37134	2.91356e-23	-0.878016	-1.66027	2.64991e-17	-0.734813	-1.65401
4655094	chr9:4655094:A:G	4.37729e-34	-1.30393e-09	-1.63781	6.93143e-23	-1.30393e-09	-1.6716	5.34053e-17	-1.30393e-09	-1.68803
4655294	chr9:4655294:C:A	2.66517e-34	-2.13397	-7.1114e-10	3.37879e-23	-2.39015	-7.1114e-10	2.01488e-17	-2.66279	-7.1114e-10
4655323	chr9:4655323:A:G	1.93785e-31	4.4551	-7.1114e-10	2.79733e-21	2.02617	-7.1114e-10	1.14077e-15	1.37352	-7.1114e-10
4655425	chr9:4655425:C:T	3.08045e-35	-2.608	-1.68374	9.99545e-24	-2.07102	-1.5371	5.63037e-18	-2.36842	-1.56934
4655513	chr9:4655513:C:A	5.28169e-34	-1.44999	-7.1114e-10	5.65551e-23	-1.87504	-7.1114e-10	3.42688e-17	-2.1317	-7.1114e-10
4655515	chr9:4655515:A:G	5.13707e-34	-1.30393e-09	-1.47775	7.32503e-23	-1.30393e-09	-1.61637	6.02045e-17	-1.30393e-09	-1.56819
4655525	chr9:4655525:A:G	5.45754e-35	-2.55924	-1.16058	1.54499e-23	-2.26368	-0.908965	9.87124e-18	-2.47843	-0.897875
4655549	chr9:4655549:T:C	1.04701e-33	-0.765711	-7.1114e-10	9.47762e-23	-1.35873	-7.1114e-10	1.27474e-16	-0.818023	-7.1114e-10
4655551	chr9:4655551:T:C	5.11151e-34	-1.30393e-09	-1.48274	7.27048e-23	-1.30393e-09	-1.62384	5.95469e-17	-1.30393e-09	-1.57917
4655841	chr9:4655841:G:A	4.83177e-35	-2.35976	-1.48185	1.65271e-23	-1.8807	-1.22455	9.69382e-18	-2.18189	-1.21255
4655980	chr9:4655980:G:A	3.0998e-35	-2.60074	-1.68475	1.01253e-23	-2.05503	-1.54019	5.68941e-18	-2.35534	-1.57199
4655990	chr9:4655990:A:C	4.42647e-34	-1.30393e-09	-1.62663	6.93489e-23	-1.30393e-09	-1.6711	5.34164e-17	-1.30393e-09	-1.68782
4656139	chr9:4656139:G:A	3.17608e-35	-2.57553	-1.68564	1.06767e-23	-1.99765	-1.54453	5.91375e-18	-2.31278	-1.57587
4656194	chr9:4656194:T:A	3.05274e-35	-2.61172	-1.68906	9.65994e-24	-2.07611	-1.56615	5.47192e-18	-2.37142	-1.59489
4656237	chr9:4656237:C:G	3.12193e-35	-2.59109	-1.68728	1.01515e-23	-2.03823	-1.55439	5.69394e-18	-2.3418	-1.58473
4656478	chr9:4656478:AAGGAAGGAAGGAAGGAAGGAAGGAAGGG:A	4.41604e-34	-1.30393e-09	-1.62899	6.9109e-23	-1.30393e-09	-1.67457	5.40138e-17	-1.30393e-09	-1.6767
4656803	chr9:4656803:T:C	3.16709e-35	-2.58286	-1.68115	1.06562e-23	-2.02044	-1.52367	5.94148e-18	-2.32779	-1.55619
4656893	chr9:4656893:A:G	7.1175e-35	-2.49028	-0.963989	2.12885e-23	-2.16755	-0.684529	1.32901e-17	-2.40302	-0.67589
4657040	chr9:4657040:A:G	7.36557e-35	-2.12847	-1.29154	1.744e-23	-1.60649	-1.445	1.67942e-17	-1.38203	-1.46287
4657108	chr9:4657108:C:T	5.48075e-35	-2.54397	-1.17161	1.55554e-23	-2.24234	-0.923496	9.90549e-18	-2.46041	-0.912438
4657232	chr9:4657232:T:C	4.77556e-34	-1.30393e-09	-1.55072	7.03888e-23	-1.30393e-09	-1.65622	5.69066e-17	-1.30393e-09	-1.62452
4657357	chr9:4657357:C:A	1.31562e-34	-1.2902	-1.54972	3.68891e-23	-0.834445	-1.46789	1.56171e-17	-1.4817	-1.43587
4657604	chr9:4657604:C:T	1.65066e-33	-1.30393e-09	-0.310473	2.14209e-22	-1.30393e-09	-0.543297	1.8514e-16	-1.30393e-09	-0.444824
4657757	chr9:4657757:G:C	6.91275e-35	-2.12813	-1.35532	1.67435e-23	-1.59413	-1.49811	1.6018e-17	-1.37994	-1.51228
4657906	chr9:4657906:T:C	1.21316e-34	-1.37419	-1.54682	3.33981e-23	-0.935819	-1.46593	1.44649e-17	-1.56103	-1.43318
4657998	chr9:4657998:A:C	1.38893e-33	-0.483117	-7.1114e-10	8.43332e-23	-1.47547	-7.1114e-10	4.10195e-17	-1.95189	-7.1114e-10
4658331	chr9:4658331:A:G	6.30537e-34	-1.30393e-09	-1.27283	8.44577e-23	-1.30393e-09	-1.474	6.8603e-17	-1.30393e-09	-1.4376
4658369	chr9:4658369:A:G	3.06208e-35	-2.69787	-1.59986	6.61683e-24	-2.40848	-1.61216	6.60029e-18	-2.1733	-1.60552
4658489	chr9:4658489:T:C	5.44908e-35	-2.57693	-1.14445	1.53379e-23	-2.29239	-0.887534	9.87397e-18	-2.49931	-0.876718
4658545	chr9:4658545:A:G	5.5871e-35	-2.57188	-1.12448	1.5805e-23	-2.28445	-0.865477	1.01765e-17	-2.49327	-0.852593
4658662	chr9:4658662:G:A	3.02965e-35	-2.68803	-1.62034	6.90568e-24	-2.38744	-1.59047	6.94588e-18	-2.14562	-1.58216
4658811	chr9:4658811:G:A	3.08976e-35	-2.70595	-1.58278	6.39408e-24	-2.42749	-1.62739	6.33268e-18	-2.19766	-1.62256
4658850	chr9:4658850:G:A	3.03268e-35	-2.75499	-1.55238	4.85478e-24	-2.66343	-1.66686	4.6579e-18	-2.44942	-1.67795
4659111	chr9:4659111:T:C	2.99791e-35	-2.73318	-1.58573	6.03201e-24	-2.48808	-1.62509	5.83577e-18	-2.28176	-1.62017
4659372	chr9:4659372:T:C	4.31064e-34	-1.30393e-09	-1.65315	7.68421e-23	-1.30393e-09	-1.5685	5.99016e-17	-1.30393e-09	-1.57323
4659385	chr9:4659385:GACAA:G	2.83312e-33	-1.30393e-09	0.229727	3.25246e-22	-1.30393e-09	-0.125668	3.10717e-16	-1.30393e-09	0.0729466
4659418	chr9:4659418:T:C	3.17988e-35	-2.67306	-1.58692	6.82448e-24	-2.36389	-1.62585	6.88284e-18	-2.11522	-1.62169
4659449	chr9:4659449:T:C	3.13734e-35	-2.68955	-1.5839	6.589e-24	-2.39665	-1.6282	6.57366e-18	-2.15875	-1.62411
4659586	chr9:4659586:G:A	2.903e-35	-2.74705	-1.60403	4.84568e-24	-2.64769	-1.68447	4.73415e-18	-2.42162	-1.68951
4659697	chr9:4659697:C:A	4.32162e-34	-1.30393e-09	-1.65061	6.80128e-23	-1.30393e-09	-1.69056	5.36912e-17	-1.30393e-09	-1.68269
4660269	chr9:4660269:G:A	3.37297e-35	-2.644	-1.55703	6.39937e-24	-2.36462	-1.68944	6.61295e-18	-2.09438	-1.68252
4660284	chr9:4660284:G:A	5.53879e-34	-1.30393e-09	-1.40246	8.38844e-23	-1.30393e-09	-1.48081	6.68202e-17	-1.30393e-09	-1.46393
4660294	chr9:4660294:T:C	3.3768e-35	-2.62555	-1.57434	6.59827e-24	-2.33652	-1.68692	6.86915e-18	-2.06138	-1.67751
4660623	chr9:4660623:T:C	5.05429e-34	-1.30393e-09	-1.494	8.53151e-23	-1.30393e-09	-1.4639	6.39021e-17	-1.30393e-09	-1.50858
4660727	chr9:4660727:C:T	4.1516e-34	-1.30393e-09	-1.69074	6.80215e-23	-1.30393e-09	-1.69043	5.32565e-17	-1.30393e-09	-1.69082
4660757	chr9:4660757:A:G	7.7517e-34	-1.30393e-09	-1.06632	1.10529e-22	-1.30393e-09	-1.20497	8.83967e-17	-1.30393e-09	-1.1841
4660781	chr9:4660781:C:G	4.89489e-34	-1.30393e-09	-1.52605	8.26154e-23	-1.30393e-09	-1.49606	6.20098e-17	-1.30393e-09	-1.53864
4660984	chr9:4660984:C:G	4.1724e-34	-1.30393e-09	-1.68575	6.8486e-23	-1.30393e-09	-1.68362	5.35317e-17	-1.30393e-09	-1.68566
4661146	chr9:4661146:A:T	9.1815e-34	-2.68988	1.79284	5.57166e-23	-2.39028	0.500305	3.92203e-17	-2.53551	0.538766
4661147	chr9:4661147:A:T	1.05539e-33	-1.30393e-09	-0.757737	1.40557e-22	-1.30393e-09	-0.964641	9.86715e-17	-1.30393e-09	-1.07414
4661172	chr9:4661172:T:C	1.80198e-33	-0.222766	-7.1114e-10	1.70268e-22	-0.772876	-7.1114e-10	7.96992e-17	-1.28768	-7.1114e-10
4661437	chr9:4661437:C:T	3.04859e-35	-2.69471	-1.60743	4.48812e-24	-2.75463	-1.65419	3.47018e-18	-2.75234	-1.66939
4661853	chr9:4661853:C:T	5.08872e-34	-0.816636	-0.670574	8.8359e-23	0.18593	-1.61477	1.27973e-16	0.801744	-1.61586
4662065	chr9:4662065:G:A	5.56885e-33	2.45492	-1.54938	5.23331e-21	4.29221	-1.63966	3.94141e-16	1.93448	-1.62371
4662235	chr9:4662235:T:TCCA	7.05719e-34	-1.30393e-09	-1.16019	1.53711e-22	-1.30393e-09	-0.87518	1.25068e-16	-1.30393e-09	-0.837075
4662286	chr9:4662286:G:C	7.84237e-29	9.79365	0.66458	2.80215e-19	7.38799	-0.754931	1.5848e-14	4.69337	-0.688509
4662394	chr9:4662394:A:G	2.62151e-35	-2.76347	-1.6896	4.66796e-24	-2.68071	-1.68882	4.52835e-18	-2.46481	-1.69077
4662398	chr9:4662398:T:C	5.41669e-34	-1.30393e-09	-1.42475	1.09043e-22	-1.30393e-09	-1.21851	8.54093e-17	-1.30393e-09	-1.21848
4663679	chr9:4663679:C:T	5.04274e-34	-1.49629	-7.1114e-10	9.28308e-23	-1.37947	-7.1114e-10	5.977e-17	-1.57543	-7.1114e-10
4663893	chr9:4663893:G:A	2.16324e-33	-1.30393e-09	-0.040045	5.30635e-22	-1.30393e-09	0.363823	4.60285e-16	-1.30393e-09	0.465911
4663901	chr9:4663901:G:A	4.37185e-34	-1.30393e-09	-1.63905	6.82105e-23	-1.30393e-09	-1.68765	5.33688e-17	-1.30393e-09	-1.68871
4664260	chr9:4664260:G:C	7.88908e-34	-1.30393e-09	-1.04876	9.57893e-23	-1.30393e-09	-1.3481	8.46994e-17	-1.30393e-09	-1.22683
4664347	chr9:4664347:A:T	5.60014e-34	-1.30393e-09	-1.39144	7.86481e-23	-1.30393e-09	-1.54527	6.63281e-17	-1.30393e-09	-1.47132
4664457	chr9:4664457:T:C	2.23627e-33	-1.30393e-09	-0.00684392	5.50633e-22	-1.30393e-09	0.400818	4.78229e-16	-1.30393e-09	0.504154
4664749	chr9:4664749:C:T	1.86948e-31	6.10509	-1.68591	9.64963e-21	4.9453	-1.68087	3.67634e-16	1.92052	-1.67936
4664852	chr9:4664852:A:G	5.50209e-33	0.425435	0.468043	1.38472e-21	0.994834	0.328167	3.41632e-16	-0.123191	0.29099
4665390	chr9:4665390:G:A	7.94371e-34	-1.30393e-09	-1.04186	1.07216e-22	-1.30393e-09	-1.2354	9.23598e-17	-1.30393e-09	-1.14024
4665687	chr9:4665687:C:T	5.47619e-34	-1.30393e-09	-1.41383	1.08619e-22	-1.30393e-09	-1.2224	8.86686e-17	-1.30393e-09	-1.18103
4666643	chr9:4666643:C:T	4.49049e-34	-1.30393e-09	-1.61227	8.36272e-23	-1.30393e-09	-1.48388	6.76695e-17	-1.30393e-09	-1.4513
4666733	chr9:4666733:T:TA	1.31195e-33	-1.30393e-09	-0.540136	2.85447e-22	-1.30393e-09	-0.256194	2.35316e-16	-1.30393e-09	-0.205006
4666964	chr9:4666964:A:G	2.93535e-33	-1.30393e-09	0.265177	5.07247e-22	-1.30393e-09	0.318747	4.59824e-16	-1.30393e-09	0.46491
4667150	chr9:4667150:G:C	6.02281e-34	-1.30393e-09	-1.31868	1.32891e-22	-1.30393e-09	-1.02072	1.07893e-16	-1.30393e-09	-0.984791
4667662	chr9:4667662:C:T	4.15909e-34	-1.30393e-09	-1.68894	6.91989e-23	-1.30393e-09	-1.67327	5.43289e-17	-1.30393e-09	-1.67088
4667712	chr9:4667712:C:T	2.5583e-34	-0.837897	-1.337	6.54633e-23	-0.344552	-1.38421	2.25125e-17	-1.06864	-1.48322
4668333	chr9:4668333:T:G	4.23064e-34	-1.30393e-09	-1.67188	6.9751e-23	-1.30393e-09	-1.66532	5.52892e-17	-1.30393e-09	-1.65336
4669084	chr9:4669084:T:C	1.03155e-33	-1.30393e-09	-0.780588	2.41405e-22	-1.30393e-09	-0.423776	2.2331e-16	-1.30393e-09	-0.257372
4669262	chr9:4669262:T:C	1.21326e-33	-1.30393e-09	-0.618343	2.06904e-22	-1.30393e-09	-0.577995	1.83382e-16	-1.30393e-09	-0.454361
4669506	chr9:4669506:T:C	8.85624e-34	-1.30393e-09	-0.933114	2.01457e-22	-1.30393e-09	-0.604674	1.83813e-16	-1.30393e-09	-0.452016
4669547	chr9:4669547:T:C	1.05393e-30	4.66664	1.48199	3.0202e-19	4.96732	1.74068	9.33717e-15	1.93423	1.54159
4669797	chr9:4669797:A:G	5.3295e-33	-1.30393e-09	0.861607	5.71967e-22	-1.30393e-09	0.43883	6.52388e-16	-1.30393e-09	0.814704
4669917	chr9:4669917:G:A	4.19064e-34	-1.30393e-09	-1.68138	6.83666e-23	-1.30393e-09	-1.68537	5.36576e-17	-1.30393e-09	-1.68331
4669958	chr9:4669958:A:G	4.36461e-34	-1.30393e-09	-1.64071	7.22354e-23	-1.30393e-09	-1.63032	5.75713e-17	-1.30393e-09	-1.61291
4670137	chr9:4670137:A:G	4.18987e-34	-1.30393e-09	-1.68157	6.83765e-23	-1.30393e-09	-1.68522	5.36666e-17	-1.30393e-09	-1.68314
4670250	chr9:4670250:C:T	1.38977e-33	0.599993	-1.08251	3.2651e-22	1.55304	-1.67484	3.30971e-17	-0.521795	-1.64469
4670338	chr9:4670338:G:A	8.11821e-34	-1.82121	0.801084	5.66848e-23	-1.55938	-0.313368	2.68304e-17	-2.21472	-0.161682
4670525	chr9:4670525:A:G	2.25766e-34	-1.21124	-1.08866	3.43871e-23	-0.73354	-1.63903	1.35888e-17	-1.4306	-1.62609
4670562	chr9:4670562:T:A	4.63088e-34	-1.30393e-09	-1.58149	8.99332e-23	-1.30393e-09	-1.41118	7.04276e-17	-1.30393e-09	-1.41135
4670573	chr9:4670573:C:T	1.97687e-34	-1.39449	-1.03823	2.48756e-23	-1.03785	-1.65851	1.05807e-17	-1.65617	-1.65073
4670642	chr9:4670642:G:A	3.109e-34	-1.47913	-0.500804	3.25973e-23	-0.949108	-1.47691	1.28392e-17	-1.61858	-1.49486
4670865	chr9:4670865:G:A	4.16606e-34	-1.30393e-09	-1.68727	6.88258e-23	-1.30393e-09	-1.67867	5.40616e-17	-1.30393e-09	-1.67581
4670982	chr9:4670982:CT:C	7.61281e-34	-1.8865	0.802091	5.10874e-23	-1.64228	-0.334437	2.44368e-17	-2.28739	-0.182455
4671022	chr9:4671022:A:G	3.99928e-34	-1.86376	0.135635	3.26256e-23	-1.60167	-0.823482	1.49888e-17	-2.26339	-0.695243
4671274	chr9:4671274:C:G	5.21699e-34	-1.30393e-09	-1.46231	1.02413e-22	-1.30393e-09	-1.28124	8.1529e-17	-1.30393e-09	-1.26498
4671409	chr9:4671409:C:A	5.25305e-34	-1.5627	0.107275	3.89451e-23	-1.08293	-1.16517	1.55703e-17	-1.72583	-1.19473
4671929	chr9:4671929:A:G	4.27152e-34	-1.30393e-09	-1.66227	7.28238e-23	-1.30393e-09	-1.62221	5.46183e-17	-1.30393e-09	-1.66557
4671957	chr9:4671957:G:A	3.11368e-34	-1.41875	-0.559681	3.23801e-23	-1.08948	-1.34322	1.15138e-17	-1.91875	-1.30364
4672008	chr9:4672008:A:G	1.19431e-32	-1.30393e-09	1.66851	4.57353e-21	-1.30393e-09	2.51779	4.96795e-15	-1.30393e-09	2.84483
4672381	chr9:4672381:T:C	1.4606e-34	-1.57315	-1.16224	2.10985e-23	-1.22715	-1.6339	7.81625e-18	-1.99719	-1.61254
4672480	chr9:4672480:G:A	2.42107e-34	-1.51307	-0.716961	2.70263e-23	-1.17561	-1.43783	1.00678e-17	-1.95756	-1.39904
4672712	chr9:4672712:T:C	1.6314e-34	-1.5254	-1.0994	2.27265e-23	-1.17196	-1.61476	8.29641e-18	-1.95738	-1.59274
4672878	chr9:4672878:C:T	2.46283e-34	-1.42294	-0.789983	2.89686e-23	-1.07355	-1.47049	1.04946e-17	-1.88444	-1.43063
4672996	chr9:4672996:G:T	3.84623e-33	0.117172	0.41827	3.11638e-23	-1.35637	-1.11462	2.12367e-17	-1.57082	-1.03938
4673221	chr9:4673221:T:C	5.03529e-34	-1.30393e-09	-1.49776	9.40244e-23	-1.30393e-09	-1.3667	7.24969e-17	-1.30393e-09	-1.38239
4673641	chr9:4673641:T:A	2.40147e-34	-1.48665	-0.751506	2.73901e-23	-1.14284	-1.45723	1.00855e-17	-1.93306	-1.42178
4673780	chr9:4673780:C:T	2.49703e-34	-1.48233	-0.716806	2.80632e-23	-1.1362	-1.43959	1.03266e-17	-1.92807	-1.40314
4673941	chr9:4673941:G:A	2.85692e-34	-1.36257	-0.701926	3.21392e-23	-1.00872	-1.43146	1.1109e-17	-1.86434	-1.39383
4674192	chr9:4674192:C:T	1.15461e-32	-1.30393e-09	1.6347	4.26582e-21	-1.30393e-09	2.44814	4.62347e-15	-1.30393e-09	2.77296
4674193	chr9:4674193:T:C	2.32183e-34	-1.50702	-0.764862	2.66446e-23	-1.16379	-1.46388	9.85362e-18	-1.94898	-1.42912
4674408	chr9:4674408:A:C	1.77047e-34	-1.53422	-1.00877	2.30301e-23	-1.19896	-1.57449	8.5579e-18	-1.97452	-1.54456
4674695	chr9:4674695:A:G	2.05418e-34	-1.39165	-1.00271	2.77321e-23	-1.03096	-1.5567	9.76742e-18	-1.85325	-1.53363
4674722	chr9:4674722:T:C	1.71377e-34	-1.52368	-1.05186	2.29241e-23	-1.18639	-1.59167	8.47297e-18	-1.96544	-1.56361
4674736	chr9:4674736:C:A	1.53006e-34	-1.65939	-1.02954	1.94821e-23	-1.35819	-1.58257	7.59803e-18	-2.08439	-1.55366
4675543	chr9:4675543:C:T	1.70776e-34	-1.69179	-0.887269	1.99681e-23	-1.39575	-1.52036	7.9426e-18	-2.11046	-1.48323
4675844	chr9:4675844:G:A	9.81659e-34	-1.30393e-09	-0.830163	2.2621e-22	-1.30393e-09	-0.488789	2.09539e-16	-1.30393e-09	-0.321027
4676012	chr9:4676012:G:C	1.76198e-34	-1.60297	-0.944833	2.13484e-23	-1.30254	-1.54673	8.04204e-18	-2.06839	-1.51287
4676124	chr9:4676124:G:A	2.87099e-33	-1.30393e-09	0.243006	2.51094e-22	-1.30393e-09	-0.384423	2.42835e-16	-1.30393e-09	-0.173553
4676155	chr9:4676155:C:T	5.25347e-34	-1.45535	-7.1114e-10	1.30771e-22	-1.0368	-7.1114e-10	5.49406e-17	-1.65968	-7.1114e-10
4676266	chr9:4676266:G:T	1.53913e-34	-1.66259	-1.02043	1.97681e-23	-1.34701	-1.57917	7.69377e-18	-2.0761	-1.54943
4676745	chr9:4676745:G:C	1.03317e-33	-1.89519	1.11617	3.35481e-23	-1.04093	-1.35634	2.49266e-17	-1.15499	-1.29501
4676903	chr9:4676903:T:C	7.13864e-34	-1.30393e-09	-1.14871	9.45638e-23	-1.30393e-09	-1.36098	8.64668e-17	-1.30393e-09	-1.20618
4677100	chr9:4677100:G:A	4.20177e-34	-1.30393e-09	-1.67873	6.82637e-23	-1.30393e-09	-1.68687	5.35581e-17	-1.30393e-09	-1.68517
4677218	chr9:4677218:C:A	1.65037e-34	-1.57306	-1.04018	2.13655e-23	-1.26125	-1.58723	7.89948e-18	-2.04125	-1.55789
4677453	chr9:4677453:T:C	1.96919e-34	-1.51122	-0.925392	2.45276e-23	-1.17065	-1.53981	9.10828e-18	-1.95153	-1.50522
4677703	chr9:4677703:G:A	6.9667e-34	-1.30393e-09	-1.17309	1.34242e-22	-1.30393e-09	-1.01061	1.28899e-16	-1.30393e-09	-0.806907
4677903	chr9:4677903:A:G	4.23253e-34	-1.30393e-09	-1.67144	6.80271e-23	-1.30393e-09	-1.69034	5.36605e-17	-1.30393e-09	-1.68326
4678160	chr9:4678160:C:A	5.01248e-34	-1.30393e-09	-1.5023	9.71268e-23	-1.30393e-09	-1.33423	7.73095e-17	-1.30393e-09	-1.31812
4678162	chr9:4678162:T:C	1.02846e-33	-1.30393e-09	-0.783585	1.93036e-22	-1.30393e-09	-0.647376	1.74204e-16	-1.30393e-09	-0.50571
4678409	chr9:4678409:G:C	9.46438e-34	-1.30393e-09	-0.866701	2.20291e-22	-1.30393e-09	-0.515302	2.04087e-16	-1.30393e-09	-0.34739
4678475	chr9:4678475:A:C	1.01857e-34	-2.46541	-0.63043	5.75495e-24	-2.71307	-1.44712	5.56758e-18	-2.54447	-1.40451
4678483	chr9:4678483:T:A	6.50915e-35	-2.67241	-0.871202	4.69893e-24	-2.77582	-1.5871	4.0147e-18	-2.72182	-1.55415
4678519	chr9:4678519:A:C	5.35127e-35	-2.65535	-1.08414	4.38509e-24	-2.77765	-1.6544	3.7761e-18	-2.70282	-1.63442
4678600	chr9:4678600:CTT:C	4.80679e-34	-1.30393e-09	-1.54421	9.15346e-23	-1.30393e-09	-1.39353	7.2774e-17	-1.30393e-09	-1.37858
4678720	chr9:4678720:T:A	8.08305e-35	-2.50194	-0.825112	5.01594e-24	-2.75165	-1.54598	4.50584e-18	-2.64833	-1.51223
4678754	chr9:4678754:A:G	8.32405e-35	-2.48274	-0.814931	5.07191e-24	-2.74502	-1.54151	4.59623e-18	-2.63347	-1.50723
4678805	chr9:4678805:C:T	8.388e-35	-2.52212	-0.767898	5.11387e-24	-2.75692	-1.52138	4.57566e-18	-2.6596	-1.48559
4679060	chr9:4679060:C:T	7.91746e-34	-1.30393e-09	-1.04517	1.45429e-22	-1.30393e-09	-0.930564	9.53788e-17	-1.30393e-09	-1.10808
4679078	chr9:4679078:C:G	5.82445e-33	1.65199	-0.70158	7.82727e-22	1.46709	-0.714559	3.79399e-15	3.04197	-0.466732
4679185	chr9:4679185:G:A	7.50519e-34	-1.30393e-09	-1.09864	1.66145e-22	-1.30393e-09	-0.797393	1.46511e-16	-1.30393e-09	-0.678836
4679363	chr9:4679363:C:A	6.02695e-34	-1.30393e-09	-1.318	8.41244e-23	-1.30393e-09	-1.47795	6.6031e-17	-1.30393e-09	-1.47581
4679906	chr9:4679906:A:G	3.36498e-35	-2.77071	-1.43269	5.38113e-24	-2.61764	-1.60972	3.84008e-18	-2.744	-1.57644
4680014	chr9:4680014:A:G	1.46967e-34	-2.76613	0.0369295	1.11753e-23	-2.69385	-0.802699	8.6716e-18	-2.77071	-0.735172
4680319	chr9:4680319:A:G	9.80306e-34	-1.30393e-09	-0.831541	1.26407e-22	-1.30393e-09	-1.07074	9.3108e-17	-1.30393e-09	-1.13217
4680407	chr9:4680407:T:C	4.06282e-35	-2.75348	-1.26146	5.38318e-24	-2.54977	-1.6772	3.65316e-18	-2.71113	-1.65921
4680653	chr9:4680653:G:A	6.21594e-35	-1.89897	-1.69073	7.64751e-24	-2.21924	-1.65663	4.33777e-18	-2.56456	-1.63401
4680694	chr9:4680694:C:T	4.27567e-34	-1.30393e-09	-1.6613	6.79892e-23	-1.30393e-09	-1.6909	5.3272e-17	-1.30393e-09	-1.69052
4681016	chr9:4681016:G:A	7.77236e-34	-1.30393e-09	-1.06366	1.68143e-22	-1.30393e-09	-0.785434	1.3332e-16	-1.30393e-09	-0.77318
4681173	chr9:4681173:G:C	1.17339e-33	0.0398041	-0.691557	2.35349e-22	0.183336	-0.632518	7.5264e-17	-1.03647	-0.308465
4681991	chr9:4681991:C:T	9.28883e-34	-1.30393e-09	-0.885423	2.52352e-22	-1.30393e-09	-0.379425	2.34133e-16	-1.30393e-09	-0.210045
4682029	chr9:4682029:A:T	5.1113e-35	-2.60626	-1.17911	8.68268e-24	-2.05868	-1.69024	5.73962e-18	-2.2355	-1.68304
4682481	chr9:4682481:C:G	1.14018e-33	-1.30393e-09	-0.680468	3.02706e-22	-1.30393e-09	-0.197488	3.25062e-16	-1.30393e-09	0.118082
4682696	chr9:4682696:C:T	1.17808e-33	-0.647769	-7.1114e-10	2.18353e-22	-0.524136	-7.1114e-10	7.48473e-17	-1.35048	-7.1114e-10
4683042	chr9:4683042:A:G	5.5094e-34	-1.30393e-09	-1.40778	7.68713e-23	-1.30393e-09	-1.56812	6.30432e-17	-1.30393e-09	-1.52211
4683295	chr9:4683295:C:G	2.77243e-34	-2.7668	0.672284	2.05295e-23	-2.6029	-0.285494	1.81727e-17	-2.72881	-0.0372047
4684314	chr9:4684314:G:T	6.39338e-34	-1.30393e-09	-1.25897	8.96392e-23	-1.30393e-09	-1.41446	6.25109e-17	-1.30393e-09	-1.53059
4684397	chr9:4684397:G:T	3.88938e-33	-2.24029	2.78689	8.58984e-23	-2.65038	1.19329	8.88394e-17	-2.74132	1.56222
4684770	chr9:4684770:A:G	6.99931e-34	-2.76756	1.59914	4.18983e-23	-2.61052	0.43551	3.84506e-17	-2.73033	0.713774
4685299	chr9:4685299:T:G	7.43173e-34	-1.30393e-09	-1.10848	1.36679e-22	-1.30393e-09	-0.992619	9.00542e-17	-1.30393e-09	-1.16552
4685340	chr9:4685340:T:C	5.58903e-35	-2.59479	-1.10123	8.95087e-24	-2.0283	-1.6902	5.85427e-18	-2.20927	-1.68949
4686064	chr9:4686064:C:T	4.78305e-34	-1.30393e-09	-1.54916	6.99564e-23	-1.30393e-09	-1.66238	5.47336e-17	-1.30393e-09	-1.66346
4686097	chr9:4686097:G:A	1.62856e-33	-1.30393e-09	-0.323956	4.64139e-22	-1.30393e-09	0.229934	5.11446e-16	-1.30393e-09	0.571307
4686793	chr9:4686793:C:G	6.33635e-34	-1.30393e-09	-1.26793	1.13336e-22	-1.30393e-09	-1.1799	1.05676e-16	-1.30393e-09	-1.00556
4687248	chr9:4687248:T:C	2.83603e-34	-2.07183	-7.1114e-10	5.67265e-23	-1.87201	-7.1114e-10	4.0742e-17	-1.95868	-7.1114e-10
4687402	chr9:4687402:G:A	1.50911e-33	-1.30393e-09	-0.400131	4.24452e-22	-1.30393e-09	0.140549	4.62708e-16	-1.30393e-09	0.471162
4687511	chr9:4687511:T:A	7.95063e-33	-1.30393e-09	1.2616	8.272e-22	-1.30393e-09	0.807796	9.62135e-16	-1.30393e-09	1.20322
4687687	chr9:4687687:A:T	5.40218e-34	-1.30393e-09	-1.42743	7.35963e-23	-1.30393e-09	-1.61166	5.76006e-17	-1.30393e-09	-1.6124
4688022	chr9:4688022:G:C	4.23727e-34	-1.30393e-09	-1.67032	7.49802e-23	-1.30393e-09	-1.59303	5.98944e-17	-1.30393e-09	-1.57335
4688123	chr9:4688123:C:T	3.98209e-33	0.570155	-7.1114e-10	4.09332e-22	0.104277	-7.1114e-10	5.05138e-16	0.558897	-7.1114e-10
4688293	chr9:4688293:C:T	2.26671e-34	-1.13792	-1.15798	2.65442e-23	-1.28935	-1.34209	7.59845e-18	-2.31913	-1.31886
4688412	chr9:4688412:A:G	2.53324e-33	-1.12373	1.24158	8.0627e-23	-1.34129	-0.179132	2.53969e-17	-2.35944	-0.0718633
4688433	chr9:4688433:T:C	7.84783e-34	-1.054	-7.1114e-10	2.42118e-22	-0.420827	-7.1114e-10	8.56584e-17	-1.21557	-7.1114e-10
4688508	chr9:4688508:C:T	4.55208e-34	-1.30393e-09	-1.59865	7.87655e-23	-1.30393e-09	-1.54378	5.76979e-17	-1.30393e-09	-1.61071
4688963	chr9:4688963:T:C	2.98889e-33	0.283252	-7.1114e-10	1.42453e-22	-0.951242	-7.1114e-10	7.07803e-17	-1.40635	-7.1114e-10
4689079	chr9:4689079:T:C	1.29375e-33	-1.30393e-09	-0.554109	3.5373e-22	-1.30393e-09	-0.041718	3.85091e-16	-1.30393e-09	0.287544
4689113	chr9:4689113:A:G	8.89573e-33	-1.30393e-09	1.37392	9.17795e-22	-1.30393e-09	0.911723	1.07674e-15	-1.30393e-09	1.31576
4689525	chr9:4689525:G:T	6.31297e-34	-1.30393e-09	-1.27163	1.14731e-22	-1.30393e-09	-1.16766	7.73082e-17	-1.30393e-09	-1.31813
4689614	chr9:4689614:G:A	4.54373e-35	-2.67729	-1.22578	7.42189e-24	-2.21856	-1.68725	5.05809e-18	-2.36925	-1.67569
4690133	chr9:4690133:C:T	1.17962e-33	-1.30393e-09	-0.646459	4.96732e-22	-1.30393e-09	0.297799	3.00773e-16	-1.30393e-09	0.0404214
4690399	chr9:4690399:T:C	1.94169e-34	-1.50219	-0.948482	5.09878e-24	-2.77769	-1.50356	3.92069e-18	-2.76939	-1.53027
4690475	chr9:4690475:A:G	4.33684e-34	-1.30393e-09	-1.64709	6.8241e-23	-1.30393e-09	-1.68721	5.43745e-17	-1.30393e-09	-1.67004
4690923	chr9:4690923:A:G	9.59557e-34	-1.30393e-09	-0.852935	2.62179e-22	-1.30393e-09	-0.341225	2.43242e-16	-1.30393e-09	-0.171879
4691125	chr9:4691125:A:G	6.11647e-33	-1.30393e-09	0.999334	4.72874e-22	-1.30393e-09	0.248577	4.71348e-16	-1.30393e-09	0.489661
4691570	chr9:4691570:C:T	1.59992e-33	-2.37637	2.03467	4.4016e-22	-2.13735	2.31423	2.20045e-16	-2.55377	2.28166
4691765	chr9:4691765:A:G	2.74168e-34	-1.09824	-1.00743	3.17084e-23	-1.23469	-1.21898	8.83082e-18	-2.29337	-1.19432
4692015	chr9:4692015:A:G	4.81799e-34	-1.30393e-09	-1.54188	7.72635e-23	-1.30393e-09	-1.56303	6.00923e-17	-1.30393e-09	-1.57005
4692185	chr9:4692185:TATCA:T	2.51712e-34	-1.13684	-1.05429	2.91724e-23	-1.27666	-1.26037	8.22283e-18	-2.31743	-1.24159
4692233	chr9:4692233:T:C	1.37099e-34	-1.35137	-1.44733	7.22728e-24	-2.2437	-1.68869	1.20749e-17	-1.49769	-1.67711
4692589	chr9:4692589:A:T	3.63566e-35	-2.69706	-1.42897	1.09119e-23	-2.5851	-0.935303	6.97696e-18	-2.70643	-1.01689
4692677	chr9:4692677:C:T	6.34587e-33	-1.88742	2.92357	1.14755e-22	-2.45892	1.29147	1.12158e-16	-2.61274	1.66672
4693006	chr9:4693006:T:C	6.52695e-34	-1.30393e-09	-1.2383	1.18811e-22	-1.30393e-09	-1.13272	7.94852e-17	-1.30393e-09	-1.29036
4693084	chr9:4693084:A:T	5.21606e-34	-1.30393e-09	-1.46249	9.44937e-23	-1.30393e-09	-1.36172	6.54589e-17	-1.30393e-09	-1.48451
4693092	chr9:4693092:C:G	4.75235e-35	-2.64993	-1.20825	4.39842e-24	-2.74145	-1.68756	3.58481e-18	-2.70698	-1.68225
4693171	chr9:4693171:A:G	2.76702e-35	-2.70815	-1.6909	6.23881e-24	-2.54585	-1.53361	4.01371e-18	-2.68322	-1.593
4693296	chr9:4693296:C:T	4.7686e-34	-1.30393e-09	-1.55218	7.65685e-23	-1.30393e-09	-1.57206	5.93337e-17	-1.30393e-09	-1.58276
4693368	chr9:4693368:A:G	3.49536e-33	-2.06492	2.50471	7.45637e-23	-2.56089	0.962292	7.42017e-17	-2.68305	1.3239
4693389	chr9:4693389:G:A	6.01401e-34	-1.30393e-09	-1.32014	1.21469e-22	-1.30393e-09	-1.11059	1.24006e-16	-1.30393e-09	-0.845601
4693462	chr9:4693462:T:A	7.08915e-34	-1.30393e-09	-1.15567	1.29966e-22	-1.30393e-09	-1.04298	8.59503e-17	-1.30393e-09	-1.21217
4693755	chr9:4693755:G:A	5.60895e-33	0.912712	-7.1114e-10	7.38721e-22	0.69467	-7.1114e-10	3.34855e-16	0.147762	-7.1114e-10
4694217	chr9:4694217:CTACAAGTG:C	4.57868e-34	-1.30393e-09	-1.59283	6.84242e-23	-1.30393e-09	-1.68452	5.36531e-17	-1.30393e-09	-1.68339
4694724	chr9:4694724:A:C	7.40302e-34	-1.30393e-09	-1.11235	1.87307e-22	-1.30393e-09	-0.677502	1.71282e-16	-1.30393e-09	-0.522621
4694725	chr9:4694725:A:C	7.14203e-34	-1.30393e-09	-1.14824	1.78403e-22	-1.30393e-09	-0.726204	1.62438e-16	-1.30393e-09	-0.575638
4694744	chr9:4694744:G:A	9.8882e-34	-1.30393e-09	-0.822894	2.17528e-22	-1.30393e-09	-0.527924	1.66985e-16	-1.30393e-09	-0.548031
4694997	chr9:4694997:A:G	1.3415e-33	-1.30393e-09	-0.517861	3.66042e-22	-1.30393e-09	-0.00750275	4.01515e-16	-1.30393e-09	0.329311
4695291	chr9:4695291:G:C	1.75244e-34	-2.62631	0.0730829	4.83306e-24	-2.74395	-1.59082	4.01273e-18	-2.71001	-1.56645
4695330	chr9:4695330:C:T	9.53663e-32	3.74607	-7.1114e-10	1.10009e-21	1.0929	-7.1114e-10	4.44476e-16	0.430961	-7.1114e-10
4695548	chr9:4695548:C:T	9.02486e-34	-2.77935	1.8651	5.26317e-23	-2.67516	0.728232	4.59038e-17	-2.76519	0.925802
4695575	chr9:4695575:C:T	4.72548e-34	-1.30393e-09	-1.56127	7.27205e-23	-1.30393e-09	-1.62363	5.485e-17	-1.30393e-09	-1.66133
4695652	chr9:4695652:G:A	2.14156e-34	-2.77444	0.421739	1.21459e-23	-2.56637	-0.846892	8.44048e-18	-2.71086	-0.82204
4695672	chr9:4695672:T:G	4.64496e-34	-1.30393e-09	-1.57845	6.87929e-23	-1.30393e-09	-1.67915	5.39165e-17	-1.30393e-09	-1.6785
4696897	chr9:4696897:C:G	2.83126e-34	-2.77898	0.705468	1.96984e-23	-2.67039	-0.259324	1.81833e-17	-2.76176	-0.00367742
4696919	chr9:4696919:C:T	1.13542e-34	-2.77465	-0.212586	8.2311e-24	-2.56184	-1.24049	5.69425e-18	-2.70873	-1.21775
4697250	chr9:4697250:T:C	9.65317e-33	-1.30393e-09	1.45564	7.43749e-22	-1.30393e-09	0.701453	4.91287e-16	-1.30393e-09	0.531094
4697360	chr9:4697360:T:C	7.78342e-34	-1.30393e-09	-1.06224	1.46061e-22	-1.30393e-09	-0.926224	9.76351e-17	-1.30393e-09	-1.0847
4697450	chr9:4697450:C:T	5.1746e-34	-1.30393e-09	-1.47047	8.02954e-23	-1.30393e-09	-1.52454	5.67839e-17	-1.30393e-09	-1.62668
4697492	chr9:4697492:C:G	8.95164e-34	-1.30393e-09	-0.922399	1.94637e-22	-1.30393e-09	-0.639114	1.52246e-16	-1.30393e-09	-0.640437
4697652	chr9:4697652:TAA:T	9.22271e-34	-1.30393e-09	-0.892567	2.49117e-22	-1.30393e-09	-0.39233	2.33695e-16	-1.30393e-09	-0.211918
4698017	chr9:4698017:T:G	1.03159e-33	-1.30393e-09	-0.780548	2.94122e-22	-1.30393e-09	-0.226257	2.74369e-16	-1.30393e-09	-0.0514612
4698043	chr9:4698043:A:C	6.77707e-34	-1.30393e-09	-1.20069	1.21964e-22	-1.30393e-09	-1.10652	1.15014e-16	-1.30393e-09	-0.920883
4698162	chr9:4698162:C:T	1.51404e-33	-1.30393e-09	-0.396872	4.64935e-22	-1.30393e-09	0.231647	4.45724e-16	-1.30393e-09	0.433764
4698416	chr9:4698416:G:A	2.27515e-32	-2.13735	4.45033	3.03877e-22	-2.59304	2.39942	3.73913e-16	-2.71318	2.97127
4699175	chr9:4699175:T:G	4.79812e-34	-2.17637	0.630359	1.01022e-23	-2.67094	-0.926555	8.23499e-18	-2.75479	-0.802755
4699273	chr9:4699273:G:T	3.9651e-35	-2.6604	-1.37889	8.07197e-24	-2.16454	-1.65732	5.49123e-18	-2.33135	-1.63144
4699432	chr9:4699432:A:G	8.19555e-34	-1.30393e-09	-1.01064	2.13421e-22	-1.30393e-09	-0.546983	1.97731e-16	-1.30393e-09	-0.379029
4699811	chr9:4699811:C:T	2.00166e-33	-1.30393e-09	-0.117673	6.69127e-22	-1.30393e-09	0.595723	6.40916e-16	-1.30393e-09	0.796963
4700367	chr9:4700367:C:T	9.61692e-34	-1.30393e-09	-0.850712	2.67649e-22	-1.30393e-09	-0.320574	2.50128e-16	-1.30393e-09	-0.143963
4700656	chr9:4700656:T:A	1.74603e-33	-1.30393e-09	-0.254309	5.55593e-22	-1.30393e-09	0.409786	5.26177e-16	-1.30393e-09	0.599704
4701004	chr9:4701004:TTCC:T	3.12741e-34	-0.759676	-1.21436	3.74121e-23	-0.874314	-1.41394	8.26481e-18	-2.15302	-1.40091
4701573	chr9:4701573:ATACAGAGAAAGCC:A	7.28074e-34	-1.30393e-09	-1.129	1.86755e-22	-1.30393e-09	-0.680455	1.6759e-16	-1.30393e-09	-0.544412
4702077	chr9:4702077:A:C	6.97411e-34	-1.30393e-09	-1.17203	1.81897e-22	-1.30393e-09	-0.706812	1.62521e-16	-1.30393e-09	-0.575129
4702296	chr9:4702296:C:T	5.30579e-34	-1.30393e-09	-1.44544	7.23726e-23	-1.30393e-09	-1.62842	5.72128e-17	-1.30393e-09	-1.61916
4702417	chr9:4702417:C:T	2.83124e-35	-2.69785	-1.67826	6.71228e-24	-2.57838	-1.42793	4.38498e-18	-2.68685	-1.5009
4702608	chr9:4702608:G:A	5.09707e-34	-1.30393e-09	-1.48557	9.54403e-23	-1.30393e-09	-1.35175	9.25261e-17	-1.30393e-09	-1.13844
4702782	chr9:4702782:G:A	5.19021e-34	-1.30393e-09	-1.46746	9.78756e-23	-1.30393e-09	-1.32655	9.56362e-17	-1.30393e-09	-1.10538
4703212	chr9:4703212:A:C	6.803e-34	-1.30393e-09	-1.19687	1.23991e-22	-1.30393e-09	-1.09004	8.2695e-17	-1.30393e-09	-1.25078
4703428	chr9:4703428:C:G	7.05641e-34	-1.30393e-09	-1.1603	1.2719e-22	-1.30393e-09	-1.06457	1.20419e-16	-1.30393e-09	-0.87496
4703898	chr9:4703898:T:G	9.21172e-34	-1.30393e-09	-0.893759	2.65439e-22	-1.30393e-09	-0.328865	2.3946e-16	-1.30393e-09	-0.187551
4704132	chr9:4704132:A:T	3.43371e-34	-1.31974	-0.560853	3.7129e-23	-1.40763	-0.888222	1.09178e-17	-2.41693	-0.858608
4704205	chr9:4704205:T:TG	8.05222e-34	-1.30393e-09	-1.02829	1.72075e-22	-1.30393e-09	-0.762318	1.34694e-16	-1.30393e-09	-0.76293
4704420	chr9:4704420:G:A	5.03538e-35	-2.71083	-1.0895	4.70476e-24	-2.71167	-1.65001	3.81052e-18	-2.66361	-1.66456
4704866	chr9:4704866:A:G	5.59223e-35	-2.67016	-1.02529	4.45187e-24	-2.72997	-1.68696	3.6211e-18	-2.68919	-1.68997
4704949	chr9:4704949:C:T	6.80973e-34	-1.30393e-09	-1.19588	1.22561e-22	-1.30393e-09	-1.10164	1.15498e-16	-1.30393e-09	-0.916679
4706214	chr9:4706214:C:T	3.29275e-34	-2.74969	0.827179	4.20309e-23	-2.29502	0.123172	3.20631e-17	-2.53492	0.336691
4706288	chr9:4706288:T:C	6.62756e-33	-1.30393e-09	1.07959	1.63824e-21	-1.30393e-09	1.49112	1.92372e-15	-1.30393e-09	1.89608
4706366	chr9:4706366:T:C	6.42796e-35	-2.73608	-0.820083	1.01916e-23	-2.12995	-1.45873	6.24237e-18	-2.41394	-1.42064
4706485	chr9:4706485:T:C	1.07954e-33	-1.30393e-09	-0.735117	2.651e-22	-1.30393e-09	-0.330146	3.07776e-16	-1.30393e-09	0.0634368
4706858	chr9:4706858:CTCTT:C	2.05967e-34	-2.7281	0.336407	2.49287e-23	-2.1406	-0.553628	1.66841e-17	-2.42462	-0.426859
4706961	chr9:4706961:A:G	2.08099e-34	-2.72849	0.347102	2.52849e-23	-2.13525	-0.544788	1.68406e-17	-2.42387	-0.418275
4707078	chr9:4707078:A:G	1.43189e-34	-2.75524	-7.1114e-10	2.40871e-23	-2.72857	-7.1114e-10	1.81147e-17	-2.76921	-7.1114e-10
4707351	chr9:4707351:TG:T	1.41838e-33	-2.40154	1.93941	4.28774e-23	-2.77923	0.627319	5.34559e-17	-2.77136	1.08428
4707514	chr9:4707514:G:A	2.1978e-34	-2.74329	0.416511	2.50599e-23	-2.19209	-0.496895	1.69308e-17	-2.46566	-0.371139
4707519	chr9:4707519:G:C	1.53372e-34	-1.16666	-1.51989	1.90786e-23	-1.2926	-1.66908	6.00416e-18	-2.21524	-1.65824
4707650	chr9:4707650:T:C	1.19558e-33	-1.30393e-09	-0.63302	2.91958e-22	-1.30393e-09	-0.23364	3.09297e-16	-1.30393e-09	0.0683664
4708414	chr9:4708414:TTC:T	4.5986e-34	-2.75846	1.16998	5.51085e-23	-2.33299	0.432044	4.55778e-17	-2.57466	0.728144
4708646	chr9:4708646:A:G	4.18662e-33	-1.30393e-09	0.620243	1.46061e-21	-1.30393e-09	1.37636	1.68895e-15	-1.30393e-09	1.76593
4708663	chr9:4708663:T:C	4.17269e-34	-1.30393e-09	-1.68568	7.03946e-23	-1.30393e-09	-1.65613	5.4983e-17	-1.30393e-09	-1.65891
4708794	chr9:4708794:C:T	6.02825e-34	-1.30393e-09	-1.31778	1.19409e-22	-1.30393e-09	-1.12769	1.10109e-16	-1.30393e-09	-0.964464
4708813	chr9:4708813:T:C	4.17934e-34	-1.30393e-09	-1.68408	7.07574e-23	-1.30393e-09	-1.65099	5.69867e-17	-1.30393e-09	-1.62312
4708851	chr9:4708851:C:T	4.85965e-35	-2.33561	-1.50024	4.22989e-24	-2.77868	-1.68939	3.31289e-18	-2.77723	-1.69089
4709292	chr9:4709292:T:C	4.15716e-34	-1.30393e-09	-1.6894	6.80056e-23	-1.30393e-09	-1.69066	5.39087e-17	-1.30393e-09	-1.67864
4709379	chr9:4709379:G:A	4.85908e-34	-1.30393e-09	-1.53339	7.25199e-23	-1.30393e-09	-1.62639	6.112e-17	-1.30393e-09	-1.5531
4709784	chr9:4709784:A:G	6.02674e-34	-1.3971	0.079073	4.4567e-23	-2.45339	0.340134	5.57121e-17	-2.22856	0.582822
4709861	chr9:4709861:T:C	1.04777e-33	-1.73993	0.974948	4.37838e-23	-1.96617	-0.164821	1.66571e-17	-2.58826	-0.264843
4710409	chr9:4710409:C:T	3.77295e-33	-2.10156	2.61776	4.46991e-22	-2.74606	2.93835	5.77802e-16	-2.64917	3.34247
4710456	chr9:4710456:T:G	5.51093e-34	-1.30393e-09	-1.4075	1.00409e-22	-1.30393e-09	-1.301	6.89904e-17	-1.30393e-09	-1.43197
4710465	chr9:4710465:C:T	1.0884e-33	-1.80668	1.07974	1.00254e-22	-2.6575	1.35496	1.2927e-16	-2.49281	1.68878
4710468	chr9:4710468:C:T	1.15312e-33	-1.70525	1.03607	9.95476e-23	-2.62169	1.31208	1.31104e-16	-2.4365	1.64655
4710665	chr9:4710665:T:C	5.67411e-34	-1.37832	-7.1114e-10	9.68138e-23	-1.33746	-7.1114e-10	2.70666e-17	-2.36763	-7.1114e-10
4710753	chr9:4710753:AAAT:A	5.69981e-34	-1.48539	0.111581	4.18615e-23	-2.52517	0.349287	5.44157e-17	-2.30273	0.633443
4711224	chr9:4711224:A:C	9.58437e-35	-1.92344	-1.23325	8.40463e-24	-2.2065	-1.57497	3.7023e-18	-2.73785	-1.61913
4711367	chr9:4711367:T:C	1.45195e-34	-2.74133	-7.1114e-10	5.10193e-23	-1.97805	-7.1114e-10	1.7936e-17	-2.77912	-7.1114e-10
4711440	chr9:4711440:T:A	2.05773e-34	-1.91688	-0.475754	5.10448e-24	-2.70335	-1.57678	4.52965e-18	-2.67134	-1.48395
4711947	chr9:4711947:G:A	8.98502e-34	-1.66264	0.743961	3.96467e-23	-1.90615	-0.32409	1.44591e-17	-2.56676	-0.427855
4712165	chr9:4712165:T:C	4.99944e-34	-1.30393e-09	-1.50491	8.99341e-23	-1.30393e-09	-1.41117	6.30384e-17	-1.30393e-09	-1.52219
4712270	chr9:4712270:A:C	4.25766e-34	-1.30393e-09	-1.66552	6.80302e-23	-1.30393e-09	-1.6903	5.32572e-17	-1.30393e-09	-1.6908
4712401	chr9:4712401:G:A	4.48827e-34	-1.30393e-09	-1.61277	8.40003e-23	-1.30393e-09	-1.47943	6.39629e-17	-1.30393e-09	-1.50763
4712644	chr9:4712644:G:T	6.72467e-34	-1.30393e-09	-1.20845	1.33391e-22	-1.30393e-09	-1.01696	1.16613e-16	-1.30393e-09	-0.907076
4713506	chr9:4713506:G:A	1.75601e-33	1.10439	-1.353	9.34586e-24	-2.16752	-1.50779	1.57443e-17	-1.59719	-1.31227
4713655	chr9:4713655:G:T	1.76174e-34	-1.84044	-0.707497	1.63721e-23	-1.89566	-1.21901	6.10948e-18	-2.57039	-1.2857
4714234	chr9:4714234:A:T	1.86276e-31	3.28996	1.12562	9.00879e-23	-1.0605	-0.348962	9.27912e-17	-1.09769	-0.0378956
4714297	chr9:4714297:G:C	1.37222e-34	-1.82263	-0.975174	1.39608e-23	-1.87786	-1.39613	5.22412e-18	-2.56527	-1.44738
4714369	chr9:4714369:C:T	9.73731e-34	-1.30393e-09	-0.838272	9.95256e-23	-1.30393e-09	-1.30984	7.99808e-17	-1.30393e-09	-1.28415
4714523	chr9:4714523:T:A	8.81113e-34	-1.30393e-09	-0.938221	9.9727e-23	-1.30393e-09	-1.30781	7.86378e-17	-1.30393e-09	-1.30108
4714941	chr9:4714941:G:A	8.61449e-34	-1.30393e-09	-0.960791	1.12603e-22	-1.30393e-09	-1.18638	1.03192e-16	-1.30393e-09	-1.02934
4715258	chr9:4715258:A:G	4.93007e-34	-1.30393e-09	-1.51888	9.05722e-23	-1.30393e-09	-1.4041	6.31538e-17	-1.30393e-09	-1.52036
4715302	chr9:4715302:G:C	8.12139e-32	1.53943	2.046	4.78884e-23	-1.40148	-0.639899	1.96027e-17	-2.06011	-0.630157
4715341	chr9:4715341:G:A	1.03775e-33	0.658115	-1.43271	1.59638e-23	-1.58512	-1.55481	1.55734e-17	-1.52987	-1.3905
4715727	chr9:4715727:G:A	6.3884e-34	-1.30393e-09	-1.25975	1.20534e-22	-1.30393e-09	-1.11832	1.04761e-16	-1.30393e-09	-1.01425
4715926	chr9:4715926:G:A	1.31133e-33	0.914423	-1.45503	7.48206e-24	-2.28961	-1.60813	1.21106e-17	-1.7074	-1.46446
4715927	chr9:4715927:A:T	1.2934e-33	0.904581	-1.45895	7.43885e-24	-2.29309	-1.61044	1.20028e-17	-1.7125	-1.4683
4716102	chr9:4716102:G:T	1.0914e-33	0.80664	-1.53083	6.90906e-24	-2.32774	-1.64968	1.06478e-17	-1.76289	-1.53769
4716252	chr9:4716252:C:A	4.15403e-34	-1.30393e-09	-1.69016	6.96608e-23	-1.30393e-09	-1.66661	5.40209e-17	-1.30393e-09	-1.67656
4716466	chr9:4716466:C:T	1.09862e-33	-1.30393e-09	-0.717598	1.34101e-22	-1.30393e-09	-1.01166	1.00502e-16	-1.30393e-09	-1.05576
4716515	chr9:4716515:T:A	1.31139e-34	-1.86777	-0.975378	1.19706e-23	-1.97768	-1.45012	4.85249e-18	-2.60436	-1.48208
4716588	chr9:4716588:C:T	9.70069e-34	0.695275	-1.53731	6.57497e-24	-2.37244	-1.65454	9.69934e-18	-1.84049	-1.55338
4716875	chr9:4716875:G:A	4.42656e-34	-1.30393e-09	-1.62661	6.81561e-23	-1.30393e-09	-1.68845	5.42342e-17	-1.30393e-09	-1.67262
4716963	chr9:4716963:T:C	4.15476e-34	-1.30393e-09	-1.68998	6.84852e-23	-1.30393e-09	-1.68363	5.33603e-17	-1.30393e-09	-1.68887
4717157	chr9:4717157:G:A	1.59753e-33	-0.749535	0.406345	2.06774e-23	-2.75173	-0.129483	4.41177e-17	-2.51609	0.637015
4717247	chr9:4717247:A:G	1.19006e-33	-1.30393e-09	-0.637647	2.97278e-22	-1.30393e-09	-0.215584	2.55825e-16	-1.30393e-09	-0.12144
4717268	chr9:4717268:G:A	4.22202e-34	-1.30393e-09	-1.67392	6.80035e-23	-1.30393e-09	-1.69069	5.3409e-17	-1.30393e-09	-1.68796
4717355	chr9:4717355:G:A	2.76939e-33	0.146472	0.0605036	1.66639e-23	-2.574	-0.523008	3.70987e-17	-2.1696	0.117246
4717357	chr9:4717357:T:C	4.17436e-34	-1.30393e-09	-1.68527	6.80993e-23	-1.30393e-09	-1.68928	5.32519e-17	-1.30393e-09	-1.6909
4717635	chr9:4717635:A:G	1.29493e-34	-1.43134	-1.42444	4.45722e-24	-2.75711	-1.65862	3.79814e-18	-2.77358	-1.55784
4717711	chr9:4717711:G:C	4.94108e-34	-1.30393e-09	-1.51665	8.99771e-23	-1.30393e-09	-1.4107	6.29741e-17	-1.30393e-09	-1.52321
4717901	chr9:4717901:A:G	1.20075e-33	-1.30393e-09	-0.628707	1.36493e-22	-1.30393e-09	-0.993975	1.32952e-16	-1.30393e-09	-0.775949
4717916	chr9:4717916:T:C	1.10995e-34	-1.50029	-1.50963	4.39507e-24	-2.74996	-1.67981	3.60125e-18	-2.77652	-1.60813
4718154	chr9:4718154:C:T	1.85543e-33	-1.30393e-09	-0.193534	2.19312e-22	-1.30393e-09	-0.519757	2.22253e-16	-1.30393e-09	-0.26212
4718156	chr9:4718156:T:C	4.21292e-34	-1.30393e-09	-1.67608	7.24114e-23	-1.30393e-09	-1.62789	5.63327e-17	-1.30393e-09	-1.63466
4718165	chr9:4718165:C:G	1.03928e-34	-1.38633	-1.68938	4.68145e-24	-2.7723	-1.59434	3.46073e-18	-2.76198	-1.66248
4718325	chr9:4718325:T:C	4.25898e-34	-1.30393e-09	-1.66521	7.39726e-23	-1.30393e-09	-1.60656	5.74601e-17	-1.30393e-09	-1.61484
4718351	chr9:4718351:G:A	6.6047e-34	-1.30393e-09	-1.22645	1.24025e-22	-1.30393e-09	-1.08977	1.11672e-16	-1.30393e-09	-0.950366
4718387	chr9:4718387:C:T	6.58377e-34	-1.30393e-09	-1.22963	9.24551e-23	-1.30393e-09	-1.38353	6.98766e-17	-1.30393e-09	-1.4192
4718440	chr9:4718440:T:G	1.92394e-33	-1.30393e-09	-0.157277	2.27335e-22	-1.30393e-09	-0.483826	2.31093e-16	-1.30393e-09	-0.223115
4718673	chr9:4718673:G:T	7.44878e-34	-1.30393e-09	-1.10619	1.02166e-22	-1.30393e-09	-1.28365	9.14312e-17	-1.30393e-09	-1.15035
4719007	chr9:4719007:A:G	5.02405e-34	-1.30393e-09	-1.5	7.43414e-23	-1.30393e-09	-1.60158	6.3112e-17	-1.30393e-09	-1.52102
4719031	chr9:4719031:G:A	3.95655e-34	-0.310393	-1.42847	4.36441e-24	-2.75044	-1.68633	4.14962e-18	-2.61328	-1.62964
4719580	chr9:4719580:A:T	9.30305e-34	-1.30393e-09	-0.883893	1.14487e-22	-1.30393e-09	-1.16979	8.14112e-17	-1.30393e-09	-1.26642
4719645	chr9:4719645:G:T	1.02702e-32	1.51759	-7.1114e-10	6.09526e-22	0.50243	-7.1114e-10	2.74138e-16	-0.0523017	-7.1114e-10
4719762	chr9:4719762:T:G	6.44458e-34	-1.30393e-09	-1.251	9.48079e-23	-1.30393e-09	-1.3584	7.13244e-17	-1.30393e-09	-1.3987
4719781	chr9:4719781:A:G	1.23825e-33	-1.30393e-09	-0.597953	3.27448e-22	-1.30393e-09	-0.118921	2.97239e-16	-1.30393e-09	0.0286003
4719804	chr9:4719804:A:G	6.93854e-34	-1.30393e-09	-1.17715	1.63405e-22	-1.30393e-09	-0.814022	1.41718e-16	-1.30393e-09	-0.712096
4719809	chr9:4719809:T:C	2.64878e-32	1.87367	0.591362	2.14609e-23	-2.18342	-0.660601	2.77929e-17	-1.9448	-0.396356
4719989	chr9:4719989:G:A	2.73381e-35	-2.77727	-1.63386	4.75232e-24	-2.66766	-1.68396	5.14542e-18	-2.3403	-1.68753
4720119	chr9:4720119:A:G	4.36962e-34	-1.30393e-09	-1.63956	6.86831e-23	-1.30393e-09	-1.68075	5.4483e-17	-1.30393e-09	-1.66805
4720220	chr9:4720220:C:T	4.60598e-34	-1.30393e-09	-1.58688	6.80101e-23	-1.30393e-09	-1.6906	5.32524e-17	-1.30393e-09	-1.69089
4720263	chr9:4720263:T:C	1.82279e-31	5.03665	-0.642765	1.2274e-22	0.0536637	-1.15384	7.10918e-16	1.93004	-1.02942
4720489	chr9:4720489:G:T	5.07178e-34	-0.117457	-1.37309	8.29637e-24	-2.35661	-1.43782	8.08094e-18	-2.11461	-1.46182
4720519	chr9:4720519:A:G	1.63309e-33	-1.30393e-09	-0.321177	2.74253e-22	-1.30393e-09	-0.296198	2.25436e-16	-1.30393e-09	-0.247901
4720604	chr9:4720604:T:C	2.01643e-31	5.16633	-0.671488	1.33282e-22	0.156238	-1.17402	7.61074e-16	2.02217	-1.05337
4720647	chr9:4720647:T:C	3.90482e-31	5.61177	-0.456039	5.10052e-22	1.1857	-0.861443	4.63454e-16	1.20574	-0.732967
4720950	chr9:4720950:A:G	5.76318e-34	-1.30393e-09	-1.36275	8.64961e-23	-1.30393e-09	-1.45015	6.88912e-17	-1.30393e-09	-1.43341
4721272	chr9:4721272:G:A	2.18554e-33	-1.30393e-09	-0.0297858	5.30188e-22	-1.30393e-09	0.362981	5.62553e-16	-1.30393e-09	0.666551
4721398	chr9:4721398:GTCTCCATTAAAAAAAAAAAAAAAGTGCC:G	1.4641e-33	-1.30393e-09	-0.43041	1.54046e-22	-1.30393e-09	-0.873	1.24208e-16	-1.30393e-09	-0.843981
4721435	chr9:4721435:A:C	6.77098e-34	-2.12291	0.921321	1.85023e-22	-1.03607	0.346298	5.43512e-17	-2.10048	0.430009
4721494	chr9:4721494:C:G	5.91637e-29	6.67903	3.49738	4.92371e-22	0.00609464	0.282887	1.41316e-15	1.13499	0.452663
4721568	chr9:4721568:CCT:C	1.60099e-34	-2.167	-0.476617	6.15108e-23	-0.855464	-0.935574	1.54863e-17	-2.02338	-0.902598
4721636	chr9:4721636:T:G	2.01039e-33	-1.30393e-09	-0.113322	3.94853e-22	-1.30393e-09	0.0682629	3.0828e-16	-1.30393e-09	0.0650718
4721757	chr9:4721757:C:A	1.87275e-33	-1.30393e-09	-0.184246	4.83077e-22	-1.30393e-09	0.269924	5.46933e-16	-1.30393e-09	0.638392
4722077	chr9:4722077:G:C	4.25665e-34	-1.30393e-09	-1.66575	6.94188e-23	-1.30393e-09	-1.67009	5.45688e-17	-1.30393e-09	-1.66647
4722124	chr9:4722124:T:C	1.18753e-33	-1.30393e-09	-0.639778	2.67875e-22	-1.30393e-09	-0.319732	2.04779e-16	-1.30393e-09	-0.344005
4722398	chr9:4722398:C:T	1.47016e-34	-2.72886	-7.1114e-10	7.06602e-23	-1.65237	-7.1114e-10	1.60044e-16	-0.590484	-7.1114e-10
4722724	chr9:4722724:A:G	5.58823e-34	-1.30393e-09	-1.39357	6.81291e-23	-1.30393e-09	-1.68885	5.37053e-17	-1.30393e-09	-1.68242
4722925	chr9:4722925:G:A	1.4085e-34	-2.77171	-7.1114e-10	3.48546e-23	-2.35907	-7.1114e-10	1.82923e-17	-2.75946	-7.1114e-10
4722930	chr9:4722930:C:A	4.55445e-34	-1.30393e-09	-1.59813	7.96898e-23	-1.30393e-09	-1.53211	6.07313e-17	-1.30393e-09	-1.55948
4723055	chr9:4723055:A:AGT	5.53595e-34	-1.30393e-09	-1.40297	6.80806e-23	-1.30393e-09	-1.68956	5.36148e-17	-1.30393e-09	-1.68411
4723111	chr9:4723111:C:T	5.48028e-34	-1.30393e-09	-1.41308	6.80389e-23	-1.30393e-09	-1.69017	5.35356e-17	-1.30393e-09	-1.68559
4723216	chr9:4723216:T:C	1.53064e-33	-1.30393e-09	-0.385962	2.97692e-22	-1.30393e-09	-0.214192	2.32376e-16	-1.30393e-09	-0.21758
4723222	chr9:4723222:T:C	6.16394e-34	-1.30393e-09	-1.29552	6.87545e-23	-1.30393e-09	-1.67971	5.48107e-17	-1.30393e-09	-1.66205
4723245	chr9:4723245:G:A	5.62049e-34	-1.30393e-09	-1.38782	6.8166e-23	-1.30393e-09	-1.68831	5.37541e-17	-1.30393e-09	-1.68151
4723391	chr9:4723391:G:A	4.94809e-34	-2.6866	1.17137	2.38753e-23	-2.76338	0.0259771	3.49742e-17	-2.22228	0.110961
4723584	chr9:4723584:C:T	6.35745e-34	-1.30393e-09	-1.26461	6.96251e-23	-1.30393e-09	-1.66713	5.54723e-17	-1.30393e-09	-1.65005
4723741	chr9:4723741:T:C	6.35022e-34	-1.30393e-09	-1.26575	6.96089e-23	-1.30393e-09	-1.66736	5.54561e-17	-1.30393e-09	-1.65034
4723752	chr9:4723752:A:G	1.42917e-34	-2.29176	-0.465382	4.92788e-23	-1.08356	-0.929195	1.3363e-17	-2.17736	-0.896084
4723867	chr9:4723867:T:C	5.96326e-34	-1.30393e-09	-1.32862	8.5425e-23	-1.30393e-09	-1.46261	6.45539e-17	-1.30393e-09	-1.49844
4723881	chr9:4723881:T:G	3.23344e-35	-2.76694	-1.47633	7.17231e-24	-2.70281	-1.23721	5.8265e-18	-2.63598	-1.26754
4724006	chr9:4724006:C:A	5.35379e-34	-1.30393e-09	-1.43643	9.8525e-23	-1.30393e-09	-1.31994	7.2724e-17	-1.30393e-09	-1.37926
4724206	chr9:4724206:CT:C	7.44504e-34	-1.30393e-09	-1.10669	7.47357e-23	-1.30393e-09	-1.59629	6.14716e-17	-1.30393e-09	-1.54736
4724355	chr9:4724355:C:T	1.48187e-33	-1.30393e-09	-0.418348	3.45459e-22	-1.30393e-09	-0.0653762	3.30554e-16	-1.30393e-09	0.134835
4724651	chr9:4724651:T:C	1.99367e-34	-2.23561	-0.188651	6.79929e-23	-0.983935	-0.706912	1.7766e-17	-2.11807	-0.670582
4724663	chr9:4724663:C:T	4.28965e-34	-1.30393e-09	-1.65803	7.64175e-23	-1.30393e-09	-1.57404	6.20873e-17	-1.30393e-09	-1.53739
4724761	chr9:4724761:G:A	5.54038e-34	-1.30393e-09	-1.40217	6.80898e-23	-1.30393e-09	-1.68942	5.36587e-17	-1.30393e-09	-1.68329
4724801	chr9:4724801:T:C	2.1745e-27	6.07524	7.70542	8.84629e-21	0.299401	2.8781	4.50341e-15	-0.418011	3.16467
4724997	chr9:4724997:T:C	4.17497e-34	-1.30393e-09	-1.68513	8.36537e-23	-1.30393e-09	-1.48356	6.90429e-17	-1.30393e-09	-1.43121
4725013	chr9:4725013:A:G	3.22248e-28	8.756	3.11543	6.48715e-22	0.696388	-0.131646	1.78429e-15	1.77743	0.0434139
4725148	chr9:4725148:C:G	4.63122e-34	-1.30393e-09	-1.58142	7.084e-23	-1.30393e-09	-1.64983	5.74608e-17	-1.30393e-09	-1.61483
4725849	chr9:4725849:T:C	4.34094e-34	-1.30393e-09	-1.64614	7.58579e-23	-1.30393e-09	-1.58139	5.80206e-17	-1.30393e-09	-1.60514
4725968	chr9:4725968:T:C	1.75866e-33	-1.30393e-09	-0.247097	3.46463e-22	-1.30393e-09	-0.0624738	2.69503e-16	-1.30393e-09	-0.0693565
4725982	chr9:4725982:A:T	1.69359e-34	-2.58739	-7.1114e-10	2.95096e-23	-2.52553	-7.1114e-10	1.9726e-17	-2.684	-7.1114e-10
4725996	chr9:4725996:C:A	4.22095e-34	-1.30393e-09	-1.67418	7.38283e-23	-1.30393e-09	-1.60851	5.97148e-17	-1.30393e-09	-1.57636
4726031	chr9:4726031:T:C	3.56864e-27	7.58953	6.68652	8.22427e-21	1.08575	2.01885	3.20878e-15	0.116602	2.29111
4726267	chr9:4726267:T:G	5.91988e-35	-2.26242	-1.37608	4.44989e-24	-2.74311	-1.67426	3.40672e-18	-2.75216	-1.68802
4726367	chr9:4726367:A:G	3.35073e-28	7.85297	4.05748	1.27819e-20	1.68152	1.86401	4.95789e-15	0.598329	2.24447
4726448	chr9:4726448:G:A	4.32693e-27	11.5247	2.94405	7.25478e-22	0.843803	-0.167222	5.96992e-16	0.928183	-0.202215
4726478	chr9:4726478:T:C	1.46859e-27	7.17175	6.21641	4.12661e-21	0.837039	1.57792	1.61255e-15	-0.0991354	1.81877
4726860	chr9:4726860:C:T	5.46216e-34	-1.30393e-09	-1.41639	7.63628e-23	-1.30393e-09	-1.57476	6.18678e-17	-1.30393e-09	-1.54093
4726892	chr9:4726892:C:T	4.1665e-34	-1.30393e-09	-1.68716	7.54687e-23	-1.30393e-09	-1.58653	6.13285e-17	-1.30393e-09	-1.54969
4727137	chr9:4727137:A:C	1.35355e-33	-1.30393e-09	-0.508922	3.13896e-22	-1.30393e-09	-0.16119	2.94874e-16	-1.30393e-09	0.0206129
4727310	chr9:4727310:T:C	1.54356e-28	8.05693	3.07844	6.21491e-21	1.79148	1.03298	2.23336e-15	0.702177	1.34315
4727562	chr9:4727562:C:T	2.32512e-28	7.8031	3.74194	9.41273e-21	1.63817	1.60139	3.50304e-15	0.55765	1.9378
4727630	chr9:4727630:T:C	1.59905e-33	-1.30393e-09	-0.342244	1.77315e-22	-1.30393e-09	-0.732325	1.40717e-16	-1.30393e-09	-0.719181
4728024	chr9:4728024:A:G	1.07256e-28	7.83703	2.93429	4.84937e-21	1.65115	0.925205	1.76726e-15	0.577597	1.23366
4728036	chr9:4728036:A:C	1.09836e-30	5.53259	0.657335	7.97163e-22	1.07935	-0.308543	1.45966e-15	1.55977	0.0602584
4728098	chr9:4728098:A:G	1.12922e-28	8.05951	2.76329	4.94536e-21	1.80005	0.795899	1.75101e-15	0.703444	1.09857
4728159	chr9:4728159:G:A	1.44011e-28	7.98812	3.07787	5.9391e-21	1.74556	1.0335	2.16654e-15	0.663076	1.35188
4728294	chr9:4728294:G:A	1.21387e-28	8.04856	2.84652	5.18278e-21	1.78522	0.857625	1.85802e-15	0.695688	1.16564
4728477	chr9:4728477:A:C	4.92837e-34	-1.30393e-09	-1.51923	7.44902e-23	-1.30393e-09	-1.59958	5.74158e-17	-1.30393e-09	-1.61562
4728635	chr9:4728635:T:C	1.3791e-33	-2.50492	2.01469	2.31031e-23	-2.62416	-0.146121	6.90031e-17	-1.45999	0.0282105
4728729	chr9:4728729:T:C	6.43967e-29	7.06785	3.19332	3.46366e-21	1.13282	1.10701	1.38717e-15	0.14083	1.42826
4728960	chr9:4728960:CA:C	1.36454e-27	10.0174	3.29727	2.19572e-21	1.73858	0.0454379	7.45973e-15	3.03157	0.219771
4729101	chr9:4729101:C:T	7.18736e-34	-1.30393e-09	-1.14191	1.00015e-22	-1.30393e-09	-1.30493	7.77286e-17	-1.30393e-09	-1.31271
4729587	chr9:4729587:T:C	4.1624e-34	-1.30393e-09	-1.68814	6.87523e-23	-1.30393e-09	-1.67974	5.45336e-17	-1.30393e-09	-1.66712
4729644	chr9:4729644:G:A	9.7852e-35	-2.01916	-1.11679	5.77934e-23	-0.49765	-1.35573	1.26226e-17	-1.81146	-1.31899
4729803	chr9:4729803:C:A	1.00147e-34	-2.00944	-1.10333	5.95983e-23	-0.474925	-1.3477	1.28912e-17	-1.79903	-1.31035
4730041	chr9:4730041:C:A	9.85244e-35	-1.97961	-1.14949	6.0461e-23	-0.426535	-1.38172	1.28463e-17	-1.7663	-1.34658
4730213	chr9:4730213:C:T	7.82088e-35	-2.01517	-1.34486	4.82147e-23	-0.507467	-1.52712	1.05661e-17	-1.80878	-1.4995
4730281	chr9:4730281:G:C	1.10402e-34	-1.93923	-1.07605	6.84886e-23	-0.356718	-1.32687	1.42431e-17	-1.72183	-1.28784
4730358	chr9:4730358:T:A	1.06226e-34	-1.96328	-1.09055	6.50693e-23	-0.396677	-1.33812	1.3688e-17	-1.74922	-1.30019
4730482	chr9:4730482:G:A	1.05822e-34	-1.94498	-1.11267	6.59138e-23	-0.367236	-1.35467	1.37339e-17	-1.72814	-1.31793
4730557	chr9:4730557:C:T	4.48564e-34	-1.30393e-09	-1.61336	8.00142e-23	-1.30393e-09	-1.52805	6.05324e-17	-1.30393e-09	-1.56276
4730743	chr9:4730743:C:A	4.28781e-35	-2.28786	-1.67318	5.19049e-24	-2.67897	-1.58445	4.2615e-18	-2.69402	-1.52229
4731011	chr9:4731011:A:T	5.23513e-34	-1.30393e-09	-1.45884	6.98869e-23	-1.30393e-09	-1.66337	5.45712e-17	-1.30393e-09	-1.66643
4731040	chr9:4731040:T:C	1.22568e-34	-1.97215	-0.938595	7.34618e-23	-0.387217	-1.22627	1.5288e-17	-1.76228	-1.17658
4731083	chr9:4731083:T:C	4.84834e-34	-1.30393e-09	-1.5356	7.10553e-23	-1.30393e-09	-1.64679	5.69278e-17	-1.30393e-09	-1.62415
4731186	chr9:4731186:G:A	5.22357e-34	-1.30393e-09	-1.46105	7.66673e-23	-1.30393e-09	-1.57078	6.35307e-17	-1.30393e-09	-1.51441
4731626	chr9:4731626:T:C	6.18163e-34	-1.30393e-09	-1.29265	1.16781e-22	-1.30393e-09	-1.14995	8.27732e-17	-1.30393e-09	-1.24983
4731711	chr9:4731711:T:C	3.62782e-34	-2.76087	0.935267	1.25432e-23	-2.77912	-0.601949	1.61705e-17	-2.40818	-0.474561
4731876	chr9:4731876:A:G	4.77597e-34	-1.30393e-09	-1.55064	9.27082e-23	-1.30393e-09	-1.38079	7.20919e-17	-1.30393e-09	-1.38799
4732150	chr9:4732150:C:T	5.11704e-34	-1.30393e-09	-1.48166	6.82783e-23	-1.30393e-09	-1.68666	5.32698e-17	-1.30393e-09	-1.69057
4732208	chr9:4732208:C:T	3.28769e-34	-2.74969	0.825643	1.17956e-23	-2.77915	-0.663371	1.58153e-17	-2.3635	-0.541455
4732305	chr9:4732305:T:C	4.77146e-34	-1.30393e-09	-1.55158	9.25857e-23	-1.30393e-09	-1.38212	7.19945e-17	-1.30393e-09	-1.38935
4732389	chr9:4732389:A:G	1.44877e-32	3.1105	-1.24885	7.71691e-24	-2.23683	-1.63	7.62118e-18	-2.04914	-1.58586
4732731	chr9:4732731:T:A	4.66208e-34	-1.30393e-09	-1.57477	8.93663e-23	-1.30393e-09	-1.41751	6.95284e-17	-1.30393e-09	-1.4242
4732732	chr9:4732732:C:A	4.65299e-34	-1.30393e-09	-1.57673	8.91094e-23	-1.30393e-09	-1.42039	6.93266e-17	-1.30393e-09	-1.42711
4732985	chr9:4732985:T:C	4.15484e-34	-1.30393e-09	-1.68996	7.28275e-23	-1.30393e-09	-1.62216	5.9012e-17	-1.30393e-09	-1.58819
4733053	chr9:4733053:T:G	5.50712e-34	-1.30393e-09	-1.4082	1.04752e-22	-1.30393e-09	-1.25865	8.53109e-17	-1.30393e-09	-1.21963
4733096	chr9:4733096:G:A	1.37798e-33	-1.30393e-09	-0.491032	2.13281e-22	-1.30393e-09	-0.547639	2.1447e-16	-1.30393e-09	-0.297765
4733139	chr9:4733139:C:T	1.85561e-34	-2.49602	-7.1114e-10	8.00963e-23	-1.52702	-7.1114e-10	2.85118e-17	-2.31562	-7.1114e-10
4733368	chr9:4733368:G:C	2.01284e-34	-1.11606	-1.29863	2.71081e-22	1.17565	-1.48348	2.55338e-17	-0.945277	-1.48065
4733425	chr9:4733425:G:T	5.05767e-34	-1.30393e-09	-1.49333	7.39559e-23	-1.30393e-09	-1.60678	6.21205e-17	-1.30393e-09	-1.53686
4733461	chr9:4733461:G:C	1.36832e-33	-1.30393e-09	-0.49807	1.61977e-22	-1.30393e-09	-0.822796	1.53389e-16	-1.30393e-09	-0.632958
4733525	chr9:4733525:T:C	2.96819e-28	8.15218	3.63705	5.8325e-22	0.277805	0.18056	1.54216e-15	1.32371	0.351296
4733652	chr9:4733652:C:T	1.20528e-34	-1.96769	-0.959836	7.06032e-23	-0.417109	-1.23607	1.48309e-17	-1.77875	-1.19047
4733868	chr9:4733868:A:G	4.98014e-34	-1.30393e-09	-1.50878	9.19831e-23	-1.30393e-09	-1.38865	6.29872e-17	-1.30393e-09	-1.523
4733967	chr9:4733967:T:C	1.23464e-30	6.34247	-0.035591	1.98369e-22	0.482327	-1.10245	7.59359e-17	-0.392288	-0.943757
4733992	chr9:4733992:C:T	2.63738e-30	5.93478	1.13111	1.30205e-22	-0.0613231	-0.979821	5.36312e-17	-0.837988	-0.845816
4734014	chr9:4734014:T:C	1.38464e-30	6.43409	-0.012547	2.1508e-22	0.54019	-1.07943	8.23586e-17	-0.341718	-0.913134
4734291	chr9:4734291:A:C	5.88115e-34	-1.30393e-09	-1.34248	8.45898e-23	-1.30393e-09	-1.47244	6.56477e-17	-1.30393e-09	-1.48163
4734294	chr9:4734294:T:C	6.05755e-34	-1.30393e-09	-1.31293	8.93791e-23	-1.30393e-09	-1.41736	7.93751e-17	-1.30393e-09	-1.29175
4734368	chr9:4734368:C:T	5.48235e-34	-1.30393e-09	-1.4127	7.0183e-23	-1.30393e-09	-1.65914	5.42808e-17	-1.30393e-09	-1.67176
4734381	chr9:4734381:C:T	1.39696e-33	-1.30393e-09	-0.477356	2.64205e-22	-1.30393e-09	-0.333526	2.00852e-16	-1.30393e-09	-0.363365
4734393	chr9:4734393:T:C	7.57814e-31	5.87073	-0.0519458	1.537e-22	0.223016	-1.09826	5.33308e-17	-0.754728	-0.934693
4734669	chr9:4734669:AC:A	5.76771e-34	-1.30393e-09	-1.36196	8.21144e-23	-1.30393e-09	-1.50214	6.91973e-17	-1.30393e-09	-1.42897
4734697	chr9:4734697:T:G	4.76936e-34	-1.30393e-09	-1.55202	6.94164e-23	-1.30393e-09	-1.67013	5.43255e-17	-1.30393e-09	-1.67094
4734785	chr9:4734785:T:C	5.88282e-34	-1.30393e-09	-1.3422	8.48866e-23	-1.30393e-09	-1.46893	6.59474e-17	-1.30393e-09	-1.47708
4734933	chr9:4734933:A:T	5.05758e-34	-1.30393e-09	-1.49335	6.86269e-23	-1.30393e-09	-1.68157	5.34026e-17	-1.30393e-09	-1.68807
4734945	chr9:4734945:C:T	3.46519e-35	-2.54684	-1.62722	5.41359e-24	-2.77365	-1.44769	6.04916e-18	-2.48656	-1.37945
4735022	chr9:4735022:G:A	4.6515e-34	-1.30393e-09	-1.57705	6.87674e-23	-1.30393e-09	-1.67952	5.37893e-17	-1.30393e-09	-1.68086
4735055	chr9:4735055:G:C	2.40905e-34	-2.70608	0.471073	9.57827e-24	-2.76898	-0.881771	1.5555e-17	-2.1376	-0.783951
4735079	chr9:4735079:G:A	2.30586e-28	8.03091	3.50582	5.10054e-22	0.214144	0.110121	1.41824e-15	1.30497	0.286263
4735162	chr9:4735162:A:G	9.91063e-33	3.15444	-1.67249	6.59892e-24	-2.43188	-1.59146	1.54447e-17	-1.3192	-1.60947
4735189	chr9:4735189:G:A	4.15233e-34	-1.30393e-09	-1.69057	7.24537e-23	-1.30393e-09	-1.6273	5.88261e-17	-1.30393e-09	-1.59135
4735500	chr9:4735500:CAG:C	1.87281e-34	-2.4868	-7.1114e-10	2.50793e-23	-2.68821	-7.1114e-10	5.12404e-17	-1.72941	-7.1114e-10
4735509	chr9:4735509:A:G	1.44642e-34	-2.74514	-7.1114e-10	2.29102e-23	-2.77867	-7.1114e-10	2.87352e-17	-2.30781	-7.1114e-10
4735852	chr9:4735852:C:T	1.30497e-33	-1.30393e-09	-0.545467	2.78485e-22	-1.30393e-09	-0.280885	2.62288e-16	-1.30393e-09	-0.0964913
4736005	chr9:4736005:C:T	3.12788e-35	-2.76159	-1.51488	9.89104e-24	-2.51841	-1.10021	6.08273e-18	-2.76347	-1.09701
4736032	chr9:4736032:T:G	1.45082e-33	-1.30393e-09	-0.43952	2.23862e-22	-1.30393e-09	-0.499223	2.2549e-16	-1.30393e-09	-0.247659
4736070	chr9:4736070:G:A	1.22869e-33	-1.30393e-09	-0.605706	2.60674e-22	-1.30393e-09	-0.346979	2.43802e-16	-1.30393e-09	-0.169579
4736156	chr9:4736156:A:T	4.60037e-34	-1.30393e-09	-1.5881	7.19663e-23	-1.30393e-09	-1.63405	5.47436e-17	-1.30393e-09	-1.66327
4736323	chr9:4736323:T:C	4.34865e-34	-1.30393e-09	-1.64437	6.88047e-23	-1.30393e-09	-1.67898	5.34027e-17	-1.30393e-09	-1.68807
4736508	chr9:4736508:T:C	5.87011e-34	-1.12811	-0.216255	7.42998e-22	1.17964	-0.4792	6.60294e-17	-1.00968	-0.466155
4736708	chr9:4736708:G:T	1.32816e-33	-1.30393e-09	-0.52786	2.83576e-22	-1.30393e-09	-0.262769	2.67633e-16	-1.30393e-09	-0.0763199
4736772	chr9:4736772:A:G	4.60372e-34	-1.30393e-09	-1.58737	6.9461e-23	-1.30393e-09	-1.66948	5.40479e-17	-1.30393e-09	-1.67606
4736779	chr9:4736779:A:G	3.92021e-35	-2.43177	-1.6189	5.63463e-24	-2.7504	-1.43092	5.56869e-18	-2.59006	-1.35872
4736953	chr9:4736953:C:T	5.52912e-34	-2.42311	1.0189	2.12537e-23	-2.68875	-0.164967	3.6262e-17	-2.05382	-0.0213483
4737015	chr9:4737015:GC:G	5.52023e-34	-2.41631	1.01049	2.11814e-23	-2.68455	-0.172578	3.64258e-17	-2.043	-0.0276563
4737062	chr9:4737062:T:C	4.27049e-34	-1.30393e-09	-1.66251	7.38877e-23	-1.30393e-09	-1.60771	5.66903e-17	-1.30393e-09	-1.62833
4737072	chr9:4737072:A:G	1.96564e-34	-2.47183	0.0334111	9.08553e-24	-2.70867	-0.994901	1.3723e-17	-2.11258	-0.934289
4737122	chr9:4737122:TTTCTTTACTATATAG:T	4.38561e-34	-1.30393e-09	-1.63591	7.7014e-23	-1.30393e-09	-1.56626	5.88447e-17	-1.30393e-09	-1.59103
4737215	chr9:4737215:C:G	8.07471e-29	5.90549	4.58194	8.13398e-22	-0.0641201	0.85509	3.67475e-16	-0.866417	1.10714
4737236	chr9:4737236:T:TTTGC	1.8469e-34	-2.47024	-0.0304908	8.69157e-24	-2.70707	-1.04083	1.30066e-17	-2.11233	-0.988151
4737288	chr9:4737288:ATC:A	5.15298e-34	-2.47687	1.00221	1.34674e-23	-2.70457	-0.605408	2.25733e-17	-2.10697	-0.442192
4737334	chr9:4737334:A:C	4.16707e-34	-1.30393e-09	-1.68702	7.41923e-23	-1.30393e-09	-1.60359	6.04654e-17	-1.30393e-09	-1.56386
4737385	chr9:4737385:T:C	1.94873e-32	3.4734	-1.31528	8.00629e-24	-2.1694	-1.66062	7.57938e-18	-2.01444	-1.62607
4737638	chr9:4737638:G:A	4.79941e-34	-1.30393e-09	-1.54574	7.22136e-23	-1.30393e-09	-1.63062	5.92582e-17	-1.30393e-09	-1.58403
4737705	chr9:4737705:TG:T	1.52741e-33	-1.30393e-09	-0.388078	3.30409e-22	-1.30393e-09	-0.109921	3.14841e-16	-1.30393e-09	0.0861342
4737739	chr9:4737739:A:C	1.51313e-33	-1.30393e-09	-0.397469	3.2706e-22	-1.30393e-09	-0.120106	3.11417e-16	-1.30393e-09	0.0751974
4737890	chr9:4737890:A:C	2.20443e-32	3.96289	-1.68149	9.20501e-24	-2.34585	-1.34466	1.89821e-17	-1.33985	-1.38259
4738036	chr9:4738036:G:A	5.3343e-30	8.9719	-1.20164	1.29546e-22	0.642373	-1.68858	2.04107e-16	1.34347	-1.69077
4738221	chr9:4738221:A:C	2.57969e-28	9.1032	2.54575	6.52062e-22	0.693396	-0.123507	1.32848e-15	1.42057	0.105291
4738251	chr9:4738251:C:T	2.46777e-33	-1.30393e-09	0.0916648	5.48741e-22	-1.30393e-09	0.397376	5.22598e-16	-1.30393e-09	0.592877
4738451	chr9:4738451:A:C	3.29319e-28	8.98256	2.91057	5.84299e-22	0.392423	0.0677389	1.26396e-15	1.16794	0.308127
4739005	chr9:4739005:C:T	2.63784e-34	-2.48852	0.34424	8.84839e-24	-2.69916	-1.03086	1.44912e-17	-2.09562	-0.896771
4739151	chr9:4739151:G:A	6.55713e-34	-1.30393e-09	-1.23368	9.2377e-23	-1.30393e-09	-1.38437	8.38636e-17	-1.30393e-09	-1.23674
4739195	chr9:4739195:T:C	1.61588e-33	-1.30393e-09	-0.331773	3.50226e-22	-1.30393e-09	-0.0516734	3.34522e-16	-1.30393e-09	0.146767
4739282	chr9:4739282:C:T	1.51131e-33	-1.30393e-09	-0.398673	3.79517e-22	-1.30393e-09	0.0286481	4.25639e-16	-1.30393e-09	0.387656
4739527	chr9:4739527:A:G	2.16448e-33	-1.30393e-09	-0.0394728	2.66915e-22	-1.30393e-09	-0.323322	2.28154e-16	-1.30393e-09	-0.235915
4739555	chr9:4739555:G:A	4.3555e-34	-1.30393e-09	-1.6428	6.79893e-23	-1.30393e-09	-1.6909	5.32561e-17	-1.30393e-09	-1.69082
4739692	chr9:4739692:A:G	5.70422e-34	-1.30393e-09	-1.37303	8.52182e-23	-1.30393e-09	-1.46504	7.11942e-17	-1.30393e-09	-1.40052
4739720	chr9:4739720:A:C	4.73843e-34	-1.30393e-09	-1.55853	9.12817e-23	-1.30393e-09	-1.3963	6.83376e-17	-1.30393e-09	-1.44147
4739898	chr9:4739898:A:G	1.57292e-33	0.869874	-1.22859	1.60392e-23	-1.64643	-1.48878	6.61533e-17	0.00553968	-1.4795
4740069	chr9:4740069:AAAAAAAAAG:A	4.64051e-34	-1.30393e-09	-1.57941	7.04277e-23	-1.30393e-09	-1.65566	5.56113e-17	-1.30393e-09	-1.64755
4740074	chr9:4740074:AAAAG:A	4.36855e-34	-1.30393e-09	-1.6398	6.81013e-23	-1.30393e-09	-1.68926	5.35571e-17	-1.30393e-09	-1.68519
4740140	chr9:4740140:T:C	6.46415e-34	-1.30393e-09	-1.24797	9.02675e-23	-1.30393e-09	-1.40747	7.00003e-17	-1.30393e-09	-1.41744
4740456	chr9:4740456:A:C	1.08223e-34	-1.72916	-1.30605	5.83844e-24	-2.75419	-1.39159	5.13586e-18	-2.74368	-1.28601
4740545	chr9:4740545:G:A	4.82302e-30	9.35483	-1.68533	1.86699e-19	7.91767	-1.69067	2.64448e-16	1.58549	-1.67378
4740662	chr9:4740662:A:T	4.80976e-33	-1.30393e-09	0.758997	4.05282e-22	-1.30393e-09	0.0943328	3.63639e-16	-1.30393e-09	0.230227
4740697	chr9:4740697:A:G	4.16118e-34	-1.30393e-09	-1.68844	6.92657e-23	-1.30393e-09	-1.6723	5.32576e-17	-1.30393e-09	-1.6908
4741507	chr9:4741507:CCT:C	5.5624e-34	-1.30393e-09	-1.39821	7.43675e-23	-1.30393e-09	-1.60123	5.57259e-17	-1.30393e-09	-1.64549
4741670	chr9:4741670:A:C	1.57118e-34	-2.6106	-0.051813	5.85318e-23	-0.860139	-0.980542	3.07505e-16	1.17532	-1.11276
4741712	chr9:4741712:C:A	1.33366e-34	-1.48225	-1.34406	3.31386e-22	1.21873	-1.3257	3.80709e-17	-0.537332	-1.48915
4741808	chr9:4741808:C:T	1.90615e-27	13.3756	0.273386	2.30894e-21	2.99875	-1.16445	2.21005e-17	-1.32776	-1.24258
4741883	chr9:4741883:C:T	4.86339e-35	-2.17858	-1.6565	3.80417e-22	1.49808	-1.46707	8.11925e-18	-1.92847	-1.64323
4741904	chr9:4741904:G:T	1.99862e-33	-1.30393e-09	-0.119195	2.32946e-22	-1.30393e-09	-0.459445	1.89194e-16	-1.30393e-09	-0.423163
4742001	chr9:4742001:C:T	3.2058e-34	-0.26571	-1.68357	1.03767e-21	2.41409	-1.37961	1.24167e-17	-1.62313	-1.52376
4742161	chr9:4742161:C:T	1.36316e-26	17.2694	-1.65313	5.13578e-20	6.58701	-1.65069	8.3999e-16	2.67997	-1.61251
4742226	chr9:4742226:A:C	8.49988e-35	-2.06615	-1.21062	4.88872e-24	-2.77875	-1.54457	5.40688e-18	-2.34722	-1.63105
4742323	chr9:4742323:G:A	1.15704e-32	-0.275509	1.9123	1.33939e-22	-0.156701	-0.856169	2.04252e-17	-1.98798	-0.661183
4742498	chr9:4742498:G:T	3.71639e-26	17.3957	-0.776546	1.60978e-19	6.54853	-0.469752	1.34357e-15	1.96477	-0.427618
4742763	chr9:4742763:G:A	4.58497e-28	13.1206	-0.896493	5.71763e-24	-2.73622	-1.43047	4.02226e-18	-2.77898	-1.49511
4742796	chr9:4742796:C:T	4.88011e-34	-1.43108	-0.0979915	4.60712e-22	1.68168	-1.45916	1.05298e-17	-1.9214	-1.39033
4742959	chr9:4742959:G:A	7.27923e-34	-1.30393e-09	-1.12921	9.66983e-23	-1.30393e-09	-1.33866	8.30308e-17	-1.30393e-09	-1.24672
4742998	chr9:4742998:G:A	2.43563e-32	-1.30393e-09	2.38114	9.66811e-22	-1.30393e-09	0.963752	9.38359e-16	-1.30393e-09	1.1782
4743041	chr9:4743041:G:A	2.56859e-25	17.1796	1.37278	4.43171e-21	3.41685	-0.930557	5.33819e-17	-0.575457	-1.11301
4743090	chr9:4743090:A:G	1.16205e-33	-1.30393e-09	-0.661468	1.44533e-22	-1.30393e-09	-0.936743	9.19591e-17	-1.30393e-09	-1.14459
4743145	chr9:4743145:G:A	2.53061e-33	-1.30393e-09	0.116811	7.19225e-22	-1.30393e-09	0.667923	6.49568e-16	-1.30393e-09	0.810373
4743249	chr9:4743249:A:G	4.23036e-34	-1.30393e-09	-1.67195	6.82929e-23	-1.30393e-09	-1.68645	5.38285e-17	-1.30393e-09	-1.68013
4743341	chr9:4743341:A:G	2.37896e-27	15.4908	-1.62024	3.80507e-21	3.65357	-1.31973	5.21485e-17	-0.529116	-1.18272
4743626	chr9:4743626:G:A	4.12785e-27	15.9524	-1.53074	1.38211e-21	2.7658	-1.44468	3.00193e-17	-0.857874	-1.40622
4743899	chr9:4743899:G:A	4.96631e-27	16.1029	-1.49635	1.4445e-21	2.84891	-1.48365	3.03121e-17	-0.80429	-1.4501
4743973	chr9:4743973:C:A	0.0340911	65.9712	5.82372	2.50616e-22	1.30352	-1.68985	1.03598e-17	-1.65482	-1.67318
4743995	chr9:4743995:G:A	3.04496e-28	11.9237	-0.108899	8.46686e-23	0.214603	-1.68611	5.38635e-18	-2.30035	-1.68171
4744396	chr9:4744396:C:T	4.99589e-33	-1.30393e-09	0.796965	4.4784e-22	-1.30393e-09	0.194185	4.24548e-16	-1.30393e-09	0.385089
4744416	chr9:4744416:A:G	1.5369e-34	-2.68447	-7.1114e-10	2.45965e-22	-0.405063	-7.1114e-10	4.37129e-17	-1.88829	-7.1114e-10
4744589	chr9:4744589:C:G	1.02593e-33	-1.30393e-09	-0.786048	1.11255e-22	-1.30393e-09	-1.19842	1.10997e-16	-1.30393e-09	-0.956428
4744602	chr9:4744602:C:T	6.47631e-34	-1.30393e-09	-1.24609	7.77855e-23	-1.30393e-09	-1.5563	7.06453e-17	-1.30393e-09	-1.40826
4744743	chr9:4744743:T:C	0.965464	68.2516	6.88689	2.22523e-22	1.16775	-1.67297	1.02296e-17	-1.73689	-1.60376
4744753	chr9:4744753:TTC:T	9.00393e-34	-1.30393e-09	-0.916575	1.80533e-22	-1.30393e-09	-0.714337	1.50391e-16	-1.30393e-09	-0.652694
4744756	chr9:4744756:C:A	9.01832e-34	-1.30393e-09	-0.914978	1.80861e-22	-1.30393e-09	-0.71252	1.50672e-16	-1.30393e-09	-0.650829
4744892	chr9:4744892:G:T	4.95016e-34	-1.30393e-09	-1.51482	7.37973e-23	-1.30393e-09	-1.60893	5.87943e-17	-1.30393e-09	-1.59189
4745035	chr9:4745035:AC:A	1.53909e-33	-2.00743	1.62697	2.03416e-23	-2.77857	-0.119015	1.56292e-17	-2.76685	-0.149948
4745109	chr9:4745109:G:C	6.45097e-34	-1.30393e-09	-1.25001	8.64275e-23	-1.30393e-09	-1.45095	8.67314e-17	-1.30393e-09	-1.20312
4745212	chr9:4745212:A:G	1.84601e-27	15.2777	-1.66082	3.12979e-21	3.57074	-1.43227	4.3572e-17	-0.580045	-1.31148
4745292	chr9:4745292:G:C	4.19359e-34	-1.30393e-09	-1.68068	6.86484e-23	-1.30393e-09	-1.68125	5.41213e-17	-1.30393e-09	-1.67471
4745735	chr9:4745735:A:C	3.67675e-35	-2.42876	-1.68603	5.17229e-24	-2.71473	-1.55221	7.26085e-18	-2.21932	-1.46412
4745834	chr9:4745834:C:G	3.08047e-33	-1.30393e-09	0.313431	8.92546e-22	-1.30393e-09	0.883827	7.96661e-16	-1.30393e-09	1.01449
4745961	chr9:4745961:G:A	1.74077e-32	-1.30393e-09	2.04526	6.90779e-21	-1.30393e-09	2.93015	6.35006e-15	-1.30393e-09	3.09028
4746169	chr9:4746169:A:G	7.9514e-34	-1.04089	-7.1114e-10	5.87097e-23	-1.83765	-7.1114e-10	2.70345e-17	-2.36882	-7.1114e-10
4746214	chr9:4746214:G:A	9.03214e-34	-1.30393e-09	-0.913447	1.01623e-22	-1.30393e-09	-1.28898	9.93226e-17	-1.30393e-09	-1.06756
4746351	chr9:4746351:A:C	3.30837e-32	-1.30393e-09	2.68739	2.71833e-21	-1.30393e-09	1.99752	2.69907e-15	-1.30393e-09	2.23473
4746479	chr9:4746479:G:C	4.9168e-34	-1.30393e-09	-1.52158	7.35751e-23	-1.30393e-09	-1.61194	5.8395e-17	-1.30393e-09	-1.5987
4746539	chr9:4746539:C:T	0.000377471	66.146	1.14564	5.82123e-22	1.72686	-1.27043	1.99462e-17	-1.23568	-1.43722
4747497	chr9:4747497:T:A	2.97069e-33	-1.30393e-09	0.277144	1.30535e-22	-1.30393e-09	-1.03861	9.43203e-17	-1.30393e-09	-1.11924
4747574	chr9:4747574:T:C	2.67184e-33	-1.30393e-09	0.171117	7.58298e-22	-1.30393e-09	0.720826	6.7089e-16	-1.30393e-09	0.84267
4748054	chr9:4748054:A:G	4.70037e-34	-1.30393e-09	-1.5666	6.82322e-23	-1.30393e-09	-1.68733	5.39072e-17	-1.30393e-09	-1.67867
4748062	chr9:4748062:A:T	4.24133e-33	-1.30393e-09	0.633225	9.62398e-22	-1.30393e-09	0.959177	7.68514e-16	-1.30393e-09	0.978524
4748208	chr9:4748208:T:C	6.10225e-35	-1.91929	-1.68887	2.83905e-23	-0.87864	-1.68556	4.05004e-17	-0.355401	-1.60922
4748324	chr9:4748324:G:C	5.0634e-34	-1.30393e-09	-1.4922	7.40464e-23	-1.30393e-09	-1.60556	5.59697e-17	-1.30393e-09	-1.64112
4748370	chr9:4748370:T:C	4.24662e-34	-1.30393e-09	-1.66811	6.81623e-23	-1.30393e-09	-1.68836	5.32904e-17	-1.30393e-09	-1.69018
4748405	chr9:4748405:C:G	7.93114e-24	22.5291	-0.546662	3.55754e-23	-0.869271	-1.46933	4.9028e-18	-2.74389	-1.33224
4748437	chr9:4748437:A:G	4.19132e-34	-1.30393e-09	-1.68122	7.17436e-23	-1.30393e-09	-1.63715	5.55355e-17	-1.30393e-09	-1.64891
4748506	chr9:4748506:A:G	5.16403e-34	-1.30393e-09	-1.47252	7.5045e-23	-1.30393e-09	-1.59216	5.65671e-17	-1.30393e-09	-1.63051
4748543	chr9:4748543:G:C	4.69864e-24	21.6582	-0.199305	3.01474e-23	-0.855835	-1.64832	3.47496e-18	-2.73129	-1.68906
4748716	chr9:4748716:G:A	7.35283e-34	-1.11915	-7.1114e-10	6.35276e-23	-1.75878	-7.1114e-10	2.03034e-17	-2.65515	-7.1114e-10
4748722	chr9:4748722:A:C	7.33644e-34	-1.12138	-7.1114e-10	6.34086e-23	-1.76065	-7.1114e-10	2.03176e-17	-2.65445	-7.1114e-10
4748724	chr9:4748724:T:C	7.32602e-34	-1.1228	-7.1114e-10	6.33601e-23	-1.76142	-7.1114e-10	2.03262e-17	-2.65403	-7.1114e-10
4748783	chr9:4748783:A:T	7.70231e-34	-1.30393e-09	-1.07272	8.25601e-23	-1.30393e-09	-1.49672	5.87577e-17	-1.30393e-09	-1.59251
4748804	chr9:4748804:A:T	7.78089e-34	-1.30393e-09	-1.06257	1.01629e-22	-1.30393e-09	-1.28893	8.72826e-17	-1.30393e-09	-1.19678
4749001	chr9:4749001:A:G	7.76968e-34	-1.30393e-09	-1.06401	1.01457e-22	-1.30393e-09	-1.29062	8.72068e-17	-1.30393e-09	-1.19765
4749252	chr9:4749252:G:A	1.41222e-33	-1.30393e-09	-0.46649	4.80614e-22	-1.30393e-09	0.264813	3.76324e-16	-1.30393e-09	0.264516
4749380	chr9:4749380:G:C	1.29017e-33	-1.30393e-09	-0.556875	9.07483e-23	-1.30393e-09	-1.40216	7.19827e-17	-1.30393e-09	-1.38951
4749397	chr9:4749397:T:C	4.19358e-34	-1.30393e-09	-1.68068	7.18359e-23	-1.30393e-09	-1.63587	5.5597e-17	-1.30393e-09	-1.64781
4749431	chr9:4749431:AAG:A	1.78156e-33	-1.30393e-09	-0.23416	2.39481e-22	-1.30393e-09	-0.431779	1.57944e-16	-1.30393e-09	-0.603691
4749459	chr9:4749459:A:C	1.495e-23	24.2299	-1.61359	3.35498e-22	1.59619	-1.69082	1.05552e-17	-1.62281	-1.6865
4749617	chr9:4749617:T:C	1.46607e-33	-1.30393e-09	-0.429067	5.02994e-22	-1.30393e-09	0.310328	3.94004e-16	-1.30393e-09	0.310427
4750114	chr9:4750114:GAAAA:G	3.19431e-33	-1.30393e-09	0.349721	3.79116e-22	-1.30393e-09	0.0275921	3.53928e-16	-1.30393e-09	0.203158
4750140	chr9:4750140:A:G	4.34782e-34	-1.30393e-09	-1.64456	6.81022e-23	-1.30393e-09	-1.68924	5.42466e-17	-1.30393e-09	-1.67239
4750255	chr9:4750255:A:G	6.93127e-34	-1.30393e-09	-1.17819	9.15597e-23	-1.30393e-09	-1.39326	9.5429e-17	-1.30393e-09	-1.10755
4750325	chr9:4750325:T:G	5.82048e-34	-1.30393e-09	-1.35285	8.25095e-23	-1.30393e-09	-1.49734	6.58916e-17	-1.30393e-09	-1.47792
4750406	chr9:4750406:C:T	5.51846e-34	-1.30393e-09	-1.40614	7.06565e-23	-1.30393e-09	-1.65242	5.74539e-17	-1.30393e-09	-1.61495
4750458	chr9:4750458:T:C	1.26934e-33	-1.30393e-09	-0.573157	9.01047e-23	-1.30393e-09	-1.40928	7.15661e-17	-1.30393e-09	-1.39531
4750552	chr9:4750552:C:T	4.28541e-35	-2.31264	-1.64897	5.58916e-24	-2.75425	-1.43518	7.29922e-18	-2.35867	-1.3195
4750670	chr9:4750670:G:A	3.94971e-35	-2.47124	-1.57194	5.18622e-24	-2.66629	-1.59795	4.05034e-18	-2.6621	-1.60504
4750764	chr9:4750764:C:T	4.12541e-35	-2.42188	-1.57777	5.08291e-24	-2.69149	-1.59288	3.97018e-18	-2.68686	-1.60027
4750819	chr9:4750819:G:A	7.06067e-34	-1.30393e-09	-1.1597	9.39067e-23	-1.30393e-09	-1.36795	7.99504e-17	-1.30393e-09	-1.28453
4750996	chr9:4750996:C:T	3.92558e-35	-2.42872	-1.62058	1.49947e-21	2.82714	-1.42452	1.03172e-17	-1.71552	-1.6166
4751227	chr9:4751227:T:C	6.00598e-34	-1.30393e-09	-1.32148	7.27301e-23	-1.30393e-09	-1.6235	5.42391e-17	-1.30393e-09	-1.67253
4751293	chr9:4751293:C:T	2.39941e-23	24.5407	-1.45126	1.95791e-22	0.975189	-1.60839	8.76493e-18	-1.90962	-1.58556
4751511	chr9:4751511:C:T	6.78383e-35	-2.42252	-1.07976	6.22982e-23	-0.0904221	-1.6879	8.86941e-17	0.497762	-1.6785
4751544	chr9:4751544:G:C	2.4288e-32	2.37833	-7.1114e-10	1.63958e-21	1.49194	-7.1114e-10	3.45196e-16	0.178176	-7.1114e-10
4751577	chr9:4751577:G:C	6.73128e-35	-2.43858	-1.07147	5.62233e-23	-0.191811	-1.68911	8.20256e-17	0.421112	-1.68002
4751672	chr9:4751672:T:TG	4.75388e-35	-2.25308	-1.60478	6.06431e-24	-2.77028	-1.33755	7.70618e-18	-2.42619	-1.19772
4751679	chr9:4751679:AC:A	4.64542e-35	-2.27748	-1.60346	6.10141e-24	-2.76675	-1.33498	7.89138e-18	-2.40548	-1.19469
4751685	chr9:4751685:A:T	4.78296e-35	-2.24819	-1.60357	6.07543e-24	-2.7709	-1.3351	7.6991e-18	-2.43001	-1.19482
4752038	chr9:4752038:C:T	1.29094e-32	-1.30393e-09	1.74631	3.16292e-21	-1.30393e-09	2.149	2.91524e-15	-1.30393e-09	2.31177
4752289	chr9:4752289:A:T	5.54141e-34	-1.30393e-09	-1.40199	7.30547e-23	-1.30393e-09	-1.61904	5.79344e-17	-1.30393e-09	-1.60662
4752677	chr9:4752677:A:T	4.19959e-34	-1.30393e-09	-1.67925	6.85131e-23	-1.30393e-09	-1.68323	5.39551e-17	-1.30393e-09	-1.67778
4752704	chr9:4752704:C:A	4.20649e-23	25.1691	-1.51832	2.53097e-22	1.29381	-1.67029	1.00057e-17	-1.6777	-1.68508
4752780	chr9:4752780:A:G	1.41255e-34	-2.76884	-7.1114e-10	2.40825e-23	-2.72877	-7.1114e-10	2.63952e-17	-2.39275	-7.1114e-10
4753706	chr9:4753706:C:T	1.01903e-33	-1.30393e-09	-0.792795	8.11198e-23	-1.30393e-09	-1.51432	6.39953e-17	-1.30393e-09	-1.50713
4753862	chr9:4753862:T:C	4.29192e-23	25.1944	-1.52347	4.70428e-22	1.1715	-0.928109	2.08524e-17	-1.80442	-0.824043
4754203	chr9:4754203:A:G	8.95441e-34	-0.92209	-7.1114e-10	7.64057e-23	-1.57419	-7.1114e-10	1.88589e-17	-2.72895	-7.1114e-10
4754251	chr9:4754251:A:G	5.93914e-34	-1.33267	-7.1114e-10	5.09648e-23	-1.97912	-7.1114e-10	2.7829e-17	-2.33986	-7.1114e-10
4754387	chr9:4754387:C:G	4.77023e-33	-1.30393e-09	0.750744	1.45702e-21	-1.30393e-09	1.3739	1.30754e-15	-1.30393e-09	1.50997
4754510	chr9:4754510:G:T	3.40331e-35	-2.50174	-1.69033	5.59321e-24	-2.65841	-1.53028	8.53212e-18	-2.05772	-1.46438
4754716	chr9:4754716:T:A	4.21862e-34	-1.30393e-09	-1.67473	6.80338e-23	-1.30393e-09	-1.69025	5.39808e-17	-1.30393e-09	-1.67731
4754867	chr9:4754867:G:C	2.46264e-32	2.39217	-7.1114e-10	2.35742e-21	1.85507	-7.1114e-10	1.45263e-15	1.6152	-7.1114e-10
4755003	chr9:4755003:C:T	1.90224e-33	-1.30393e-09	-0.168616	1.28194e-22	-1.30393e-09	-1.05671	1.06749e-16	-1.30393e-09	-0.995459
4755298	chr9:4755298:T:C	8.29985e-34	-0.997999	-7.1114e-10	6.15412e-23	-1.79054	-7.1114e-10	2.76264e-17	-2.34716	-7.1114e-10
4755375	chr9:4755375:G:A	4.53704e-34	-1.30393e-09	-1.60196	6.83396e-23	-1.30393e-09	-1.68576	5.3255e-17	-1.30393e-09	-1.69084
4755421	chr9:4755421:C:T	4.2056e-34	-1.30393e-09	-1.67782	7.25636e-23	-1.30393e-09	-1.62579	5.38722e-17	-1.30393e-09	-1.67932
4755452	chr9:4755452:T:A	1.85661e-34	-2.07907	-0.41641	7.76653e-23	-0.17187	-1.38597	1.28306e-16	0.639034	-1.45055
4755566	chr9:4755566:C:A	1.66198e-34	-2.29884	-0.30739	6.15931e-23	-0.432637	-1.35706	6.78333e-17	-0.0319611	-1.41692
4755754	chr9:4755754:C:T	1.45604e-34	-2.73851	-7.1114e-10	1.30575e-21	1.26428	-7.1114e-10	1.72989e-16	-0.512707	-7.1114e-10
4755860	chr9:4755860:A:G	4.1848e-34	-1.30393e-09	-1.68278	6.82548e-23	-1.30393e-09	-1.687	5.45128e-17	-1.30393e-09	-1.6675
4756110	chr9:4756110:G:C	3.71322e-35	-2.54027	-1.56465	1.64564e-21	2.85245	-1.35681	7.73536e-18	-2.03658	-1.58355
4756191	chr9:4756191:A:C	6.04512e-34	-1.30393e-09	-1.31499	8.24056e-23	-1.30393e-09	-1.4986	8.13451e-17	-1.30393e-09	-1.26723
4756508	chr9:4756508:C:T	6.99158e-34	-1.30393e-09	-1.16953	2.14806e-22	-1.30393e-09	-0.540515	1.67871e-16	-1.30393e-09	-0.54274
4756718	chr9:4756718:G:C	6.56653e-34	-1.30393e-09	-1.23225	1.95763e-22	-1.30393e-09	-0.633346	1.52376e-16	-1.30393e-09	-0.639581
4756869	chr9:4756869:A:G	5.60837e-34	-1.30393e-09	-1.38998	1.52384e-22	-1.30393e-09	-0.883849	1.19007e-16	-1.30393e-09	-0.886757
4756873	chr9:4756873:G:A	6.15651e-34	-1.30393e-09	-1.29673	8.62876e-23	-1.30393e-09	-1.45257	6.87361e-17	-1.30393e-09	-1.43566
4757094	chr9:4757094:G:A	1.92658e-27	15.1323	-1.47266	7.94619e-23	0.138414	-1.67339	9.33654e-18	-1.76336	-1.66864
4757261	chr9:4757261:G:T	2.29863e-33	1.66864	-1.64798	1.36677e-23	-1.69174	-1.60348	8.22069e-18	-2.03382	-1.52546
4757297	chr9:4757297:T:A	2.36043e-33	0.512562	-0.465369	2.15379e-23	-2.717	-0.123434	1.64001e-17	-2.77862	-0.0900258
4757359	chr9:4757359:T:C	2.19461e-30	6.88211	-7.1114e-10	1.99015e-22	-0.616873	-7.1114e-10	2.02668e-16	-0.354367	-7.1114e-10
4757461	chr9:4757461:T:G	2.10222e-34	-2.37124	-7.1114e-10	3.08479e-23	-2.48118	-7.1114e-10	2.23251e-17	-2.56022	-7.1114e-10
4757649	chr9:4757649:G:A	7.47601e-27	16.4909	-1.47536	4.16076e-22	1.18565	-1.06504	2.69266e-17	-1.42024	-0.952581
4758109	chr9:4758109:G:A	6.41364e-34	-1.30393e-09	-1.25581	8.78502e-23	-1.30393e-09	-1.43462	6.85211e-17	-1.30393e-09	-1.43879
4758191	chr9:4758191:AG:A	9.6957e-34	0.307589	-1.15014	1.28905e-23	-2.67929	-0.674473	7.65236e-18	-2.77938	-0.851544
4758328	chr9:4758328:A:G	4.68817e-34	-1.30393e-09	-1.56919	7.02605e-23	-1.30393e-09	-1.65804	5.57881e-17	-1.30393e-09	-1.64438
4758507	chr9:4758507:A:G	3.7605e-22	17.3109	8.53044	4.6186e-22	-0.386146	0.611157	4.85852e-17	-2.49701	0.71439
4758835	chr9:4758835:A:G	3.26679e-26	17.1455	-0.655219	6.04774e-23	-0.121611	-1.68637	4.89158e-18	-2.39482	-1.6836
4758946	chr9:4758946:A:T	1.87799e-33	-1.30393e-09	-0.181451	1.32978e-22	-1.30393e-09	-1.02007	1.09941e-16	-1.30393e-09	-0.965988
4758972	chr9:4758972:G:A	6.73449e-05	59.3173	6.25066	2.87612e-14	18.7666	-0.594574	8.69454e-13	8.45712	-0.447438
4759295	chr9:4759295:A:G	4.19406e-34	-1.30393e-09	-1.68057	7.22916e-23	-1.30393e-09	-1.62954	5.56632e-17	-1.30393e-09	-1.64662
4759343	chr9:4759343:G:A	6.97034e-34	-1.30393e-09	-1.17257	8.29197e-23	-1.30393e-09	-1.49238	6.61726e-17	-1.30393e-09	-1.47367
4759440	chr9:4759440:G:A	4.15676e-34	-1.30393e-09	-1.6895	7.37328e-23	-1.30393e-09	-1.6098	5.71126e-17	-1.30393e-09	-1.62091
4759461	chr9:4759461:A:G	4.15458e-34	-1.30393e-09	-1.69002	7.33757e-23	-1.30393e-09	-1.61466	5.68696e-17	-1.30393e-09	-1.62517
4759646	chr9:4759646:T:A	1.10554e-34	-1.83689	-1.17701	2.16612e-22	0.549685	-1.08183	7.15716e-18	-2.41536	-1.28246
4759883	chr9:4759883:A:G	2.10099e-27	14.4889	-0.742615	4.79875e-23	-0.35561	-1.6837	4.64842e-18	-2.45847	-1.67094
4760072	chr9:4760072:T:C	2.87009e-25	16.4975	2.16588	1.06179e-22	0.111542	-1.35667	6.66089e-18	-2.40219	-1.3675
4760168	chr9:4760168:T:C	4.20856e-34	-1.30393e-09	-1.67712	6.91342e-23	-1.30393e-09	-1.6742	5.36717e-17	-1.30393e-09	-1.68305
4760211	chr9:4760211:G:A	4.1571e-34	-1.30393e-09	-1.68942	7.14952e-23	-1.30393e-09	-1.64062	5.71596e-17	-1.30393e-09	-1.62009
4760363	chr9:4760363:T:G	4.27727e-34	-1.30393e-09	-1.66092	7.77498e-23	-1.30393e-09	-1.55676	5.86947e-17	-1.30393e-09	-1.59359
4760428	chr9:4760428:A:C	4.70345e-34	-1.30393e-09	-1.56594	8.37092e-23	-1.30393e-09	-1.4829	6.72285e-17	-1.30393e-09	-1.45784
4760493	chr9:4760493:T:G	4.15242e-34	-1.30393e-09	-1.69055	7.27406e-23	-1.30393e-09	-1.62335	5.62246e-17	-1.30393e-09	-1.63658
4760635	chr9:4760635:G:C	9.47122e-35	-1.62924	-1.53932	5.16816e-24	-2.57753	-1.69021	5.84206e-18	-2.20995	-1.6909
4760638	chr9:4760638:T:C	4.1866e-34	-1.30393e-09	-1.68235	6.96152e-23	-1.30393e-09	-1.66727	5.39278e-17	-1.30393e-09	-1.67829
4760849	chr9:4760849:C:G	1.04271e-32	-1.30393e-09	1.53275	3.41428e-21	-1.30393e-09	2.22547	3.19788e-15	-1.30393e-09	2.40431
4760921	chr9:4760921:A:G	7.04031e-34	-1.30393e-09	-1.16258	9.65757e-23	-1.30393e-09	-1.33992	7.40829e-17	-1.30393e-09	-1.36075
4761045	chr9:4761045:A:C	4.15739e-34	-1.30393e-09	-1.68935	6.93183e-23	-1.30393e-09	-1.67154	5.36597e-17	-1.30393e-09	-1.68327
4761794	chr9:4761794:T:G	2.57137e-33	-1.30393e-09	0.132787	1.55591e-22	-1.30393e-09	-0.86302	1.53558e-16	-1.30393e-09	-0.631859
4761807	chr9:4761807:T:C	2.22908e-33	-1.30393e-09	-0.0100606	1.39522e-22	-1.30393e-09	-0.972031	1.35785e-16	-1.30393e-09	-0.754861
4761813	chr9:4761813:T:C	5.32512e-34	-1.30393e-09	-1.4418	7.41742e-23	-1.30393e-09	-1.60383	6.68559e-17	-1.30393e-09	-1.4634
4761864	chr9:4761864:C:G	4.17572e-34	-1.30393e-09	-1.68495	6.81724e-23	-1.30393e-09	-1.68821	5.38179e-17	-1.30393e-09	-1.68033
4761895	chr9:4761895:C:G	4.17544e-34	-1.30393e-09	-1.68502	6.81751e-23	-1.30393e-09	-1.68817	5.38136e-17	-1.30393e-09	-1.68041
4762052	chr9:4762052:C:G	1.0352e-17	36.9139	-0.849587	5.91838e-10	29.7653	-1.6613	6.55212e-09	18.6263	-1.68917
4762085	chr9:4762085:G:A	6.47322e-24	23.3523	-1.57299	1.94416e-15	17.0184	-1.54056	6.01837e-13	9.24124	-1.59943
4762181	chr9:4762181:C:G	3.35277e-33	-0.632887	1.03102	1.99621e-18	7.63777	0.958738	2.54331e-16	-0.97828	0.850982
4762416	chr9:4762416:C:T	2.46088e-26	17.7036	-1.49665	2.9753e-22	1.25071	-1.46545	1.01492e-17	-1.93304	-1.4155
4762606	chr9:4762606:C:T	1.50869e-22	25.5833	-0.655251	1.89524e-21	3.18227	-1.54542	2.03034e-17	-1.11991	-1.53524
4762737	chr9:4762737:C:G	2.22999e-23	24.647	-1.63076	5.307e-21	4.34659	-1.68006	4.03451e-17	-0.278752	-1.68971
4762815	chr9:4762815:C:T	6.39322e-34	-1.30393e-09	-1.259	7.09766e-23	-1.30393e-09	-1.6479	5.74171e-17	-1.30393e-09	-1.61559
4762918	chr9:4762918:A:G	5.57586e-34	-1.30393e-09	-1.39579	1.03655e-22	-1.30393e-09	-1.26918	7.51947e-17	-1.30393e-09	-1.34585
4763353	chr9:4763353:T:A	4.15113e-34	-1.30393e-09	-1.69085	6.91585e-23	-1.30393e-09	-1.67385	5.32722e-17	-1.30393e-09	-1.69052
4763368	chr9:4763368:C:A	4.11972e-27	8.54444	5.87521	6.14473e-13	17.3909	3.84284	6.59574e-12	5.69612	4.33988
4763473	chr9:4763473:A:G	1.43859e-13	34.0417	11.562	3.69465e-17	4.7372	6.77753	2.91851e-10	6.20697	7.61885
4763545	chr9:4763545:A:C	8.65104e-34	-1.30393e-09	-0.956556	1.13648e-22	-1.30393e-09	-1.17714	1.10734e-16	-1.30393e-09	-0.958807
4764447	chr9:4764447:T:C	4.25247e-34	-1.30393e-09	-1.66674	7.67802e-23	-1.30393e-09	-1.5693	6.51427e-17	-1.30393e-09	-1.48935
4764601	chr9:4764601:C:T	1.40458e-32	1.83067	-7.1114e-10	2.93113e-19	6.67806	-7.1114e-10	3.09481e-15	2.37155	-7.1114e-10
4764615	chr9:4764615:G:A	5.32e-34	-1.30393e-09	-1.44276	1.16303e-22	-1.30393e-09	-1.15405	7.71014e-17	-1.30393e-09	-1.32081
4764660	chr9:4764660:G:C	5.04361e-34	-1.30393e-09	-1.49611	1.04796e-22	-1.30393e-09	-1.25823	9.21764e-17	-1.30393e-09	-1.14223
4764843	chr9:4764843:A:G	2.6682e-33	1.24107	-1.07131	1.18468e-18	9.05736	-0.982635	1.04375e-14	4.39135	-0.80413
4765430	chr9:4765430:A:G	4.19823e-34	-1.30393e-09	-1.67957	7.08593e-23	-1.30393e-09	-1.64955	5.34902e-17	-1.30393e-09	-1.68644
4765448	chr9:4765448:C:A	1.7653e-33	1.32296	-1.56629	5.30145e-19	8.85612	-1.58546	2.76895e-15	3.7589	-1.49861
4765993	chr9:4765993:T:A	1.5393e-32	2.226	-0.303745	2.36651e-17	11.2831	-0.213836	8.42427e-14	5.64216	0.033363
4766011	chr9:4766011:G:A	1.37628e-32	2.12479	-0.314468	1.96771e-17	11.1096	-0.224902	7.29735e-14	5.51051	0.0214052
4766022	chr9:4766022:C:T	1.71019e-32	2.3165	-0.288963	2.79896e-17	11.4357	-0.198584	9.61306e-14	5.75769	0.0498384
4766071	chr9:4766071:A:G	1.49266e-32	2.19111	-0.299617	2.24118e-17	11.2244	-0.209577	8.10658e-14	5.59912	0.0379649
4766114	chr9:4766114:G:A	1.94686e-32	2.38013	-0.222979	3.31514e-17	11.5393	-0.132975	1.12201e-13	5.84065	0.121469
4766156	chr9:4766156:A:G	4.19197e-34	-1.30393e-09	-1.68107	6.79919e-23	-1.30393e-09	-1.69086	5.443e-17	-1.30393e-09	-1.66902
4766209	chr9:4766209:A:T	1.31697e-32	2.07275	-0.306486	1.81464e-17	11.0204	-0.216665	6.86654e-14	5.44076	0.0303062
4766296	chr9:4766296:G:T	1.55546e-32	2.25911	-0.326412	2.41309e-17	11.3285	-0.239714	8.34364e-14	5.65776	0.0081453
4766364	chr9:4766364:C:T	1.29598e-32	2.00895	-0.258753	1.7136e-17	10.9133	-0.166862	6.66191e-14	5.35679	0.0840239
4766406	chr9:4766406:T:C	5.32292e-34	-1.30393e-09	-1.44221	1.17905e-22	-1.30393e-09	-1.14038	7.83043e-17	-1.30393e-09	-1.30533
4766475	chr9:4766475:G:A	1.23722e-33	0.942222	-1.541	4.39555e-10	28.9376	-1.13109	2.22789e-13	8.06461	-1.41657
4766510	chr9:4766510:T:C	1.51845e-30	6.64674	-0.132946	9.93793e-05	39.6671	0.468165	9.92587e-09	16.9167	0.435783
4766763	chr9:4766763:T:C	9.41635e-31	6.43299	-0.397022	2.26743e-05	38.767	-0.109502	3.49754e-09	16.4304	-0.121035
4766764	chr9:4766764:G:A	8.5202e-34	-1.30393e-09	-0.971796	1.04275e-22	-1.30393e-09	-1.26322	1.09084e-16	-1.30393e-09	-0.973817
4766773	chr9:4766773:A:G	1.53013e-30	6.75684	-0.23539	0.000115814	39.9323	0.356008	1.04917e-08	17.0778	0.33015
4766871	chr9:4766871:G:A	2.42425e-30	6.85934	0.122282	0.000158605	39.9504	0.652327	1.46184e-08	17.1476	0.592037
4766989	chr9:4766989:T:G	1.55192e-33	-1.30393e-09	-0.37216	5.38462e-22	-1.30393e-09	0.378465	4.62818e-16	-1.30393e-09	0.471399
4767064	chr9:4767064:G:C	5.67184e-34	-0.000739258	-1.37798	5.92116e-24	-2.77551	-1.35621	5.99285e-18	-2.61707	-1.2583
4767341	chr9:4767341:T:C	1.69189e-30	6.46316	0.158795	7.90592e-05	39.2059	0.700536	9.23618e-09	16.6412	0.639259
4767389	chr9:4767389:T:G	4.39876e-34	-1.30393e-09	-1.63291	8.57099e-23	-1.30393e-09	-1.45928	5.71875e-17	-1.30393e-09	-1.6196
4767484	chr9:4767484:T:A	1.79005e-33	-1.30393e-09	-0.229406	1.83065e-22	-1.30393e-09	-0.700411	1.21981e-16	-1.30393e-09	-0.862068
4767605	chr9:4767605:T:C	6.02789e-33	2.54663	-1.56189	1.47161e-17	12.1504	-1.55625	3.61559e-14	6.29629	-1.46663
4767606	chr9:4767606:G:A	4.53024e-34	-1.30393e-09	-1.60346	6.96219e-23	-1.30393e-09	-1.66717	5.40998e-17	-1.30393e-09	-1.6751
4767677	chr9:4767677:C:T	1.71189e-23	24.3372	-1.58544	2.52387e-06	38.14	-1.67792	1.33979e-11	12.4322	-1.68755
4767720	chr9:4767720:T:C	1.61306e-30	6.51399	0.0602515	7.40691e-05	39.2669	0.574365	8.51556e-09	16.6857	0.513555
4767724	chr9:4767724:C:T	5.21725e-34	-1.30393e-09	-1.46227	1.26705e-22	-1.30393e-09	-1.06839	9.06749e-17	-1.30393e-09	-1.15865
4767791	chr9:4767791:T:G	4.21657e-34	-1.30393e-09	-1.67521	6.83084e-23	-1.30393e-09	-1.68622	5.48612e-17	-1.30393e-09	-1.66113
4767841	chr9:4767841:G:A	7.84091e-34	-1.30393e-09	-1.05488	1.08574e-22	-1.30393e-09	-1.22282	1.05179e-16	-1.30393e-09	-1.01027
4767845	chr9:4767845:T:G	5.26816e-33	-1.30393e-09	0.850031	1.50527e-21	-1.30393e-09	1.40648	1.0095e-15	-1.30393e-09	1.25127
4768335	chr9:4768335:C:T	3.5636e-33	-1.30393e-09	0.45912	1.13155e-21	-1.30393e-09	1.12109	7.94015e-16	-1.30393e-09	1.01117
4768503	chr9:4768503:C:T	6.23696e-34	-0.445289	-0.838454	9.88461e-16	14.5957	0.205747	1.70298e-13	6.37541	0.0039632
4768650	chr9:4768650:G:A	5.22214e-34	-0.22508	-1.23625	5.00893e-24	-2.77813	-1.5209	4.45188e-18	-2.66311	-1.5095
4769143	chr9:4769143:C:T	4.2444e-34	-1.30393e-09	-1.66864	7.56593e-23	-1.30393e-09	-1.58401	6.28538e-17	-1.30393e-09	-1.52512
4769317	chr9:4769317:C:T	1.26011e-32	-1.30393e-09	1.72213	3.3513e-21	-1.30393e-09	2.20685	2.8709e-15	-1.30393e-09	2.29645
4769647	chr9:4769647:T:C	5.45671e-32	1.22408	1.9637	4.15976e-17	9.44814	2.18516	2.72365e-13	4.34267	2.50629
4770205	chr9:4770205:T:C	4.16205e-34	-1.30393e-09	-1.68823	6.87717e-23	-1.30393e-09	-1.67946	5.78875e-17	-1.30393e-09	-1.60743
4770611	chr9:4770611:G:A	1.54373e-33	-1.30393e-09	-0.377452	2.07978e-22	-1.30393e-09	-0.57282	2.47438e-16	-1.30393e-09	-0.154774
4770794	chr9:4770794:C:T	1.2536e-33	-1.30393e-09	-0.58563	2.72833e-22	-1.30393e-09	-0.301391	2.04527e-16	-1.30393e-09	-0.345237
4770942	chr9:4770942:C:T	9.95175e-34	0.735468	-1.55196	2.84344e-13	21.7885	-1.3253	1.11098e-17	-1.88338	-1.37472
4771164	chr9:4771164:C:CA	2.92203e-33	-1.30393e-09	0.260627	6.93773e-22	-1.30393e-09	0.631893	1.05195e-15	-1.30393e-09	1.29247
4771577	chr9:4771577:A:G	6.01202e-34	-1.30393e-09	-1.32047	1.09182e-22	-1.30393e-09	-1.21724	8.69455e-17	-1.30393e-09	-1.20065
4771638	chr9:4771638:C:T	7.39464e-23	24.2088	0.00617914	4.04234e-06	37.9686	-1.03551	8.03211e-12	11.0075	-0.774489
4772370	chr9:4772370:C:T	1.35776e-33	0.927191	-1.43301	5.13145e-15	17.6436	-1.1952	6.56752e-18	-2.51131	-1.27249
4772520	chr9:4772520:T:A	3.65298e-33	0.483891	-7.1114e-10	6.79632e-22	0.6113	-7.1114e-10	1.51865e-16	-0.642943	-7.1114e-10
4772760	chr9:4772760:T:C	4.77355e-34	-1.30393e-09	-1.55115	7.1184e-23	-1.30393e-09	-1.64498	5.35456e-17	-1.30393e-09	-1.6854
4772895	chr9:4772895:C:T	3.11311e-33	-1.30393e-09	0.323972	2.08252e-22	-1.30393e-09	-0.571504	3.70476e-16	-1.30393e-09	0.248854
4772903	chr9:4772903:A:T	4.15182e-34	-1.30393e-09	-1.69069	7.03145e-23	-1.30393e-09	-1.65727	5.70364e-17	-1.30393e-09	-1.62225
4773066	chr9:4773066:G:A	8.65303e-32	1.78958	1.85926	1.62646e-16	11.1852	1.81165	3.15874e-13	4.35349	2.64368
4773073	chr9:4773073:A:G	6.40372e-34	-1.30393e-09	-1.25736	7.47087e-23	-1.30393e-09	-1.59665	6.15658e-17	-1.30393e-09	-1.54583
4773074	chr9:4773074:T:C	7.63189e-32	1.74117	1.78209	1.38573e-16	11.1017	1.73501	2.73363e-13	4.29426	2.55837
4773080	chr9:4773080:T:G	2.36059e-32	4.01521	-1.66537	5.27354e-23	-1.02086	-0.924102	5.23135e-18	-2.71897	-1.29229
4773290	chr9:4773290:T:C	5.89749e-32	1.70183	1.56363	1.07556e-16	11.0575	1.5258	2.1104e-13	4.26665	2.32722
4773800	chr9:4773800:T:A	6.4352e-32	1.90923	1.44348	1.30329e-16	11.3746	1.40069	2.36476e-13	4.51409	2.19358
4774015	chr9:4774015:C:T	1.89919e-33	0.764382	-0.934603	8.86337e-15	17.6038	-0.608852	1.24259e-17	-2.51313	-0.633017
4774887	chr9:4774887:C:T	6.86999e-33	-1.30393e-09	1.11551	2.1754e-21	-1.30393e-09	1.77472	1.68728e-15	-1.30393e-09	1.76494
4774888	chr9:4774888:G:A	1.95234e-33	-1.30393e-09	-0.142622	1.66935e-22	-1.30393e-09	-0.792648	1.43119e-16	-1.30393e-09	-0.702262
4774973	chr9:4774973:A:T	2.57856e-35	-2.77903	-1.69056	7.54388e-23	-0.48097	-1.10596	1.2903e-17	-1.63221	-1.47626
4775046	chr9:4775046:C:G	5.58342e-34	-1.30393e-09	-1.39444	8.78964e-23	-1.30393e-09	-1.43409	7.53879e-17	-1.30393e-09	-1.34329
4775049	chr9:4775049:T:C	5.76159e-34	-1.30393e-09	-1.36302	9.04766e-23	-1.30393e-09	-1.40516	7.79654e-17	-1.30393e-09	-1.30967
4775164	chr9:4775164:T:G	9.18886e-34	-1.30393e-09	-0.896244	2.10177e-22	-1.30393e-09	-0.562301	1.90491e-16	-1.30393e-09	-0.416328
4775175	chr9:4775175:G:A	1.64265e-34	-2.61793	-7.1114e-10	5.92757e-22	0.474533	-7.1114e-10	2.56015e-17	-2.42329	-7.1114e-10
4775634	chr9:4775634:A:G	1.00399e-31	2.51426	1.28324	3.32704e-16	12.5124	1.20011	3.2905e-13	5.05063	1.9874
4775760	chr9:4775760:T:A	8.15402e-34	0.437941	-1.45367	5.32828e-12	24.9018	-1.50797	2.69759e-14	5.85094	-1.31417
4775936	chr9:4775936:G:A	1.07056e-32	-1.30393e-09	1.55912	1.17829e-21	-1.30393e-09	1.16157	1.61827e-15	-1.30393e-09	1.72318
4776042	chr9:4776042:A:G	5.07079e-29	11.6184	-1.59617	1.68881e-14	19.1417	-1.50203	1.04437e-11	11.8829	-1.38735
4776349	chr9:4776349:A:G	1.00778e-34	-2.7042	-0.402284	2.9486e-22	0.667901	-0.891651	2.03903e-16	0.051972	-0.400265
4776394	chr9:4776394:T:C	1.25417e-34	-2.71405	-0.173708	3.36001e-22	0.597784	-0.69092	2.90326e-16	0.12013	-0.115061
4776711	chr9:4776711:A:T	5.88062e-29	11.7088	-1.53848	2.05716e-14	19.263	-1.42604	1.23507e-11	11.9576	-1.29436
4776986	chr9:4776986:T:C	7.54871e-35	-2.20888	-1.18657	1.95024e-21	3.05008	-1.38462	2.68195e-17	-1.3904	-0.98641
4777139	chr9:4777139:T:C	4.15185e-34	-1.30393e-09	-1.69068	6.81438e-23	-1.30393e-09	-1.68863	5.62887e-17	-1.30393e-09	-1.63544
4777147	chr9:4777147:A:C	4.3644e-35	-2.73212	-1.21123	1.58782e-22	0.560994	-1.40372	1.31669e-16	0.212811	-0.998456
4777162	chr9:4777162:C:T	3.88812e-22	24.1628	1.71188	4.32883e-06	37.1966	-0.195004	9.26137e-12	10.3527	0.0227478
4777408	chr9:4777408:G:C	4.15104e-34	-1.30393e-09	-1.69088	7.05769e-23	-1.30393e-09	-1.65355	5.73288e-17	-1.30393e-09	-1.61713
4778517	chr9:4778517:G:A	2.15109e-33	0.44747	-0.493148	5.6127e-10	27.4926	0.558366	3.53563e-13	7.10919	0.000687585
4778777	chr9:4778777:G:A	2.09439e-19	30.7237	1.44014	2.33031e-05	40.1473	-1.46245	7.30866e-11	13.7619	-1.32065
4779477	chr9:4779477:C:T	1.2095e-23	22.4044	-7.1114e-10	1.67756e-21	1.51485	-7.1114e-10	9.76148e-15	3.52026	-7.1114e-10
4779545	chr9:4779545:C:A	1.85344e-34	-2.63839	0.141198	5.72463e-22	0.727324	-0.287627	2.73432e-15	1.63523	0.612472
4780007	chr9:4780007:T:A	4.45828e-33	2.33049	-1.64737	0.999416	50.8779	-1.52673	4.63299e-17	-0.155252	-1.6749
4780052	chr9:4780052:C:T	2.45581e-33	0.086806	-7.1114e-10	4.9967e-22	0.303697	-7.1114e-10	2.98114e-16	0.0315411	-7.1114e-10
4780953	chr9:4780953:C:T	9.89224e-29	11.9342	-1.24379	4.1308e-23	-0.503299	-1.6859	6.82541e-16	2.54982	-1.68993
4781646	chr9:4781646:A:T	5.13893e-34	-1.30393e-09	-1.47739	8.92618e-23	-1.30393e-09	-1.41868	7.32588e-17	-1.30393e-09	-1.37194
4782073	chr9:4782073:G:A	2.46415e-34	-2.21239	-7.1114e-10	6.10004e-21	2.8058	-7.1114e-10	9.31488e-16	1.17085	-7.1114e-10
4783161	chr9:4783161:T:C	3.2196e-34	-1.94498	-7.1114e-10	6.52513e-23	-1.73201	-7.1114e-10	2.11186e-17	-2.61578	-7.1114e-10
4783487	chr9:4783487:G:C	8.07196e-35	-2.76929	-0.559137	9.18914e-23	-0.29299	-1.09665	6.0268e-16	1.37696	-0.641508
4783580	chr9:4783580:G:T	5.75624e-25	14.7439	4.61537	9.31703e-23	-2.73616	1.36034	6.06824e-11	9.36489	2.89034
4783616	chr9:4783616:C:T	6.33592e-34	-1.30393e-09	-1.268	9.83431e-23	-1.30393e-09	-1.32179	7.15498e-17	-1.30393e-09	-1.39554
4784161	chr9:4784161:C:T	1.13538e-24	15.5075	4.5311	8.38843e-23	-2.76135	1.28054	9.99092e-11	9.98115	2.77269
4784460	chr9:4784460:G:A	4.98979e-25	15.8961	3.32036	3.46103e-23	-2.76937	0.403267	4.63885e-11	10.2407	1.74593
4784521	chr9:4784521:A:C	1.04471e-32	-1.30393e-09	1.53467	2.8981e-22	-1.30393e-09	-0.241024	3.77196e-16	-1.30393e-09	0.26683
4784625	chr9:4784625:CA:C	1.23143e-33	-1.30393e-09	-0.603471	2.84237e-22	-1.30393e-09	-0.260443	2.53762e-16	-1.30393e-09	-0.129537
4784875	chr9:4784875:A:G	4.74971e-34	-1.30393e-09	-1.55615	8.31505e-23	-1.30393e-09	-1.4896	6.74706e-17	-1.30393e-09	-1.45424
4784933	chr9:4784933:T:C	3.59568e-24	16.8805	4.31086	7.04595e-23	-2.77069	1.11548	1.67199e-10	10.6985	2.57021
4785191	chr9:4785191:C:T	1.07225e-24	15.2873	4.69408	9.33726e-23	-2.75765	1.38399	9.27621e-11	9.81346	2.86615
4785307	chr9:4785307:T:C	7.08175e-32	3.14663	0.301826	5.55606e-16	13.8325	0.392833	2.89561e-13	6.00067	0.909512
4785498	chr9:4785498:G:A	4.1608e-23	22.2266	1.41328	9.45798e-08	34.6615	-1.48348	5.82847e-13	8.95656	-1.34681
4785768	chr9:4785768:G:A	2.70689e-25	15.2096	3.39525	3.6759e-23	-2.75058	0.444708	2.97622e-11	9.74599	1.79682
4786142	chr9:4786142:T:C	6.19576e-25	15.8566	3.57629	4.05955e-23	-2.75536	0.548764	3.08686e-11	9.64973	1.92959
4786143	chr9:4786143:G:A	2.10854e-25	14.1546	4.20041	6.84315e-23	-2.72515	1.04074	2.14402e-11	8.72121	2.49363
4786257	chr9:4786257:T:C	1.89951e-34	-0.975067	-1.49757	3.6534e-11	27.005	-1.68602	5.16272e-18	-2.47143	-1.55304
4786264	chr9:4786264:G:C	1.22118e-33	-1.30393e-09	-0.611837	2.80499e-22	-1.30393e-09	-0.273679	2.50598e-16	-1.30393e-09	-0.142084
4786295	chr9:4786295:C:T	1.22585e-33	-1.30393e-09	-0.608014	1.37657e-22	-1.30393e-09	-0.985488	1.08159e-16	-1.30393e-09	-0.98233
4786492	chr9:4786492:C:T	4.76735e-34	-1.30393e-09	-1.55244	7.82327e-23	-1.30393e-09	-1.55056	7.48608e-17	-1.30393e-09	-1.3503
4786519	chr9:4786519:A:C	6.43338e-33	-1.30393e-09	1.04985	4.25466e-22	-1.30393e-09	0.142934	3.5698e-16	-1.30393e-09	0.211745
4786532	chr9:4786532:A:G	4.03071e-25	15.8459	3.15704	3.09345e-23	-2.75541	0.277033	2.17454e-11	9.65667	1.57231
4786554	chr9:4786554:G:C	8.12246e-34	-1.30393e-09	-1.0196	1.40128e-22	-1.30393e-09	-0.967693	1.67238e-16	-1.30393e-09	-0.546514
4786603	chr9:4786603:T:C	2.96487e-25	15.6606	3.03523	2.8858e-23	-2.7482	0.200333	1.69657e-11	9.50128	1.47949
4786604	chr9:4786604:G:A	4.65187e-34	-1.30393e-09	-1.57697	8.07316e-23	-1.30393e-09	-1.51912	6.52996e-17	-1.30393e-09	-1.48695
4786658	chr9:4786658:G:A	3.31177e-25	15.7195	3.08705	2.97633e-23	-2.7514	0.234424	1.88478e-11	9.5614	1.52457
4787027	chr9:4787027:A:C	6.14784e-25	15.3286	4.09653	6.24468e-23	-2.7389	0.962963	3.45158e-11	9.31847	2.37252
4787041	chr9:4787041:G:A	2.50473e-34	-0.6389	-1.55716	4.74994e-24	-2.77551	-1.57661	6.16907e-18	-2.39649	-1.44989
4787149	chr9:4787149:G:A	2.14536e-25	14.4422	3.93013	5.60881e-23	-2.74225	0.858919	2.07318e-11	8.94554	2.23571
4787167	chr9:4787167:G:A	8.06968e-32	4.1049	-0.525853	4.39542e-21	3.40119	-0.92312	1.80595e-17	-1.78537	-0.986889
4787200	chr9:4787200:C:G	9.15901e-26	14.4269	3.09427	3.04546e-23	-2.73769	0.24368	9.7499e-12	8.89715	1.52968
4787272	chr9:4787272:C:T	3.63169e-32	-1.30393e-09	2.78063	2.52336e-21	-1.30393e-09	1.92309	6.19694e-15	-1.30393e-09	3.06588
4787468	chr9:4787468:G:A	2.16388e-22	22.3667	2.92198	4.54129e-07	35.4333	-0.6864	1.68428e-12	9.08815	-0.417236
4787688	chr9:4787688:C:G	1.12697e-25	14.7506	2.97799	2.76751e-23	-2.75669	0.166971	1.3074e-11	9.27554	1.44467
4787735	chr9:4787735:CACTGCTGAACAAATCAATAACAAGTAATGATATAGAATTAATAAACACTCTCCCAGCAAAGTAAAGCCCAGGACCTGATGGTTTT:C	1.16783e-25	14.7198	3.04434	2.92995e-23	-2.75205	0.219368	1.32122e-11	9.20185	1.52886
4787922	chr9:4787922:T:C	1.61058e-25	14.9047	3.18097	3.16392e-23	-2.7579	0.302047	1.59924e-11	9.30978	1.61191
4788043	chr9:4788043:A:T	1.17279e-25	14.4757	3.29274	3.46663e-23	-2.73896	0.37448	1.30292e-11	8.97083	1.74593
4788217	chr9:4788217:G:A	1.21728e-25	14.5971	3.20853	3.25843e-23	-2.74554	0.319117	1.2561e-11	9.04966	1.63051
4788282	chr9:4788282:C:T	1.82825e-34	-2.51088	-7.1114e-10	6.99246e-23	-1.66283	-7.1114e-10	2.46219e-17	-2.4623	-7.1114e-10
4788711	chr9:4788711:C:T	1.19551e-25	14.5732	3.21439	3.25692e-23	-2.75579	0.328907	1.66598e-11	9.26825	1.69432
4788865	chr9:4788865:CA:C	7.8738e-34	0.265403	-1.3161	1.22644e-13	20.7731	-1.15082	9.12782e-18	-2.35246	-1.10215
4789171	chr9:4789171:A:G	7.28132e-26	15.4413	1.8505	1.67818e-23	-2.77935	-0.310604	1.4616e-11	10.3075	0.524223
4789253	chr9:4789253:G:T	5.99289e-34	-1.30393e-09	-1.32366	1.00909e-22	-1.30393e-09	-1.29603	8.91788e-17	-1.30393e-09	-1.17529
4789360	chr9:4789360:A:G	4.938e-28	11.2962	1.00205	1.01601e-23	-2.66671	-0.925069	1.87536e-13	6.4438	0.0319928
4790127	chr9:4790127:T:A	1.79173e-34	-0.85591	-1.67514	5.42844e-24	-2.58126	-1.63734	1.38964e-16	0.958771	-1.69049
4790227	chr9:4790227:T:C	1.94523e-33	1.48501	-1.63128	1.97002e-21	3.32101	-1.64547	9.04474e-18	-1.79012	-1.67363
4790453	chr9:4790453:G:A	8.90008e-34	-1.30393e-09	-0.928176	9.81752e-23	-1.30393e-09	-1.3235	7.03857e-17	-1.30393e-09	-1.41194
4790505	chr9:4790505:C:CA	1.35261e-33	-1.30393e-09	-0.509612	3.01864e-22	-1.30393e-09	-0.200276	2.74839e-16	-1.30393e-09	-0.0497498
4790577	chr9:4790577:A:G	8.42419e-34	-1.30393e-09	-0.983129	9.26342e-23	-1.30393e-09	-1.38159	1.10205e-16	-1.30393e-09	-0.963596
4790673	chr9:4790673:T:C	4.60799e-34	-1.30393e-09	-1.58644	7.03189e-23	-1.30393e-09	-1.65721	5.35871e-17	-1.30393e-09	-1.68463
4790720	chr9:4790720:C:T	6.22772e-34	-1.30393e-09	-1.28523	1.31633e-22	-1.30393e-09	-1.03024	1.31497e-16	-1.30393e-09	-0.786953
4791219	chr9:4791219:T:TA	5.29944e-31	6.46965	-1.00853	8.89031e-24	-2.08422	-1.64107	2.96683e-17	-0.598565	-1.67729
4791250	chr9:4791250:A:G	4.48684e-34	-1.30393e-09	-1.61309	6.88315e-23	-1.30393e-09	-1.67859	5.32671e-17	-1.30393e-09	-1.69062
4791417	chr9:4791417:C:T	1.20967e-33	-1.30393e-09	-0.621302	2.33529e-22	-1.30393e-09	-0.456946	2.77064e-16	-1.30393e-09	-0.0416862
4791541	chr9:4791541:T:C	5.68752e-34	-1.30393e-09	-1.37596	1.28397e-22	-1.30393e-09	-1.05513	6.22767e-17	-1.30393e-09	-1.53435
4791638	chr9:4791638:T:C	1.11527e-33	-1.30393e-09	-0.702553	2.39631e-22	-1.30393e-09	-0.431151	1.117e-16	-1.30393e-09	-0.950121
4792044	chr9:4792044:G:T	3.56291e-34	-0.564987	-1.27867	3.17403e-23	-0.859408	-1.59325	3.82095e-17	-0.967241	-1.05561
4792107	chr9:4792107:TGGA:T	4.24796e-34	-1.30393e-09	-1.6678	6.8035e-23	-1.30393e-09	-1.69023	5.55258e-17	-1.30393e-09	-1.64909
4792327	chr9:4792327:C:T	4.77382e-34	-1.30393e-09	-1.55109	7.15383e-23	-1.30393e-09	-1.64002	5.54652e-17	-1.30393e-09	-1.65018
4792339	chr9:4792339:C:T	4.42315e-27	15.808	-1.31726	2.26499e-17	12.6969	-1.67147	0.000205809	28.8455	-1.55351
4792437	chr9:4792437:C:T	2.92703e-29	9.39992	0.0727616	2.61814e-16	14.2273	-0.754421	4.83218e-11	11.0602	0.967291
4792482	chr9:4792482:C:T	1.52083e-34	-2.69498	-7.1114e-10	2.85921e-23	-2.55712	-7.1114e-10	1.91244e-17	-2.71497	-7.1114e-10
4793254	chr9:4793254:G:A	2.83814e-25	19.3359	-0.683691	6.52095e-16	16.0741	-1.68861	0.0184258	33.0533	-1.26674
4793798	chr9:4793798:G:T	4.64312e-25	19.9573	-0.812896	1.89832e-15	17.1446	-1.69059	0.108498	34.8793	-1.31974
4794758	chr9:4794758:T:C	1.85004e-34	-1.02737	-1.47166	7.92894e-24	-2.40957	-1.43017	1.99884e-14	5.53263	-1.29566
4795133	chr9:4795133:C:T	5.20667e-34	-1.30393e-09	-1.4643	1.08603e-22	-1.30393e-09	-1.22255	5.80293e-17	-1.30393e-09	-1.60499
4795188	chr9:4795188:C:T	4.39273e-34	-1.30393e-09	-1.63428	9.11469e-23	-1.30393e-09	-1.39778	5.76632e-17	-1.30393e-09	-1.61132
4795370	chr9:4795370:G:A	4.30059e-34	-1.30393e-09	-1.65548	8.64864e-23	-1.30393e-09	-1.45026	5.61723e-17	-1.30393e-09	-1.63751
4795490	chr9:4795490:C:T	4.43132e-34	-1.30393e-09	-1.62554	6.80294e-23	-1.30393e-09	-1.69031	5.39392e-17	-1.30393e-09	-1.67808
4795622	chr9:4795622:A:G	4.27935e-34	-1.30393e-09	-1.66043	8.56312e-23	-1.30393e-09	-1.4602	5.62428e-17	-1.30393e-09	-1.63626
4796032	chr9:4796032:A:G	1.21228e-34	-1.32673	-1.595	6.71884e-24	-2.50155	-1.50378	1.16403e-14	5.07089	-1.3746
4796110	chr9:4796110:C:T	1.21714e-33	-1.30393e-09	-0.615147	3.80567e-22	-1.30393e-09	0.0314116	6.90301e-16	-1.30393e-09	0.871192
4796114	chr9:4796114:G:C	5.0869e-34	-1.30393e-09	-1.48757	7.73631e-23	-1.30393e-09	-1.56174	5.52463e-17	-1.30393e-09	-1.65413
4796162	chr9:4796162:C:T	8.67376e-35	-1.94007	-1.31644	1.14106e-23	-2.77938	-0.696331	1.03454e-15	2.25029	-0.974515
4796225	chr9:4796225:T:C	8.49392e-35	-1.62828	-1.64919	6.02679e-24	-2.75607	-1.35797	2.29127e-15	3.57444	-1.50352
4796820	chr9:4796820:G:T	2.41333e-33	-1.30393e-09	0.069356	2.19262e-22	-1.30393e-09	-0.519984	1.51147e-16	-1.30393e-09	-0.64768
4796822	chr9:4796822:G:GT	2.85598e-33	-1.30393e-09	0.237764	2.51254e-22	-1.30393e-09	-0.383788	1.72739e-16	-1.30393e-09	-0.514155
4796841	chr9:4796841:T:C	1.44368e-34	-2.74704	-7.1114e-10	2.52098e-23	-2.68302	-7.1114e-10	1.91821e-17	-2.71196	-7.1114e-10
4797416	chr9:4797416:TG:T	1.15245e-33	-1.30393e-09	-0.669765	1.43183e-22	-1.30393e-09	-0.94613	9.11103e-17	-1.30393e-09	-1.15386
4797830	chr9:4797830:C:G	4.15157e-34	-1.30393e-09	-1.69075	6.8436e-23	-1.30393e-09	-1.68435	5.42356e-17	-1.30393e-09	-1.6726
4798056	chr9:4798056:G:A	1.26434e-33	-1.30393e-09	-0.577099	2.67083e-22	-1.30393e-09	-0.32269	1.23874e-16	-1.30393e-09	-0.846668
4798082	chr9:4798082:A:G	9.27772e-34	-1.30393e-09	-0.886621	1.31981e-22	-1.30393e-09	-1.02759	8.09144e-17	-1.30393e-09	-1.27254
4798112	chr9:4798112:A:G	1.97868e-33	-1.30393e-09	-0.129222	2.31627e-22	-1.30393e-09	-0.465124	1.63735e-16	-1.30393e-09	-0.567686
4798148	chr9:4798148:C:G	4.1658e-34	-1.30393e-09	-1.68733	7.18517e-23	-1.30393e-09	-1.63565	6.17106e-17	-1.30393e-09	-1.54348
4798368	chr9:4798368:C:T	3.58421e-30	8.92006	-1.54742	4.0465e-20	6.38842	-1.69048	1.07908e-12	9.80553	-1.57984
4798465	chr9:4798465:C:A	9.07342e-34	-1.30393e-09	-0.908887	2.41376e-22	-1.30393e-09	-0.423894	4.07398e-16	-1.30393e-09	0.343854
4799601	chr9:4799601:T:C	8.54481e-34	-1.30393e-09	-0.968912	2.0751e-22	-1.30393e-09	-0.575071	8.23221e-17	-1.30393e-09	-1.2553
4799875	chr9:4799875:C:T	9.47199e-34	-1.30393e-09	-0.865897	2.03952e-22	-1.30393e-09	-0.592367	1.52397e-16	-1.30393e-09	-0.639443
4800403	chr9:4800403:C:T	3.63822e-32	-1.30393e-09	2.78243	2.04717e-21	-1.30393e-09	1.71397	4.97239e-15	-1.30393e-09	2.84572
4800843	chr9:4800843:G:A	1.4579e-33	-1.30393e-09	-0.434651	3.02245e-22	-1.30393e-09	-0.199013	4.53762e-16	-1.30393e-09	0.451638
4800932	chr9:4800932:G:A	4.21774e-34	-1.30393e-09	-1.67494	7.45096e-23	-1.30393e-09	-1.59932	6.5349e-17	-1.30393e-09	-1.48619
4800948	chr9:4800948:T:C	7.46601e-35	-1.797	-1.60946	5.66732e-24	-2.66243	-1.5131	9.84134e-15	4.91096	-1.38255
4800960	chr9:4800960:A:G	8.14482e-34	-1.30393e-09	-1.01685	1.43281e-22	-1.30393e-09	-0.945444	1.50115e-16	-1.30393e-09	-0.654531
4800982	chr9:4800982:A:C	5.46286e-34	-1.30393e-09	-1.41626	8.29719e-23	-1.30393e-09	-1.49175	9.73567e-17	-1.30393e-09	-1.08755
4801147	chr9:4801147:T:C	7.86615e-29	9.4555	1.00576	3.53063e-18	8.60523	0.561507	5.37403e-11	11.5243	0.60943
4801502	chr9:4801502:C:G	9.00338e-34	-1.30393e-09	-0.916637	2.72006e-22	-1.30393e-09	-0.304428	5.71358e-16	-1.30393e-09	0.682081
4801645	chr9:4801645:T:C	1.25076e-33	-1.30393e-09	-0.587898	2.63421e-22	-1.30393e-09	-0.336496	1.22037e-16	-1.30393e-09	-0.861608
4801668	chr9:4801668:A:G	4.16906e-34	-1.30393e-09	-1.68655	6.80489e-23	-1.30393e-09	-1.69002	6.0216e-17	-1.30393e-09	-1.568
4802083	chr9:4802083:T:C	3.17441e-34	-1.95911	-7.1114e-10	2.18619e-20	4.08225	-7.1114e-10	1.04828e-16	-1.01361	-7.1114e-10
4802172	chr9:4802172:G:A	4.4659e-34	-1.30393e-09	-1.61777	6.99855e-23	-1.30393e-09	-1.66196	5.46918e-17	-1.30393e-09	-1.66422
4802262	chr9:4802262:C:A	1.55192e-33	-1.30393e-09	-0.372158	3.37202e-22	-1.30393e-09	-0.0895701	1.4852e-16	-1.30393e-09	-0.665214
4802357	chr9:4802357:T:C	2.57506e-30	8.23854	-1.19657	1.21265e-19	7.23574	-1.44025	1.66963e-12	9.95171	-1.28953
4802483	chr9:4802483:G:T	2.31175e-30	8.11299	-1.17888	1.09473e-19	7.12197	-1.42879	1.4816e-12	9.81829	-1.27559
4802536	chr9:4802536:T:C	9.7078e-30	7.59983	0.769207	3.92124e-19	6.67933	0.289749	4.27819e-12	9.35396	0.249142
4802564	chr9:4802564:C:T	1.11402e-30	7.38008	-1.176	4.89796e-20	6.3143	-1.42539	6.22521e-13	8.94724	-1.27164
4803065	chr9:4803065:A:C	1.14558e-30	7.43193	-1.19991	5.17228e-20	6.38467	-1.44126	6.41805e-13	8.9986	-1.29249
4803105	chr9:4803105:C:T	1.51899e-33	-1.30393e-09	-0.393604	2.23375e-22	-1.30393e-09	-0.501398	2.221e-16	-1.30393e-09	-0.262806
4803328	chr9:4803328:T:A	6.05934e-34	-1.30393e-09	-1.31264	9.07428e-23	-1.30393e-09	-1.40222	1.13409e-16	-1.30393e-09	-0.934931
4803651	chr9:4803651:G:C	3.94178e-35	-2.44953	-1.59566	1.63616e-23	-1.61531	-1.5	3.63279e-14	6.18777	-1.35336
4804453	chr9:4804453:C:G	1.11656e-33	-1.30393e-09	-0.701402	3.49064e-22	-1.30393e-09	-0.0549955	6.95281e-16	-1.30393e-09	0.878381
4804632	chr9:4804632:C:T	8.26816e-34	-1.30393e-09	-1.00182	1.45418e-22	-1.30393e-09	-0.930638	1.52843e-16	-1.30393e-09	-0.636527
4804915	chr9:4804915:G:A	4.46732e-34	-1.30393e-09	-1.61745	7.67739e-23	-1.30393e-09	-1.56939	7.61714e-17	-1.30393e-09	-1.33295
4805188	chr9:4805188:A:G	8.80098e-34	-1.30393e-09	-0.939373	2.60992e-22	-1.30393e-09	-0.345763	5.25151e-16	-1.30393e-09	0.59775
4805208	chr9:4805208:TAAGCA:T	2.56273e-32	-1.30393e-09	2.43201	2.38278e-21	-1.30393e-09	1.86577	7.57673e-15	-1.30393e-09	3.2669
4805243	chr9:4805243:T:C	4.87166e-33	-1.30393e-09	0.771783	1.13635e-21	-1.30393e-09	1.12532	9.88364e-16	-1.30393e-09	1.23012
4805550	chr9:4805550:T:C	5.74011e-34	-1.30393e-09	-1.36676	8.65173e-23	-1.30393e-09	-1.44991	1.04817e-16	-1.30393e-09	-1.01372
4805760	chr9:4805760:T:G	7.48833e-30	7.16065	0.948796	2.74677e-19	6.1595	0.453603	3.11894e-12	8.88601	0.401053
4806063	chr9:4806063:T:TG	5.15957e-35	-2.54476	-1.23121	1.60728e-23	-1.72929	-1.40383	3.279e-14	5.93425	-1.20231
4806146	chr9:4806146:A:C	7.93624e-30	7.16704	1.0005	2.9089e-19	6.17211	0.498336	3.43802e-12	8.93895	0.445523
4806247	chr9:4806247:A:C	8.58967e-34	-1.30393e-09	-0.963675	2.55066e-22	-1.30393e-09	-0.368729	5.33027e-16	-1.30393e-09	0.612636
4806520	chr9:4806520:G:A	3.97505e-35	-2.44215	-1.59464	4.34802e-24	-2.75534	-1.68519	2.20616e-16	1.35283	-1.62234
4806556	chr9:4806556:C:T	1.38277e-28	9.53877	1.4866	5.29703e-18	8.58077	0.991636	8.71574e-11	11.6004	1.01692
4807380	chr9:4807380:T:C	1.25938e-31	5.71301	-1.68887	3.22564e-21	3.83546	-1.66682	2.42633e-14	6.08226	-1.65148
4807612	chr9:4807612:C:T	4.4528e-34	-1.30393e-09	-1.6207	7.66371e-23	-1.30393e-09	-1.57117	7.53012e-17	-1.30393e-09	-1.34444
4808794	chr9:4808794:G:A	1.12823e-34	-2.28341	-0.710177	6.19854e-23	-1.33696	-0.446396	2.26347e-13	6.93418	-0.270291
4808830	chr9:4808830:G:A	9.77548e-35	-2.19935	-0.937594	5.60415e-23	-1.20843	-0.675731	2.59236e-13	7.2372	-0.437639
4808857	chr9:4808857:T:C	1.05881e-33	-1.30393e-09	-0.754506	1.07506e-22	-1.30393e-09	-1.23271	5.99193e-17	-1.30393e-09	-1.57294
4808906	chr9:4808906:C:T	1.06134e-28	9.28555	1.47526	4.18462e-18	8.34109	0.995586	7.09359e-11	11.3647	1.04668
4808971	chr9:4808971:C:T	2.86308e-30	8.83495	-1.68694	2.0588e-16	14.9151	-1.68258	1.26542e-11	12.3118	-1.62419
4809158	chr9:4809158:T:G	2.16634e-34	-1.51349	-0.827706	1.29503e-23	-1.82382	-1.52531	1.01327e-15	2.01121	-0.756212
4809320	chr9:4809320:C:CT	4.24328e-34	-1.30393e-09	-1.6689	7.34282e-23	-1.30393e-09	-1.61394	6.56874e-17	-1.30393e-09	-1.48103
4809419	chr9:4809419:C:A	8.68461e-34	-1.30393e-09	-0.952684	1.67129e-22	-1.30393e-09	-0.791487	1.52778e-16	-1.30393e-09	-0.636947
4809423	chr9:4809423:C:T	5.23618e-34	-1.30393e-09	-1.45864	7.92897e-23	-1.30393e-09	-1.53714	5.5992e-17	-1.30393e-09	-1.64073
4809471	chr9:4809471:G:A	1.16622e-33	-1.30393e-09	-0.65788	3.66115e-22	-1.30393e-09	-0.00730305	7.31652e-16	-1.30393e-09	0.929369
4809588	chr9:4809588:G:A	7.25131e-29	9.3513	1.02857	1.80746e-18	8.14628	0.3509	1.97005e-11	10.9673	0.162875
4809597	chr9:4809597:T:C	8.56441e-34	-1.30393e-09	-0.966621	1.49265e-22	-1.30393e-09	-0.90453	1.57806e-16	-1.30393e-09	-0.60457
4809600	chr9:4809600:A:G	7.21146e-34	-1.30393e-09	-1.13857	1.25149e-22	-1.30393e-09	-1.08075	1.28644e-16	-1.30393e-09	-0.808885
4809919	chr9:4809919:C:T	1.13103e-33	-1.30393e-09	-0.688525	2.56409e-22	-1.30393e-09	-0.363479	1.96646e-16	-1.30393e-09	-0.384527
4809991	chr9:4809991:A:G	7.93712e-34	-1.30393e-09	-1.04269	1.07152e-22	-1.30393e-09	-1.236	5.89933e-17	-1.30393e-09	-1.58851
4810017	chr9:4810017:A:G	2.94425e-35	-2.66243	-1.67454	5.16225e-24	-2.6252	-1.64368	6.39248e-16	2.3683	-1.57394
4810097	chr9:4810097:A:G	5.8294e-35	-2.09428	-1.55963	3.27336e-23	-0.815888	-1.60596	1.99801e-13	8.20701	-1.66787
4810117	chr9:4810117:C:T	5.18729e-34	-1.30393e-09	-1.46802	1.11421e-22	-1.30393e-09	-1.19694	6.87925e-17	-1.30393e-09	-1.43484
4810686	chr9:4810686:C:T	1.59978e-33	-1.30393e-09	-0.341786	2.15284e-22	-1.30393e-09	-0.538292	1.22761e-16	-1.30393e-09	-0.855696
4810844	chr9:4810844:T:C	1.14632e-33	-1.30393e-09	-0.675098	3.61843e-22	-1.30393e-09	-0.019041	7.33357e-16	-1.30393e-09	0.931697
4810910	chr9:4810910:A:G	3.15426e-25	18.7578	-7.1114e-10	5.29461e-22	0.361609	-7.1114e-10	1.29042e-15	1.49679	-7.1114e-10
4811148	chr9:4811148:G:A	1.08332e-33	-1.30393e-09	-0.731625	2.18789e-22	-1.30393e-09	-0.522145	1.00167e-16	-1.30393e-09	-1.0591
4811315	chr9:4811315:A:G	4.23466e-34	-1.30393e-09	-1.67093	6.80433e-23	-1.30393e-09	-1.69011	5.84716e-17	-1.30393e-09	-1.59739
4812149	chr9:4812149:G:C	4.97522e-34	-1.30393e-09	-1.50977	7.77331e-23	-1.30393e-09	-1.55697	9.01688e-17	-1.30393e-09	-1.16425
4812679	chr9:4812679:C:G	9.50107e-35	-2.55602	-0.609396	9.56723e-24	-2.73016	-0.921751	4.79915e-16	1.64991	-1.14224
4813339	chr9:4813339:A:G	4.22775e-34	-1.30393e-09	-1.67257	7.12691e-23	-1.30393e-09	-1.64379	5.33106e-17	-1.30393e-09	-1.6898
4813455	chr9:4813455:C:T	5.71197e-34	-1.37167	-7.1114e-10	2.35856e-23	-2.74961	-7.1114e-10	1.96569e-17	-2.68751	-7.1114e-10
4813932	chr9:4813932:G:A	5.75923e-34	-1.30393e-09	-1.36343	8.68491e-23	-1.30393e-09	-1.44608	1.05512e-16	-1.30393e-09	-1.00711
4814049	chr9:4814049:G:A	1.14251e-33	-1.30393e-09	-0.678425	3.92837e-22	-1.30393e-09	0.0631428	9.30268e-17	-1.30393e-09	-1.13305
4814085	chr9:4814085:C:G	6.36143e-34	-1.26398	-7.1114e-10	1.73204e-22	-0.75578	-7.1114e-10	1.7986e-17	-2.77634	-7.1114e-10
4814474	chr9:4814474:C:T	5.74791e-34	-1.30393e-09	-1.3654	8.62483e-23	-1.30393e-09	-1.45302	1.04218e-16	-1.30393e-09	-1.01945
4814516	chr9:4814516:C:T	9.03714e-30	7.18889	1.10856	3.52163e-19	6.27414	0.587457	3.96742e-12	8.97898	0.548707
4814519	chr9:4814519:G:A	1.24281e-33	-1.30393e-09	-0.594275	2.54626e-22	-1.30393e-09	-0.370457	3.67336e-16	-1.30393e-09	0.240343
4814532	chr9:4814532:G:T	1.31498e-34	-2.05585	-0.784561	4.36438e-24	-2.75246	-1.68432	1.37435e-17	-1.35734	-1.68803
4814631	chr9:4814631:G:A	7.21164e-34	-1.30393e-09	-1.13854	1.56509e-22	-1.30393e-09	-0.857137	1.27668e-16	-1.30393e-09	-0.816505
4814928	chr9:4814928:A:G	1.09124e-33	-1.30393e-09	-0.724336	2.19701e-22	-1.30393e-09	-0.517983	1.00384e-16	-1.30393e-09	-1.05693
4815184	chr9:4815184:A:G	4.42758e-30	9.26835	-1.6844	3.30714e-16	15.3916	-1.68508	1.86852e-11	12.709	-1.63165
4815217	chr9:4815217:TTCTCCTCCTG:T	2.91926e-32	-1.30393e-09	2.56226	2.65811e-21	-1.30393e-09	1.97512	8.91244e-15	-1.30393e-09	3.42927
4815648	chr9:4815648:A:G	1.21516e-34	-2.04512	-0.874239	4.33073e-24	-2.75486	-1.68966	1.35955e-17	-1.36534	-1.69085
4815735	chr9:4815735:G:A	5.77105e-34	-1.30393e-09	-1.36138	8.64994e-23	-1.30393e-09	-1.45011	1.04939e-16	-1.30393e-09	-1.01256
4815938	chr9:4815938:T:G	6.46135e-33	-1.30393e-09	1.05419	4.36005e-22	-1.30393e-09	0.167404	6.38713e-16	-1.30393e-09	0.79352
4815968	chr9:4815968:G:T	5.81258e-34	-1.30393e-09	-1.35421	8.70317e-23	-1.30393e-09	-1.44398	1.06019e-16	-1.30393e-09	-1.00232
4816184	chr9:4816184:G:C	9.00896e-27	12.6584	2.54367	2.14944e-16	11.5241	1.75158	4.62556e-11	10.3292	1.65453
4816732	chr9:4816732:A:G	1.35889e-32	-1.30393e-09	1.7976	1.00686e-21	-1.30393e-09	1.00434	2.92722e-15	-1.30393e-09	2.31587
4816763	chr9:4816763:A:G	4.27018e-34	-1.30393e-09	-1.66258	7.01328e-23	-1.30393e-09	-1.65986	5.65236e-17	-1.30393e-09	-1.63128
4817068	chr9:4817068:C:T	9.9162e-31	5.86863	0.219058	1.27508e-15	15.3864	-0.330423	1.83927e-05	23.0533	1.82377
4817374	chr9:4817374:T:G	5.47408e-30	8.25562	-0.459496	8.4078e-18	11.462	-1.42756	6.21418e-12	10.1785	-0.202056
4817472	chr9:4817472:T:C	7.08526e-30	9.26435	-1.21023	1.94463e-17	12.5516	-1.67867	7.74516e-12	11.2095	-1.01287
4817645	chr9:4817645:C:T	1.30871e-33	-1.30393e-09	-0.54261	2.72096e-22	-1.30393e-09	-0.304098	3.97264e-16	-1.30393e-09	0.318666
4818011	chr9:4818011:C:T	6.56996e-34	-1.30393e-09	-1.23173	1.13673e-22	-1.30393e-09	-1.17693	1.14219e-16	-1.30393e-09	-0.927818
4818167	chr9:4818167:C:T	1.37493e-31	5.02531	-0.913391	9.98329e-17	13.8578	-1.34906	2.67017e-07	20.8788	-0.234141
4818201	chr9:4818201:A:G	9.06278e-34	-1.30393e-09	-0.91006	1.03697e-22	-1.30393e-09	-1.26877	7.61493e-17	-1.30393e-09	-1.33324
4818290	chr9:4818290:C:G	7.38767e-34	-1.30393e-09	-1.11442	1.46239e-22	-1.30393e-09	-0.925008	1.37021e-16	-1.30393e-09	-0.745804
4818403	chr9:4818403:A:G	1.36849e-34	-1.75707	-1.04346	4.24774e-24	-2.77702	-1.68684	9.46229e-18	-1.73396	-1.68466
4818694	chr9:4818694:G:A	2.88794e-35	-2.77932	-1.57696	2.84549e-23	-1.74438	-0.817555	6.59163e-16	1.68123	-0.85619
4818706	chr9:4818706:C:G	3.06612e-35	-2.63095	-1.66546	4.66225e-23	-0.888311	-1.17986	1.04369e-15	2.48622	-1.20164
4818809	chr9:4818809:T:G	4.35233e-34	-1.30393e-09	-1.64352	7.92685e-23	-1.30393e-09	-1.53741	7.17832e-17	-1.30393e-09	-1.39228
4818812	chr9:4818812:T:C	2.90638e-30	8.67063	-1.50761	1.14679e-17	12.027	-1.68218	2.64169e-12	10.5914	-1.47036
4819166	chr9:4819166:G:A	4.17469e-34	-1.30393e-09	-1.6852	7.46383e-23	-1.30393e-09	-1.5976	6.85199e-17	-1.30393e-09	-1.43881
4819380	chr9:4819380:T:C	4.20359e-34	-1.30393e-09	-1.6783	7.37509e-23	-1.30393e-09	-1.60956	6.46974e-17	-1.30393e-09	-1.49621
4819598	chr9:4819598:G:A	2.99354e-33	-1.30393e-09	0.284807	2.6962e-22	-1.30393e-09	-0.313236	6.11321e-16	-1.30393e-09	0.749687
4819817	chr9:4819817:A:G	1.44216e-33	-1.30393e-09	-0.44551	5.27215e-22	-1.30393e-09	0.357357	1.09497e-16	-1.30393e-09	-0.970036
4820438	chr9:4820438:G:A	1.282e-29	8.05615	0.59096	1.39676e-16	13.9433	-1.09874	0.0184508	31.1059	0.682028
4820688	chr9:4820688:A:T	4.41283e-34	-1.30393e-09	-1.62972	7.89336e-23	-1.30393e-09	-1.54164	7.33128e-17	-1.30393e-09	-1.3712
4821071	chr9:4821071:T:C	4.47619e-34	-1.30393e-09	-1.61546	7.16023e-23	-1.30393e-09	-1.63912	5.32736e-17	-1.30393e-09	-1.69049
4821452	chr9:4821452:T:G	8.98075e-32	4.88093	-1.19492	7.70374e-20	6.7622	-1.4204	1.81551e-13	6.96858	-0.525224
4822521	chr9:4822521:C:G	1.89493e-29	9.19184	-0.153968	1.81742e-17	12.0201	-1.21484	5.67293e-11	11.7634	0.424429
4823154	chr9:4823154:C:G	2.1563e-33	-1.30393e-09	-0.043257	2.49506e-22	-1.30393e-09	-0.390769	1.74461e-16	-1.30393e-09	-0.504234
4823456	chr9:4823456:A:G	1.852e-33	-1.30393e-09	-0.195384	7.31826e-22	-1.30393e-09	0.685292	1.36129e-16	-1.30393e-09	-0.752332
4823630	chr9:4823630:T:C	4.1931e-34	-1.30393e-09	-1.6808	6.80022e-23	-1.30393e-09	-1.69071	5.92296e-17	-1.30393e-09	-1.58451
4824003	chr9:4824003:C:T	9.23459e-35	-1.99184	-1.20202	8.24644e-24	-2.18264	-1.61783	3.48338e-15	3.40211	-0.912286
4824686	chr9:4824686:T:A	1.02647e-33	-1.30393e-09	-0.785526	2.27537e-22	-1.30393e-09	-0.482939	2.75217e-16	-1.30393e-09	-0.0483751
4824757	chr9:4824757:C:T	8.26884e-34	-1.30393e-09	-1.00174	9.97433e-23	-1.30393e-09	-1.30765	6.89979e-17	-1.30393e-09	-1.43186
4824967	chr9:4824967:A:C	3.82091e-31	5.90159	-0.767579	1.79371e-20	4.86726	-0.982889	1.44048e-13	7.38743	-1.17546
4825005	chr9:4825005:G:A	1.05028e-33	-1.30393e-09	-0.762593	2.10527e-22	-1.30393e-09	-0.560635	9.73866e-17	-1.30393e-09	-1.08725
4825117	chr9:4825117:G:A	3.82612e-29	10.371	-0.630486	1.23761e-16	14.0633	-1.33969	5.70769e-10	13.7394	0.757209
4825341	chr9:4825341:T:TA	1.60879e-33	-1.30393e-09	-0.336167	3.43663e-22	-1.30393e-09	-0.0705895	2.20681e-16	-1.30393e-09	-0.269215
4825541	chr9:4825541:C:T	8.68154e-34	-1.30393e-09	-0.953037	1.03509e-22	-1.30393e-09	-1.27059	7.09922e-17	-1.30393e-09	-1.40336
4825776	chr9:4825776:G:T	1.54654e-33	-1.30393e-09	-0.375629	1.86016e-22	-1.30393e-09	-0.684419	1.12906e-16	-1.30393e-09	-0.939377
4825979	chr9:4825979:C:T	4.15621e-34	-1.30393e-09	-1.68963	6.87346e-23	-1.30393e-09	-1.68	5.57109e-17	-1.30393e-09	-1.64576
4826014	chr9:4826014:G:T	2.89459e-31	4.963	-0.106636	1.88291e-20	4.16853	-0.235621	1.37493e-13	6.54396	-0.378568
4826363	chr9:4826363:A:G	8.52677e-34	-1.30393e-09	-0.971026	1.08839e-22	-1.30393e-09	-1.22038	1.51349e-16	-1.30393e-09	-0.646347
4826618	chr9:4826618:C:T	6.19919e-35	-2.56621	-1.02619	9.35261e-24	-2.74469	-0.929907	1.12537e-15	2.32146	-0.961526
4826633	chr9:4826633:T:C	3.69316e-32	-1.30393e-09	2.79742	2.35221e-21	-1.30393e-09	1.85286	9.8509e-15	-1.30393e-09	3.52938
4826768	chr9:4826768:G:A	1.33318e-31	4.47643	-0.395342	9.18927e-21	3.7255	-0.509964	6.2962e-14	6.02314	-0.638784
4827217	chr9:4827217:A:G	4.52543e-34	-1.30393e-09	-1.60452	9.15333e-23	-1.30393e-09	-1.39355	1.07717e-16	-1.30393e-09	-0.986431
4827437	chr9:4827437:G:A	2.07192e-33	-1.30393e-09	-0.0831743	8.49729e-22	-1.30393e-09	0.834666	1.49326e-16	-1.30393e-09	-0.6598
4827439	chr9:4827439:G:A	3.96213e-33	-1.30393e-09	0.565131	4.62935e-22	-1.30393e-09	0.227335	3.09997e-16	-1.30393e-09	0.070629
4827449	chr9:4827449:C:G	6.81537e-34	-1.30393e-09	-1.19506	8.68712e-23	-1.30393e-09	-1.44582	6.18077e-17	-1.30393e-09	-1.54191
4827541	chr9:4827541:T:C	9.69055e-30	10.0578	-1.6905	4.51949e-16	15.6809	-1.66203	6.66554e-11	13.922	-1.57285
4827719	chr9:4827719:A:T	8.13267e-30	9.85018	-1.65819	2.7544e-16	15.1075	-1.58383	8.7844e-11	14.0564	-1.43123
4828043	chr9:4828043:A:G	5.42372e-25	18.2557	1.0441	1.38372e-13	20.4934	-0.750448	1.54979e-07	19.2534	0.847241
4828234	chr9:4828234:T:C	2.71746e-34	-2.11454	-7.1114e-10	2.41052e-23	-2.72782	-7.1114e-10	7.41851e-17	-1.35937	-7.1114e-10
4828354	chr9:4828354:G:C	4.22367e-34	-1.30393e-09	-1.67353	7.05288e-23	-1.30393e-09	-1.65423	5.32519e-17	-1.30393e-09	-1.6909
4828361	chr9:4828361:A:T	5.39534e-34	-1.30393e-09	-1.4287	1.22932e-22	-1.30393e-09	-1.09862	1.744e-16	-1.30393e-09	-0.504582
4828874	chr9:4828874:C:A	4.93142e-34	-1.30393e-09	-1.51861	9.26717e-23	-1.30393e-09	-1.38119	7.21871e-17	-1.30393e-09	-1.38667
4829101	chr9:4829101:A:G	6.1951e-34	-1.30393e-09	-1.29048	8.11414e-23	-1.30393e-09	-1.51406	5.85531e-17	-1.30393e-09	-1.596
4829188	chr9:4829188:C:T	2.51218e-34	-2.19309	-7.1114e-10	3.95575e-23	-2.23249	-7.1114e-10	2.52335e-17	-2.43776	-7.1114e-10
4829310	chr9:4829310:C:T	3.09242e-31	4.66664	0.255834	2.10823e-20	3.90596	0.139978	1.56097e-13	6.25634	0.0359581
4829484	chr9:4829484:G:A	9.60666e-34	-0.85178	-7.1114e-10	2.61689e-23	-2.64568	-7.1114e-10	1.49411e-15	1.64335	-7.1114e-10
4829487	chr9:4829487:T:C	2.4148e-30	8.26294	-1.28522	3.09995e-18	10.7259	-1.68923	3.07691e-12	10.2662	-0.992702
4829573	chr9:4829573:C:T	8.83315e-34	-0.935725	-7.1114e-10	2.67602e-23	-2.62334	-7.1114e-10	1.30464e-15	1.50775	-7.1114e-10
4829790	chr9:4829790:G:A	1.43924e-31	3.96534	0.192294	1.06083e-20	3.27182	0.0873245	6.67176e-14	5.50192	-0.0596344
4829840	chr9:4829840:A:T	5.32003e-34	-1.30393e-09	-1.44276	1.02617e-22	-1.30393e-09	-1.27925	7.86639e-17	-1.30393e-09	-1.30075
4829915	chr9:4829915:C:T	1.65774e-31	4.08781	0.211167	1.21958e-20	3.39298	0.105617	7.80503e-14	5.64233	-0.0431526
4829970	chr9:4829970:A:G	4.8605e-34	-1.30393e-09	-1.5331	8.67339e-23	-1.30393e-09	-1.44741	6.69625e-17	-1.30393e-09	-1.4618
4830789	chr9:4830789:C:G	1.37393e-29	10.4048	-1.68842	1.12408e-15	16.5768	-1.64683	1.10087e-10	14.3978	-1.54698
4830849	chr9:4830849:G:A	3.80991e-30	8.76938	-1.33567	2.71607e-18	10.5529	-1.64843	7.71023e-13	9.49951	-1.60997
4830893	chr9:4830893:G:A	4.19489e-34	-1.30393e-09	-1.68037	7.33145e-23	-1.30393e-09	-1.61549	6.42237e-17	-1.30393e-09	-1.50356
4831327	chr9:4831327:A:AGG	3.71359e-32	-1.30393e-09	2.80293	2.37294e-21	-1.30393e-09	1.86163	1.00485e-14	-1.30393e-09	3.54924
4831329	chr9:4831329:A:AAAAAAAGTTACT	3.58221e-32	-1.30393e-09	2.76691	2.29817e-21	-1.30393e-09	1.82962	9.6651e-15	-1.30393e-09	3.51034
4831927	chr9:4831927:C:G	4.32034e-34	-1.30393e-09	-1.6509	7.48574e-23	-1.30393e-09	-1.59467	7.6792e-17	-1.30393e-09	-1.32483
4832005	chr9:4832005:C:T	4.73142e-34	-1.56001	-7.1114e-10	7.68136e-23	-1.56887	-7.1114e-10	2.15258e-17	-2.59668	-7.1114e-10
4832130	chr9:4832130:C:A	2.50524e-30	8.53827	-1.52378	7.04276e-18	11.5453	-1.68802	3.75097e-12	10.8334	-1.36185
4832421	chr9:4832421:G:A	2.47185e-32	-1.30393e-09	2.3959	1.65948e-21	-1.30393e-09	1.50401	6.61825e-15	-1.30393e-09	3.13165
4832618	chr9:4832618:G:A	3.7264e-35	-2.63449	-1.46689	5.4033e-24	-2.68594	-1.5373	1.27763e-15	3.09844	-1.61161
4832624	chr9:4832624:A:G	4.91424e-31	4.75265	0.633011	8.53408e-19	9.17435	-1.4276	4.38926e-05	26.0679	-0.321036
4832636	chr9:4832636:C:T	5.14794e-22	24.6104	1.54494	1.39654e-08	32.485	-1.21993	3.87881e-10	15.0075	-0.897179
4832888	chr9:4832888:T:C	7.90988e-25	18.4868	1.19033	1.76221e-13	20.6428	-0.658006	2.20427e-07	19.4544	0.998485
4832931	chr9:4832931:C:T	4.8926e-34	-1.30393e-09	-1.52651	9.11803e-23	-1.30393e-09	-1.39741	7.03195e-17	-1.30393e-09	-1.41289
4832941	chr9:4832941:A:G	8.88298e-25	18.5414	1.25173	1.95501e-13	20.7124	-0.623791	2.54669e-07	19.5406	1.05674
4833154	chr9:4833154:G:A	2.15692e-32	-1.30393e-09	2.25962	1.48349e-21	-1.30393e-09	1.3919	5.50932e-15	-1.30393e-09	2.94826
4833305	chr9:4833305:A:G	5.59731e-34	-1.30393e-09	-1.39195	1.30191e-22	-1.30393e-09	-1.04125	1.88482e-16	-1.30393e-09	-0.426933
4833436	chr9:4833436:G:A	1.09355e-29	7.71155	0.776569	3.38406e-17	12.8103	-1.38338	0.0013594	29.4144	-0.234549
4833437	chr9:4833437:C:T	1.12661e-29	7.68848	0.829428	3.34389e-17	12.7793	-1.36437	0.0013568	29.3716	-0.193594
4833557	chr9:4833557:T:C	6.51906e-34	-1.30393e-09	-1.23951	1.12931e-22	-1.30393e-09	-1.18348	1.12876e-16	-1.30393e-09	-0.939642
4833679	chr9:4833679:T:A	4.34848e-35	-2.64968	-1.29732	6.35666e-24	-2.67389	-1.38685	1.59439e-15	3.21035	-1.50204
4833866	chr9:4833866:T:C	3.85541e-30	9.13027	-1.68469	1.74032e-16	14.7525	-1.68805	3.13991e-11	13.2417	-1.64535
4834164	chr9:4834164:C:T	4.97817e-34	-1.30393e-09	-1.50917	7.54462e-23	-1.30393e-09	-1.58683	5.57381e-17	-1.30393e-09	-1.64527
4834188	chr9:4834188:C:T	4.76793e-34	-1.30393e-09	-1.55232	8.807e-23	-1.30393e-09	-1.43212	6.80893e-17	-1.30393e-09	-1.44511
4834295	chr9:4834295:T:C	1.18518e-33	-1.30393e-09	-0.641757	2.37602e-22	-1.30393e-09	-0.439652	3.11736e-16	-1.30393e-09	0.0762217
4834394	chr9:4834394:A:G	1.6653e-30	7.81815	-1.21204	2.49103e-18	10.4903	-1.67232	4.18994e-12	10.3663	-0.784068
4834420	chr9:4834420:G:A	4.2274e-34	-1.30393e-09	-1.67265	7.85693e-23	-1.30393e-09	-1.54627	8.77527e-17	-1.30393e-09	-1.19141
4834438	chr9:4834438:C:G	2.40314e-29	8.94465	0.330816	1.62178e-18	8.17022	0.218568	4.07288e-13	7.20545	0.0458953
4834597	chr9:4834597:G:A	1.24602e-30	7.51253	-1.19647	7.95158e-19	9.36681	-1.69077	5.02939e-13	8.81797	-1.35568
4834689	chr9:4834689:GAC:G	1.67612e-32	-1.30393e-09	2.00741	1.56401e-21	-1.30393e-09	1.44475	1.20233e-15	-1.30393e-09	1.42608
4834707	chr9:4834707:CT:C	8.57134e-34	-1.30393e-09	-0.965813	3.21413e-22	-1.30393e-09	-0.137523	9.67054e-17	-1.30393e-09	-1.09427
4834733	chr9:4834733:A:G	2.13432e-29	8.8443	0.312536	1.47348e-18	8.09509	0.1978	3.75266e-13	7.13853	0.0309216
4835010	chr9:4835010:G:A	4.24622e-34	-1.30393e-09	-1.66821	6.87448e-23	-1.30393e-09	-1.67985	6.21772e-17	-1.30393e-09	-1.53595
4835173	chr9:4835173:G:A	4.82269e-30	9.24926	-1.57983	2.27231e-16	14.8066	-1.47534	5.26512e-11	13.3752	-1.26196
4835245	chr9:4835245:T:A	1.28528e-28	11.8479	-0.895613	2.68783e-20	5.37669	-1.08787	1.99452e-14	5.49347	-1.25866
4835371	chr9:4835371:T:C	4.15501e-34	-1.30393e-09	-1.68992	7.39053e-23	-1.30393e-09	-1.60747	7.25111e-17	-1.30393e-09	-1.3822
4835521	chr9:4835521:C:T	4.5053e-34	-1.30393e-09	-1.60898	7.31719e-23	-1.30393e-09	-1.61744	5.42264e-17	-1.30393e-09	-1.67277
4835616	chr9:4835616:A:G	4.15925e-34	-1.30393e-09	-1.6889	6.95712e-23	-1.30393e-09	-1.6679	5.93094e-17	-1.30393e-09	-1.58317
4835702	chr9:4835702:C:T	1.05532e-33	-1.30393e-09	-0.757802	2.12833e-22	-1.30393e-09	-0.549742	2.97383e-16	-1.30393e-09	0.0290848
4835717	chr9:4835717:C:T	6.45061e-27	16.4509	-1.58286	4.55269e-15	17.8709	-1.54213	2.02565e-09	17.4541	-1.69088
4836015	chr9:4836015:A:T	4.65739e-34	-1.30393e-09	-1.57578	7.40931e-23	-1.30393e-09	-1.60493	5.54669e-17	-1.30393e-09	-1.65015
4836221	chr9:4836221:A:G	5.06848e-34	-1.30393e-09	-1.49119	1.08818e-22	-1.30393e-09	-1.22057	5.74148e-17	-1.30393e-09	-1.61563
4836447	chr9:4836447:C:A	2.67192e-34	-2.13144	-7.1114e-10	4.57747e-23	-2.08652	-7.1114e-10	2.18383e-17	-2.58227	-7.1114e-10
4836566	chr9:4836566:G:A	8.78494e-35	-1.79681	-1.44698	6.80035e-24	-2.77936	-1.21391	9.39079e-17	-0.573993	-0.549627
4836621	chr9:4836621:C:T	1.68696e-34	-1.9846	-0.606715	1.94442e-23	-1.81972	-1.12298	3.45472e-16	1.16419	-0.985208
4836640	chr9:4836640:G:C	5.11794e-35	-2.75117	-1.0329	1.71477e-23	-2.7672	-0.301188	6.78071e-17	-1.43169	-0.0175802
4836656	chr9:4836656:G:A	5.17708e-34	-1.30393e-09	-1.47	6.8199e-23	-1.30393e-09	-1.68782	5.83913e-17	-1.30393e-09	-1.59877
4836889	chr9:4836889:A:G	4.26204e-34	-1.30393e-09	-1.66449	7.30711e-23	-1.30393e-09	-1.61882	7.23774e-17	-1.30393e-09	-1.38404
4836918	chr9:4836918:G:A	4.03876e-29	11.1252	-1.33059	3.18193e-15	17.4436	-1.4731	5.70869e-11	13.8845	-1.69038
4836935	chr9:4836935:G:A	2.20825e-34	-2.32204	-7.1114e-10	3.61569e-23	-2.32238	-7.1114e-10	1.97766e-17	-2.68143	-7.1114e-10
4837306	chr9:4837306:C:T	4.3486e-34	-1.30393e-09	-1.64438	6.81994e-23	-1.30393e-09	-1.68782	6.33799e-17	-1.30393e-09	-1.51679
4837324	chr9:4837324:A:G	4.58981e-34	-1.30393e-09	-1.5904	7.91655e-23	-1.30393e-09	-1.53871	7.91011e-17	-1.30393e-09	-1.29521
4839004	chr9:4839004:A:G	4.43814e-34	-1.30393e-09	-1.624	6.8358e-23	-1.30393e-09	-1.68549	6.07116e-17	-1.30393e-09	-1.5598
4839241	chr9:4839241:C:T	4.16139e-34	-1.30393e-09	-1.68839	6.81805e-23	-1.30393e-09	-1.68809	6.11878e-17	-1.30393e-09	-1.55199
4839412	chr9:4839412:G:A	4.475e-34	-1.30393e-09	-1.61573	6.97362e-23	-1.30393e-09	-1.66553	5.50625e-17	-1.30393e-09	-1.65747
4839627	chr9:4839627:A:G	4.16739e-34	-1.30393e-09	-1.68695	7.72484e-23	-1.30393e-09	-1.56322	9.50769e-17	-1.30393e-09	-1.11125
4840063	chr9:4840063:C:T	1.62046e-28	10.2232	0.960824	1.01052e-16	12.1819	0.338975	5.23965e-06	20.7994	2.82197
4840076	chr9:4840076:A:G	1.93175e-33	-1.30393e-09	-0.153222	2.23952e-22	-1.30393e-09	-0.49882	1.30845e-16	-1.30393e-09	-0.791922
4840731	chr9:4840731:G:C	7.63385e-32	-1.30393e-09	3.52353	4.37897e-21	-1.30393e-09	2.47432	2.42858e-14	-1.30393e-09	4.43171
4840740	chr9:4840740:A:G	3.05464e-32	-1.30393e-09	2.6076	1.92298e-21	-1.30393e-09	1.65138	8.86649e-15	-1.30393e-09	3.4241
4840877	chr9:4840877:G:A	4.15061e-29	10.6003	-0.778328	3.5913e-16	14.1225	-0.3336	6.97072e-07	21.3484	0.255849
4840967	chr9:4840967:G:T	1.20219e-31	3.97766	-7.1114e-10	2.51542e-22	-0.382641	-7.1114e-10	1.70857e-16	-0.525106	-7.1114e-10
4841222	chr9:4841222:C:T	6.67837e-34	-1.30393e-09	-1.21536	1.37471e-22	-1.30393e-09	-0.986841	2.32935e-16	-1.30393e-09	-0.215177
4841554	chr9:4841554:A:G	4.16555e-34	-1.30393e-09	-1.68739	7.69821e-23	-1.30393e-09	-1.56668	9.43533e-17	-1.30393e-09	-1.11889
4841667	chr9:4841667:T:A	5.92011e-34	-0.457179	-0.878701	2.84287e-23	-1.03732	-1.52553	7.3993e-16	1.69055	-0.749925
4841877	chr9:4841877:G:A	1.67711e-29	9.06747	-0.151705	1.90807e-17	11.5132	-0.659246	1.64948e-07	18.8096	1.35338
4842773	chr9:4842773:A:G	1.82932e-29	9.25929	-0.256652	7.68612e-18	10.9598	-1.01508	6.44676e-09	17.2946	-0.373644
4842860	chr9:4842860:T:C	4.1833e-34	-1.30393e-09	-1.68314	7.87936e-23	-1.30393e-09	-1.54342	9.9387e-17	-1.30393e-09	-1.06691
4842891	chr9:4842891:A:T	4.80325e-34	-1.30393e-09	-1.54494	8.22063e-23	-1.30393e-09	-1.50102	7.77139e-17	-1.30393e-09	-1.3129
4842967	chr9:4842967:C:G	2.24849e-34	-1.81924	-0.484738	2.7292e-23	-2.59763	-0.00602575	5.03641e-14	2.83683	2.32427
4843672	chr9:4843672:C:G	1.89677e-27	14.8889	-1.24484	1.66604e-14	19.13	-1.50394	3.62717e-08	18.9198	-0.271464
4843924	chr9:4843924:G:C	3.55948e-32	-1.30393e-09	2.76055	2.13302e-21	-1.30393e-09	1.75505	9.5275e-15	-1.30393e-09	3.496
4844051	chr9:4844051:C:T	4.31226e-34	-1.30393e-09	-1.65277	8.63663e-23	-1.30393e-09	-1.45165	1.18665e-16	-1.30393e-09	-0.889627
4844153	chr9:4844153:A:T	2.41166e-33	0.0686626	-7.1114e-10	2.2938e-23	-2.77745	-7.1114e-10	1.82913e-17	-2.75951	-7.1114e-10
4844214	chr9:4844214:T:C	3.53048e-27	15.1125	-0.847176	2.32733e-14	19.1837	-1.22335	8.2906e-08	19.1087	0.366333
4844265	chr9:4844265:T:C	4.01799e-27	15.2287	-0.834083	9.54936e-15	18.5734	-1.50389	8.71411e-09	17.9686	-0.746344
4844459	chr9:4844459:G:A	4.21506e-35	-2.42657	-1.55159	6.0877e-24	-2.76509	-1.33889	2.49075e-14	5.55871	-1.10172
4844473	chr9:4844473:G:A	4.50926e-34	-1.30393e-09	-1.6081	6.90922e-23	-1.30393e-09	-1.67481	6.01849e-17	-1.30393e-09	-1.56851
4844507	chr9:4844507:G:T	8.32365e-30	9.87937	-1.66417	1.13434e-17	12.0247	-1.69083	4.34577e-09	18.1662	-1.63963
4844704	chr9:4844704:T:C	6.25556e-27	15.5152	-0.677918	1.3661e-14	18.8623	-1.43475	1.3892e-08	18.2713	-0.582607
4844778	chr9:4844778:A:C	4.56192e-27	15.6922	-1.17061	1.19945e-14	18.9545	-1.65706	9.82668e-09	18.4366	-1.09422
4845007	chr9:4845007:C:G	4.30345e-34	-1.30393e-09	-1.65482	8.59132e-23	-1.30393e-09	-1.45691	1.17437e-16	-1.30393e-09	-0.900031
4845196	chr9:4845196:T:C	3.55466e-35	-2.61706	-1.5315	5.72914e-24	-2.76568	-1.39901	7.80364e-14	6.90924	-1.31024
4845390	chr9:4845390:T:C	4.59687e-34	-1.30393e-09	-1.58886	6.97005e-23	-1.30393e-09	-1.66604	5.89323e-17	-1.30393e-09	-1.58955
4845520	chr9:4845520:A:G	5.4822e-27	15.625	-0.919627	1.2281e-14	18.8939	-1.57284	1.22981e-08	18.3798	-0.812997
4845858	chr9:4845858:T:G	4.67666e-34	-1.30393e-09	-1.57165	7.03175e-23	-1.30393e-09	-1.65723	5.80152e-17	-1.30393e-09	-1.60523
4846253	chr9:4846253:A:G	7.00229e-34	-1.30393e-09	-1.168	8.87316e-23	-1.30393e-09	-1.42463	5.33338e-17	-1.30393e-09	-1.68937
4846290	chr9:4846290:T:C	4.54458e-34	-1.30393e-09	-1.6003	6.93233e-23	-1.30393e-09	-1.67147	5.96493e-17	-1.30393e-09	-1.57745
4846327	chr9:4846327:A:G	2.56253e-33	-1.30393e-09	0.129344	1.99097e-22	-1.30393e-09	-0.616456	8.61561e-16	-1.30393e-09	1.09281
4846504	chr9:4846504:T:G	4.01545e-33	-1.30393e-09	0.578499	2.82874e-22	-1.30393e-09	-0.26525	1.52881e-15	-1.30393e-09	1.66631
4846610	chr9:4846610:T:C	1.31756e-29	9.75222	-1.07774	9.4318e-18	11.3745	-1.22511	7.03844e-09	18.5585	-1.54975
4846618	chr9:4846618:T:G	2.66088e-33	-1.30393e-09	0.167008	2.04923e-22	-1.30393e-09	-0.587615	9.18943e-16	-1.30393e-09	1.15729
4846642	chr9:4846642:G:A	1.30119e-29	9.76223	-1.10026	9.30808e-18	11.3822	-1.2461	7.03011e-09	18.5669	-1.55936
4846834	chr9:4846834:G:A	4.52767e-34	-1.30393e-09	-1.60403	6.91917e-23	-1.30393e-09	-1.67337	6.0022e-17	-1.30393e-09	-1.57122
4847168	chr9:4847168:T:C	5.16762e-27	15.3933	-0.747023	1.20186e-14	18.7328	-1.43337	1.29831e-08	18.0928	-0.4718
4847957	chr9:4847957:G:T	4.44642e-34	-1.30393e-09	-1.62214	6.87164e-23	-1.30393e-09	-1.68026	6.14401e-17	-1.30393e-09	-1.54787
4848205	chr9:4848205:G:A	2.57066e-32	-1.30393e-09	2.4351	1.68531e-21	-1.30393e-09	1.51945	7.71102e-15	-1.30393e-09	3.28447
4848297	chr9:4848297:A:G	3.92476e-27	15.2478	-0.876614	8.57236e-15	18.4867	-1.52511	9.14273e-09	17.8765	-0.606222
4848357	chr9:4848357:A:T	4.81105e-35	-2.69983	-1.14608	5.20335e-24	-2.75111	-1.50984	6.22285e-13	7.11357	0.561645
4848529	chr9:4848529:G:C	8.53207e-34	-1.30393e-09	-0.970405	1.57286e-22	-1.30393e-09	-0.852184	1.64769e-16	-1.30393e-09	-0.561392
4848860	chr9:4848860:A:T	5.15984e-34	-1.30393e-09	-1.47333	7.83665e-23	-1.30393e-09	-1.54885	7.66922e-17	-1.30393e-09	-1.32613
4848875	chr9:4848875:G:T	6.31834e-29	8.41336	1.82878	6.62799e-17	10.9344	1.16477	1.2737e-06	18.0412	4.16577
4849040	chr9:4849040:C:T	5.31065e-34	-1.30393e-09	-1.44452	8.14958e-23	-1.30393e-09	-1.5097	5.60551e-17	-1.30393e-09	-1.6396
4849515	chr9:4849515:T:C	2.26967e-34	-2.2946	-7.1114e-10	3.73705e-23	-2.28937	-7.1114e-10	1.79314e-17	-2.77938	-7.1114e-10
4849647	chr9:4849647:T:C	5.14717e-27	15.6662	-1.02393	1.37101e-14	19.0143	-1.58319	1.30132e-08	18.379	-0.755687
4850141	chr9:4850141:T:C	5.62099e-35	-2.57315	-1.11717	5.57125e-24	-2.77729	-1.41534	1.58226e-12	6.73002	1.87841
4850421	chr9:4850421:C:G	3.97687e-30	9.12077	-1.64417	9.06917e-18	11.7676	-1.65743	1.53803e-08	18.9304	-1.14
4850613	chr9:4850613:A:G	7.41568e-34	0.286274	-1.39691	1.89796e-21	3.25163	-1.61334	0.101445	31.4812	2.01119
4850646	chr9:4850646:G:A	4.69862e-34	-1.30393e-09	-1.56697	1.03188e-22	-1.30393e-09	-1.27369	1.60747e-16	-1.30393e-09	-0.586101
4850876	chr9:4850876:T:C	5.00916e-35	-2.6056	-1.19996	5.29624e-24	-2.77218	-1.47107	1.1738e-12	6.76772	1.5421
4850896	chr9:4850896:C:T	7.23577e-32	-1.30393e-09	3.46997	4.28857e-21	-1.30393e-09	2.45346	2.13502e-14	-1.30393e-09	4.30288
4851132	chr9:4851132:T:C	9.78339e-34	-1.30393e-09	-0.833551	1.94597e-22	-1.30393e-09	-0.639321	2.64506e-16	-1.30393e-09	-0.0880718
4851157	chr9:4851157:T:G	1.54168e-34	-2.68136	-7.1114e-10	2.34472e-23	-2.7555	-7.1114e-10	4.67585e-17	-1.82094	-7.1114e-10
4851328	chr9:4851328:G:A	4.2279e-34	-1.30393e-09	-1.67253	6.82912e-23	-1.30393e-09	-1.68647	7.36496e-17	-1.30393e-09	-1.36662
4851464	chr9:4851464:A:G	1.31061e-30	8.02364	-1.65704	3.01516e-18	10.6763	-1.66742	4.37273e-09	17.7142	-1.18144
4851515	chr9:4851515:A:G	4.66502e-35	-2.6656	-1.21113	5.05851e-24	-2.75279	-1.53639	6.35267e-13	7.14327	0.5526
4851933	chr9:4851933:G:T	1.65189e-30	8.10637	-1.50835	2.9457e-18	10.5093	-1.52372	1.59851e-08	18.5827	-0.753699
4851966	chr9:4851966:C:T	9.47594e-31	7.62462	-1.58234	1.60659e-18	9.97504	-1.59566	6.88048e-09	17.9356	-0.949608
4852386	chr9:4852386:C:A	4.17436e-34	-1.30393e-09	-1.68528	6.8366e-23	-1.30393e-09	-1.68538	6.58043e-17	-1.30393e-09	-1.47925
4852599	chr9:4852599:A:G	2.33893e-27	14.5839	-0.730368	5.08374e-15	17.8823	-1.44328	7.97611e-09	17.5573	-0.423557
4852728	chr9:4852728:A:C	3.57668e-35	-2.76416	-1.37822	4.68911e-24	-2.69881	-1.6662	7.93242e-14	6.21197	-0.596611
4853198	chr9:4853198:C:T	1.68104e-34	-1.32504	-1.26979	1.21993e-23	-1.73113	-1.67775	1.43384e-15	2.84948	-1.2473
4853528	chr9:4853528:A:C	1.36183e-33	-1.30393e-09	-0.502824	2.78263e-22	-1.30393e-09	-0.281685	1.27839e-16	-1.30393e-09	-0.81516
4853984	chr9:4853984:C:G	2.05672e-34	-1.30041	-1.09272	3.35027e-23	-1.35056	-1.04807	1.09146e-17	-2.56221	-0.713624
4854307	chr9:4854307:A:G	3.69655e-35	-2.65819	-1.45123	4.69628e-24	-2.75165	-1.61183	2.01447e-12	7.7361	1.11383
4854586	chr9:4854586:C:T	3.89749e-35	-2.5487	-1.50778	5.65898e-24	-2.77578	-1.40123	8.93584e-14	6.94022	-1.20575
4854678	chr9:4854678:T:C	3.83547e-35	-2.6345	-1.43803	4.68552e-24	-2.76133	-1.60444	1.7197e-12	7.53485	1.15687
4855268	chr9:4855268:C:G	4.16958e-34	-1.30393e-09	-1.68642	6.91432e-23	-1.30393e-09	-1.67407	5.86094e-17	-1.30393e-09	-1.59504
4855306	chr9:4855306:T:A	6.92679e-30	8.62406	-0.592557	7.0426e-23	-0.109519	-1.54617	1.08632e-17	-1.62803	-1.65252
4855781	chr9:4855781:G:A	7.1728e-35	-2.75045	-0.69607	1.24407e-23	-2.75924	-0.630039	1.43266e-17	-2.77622	-0.227603
4855912	chr9:4855912:C:T	5.33363e-34	-0.14889	-1.29131	1.18298e-21	2.69164	-1.52611	0.275882	31.7597	2.73313
4856019	chr9:4856019:C:G	5.00217e-30	7.0696	0.636371	4.11312e-18	9.19012	0.129323	1.41106e-07	17.247	2.75986
4856097	chr9:4856097:T:G	4.09625e-33	-1.30393e-09	0.59842	7.88374e-22	-1.30393e-09	0.759722	3.92859e-16	-1.30393e-09	0.307515
4856216	chr9:4856216:G:A	1.59784e-34	-2.64559	-7.1114e-10	2.91193e-23	-2.53885	-7.1114e-10	2.48968e-17	-2.45119	-7.1114e-10
4856234	chr9:4856234:G:A	4.85811e-34	-0.23213	-1.30146	1.04009e-21	2.56988	-1.53307	0.196979	31.4594	2.69655
4856339	chr9:4856339:G:T	4.00025e-35	-2.59738	-1.43308	6.21151e-24	-2.77145	-1.31239	1.00733e-13	7.16173	-1.30744
4856417	chr9:4856417:A:G	5.26765e-34	-0.188646	-1.26401	1.14158e-21	2.63657	-1.50666	0.260616	31.6141	2.82176
4856568	chr9:4856568:T:G	1.1252e-30	7.726	-1.51194	2.17117e-18	10.2238	-1.54326	1.2211e-08	18.3051	-0.745429
4856591	chr9:4856591:A:C	4.17616e-34	-1.30393e-09	-1.68484	6.99708e-23	-1.30393e-09	-1.66217	6.77751e-17	-1.30393e-09	-1.44974
4857587	chr9:4857587:TTGTG:T	4.15189e-34	-1.30393e-09	-1.69067	6.82719e-23	-1.30393e-09	-1.68675	5.68121e-17	-1.30393e-09	-1.62619
4857662	chr9:4857662:C:T	1.37739e-30	8.09824	-1.68195	5.62573e-18	11.2373	-1.60472	9.99352e-09	18.8712	-1.51192
4857802	chr9:4857802:C:T	7.47092e-33	0.963895	0.235471	4.45847e-21	3.50921	-1.0169	0.00722803	29.0676	1.78324
4858019	chr9:4858019:A:G	1.8316e-33	0.103641	-0.310104	1.3159e-20	3.56912	0.00549666	0.00837086	28.4407	2.55688
4858114	chr9:4858114:A:G	8.32795e-34	-0.694817	-0.299802	4.44877e-21	2.47125	0.0188824	0.00110737	26.4064	2.5684
4858253	chr9:4858253:C:G	1.55349e-34	-2.14856	-0.525177	4.4595e-23	-2.76115	0.648521	1.75525e-17	-2.25616	-0.544573
4858433	chr9:4858433:G:A	7.42824e-34	-1.30393e-09	-1.10895	8.09985e-23	-1.30393e-09	-1.51582	6.11471e-17	-1.30393e-09	-1.55265
4858542	chr9:4858542:G:A	1.4008e-34	-2.77719	-7.1114e-10	2.3257e-23	-2.76364	-7.1114e-10	1.24854e-16	-0.838787	-7.1114e-10
4858749	chr9:4858749:GA:G	8.66681e-35	-1.58916	-1.66816	8.48706e-23	0.219071	-1.68819	4.57968e-08	20.2167	-1.33515
4858806	chr9:4858806:C:T	9.2791e-34	-1.30393e-09	-0.886471	3.20119e-22	-1.30393e-09	-0.141559	8.15699e-17	-1.30393e-09	-1.26448
4858997	chr9:4858997:G:A	5.21814e-34	-1.06273	-0.399362	2.1867e-22	0.505429	-1.02811	3.86213e-06	22.2548	1.06152
4859012	chr9:4859012:T:C	5.82416e-34	-1.30393e-09	-1.35222	1.10686e-22	-1.30393e-09	-1.20355	1.0858e-16	-1.30393e-09	-0.978449
4859015	chr9:4859015:A:G	4.53895e-35	-2.2185	-1.68563	5.61557e-24	-2.77488	-1.40983	5.04111e-18	-2.41179	-1.63652
4859106	chr9:4859106:T:C	1.69759e-31	-1.30393e-09	4.32273	1.97594e-22	-1.30393e-09	-0.624038	1.84568e-16	-1.30393e-09	-0.44792
4859118	chr9:4859118:C:T	5.53868e-34	-1.30393e-09	-1.40248	1.00466e-22	-1.30393e-09	-1.30043	8.09042e-17	-1.30393e-09	-1.27267
4859303	chr9:4859303:A:G	1.05169e-34	-2.76956	-0.29428	3.43732e-23	-2.42344	0.0504638	1.0703e-11	9.10017	1.41993
4859692	chr9:4859692:T:C	1.13887e-32	-1.30393e-09	1.62097	6.67898e-22	-1.30393e-09	0.593885	1.12277e-15	-1.30393e-09	1.35762
4859872	chr9:4859872:G:A	1.32286e-34	-1.66125	-1.17319	2.68086e-23	-1.19127	-1.43026	1.54367e-17	-1.25579	-1.6734
4860618	chr9:4860618:C:T	1.39517e-33	-1.30393e-09	-0.478635	1.12654e-22	-1.30393e-09	-1.18593	7.73777e-17	-1.30393e-09	-1.31724
4860712	chr9:4860712:A:G	5.50217e-34	-1.30393e-09	-1.40909	1.20325e-22	-1.30393e-09	-1.12006	1.784e-16	-1.30393e-09	-0.481908
4860923	chr9:4860923:A:G	6.0946e-33	-1.30393e-09	0.995752	3.897e-22	-1.30393e-09	0.055127	6.24641e-16	-1.30393e-09	0.771241
4860943	chr9:4860943:A:G	2.10178e-31	-2.74883	7.28513	2.32545e-20	-2.76261	6.90662	1.35141e-09	5.65676	9.70172
4860964	chr9:4860964:T:C	5.48523e-34	-0.194114	-1.21806	4.83409e-23	-0.371195	-1.66078	3.51786e-17	-0.824496	-1.281
4860980	chr9:4860980:G:A	6.05217e-33	-1.18079	2.16955	3.10416e-21	0.336837	1.79341	1.57658e-07	16.5749	3.54284
4861092	chr9:4861092:T:G	2.88201e-33	-1.30393e-09	0.246837	6.25617e-22	-1.30393e-09	0.528488	2.36407e-16	-1.30393e-09	-0.20038
4861302	chr9:4861302:A:C	7.34887e-34	0.126766	-1.24646	7.3003e-23	0.0515618	-1.67131	2.37937e-17	-1.1733	-1.32322
4861479	chr9:4861479:C:T	9.28086e-30	6.87468	1.44938	4.42848e-17	10.0498	1.64607	5.76794e-10	12.5976	1.90945
4861512	chr9:4861512:T:G	4.95159e-34	-1.30393e-09	-1.51453	7.46183e-23	-1.30393e-09	-1.59787	6.22552e-17	-1.30393e-09	-1.53469
4861936	chr9:4861936:A:T	2.66146e-33	0.167224	-7.1114e-10	1.33534e-21	1.28669	-7.1114e-10	3.38168e-15	2.46019	-7.1114e-10
4863155	chr9:4863155:T:C	6.7248e-34	-1.30393e-09	-1.20843	1.63017e-22	-1.30393e-09	-0.816395	2.39207e-16	-1.30393e-09	-0.188606
4863211	chr9:4863211:T:C	8.28968e-34	-1.30393e-09	-0.999225	1.66624e-22	-1.30393e-09	-0.794513	1.59336e-16	-1.30393e-09	-0.594917
4863305	chr9:4863305:T:A	3.37609e-27	14.0734	0.147223	9.5929e-14	19.1353	0.241336	1.20872e-08	17.3517	0.197794
4863377	chr9:4863377:C:G	4.15918e-34	-1.30393e-09	-1.68892	6.81063e-23	-1.30393e-09	-1.68918	5.3442e-17	-1.30393e-09	-1.68734
4863551	chr9:4863551:C:A	6.81898e-29	7.51382	2.80458	1.43938e-15	11.5789	3.5983	1.58854e-08	13.1837	4.63906
4863604	chr9:4863604:C:G	4.3891e-34	-1.30393e-09	-1.63511	7.63303e-23	-1.30393e-09	-1.57518	5.55691e-17	-1.30393e-09	-1.64831
4863670	chr9:4863670:T:C	2.41063e-31	0.755975	3.91743	5.76687e-19	2.43159	4.92321	6.05652e-13	1.97845	5.66967
4863712	chr9:4863712:A:G	5.94998e-33	-1.30393e-09	0.971736	3.82604e-22	-1.30393e-09	0.0367485	5.05483e-16	-1.30393e-09	0.55958
4863831	chr9:4863831:G:T	9.33484e-34	-0.880482	-7.1114e-10	1.06187e-22	-1.24505	-7.1114e-10	7.99326e-17	-1.28475	-7.1114e-10
4863952	chr9:4863952:A:G	1.70085e-31	3.82066	0.503988	8.6392e-21	4.52963	-1.37582	1.17241e-15	2.4625	-1.06161
4864190	chr9:4864190:A:G	1.71156e-31	-1.30393e-09	4.33092	9.69203e-21	-1.30393e-09	3.26881	4.46433e-14	-1.30393e-09	5.04053
4864237	chr9:4864237:C:T	1.58914e-34	-2.65105	-7.1114e-10	2.57773e-23	-2.66076	-7.1114e-10	3.61804e-17	-2.07742	-7.1114e-10
4864608	chr9:4864608:C:T	4.3929e-34	-1.30393e-09	-1.63425	8.0877e-23	-1.30393e-09	-1.51732	6.7643e-17	-1.30393e-09	-1.45169
4864753	chr9:4864753:G:T	2.80215e-33	0.218737	-7.1114e-10	2.7204e-23	-2.60689	-7.1114e-10	2.24043e-17	-2.55668	-7.1114e-10
4864891	chr9:4864891:A:G	1.26769e-31	0.538897	3.49182	7.91878e-20	1.95098	3.41835	1.49529e-14	1.30297	2.64376
4865113	chr9:4865113:G:C	5.56947e-34	-1.30393e-09	-1.39694	1.03674e-22	-1.30393e-09	-1.269	6.94669e-17	-1.30393e-09	-1.42508
4865256	chr9:4865256:A:G	1.51573e-31	-0.194677	4.40409	1.25385e-18	2.26726	5.86422	8.30165e-13	0.989484	6.97396
4865338	chr9:4865338:C:T	2.29245e-27	12.7587	1.07477	3.53104e-14	17.3419	1.03529	5.32579e-09	15.8779	0.851987
4865643	chr9:4865643:G:A	1.7297e-34	-2.56629	-7.1114e-10	2.3282e-23	-2.76257	-7.1114e-10	5.1927e-17	-1.7161	-7.1114e-10
4866010	chr9:4866010:G:T	1.80017e-33	-1.2507	1.02693	1.415e-21	-0.0932609	1.43789	1.67725e-14	2.0575	2.00406
4866724	chr9:4866724:T:C	1.15647e-34	-2.66221	-0.306649	1.73893e-23	-2.75584	-0.298553	4.59454e-17	-2.04962	0.211135
4866739	chr9:4866739:G:A	6.56738e-34	-1.30393e-09	-1.23212	9.5122e-23	-1.30393e-09	-1.35509	6.33376e-17	-1.30393e-09	-1.51746
4867410	chr9:4867410:G:A	4.26256e-34	-1.30393e-09	-1.66437	6.83784e-23	-1.30393e-09	-1.68519	5.61928e-17	-1.30393e-09	-1.63715
4867479	chr9:4867479:C:T	4.15132e-34	-1.30393e-09	-1.69081	6.85102e-23	-1.30393e-09	-1.68327	5.36343e-17	-1.30393e-09	-1.68375
4867489	chr9:4867489:T:C	7.24851e-34	-1.30393e-09	-1.13344	1.40209e-22	-1.30393e-09	-0.967115	1.07777e-16	-1.30393e-09	-0.985867
4867662	chr9:4867662:A:G	4.16012e-34	-1.30393e-09	-1.68869	6.89056e-23	-1.30393e-09	-1.67751	5.64043e-17	-1.30393e-09	-1.63339
4867663	chr9:4867663:C:T	2.16107e-33	-1.30393e-09	-0.0410461	1.46687e-22	-1.30393e-09	-0.921952	1.1002e-16	-1.30393e-09	-0.965276
4867797	chr9:4867797:T:C	9.36424e-34	-1.30393e-09	-0.877338	1.16599e-22	-1.30393e-09	-1.15151	6.29472e-17	-1.30393e-09	-1.52364
4867833	chr9:4867833:C:G	4.33016e-34	-1.30393e-09	-1.64863	7.81696e-23	-1.30393e-09	-1.55137	6.73992e-17	-1.30393e-09	-1.4553
4868429	chr9:4868429:G:A	4.6295e-34	-1.30393e-09	-1.58179	7.12032e-23	-1.30393e-09	-1.64471	5.39175e-17	-1.30393e-09	-1.67848
4868540	chr9:4868540:G:C	3.08276e-34	-1.98841	-7.1114e-10	2.29206e-23	-2.77822	-7.1114e-10	5.08922e-17	-1.73622	-7.1114e-10
4868710	chr9:4868710:G:A	4.80778e-34	-1.30393e-09	-1.544	7.02827e-23	-1.30393e-09	-1.65772	5.3272e-17	-1.30393e-09	-1.69052
4868802	chr9:4868802:C:T	4.23051e-34	-1.30393e-09	-1.67191	7.51804e-23	-1.30393e-09	-1.59036	6.64672e-17	-1.30393e-09	-1.46923
4869089	chr9:4869089:C:T	6.34096e-32	4.99601	-1.65804	5.26576e-20	6.59334	-1.63202	4.21618e-18	-2.54393	-1.68307
4869090	chr9:4869090:A:G	8.61795e-27	12.5398	2.61792	3.18133e-16	13.932	-0.26425	1.55999e-10	12.7466	0.452829
4869147	chr9:4869147:A:G	9.46458e-34	-1.30393e-09	-0.866679	1.98743e-22	-1.30393e-09	-0.618241	2.72461e-16	-1.30393e-09	-0.05844
4869371	chr9:4869371:G:A	4.15124e-34	-1.30393e-09	-1.69083	6.92887e-23	-1.30393e-09	-1.67197	5.66991e-17	-1.30393e-09	-1.62818
4869635	chr9:4869635:C:G	8.1707e-34	-1.30393e-09	-1.01368	1.1435e-22	-1.30393e-09	-1.17099	7.28881e-17	-1.30393e-09	-1.37701
4870194	chr9:4870194:C:A	7.08629e-34	-1.30393e-09	-1.15607	8.17664e-23	-1.30393e-09	-1.50639	7.76137e-17	-1.30393e-09	-1.31419
4870465	chr9:4870465:GA:G	6.96217e-34	-1.30393e-09	-1.17374	1.00054e-22	-1.30393e-09	-1.30454	6.54008e-17	-1.30393e-09	-1.4854
4870509	chr9:4870509:T:C	4.26523e-34	-1.30393e-09	-1.66374	6.82115e-23	-1.30393e-09	-1.68764	5.42844e-17	-1.30393e-09	-1.6717
4870701	chr9:4870701:C:T	3.46432e-33	0.430867	-7.1114e-10	7.42318e-23	-1.60306	-7.1114e-10	1.49446e-15	1.64359	-7.1114e-10
4870805	chr9:4870805:G:T	4.63746e-34	-1.30393e-09	-1.58007	9.64629e-23	-1.30393e-09	-1.34109	1.16362e-16	-1.30393e-09	-0.909227
4871638	chr9:4871638:C:T	2.33085e-31	6.3261	-1.68634	1.79701e-19	7.82072	-1.63192	1.22778e-17	-2.1226	-1.03554
4871674	chr9:4871674:C:T	4.45115e-34	-1.30393e-09	-1.62107	7.70445e-23	-1.30393e-09	-1.56587	6.36881e-17	-1.30393e-09	-1.51194
4871703	chr9:4871703:C:T	2.26586e-33	0.00630541	-7.1114e-10	5.72208e-23	-1.86333	-7.1114e-10	8.6392e-16	1.09554	-7.1114e-10
4872114	chr9:4872114:T:C	7.78881e-34	-1.30393e-09	-1.06155	1.02972e-22	-1.30393e-09	-1.27579	1.14019e-16	-1.30393e-09	-0.92957
4872289	chr9:4872289:G:C	7.37571e-34	-1.30393e-09	-1.11604	9.58337e-23	-1.30393e-09	-1.34764	5.71378e-17	-1.30393e-09	-1.62047
4872320	chr9:4872320:C:T	4.25606e-34	-1.30393e-09	-1.66589	6.81557e-23	-1.30393e-09	-1.68846	5.77512e-17	-1.30393e-09	-1.60979
4872736	chr9:4872736:A:T	4.16006e-34	-1.30393e-09	-1.68871	6.9725e-23	-1.30393e-09	-1.66569	6.28218e-17	-1.30393e-09	-1.52563
4873216	chr9:4873216:C:T	6.28599e-35	-2.5112	-1.0673	5.90893e-24	-2.70538	-1.4284	3.58289e-18	-2.74373	-1.64604
4873419	chr9:4873419:G:A	1.04499e-34	-2.39425	-0.675981	6.43793e-24	-2.62285	-1.4252	3.64744e-18	-2.77371	-1.5982
4874350	chr9:4874350:T:C	4.45896e-34	-1.30393e-09	-1.61932	7.57841e-23	-1.30393e-09	-1.58236	6.24599e-17	-1.30393e-09	-1.53141
4874664	chr9:4874664:G:A	2.96785e-34	-2.0264	-7.1114e-10	2.45442e-21	1.89539	-7.1114e-10	8.37115e-16	1.06403	-7.1114e-10
4874841	chr9:4874841:G:A	5.28634e-34	-1.30393e-09	-1.44911	6.91002e-23	-1.30393e-09	-1.67469	5.4025e-17	-1.30393e-09	-1.67649
4874940	chr9:4874940:C:T	4.82664e-34	-1.30393e-09	-1.54009	9.30609e-23	-1.30393e-09	-1.377	8.61826e-17	-1.30393e-09	-1.20947
4875613	chr9:4875613:G:A	9.31347e-34	-2.7767	1.89393	3.10295e-22	-2.68209	2.50936	8.9771e-14	3.2032	2.53588
4875652	chr9:4875652:A:G	2.66945e-30	5.56476	1.51321	4.61521e-18	7.7165	1.71812	6.63392e-14	5.1628	0.273804
4875731	chr9:4875731:AAAT:A	4.94196e-34	-1.30393e-09	-1.51647	7.56374e-23	-1.30393e-09	-1.5843	6.29969e-17	-1.30393e-09	-1.52285
4875907	chr9:4875907:C:G	2.95057e-33	-1.30393e-09	0.270348	3.51354e-22	-1.30393e-09	-0.0484556	1.7044e-16	-1.30393e-09	-0.527551
4875961	chr9:4875961:C:T	5.30044e-34	-1.30393e-09	-1.44645	9.7152e-23	-1.30393e-09	-1.33397	6.41217e-17	-1.30393e-09	-1.50515
4876202	chr9:4876202:C:T	9.32132e-33	3.10045	-1.6798	4.11718e-21	3.93294	-1.52026	4.1214e-18	-2.57862	-1.67112
4876240	chr9:4876240:G:A	4.15719e-34	-1.30393e-09	-1.6894	6.97807e-23	-1.30393e-09	-1.66489	5.52695e-17	-1.30393e-09	-1.65371
4876597	chr9:4876597:G:A	1.2567e-33	-1.30393e-09	-0.583164	1.44e-22	-1.30393e-09	-0.940435	1.46061e-16	-1.30393e-09	-0.681911
4876659	chr9:4876659:C:G	7.9399e-34	-1.30393e-09	-1.04234	1.10317e-22	-1.30393e-09	-1.20689	8.41832e-17	-1.30393e-09	-1.23294
4876772	chr9:4876772:C:A	2.63001e-35	-2.77937	-1.67047	1.04756e-23	-2.36584	-1.19537	3.00471e-16	1.67061	-1.63119
4876997	chr9:4876997:G:T	3.82909e-35	-2.43691	-1.63729	5.38727e-24	-2.62072	-1.60549	6.20867e-18	-2.64328	-1.19671
4877002	chr9:4877002:A:C	5.36993e-35	-2.04686	-1.68915	3.90311e-23	-0.640341	-1.60555	7.25144e-17	0.134302	-1.51645
4877031	chr9:4877031:T:C	3.5568e-35	-2.51215	-1.63581	4.61364e-23	-1.03672	-1.04193	2.20656e-17	-0.988079	-1.58383
4877614	chr9:4877614:C:G	4.50262e-34	-1.30393e-09	-1.60958	9.25011e-23	-1.30393e-09	-1.38303	6.02253e-17	-1.30393e-09	-1.56784
4877655	chr9:4877655:C:T	4.27706e-34	-1.30393e-09	-1.66097	7.2866e-23	-1.30393e-09	-1.62163	6.34821e-17	-1.30393e-09	-1.51518
4877884	chr9:4877884:C:T	6.50567e-34	-1.30393e-09	-1.24156	8.38485e-23	-1.30393e-09	-1.48124	5.89717e-17	-1.30393e-09	-1.58888
4877921	chr9:4877921:GC:G	4.40739e-34	-1.30393e-09	-1.63095	7.76104e-23	-1.30393e-09	-1.55855	6.3787e-17	-1.30393e-09	-1.51039
4877922	chr9:4877922:C:T	4.21901e-34	-1.30393e-09	-1.67464	7.53351e-23	-1.30393e-09	-1.5883	6.73418e-17	-1.30393e-09	-1.45615
4878284	chr9:4878284:G:A	4.29478e-34	-1.30393e-09	-1.65684	7.49191e-23	-1.30393e-09	-1.59384	5.88863e-17	-1.30393e-09	-1.59033
4878311	chr9:4878311:A:G	4.7113e-34	-1.30393e-09	-1.56427	8.89943e-23	-1.30393e-09	-1.42168	7.71286e-17	-1.30393e-09	-1.32046
4878795	chr9:4878795:A:G	8.11543e-34	-1.30393e-09	-1.02047	1.53839e-22	-1.30393e-09	-0.874344	1.72892e-16	-1.30393e-09	-0.513266
4878911	chr9:4878911:A:G	1.34099e-34	-1.41193	-1.4089	3.41047e-23	-0.729653	-1.65116	4.92425e-17	-0.31764	-1.45154
4879160	chr9:4879160:C:T	3.4837e-35	-2.47869	-1.69004	4.73422e-24	-2.77829	-1.57714	3.32756e-18	-2.77335	-1.69035
4879855	chr9:4879855:T:A	1.21858e-34	-1.29903	-1.61752	3.87322e-23	-0.56719	-1.68639	4.64538e-17	-0.172926	-1.65455
4880056	chr9:4880056:C:T	4.60287e-34	-1.30393e-09	-1.58756	7.10858e-23	-1.30393e-09	-1.64636	5.50639e-17	-1.30393e-09	-1.65744
4880084	chr9:4880084:G:T	4.26519e-34	-1.30393e-09	-1.66375	6.98136e-23	-1.30393e-09	-1.66442	5.36881e-17	-1.30393e-09	-1.68274
4880545	chr9:4880545:C:T	4.16216e-34	-1.30393e-09	-1.6882	6.98806e-23	-1.30393e-09	-1.66346	5.55316e-17	-1.30393e-09	-1.64898
4880675	chr9:4880675:A:T	4.17245e-34	-1.30393e-09	-1.68573	7.19688e-23	-1.30393e-09	-1.63402	5.36542e-17	-1.30393e-09	-1.68338
4880781	chr9:4880781:T:C	4.314e-34	-1.30393e-09	-1.65237	6.82978e-23	-1.30393e-09	-1.68637	5.35375e-17	-1.30393e-09	-1.68555
4881074	chr9:4881074:A:G	4.24531e-34	-1.30393e-09	-1.66842	7.54987e-23	-1.30393e-09	-1.58613	6.25726e-17	-1.30393e-09	-1.52961
4881574	chr9:4881574:C:T	3.25155e-33	-1.30393e-09	0.367481	8.71541e-22	-1.30393e-09	0.860012	1.11635e-15	-1.30393e-09	1.35189
4882205	chr9:4882205:A:G	9.7666e-35	-1.6848	-1.45305	1.42324e-22	-0.510274	-0.441873	1.16227e-16	-0.0347178	-0.875675
4882373	chr9:4882373:A:G	4.44861e-34	-1.30393e-09	-1.62164	8.18227e-23	-1.30393e-09	-1.5057	5.49529e-17	-1.30393e-09	-1.65946
4882382	chr9:4882382:C:T	1.17803e-30	6.25995	-7.1114e-10	1.82257e-18	8.50551	-7.1114e-10	9.7098e-13	8.12013	-7.1114e-10
4882386	chr9:4882386:T:C	7.13074e-33	-1.30393e-09	1.15276	9.11899e-22	-1.30393e-09	0.905278	4.93483e-16	-1.30393e-09	0.535553
4882497	chr9:4882497:TG:T	3.32557e-33	-1.30393e-09	0.38999	3.68247e-22	-1.30393e-09	-0.00149708	4.30126e-16	-1.30393e-09	0.398143
4882621	chr9:4882621:A:G	2.35574e-34	-2.25738	-7.1114e-10	3.28187e-23	-2.41925	-7.1114e-10	2.13531e-17	-2.60474	-7.1114e-10
4882720	chr9:4882720:G:A	1.1818e-34	-1.63688	-1.31033	2.02402e-22	-0.456527	-0.143468	1.56814e-16	0.0264391	-0.637316
4883325	chr9:4883325:C:A	1.7363e-33	-1.30393e-09	-0.259894	1.93965e-22	-1.30393e-09	-0.642571	1.81758e-16	-1.30393e-09	-0.463257
4883372	chr9:4883372:A:T	7.23338e-35	-2.3787	-1.05942	5.1687e-23	-1.85913	-0.105916	1.67976e-17	-2.00281	-0.84189
4883647	chr9:4883647:C:G	7.4615e-35	-1.82279	-1.58428	1.62199e-23	-1.76409	-1.35992	7.52803e-18	-2.11932	-1.52798
4883937	chr9:4883937:T:C	6.50469e-35	-2.21279	-1.3315	6.53307e-24	-2.5573	-1.47608	3.91474e-18	-2.77327	-1.52792
4884487	chr9:4884487:G:T	4.1745e-34	-1.30393e-09	-1.68524	6.80136e-23	-1.30393e-09	-1.69054	5.35948e-17	-1.30393e-09	-1.68448
4884546	chr9:4884546:A:G	2.8131e-35	-2.77877	-1.60376	9.5295e-24	-2.49687	-1.15899	1.74595e-17	-1.53669	-1.26936
4884787	chr9:4884787:C:T	7.12892e-34	-1.30393e-09	-1.15008	1.30452e-22	-1.30393e-09	-1.03924	1.3523e-16	-1.30393e-09	-0.75896
4884891	chr9:4884891:T:C	4.95902e-34	-1.30393e-09	-1.51303	7.91417e-23	-1.30393e-09	-1.53901	5.89497e-17	-1.30393e-09	-1.58925
4885082	chr9:4885082:C:T	2.6203e-33	1.32437	-1.17273	1.34587e-22	0.0880872	-1.09613	4.64566e-17	-0.618225	-1.20919
4885267	chr9:4885267:A:G	1.27414e-34	-2.41137	-0.460597	8.31452e-24	-2.74565	-1.0466	6.64168e-18	-2.74414	-1.02843
4885843	chr9:4885843:A:G	4.19044e-34	-1.30393e-09	-1.68143	6.84336e-23	-1.30393e-09	-1.68439	5.48042e-17	-1.30393e-09	-1.66217
4885862	chr9:4885862:G:A	1.11448e-33	-1.30393e-09	-0.703264	2.98072e-22	-1.30393e-09	-0.212917	3.34882e-16	-1.30393e-09	0.147845
4885869	chr9:4885869:C:T	1.26725e-34	-1.31699	-1.5604	1.13839e-23	-2.42696	-1.05108	5.39549e-18	-2.69416	-1.28621
4885876	chr9:4885876:G:A	2.89525e-33	1.91402	-1.66261	7.22016e-23	-0.157896	-1.47289	3.334e-17	-0.475143	-1.68403
4885989	chr9:4885989:A:C	4.24027e-34	-1.30393e-09	-1.66961	6.87855e-23	-1.30393e-09	-1.67926	5.33157e-17	-1.30393e-09	-1.6897
4886080	chr9:4886080:A:C	9.37901e-35	-2.5442	-0.634152	7.00265e-24	-2.77456	-1.1894	6.2208e-18	-2.70703	-1.131
4886407	chr9:4886407:A:G	5.90197e-35	-2.56568	-1.07585	4.71749e-24	-2.77849	-1.58049	4.30898e-18	-2.62742	-1.57782
4886485	chr9:4886485:T:C	2.07824e-34	-2.60071	0.217994	1.08435e-23	-2.77658	-0.750101	1.03078e-17	-2.61833	-0.714709
4886764	chr9:4886764:G:T	1.88441e-33	-0.272978	0.0949397	9.7393e-23	-0.37848	-0.953017	1.48651e-14	4.16947	-0.228635
4887110	chr9:4887110:C:T	8.09364e-34	-1.30393e-09	-1.02316	1.50683e-22	-1.30393e-09	-0.895074	1.61785e-16	-1.30393e-09	-0.579666
4887200	chr9:4887200:A:T	1.83115e-33	-2.16993	1.96322	1.85025e-22	-1.94795	1.25819	3.46589e-15	1.33172	1.15307
4887389	chr9:4887389:G:A	4.98743e-34	-2.52489	1.01757	4.65367e-22	-1.82612	2.0587	3.06016e-14	2.68257	1.9803
4887465	chr9:4887465:T:C	2.67164e-32	0.286163	2.18746	2.39359e-22	-0.0908484	-0.341437	4.37264e-14	4.62361	0.396158
4887551	chr9:4887551:T:C	3.86574e-33	-1.30393e-09	0.540502	1.0822e-21	-1.30393e-09	1.0765	1.02341e-15	-1.30393e-09	1.26496
4887853	chr9:4887853:A:G	1.80002e-32	2.07873	-7.1114e-10	4.06669e-21	2.40033	-7.1114e-10	1.38053e-15	1.56429	-7.1114e-10
4888091	chr9:4888091:C:T	1.25308e-33	-1.30393e-09	-0.586045	1.54148e-22	-1.30393e-09	-0.872335	1.82168e-16	-1.30393e-09	-0.461008
4888234	chr9:4888234:G:A	4.3267e-34	-1.30393e-09	-1.64943	7.41271e-23	-1.30393e-09	-1.60447	5.52729e-17	-1.30393e-09	-1.65365
4888254	chr9:4888254:G:A	5.36428e-35	-2.27939	-1.45767	1.05847e-23	-2.03777	-1.51307	4.24348e-18	-2.7402	-1.48035
4888355	chr9:4888355:C:T	4.72131e-34	-0.527534	-1.03462	4.89969e-23	-1.76456	-0.253936	1.75165e-17	-1.93818	-0.864614
4888441	chr9:4888441:A:C	4.36421e-32	0.345432	2.61894	4.2515e-22	0.23235	-0.0901581	5.30531e-14	4.53619	0.676924
4888585	chr9:4888585:C:A	4.37631e-33	-1.47746	2.14202	7.77868e-23	-1.36702	-0.189258	3.06633e-15	1.8097	0.552598
4888724	chr9:4888724:T:C	3.62664e-35	-2.43845	-1.69006	4.77368e-24	-2.65904	-1.68809	3.32522e-18	-2.77591	-1.68849
4888965	chr9:4888965:A:G	4.15999e-34	-1.30393e-09	-1.68872	7.08612e-23	-1.30393e-09	-1.64953	5.91916e-17	-1.30393e-09	-1.58515
4889117	chr9:4889117:A:G	6.06517e-33	-1.30393e-09	0.990912	1.55541e-21	-1.30393e-09	1.43924	1.82141e-15	-1.30393e-09	1.84143
4889174	chr9:4889174:A:C	5.72862e-33	-1.30393e-09	0.933824	1.45952e-21	-1.30393e-09	1.37561	1.69627e-15	-1.30393e-09	1.77025
4889200	chr9:4889200:C:T	4.33002e-34	-1.30393e-09	-1.64866	7.42202e-23	-1.30393e-09	-1.60322	5.53052e-17	-1.30393e-09	-1.65307
4889208	chr9:4889208:A:G	2.37071e-32	-0.253127	2.60725	4.16574e-22	-0.161722	0.283534	2.40773e-14	3.35008	1.07301
4889239	chr9:4889239:A:G	1.20271e-33	-1.18997	0.562898	2.68294e-22	-0.596363	0.278195	4.60582e-15	2.74913	0.0200085
4889424	chr9:4889424:A:T	1.02363e-33	-1.30393e-09	-0.7883	2.13467e-22	-1.30393e-09	-0.546767	1.92507e-16	-1.30393e-09	-0.405804
4889427	chr9:4889427:T:C	1.01511e-33	-1.30393e-09	-0.796653	2.1144e-22	-1.30393e-09	-0.556312	1.90572e-16	-1.30393e-09	-0.415904
4889429	chr9:4889429:G:GC	1.02009e-33	-1.30393e-09	-0.791763	2.12607e-22	-1.30393e-09	-0.550805	1.91698e-16	-1.30393e-09	-0.410012
4889432	chr9:4889432:G:GATC	1.02009e-33	-1.30393e-09	-0.791763	2.12607e-22	-1.30393e-09	-0.550805	1.91698e-16	-1.30393e-09	-0.410012
4889582	chr9:4889582:G:A	1.3832e-34	-1.10638	-1.68346	8.52354e-24	-2.15616	-1.61126	5.62226e-18	-2.25107	-1.68813
4890296	chr9:4890296:C:A	4.18818e-34	-1.30393e-09	-1.68197	6.79901e-23	-1.30393e-09	-1.69089	5.32567e-17	-1.30393e-09	-1.69081
4890625	chr9:4890625:G:T	1.60497e-33	-1.30393e-09	-0.338544	1.69178e-22	-1.30393e-09	-0.7793	1.56804e-16	-1.30393e-09	-0.61094
4891055	chr9:4891055:G:A	2.89719e-34	-2.05049	-7.1114e-10	3.68271e-23	-2.30402	-7.1114e-10	4.55615e-17	-1.84687	-7.1114e-10
4891074	chr9:4891074:C:T	1.44254e-34	-1.05949	-1.68834	8.61466e-24	-2.15651	-1.60028	5.226e-18	-2.32633	-1.68596
4891315	chr9:4891315:T:C	1.5359e-34	-1.68539	-0.999727	2.14642e-22	-0.336396	-0.204881	4.92307e-14	5.41579	-0.277452
4891328	chr9:4891328:A:G	3.25386e-34	-0.996019	-0.938376	6.02593e-23	-0.142577	-1.66902	3.97813e-15	4.13031	-1.50768
4891473	chr9:4891473:C:G	5.48358e-34	-1.30393e-09	-1.41248	1.03368e-22	-1.30393e-09	-1.27195	8.52577e-17	-1.30393e-09	-1.22026
4891797	chr9:4891797:A:C	7.35738e-35	-1.7321	-1.68902	2.46544e-23	-1.12425	-1.58105	1.30909e-15	3.14755	-1.6364
4891833	chr9:4891833:ATT:A	1.4322e-33	-1.30393e-09	-0.452437	1.53081e-22	-1.30393e-09	-0.879286	1.39225e-16	-1.30393e-09	-0.729842
4891843	chr9:4891843:C:T	3.2629e-35	-2.56203	-1.67218	4.55941e-24	-2.72485	-1.66821	3.4248e-18	-2.74508	-1.68981
4891899	chr9:4891899:C:CAT	4.32811e-34	-1.30393e-09	-1.64911	7.3744e-23	-1.30393e-09	-1.60965	5.51379e-17	-1.30393e-09	-1.6561
4892863	chr9:4892863:A:G	5.42827e-34	-1.72887	0.30625	3.03529e-21	0.484054	1.62376	4.61392e-13	5.93892	1.43714
4892884	chr9:4892884:A:G	4.32177e-34	-1.30393e-09	-1.65057	6.85803e-23	-1.30393e-09	-1.68225	5.35958e-17	-1.30393e-09	-1.68446
4893049	chr9:4893049:G:A	4.28671e-34	-1.30393e-09	-1.65872	6.79896e-23	-1.30393e-09	-1.6909	5.36694e-17	-1.30393e-09	-1.68309
4893346	chr9:4893346:A:C	5.45087e-34	-1.30393e-09	-1.41846	8.16812e-23	-1.30393e-09	-1.50743	5.97536e-17	-1.30393e-09	-1.57571
4893740	chr9:4893740:A:G	4.15341e-34	-1.30393e-09	-1.69031	6.88189e-23	-1.30393e-09	-1.67877	5.33132e-17	-1.30393e-09	-1.68975
4893763	chr9:4893763:C:T	1.75857e-33	-1.30393e-09	-0.247149	9.54571e-22	-1.30393e-09	0.951011	1.34113e-15	-1.30393e-09	1.53533
4893782	chr9:4893782:T:C	1.07994e-33	-1.30393e-09	-0.734749	3.56683e-22	-1.30393e-09	-0.0334031	3.06963e-16	-1.30393e-09	0.0607934
4894212	chr9:4894212:A:G	4.25057e-34	-1.30393e-09	-1.66718	6.89106e-23	-1.30393e-09	-1.67744	5.33211e-17	-1.30393e-09	-1.6896
4894489	chr9:4894489:C:T	7.34594e-34	-1.30393e-09	-1.12009	1.89589e-22	-1.30393e-09	-0.665394	2.32289e-16	-1.30393e-09	-0.217951
4894757	chr9:4894757:A:G	2.17477e-33	-1.30393e-09	-0.0347281	5.0404e-22	-1.30393e-09	0.312405	6.57223e-16	-1.30393e-09	0.822088
4894985	chr9:4894985:C:T	4.2103e-34	-2.06044	0.383738	4.04212e-22	-1.01397	1.10566	3.51846e-14	3.65966	1.14277
4895329	chr9:4895329:C:G	6.63377e-35	-2.07941	-1.44523	3.27834e-23	-1.1188	-1.30153	2.10311e-15	3.36033	-1.37509
4895391	chr9:4895391:A:G	3.42269e-34	-1.61229	-0.271517	7.60347e-23	-1.10732	-0.471739	1.87197e-15	2.32819	-0.459383
4895793	chr9:4895793:A:G	3.20268e-33	-1.30393e-09	0.352336	8.07681e-22	-1.30393e-09	0.783916	1.00573e-15	-1.30393e-09	1.24754
4895918	chr9:4895918:T:C	1.11033e-33	-1.30393e-09	-0.706995	3.10989e-22	-1.30393e-09	-0.170494	3.95329e-16	-1.30393e-09	0.313783
4896217	chr9:4896217:T:A	1.07017e-34	-1.42831	-1.61811	6.06577e-24	-2.4241	-1.68349	4.45436e-18	-2.54543	-1.62662
4897449	chr9:4897449:T:C	3.16947e-33	-1.30393e-09	0.341914	9.76619e-22	-1.30393e-09	0.973846	1.26624e-15	-1.30393e-09	1.47787
4897893	chr9:4897893:T:C	2.18103e-33	-1.30393e-09	-0.0318559	5.74029e-22	-1.30393e-09	0.442429	6.93485e-16	-1.30393e-09	0.875794
4898095	chr9:4898095:A:T	1.69148e-33	-1.30393e-09	-0.286048	3.76401e-22	-1.30393e-09	0.0204028	3.22732e-16	-1.30393e-09	0.110887
4898136	chr9:4898136:G:A	5.60376e-31	5.82728	-0.310325	1.86857e-20	3.65824	0.267027	3.06968e-11	11.4186	0.155155
4898245	chr9:4898245:A:G	4.49135e-34	-1.30393e-09	-1.61208	7.73129e-23	-1.30393e-09	-1.56239	5.70476e-17	-1.30393e-09	-1.62205
4898326	chr9:4898326:G:T	3.12246e-31	4.81671	0.115434	2.35007e-23	-1.54014	-1.21308	9.13872e-18	-2.06934	-1.38407
4898559	chr9:4898559:A:G	5.46709e-34	-1.30393e-09	-1.41549	1.02974e-22	-1.30393e-09	-1.27577	8.49158e-17	-1.30393e-09	-1.22428
4898592	chr9:4898592:A:C	4.49058e-34	-1.30393e-09	-1.61226	7.72928e-23	-1.30393e-09	-1.56265	5.70374e-17	-1.30393e-09	-1.62223
4898764	chr9:4898764:G:A	1.06782e-34	-1.36034	-1.68827	6.76011e-24	-2.40383	-1.59538	4.27522e-18	-2.52225	-1.69085
4899087	chr9:4899087:T:A	9.01267e-32	4.3378	-0.648232	4.27424e-22	1.39896	-1.25143	1.89594e-13	7.44511	-0.958401
4899262	chr9:4899262:G:T	5.72723e-34	-1.369	-7.1114e-10	3.02277e-22	-0.198906	-7.1114e-10	3.6044e-16	0.221389	-7.1114e-10
4899353	chr9:4899353:G:T	1.33194e-31	5.19523	-1.11508	2.08317e-23	-1.31789	-1.55589	9.24043e-18	-1.89592	-1.54643
4899476	chr9:4899476:G:C	9.66951e-34	-1.30393e-09	-0.845258	1.79481e-22	-1.30393e-09	-0.720183	2.04445e-16	-1.30393e-09	-0.345638
4899690	chr9:4899690:C:T	5.48424e-34	-1.30393e-09	-1.41236	1.03321e-22	-1.30393e-09	-1.27241	8.51505e-17	-1.30393e-09	-1.22152
4900230	chr9:4900230:C:T	4.15634e-34	-1.30393e-09	-1.6896	6.82561e-23	-1.30393e-09	-1.68698	5.33577e-17	-1.30393e-09	-1.68892
4900313	chr9:4900313:A:T	5.22403e-34	-1.30393e-09	-1.46097	7.92081e-23	-1.30393e-09	-1.53817	6.1161e-17	-1.30393e-09	-1.55242
4900745	chr9:4900745:A:C	4.49219e-34	-1.30393e-09	-1.6119	7.733e-23	-1.30393e-09	-1.56217	5.7057e-17	-1.30393e-09	-1.62188
4900821	chr9:4900821:A:G	4.0819e-35	-2.49446	-1.5158	1.07859e-23	-2.6777	-0.854313	6.16594e-18	-2.77337	-1.07353
4900939	chr9:4900939:G:A	6.92339e-35	-2.71994	-0.761972	7.09861e-24	-2.76527	-1.18508	7.80653e-18	-2.573	-1.03797
4901061	chr9:4901061:C:T	5.35379e-34	-1.30393e-09	-1.43643	8.4601e-23	-1.30393e-09	-1.4723	6.22113e-17	-1.30393e-09	-1.5354
4901077	chr9:4901077:T:A	3.08199e-33	-1.30393e-09	0.313923	8.41984e-22	-1.30393e-09	0.82551	1.02582e-15	-1.30393e-09	1.26731
4901151	chr9:4901151:A:G	4.44112e-34	-1.30393e-09	-1.62333	6.86038e-23	-1.30393e-09	-1.6819	5.74827e-17	-1.30393e-09	-1.61445
4901233	chr9:4901233:C:G	4.41746e-33	-1.30393e-09	0.673913	1.16836e-21	-1.30393e-09	1.1531	1.49827e-15	-1.30393e-09	1.64613
4901296	chr9:4901296:C:G	2.06597e-32	3.25107	-1.03454	1.7754e-21	2.50461	-0.933076	1.34692e-12	9.32682	-0.879421
4901461	chr9:4901461:A:G	9.29663e-35	-2.65065	-0.536517	8.33315e-24	-2.77936	-1.01065	8.57399e-18	-2.66129	-0.855913
4901494	chr9:4901494:T:A	9.24375e-35	-2.71836	-0.47451	8.92032e-24	-2.76868	-0.953237	9.85817e-18	-2.58454	-0.793097
4901564	chr9:4901564:A:G	1.34314e-34	-2.61751	-0.201722	1.10328e-23	-2.77723	-0.732151	1.12809e-17	-2.69243	-0.550395
4901617	chr9:4901617:G:C	3.60804e-35	-2.71853	-1.41513	1.55959e-23	-2.40709	-0.756149	7.11896e-18	-2.59832	-1.10485
4901668	chr9:4901668:C:T	6.31453e-34	-1.30393e-09	-1.27138	1.22155e-22	-1.30393e-09	-1.10496	1.01012e-16	-1.30393e-09	-1.0507
4901751	chr9:4901751:G:A	2.51598e-33	-1.30393e-09	0.111013	2.84296e-22	-1.30393e-09	-0.260236	3.66071e-16	-1.30393e-09	0.236893
4901780	chr9:4901780:G:T	4.552e-32	4.02688	-1.02038	7.15363e-21	3.50523	-0.540102	7.14172e-12	10.6847	-0.569178
4902351	chr9:4902351:C:T	7.36986e-34	-1.30393e-09	-1.11684	1.39675e-22	-1.30393e-09	-0.970932	1.59665e-16	-1.30393e-09	-0.592859
4902707	chr9:4902707:A:G	6.72999e-35	-2.55994	-0.950311	6.33326e-24	-2.7632	-1.30124	5.67968e-18	-2.742	-1.18704
4903034	chr9:4903034:C:G	1.21624e-27	13.8973	-0.697679	3.54603e-17	13.0811	-1.60742	5.34129e-12	11.3223	-1.49727
4903485	chr9:4903485:G:A	4.15567e-34	-1.30393e-09	-1.68976	6.81107e-23	-1.30393e-09	-1.68912	5.36318e-17	-1.30393e-09	-1.68379
4903709	chr9:4903709:T:A	4.92695e-32	4.77635	-1.6907	5.26372e-21	4.29626	-1.63792	4.77408e-12	11.3788	-1.66599
4903818	chr9:4903818:T:G	1.13084e-34	-1.95561	-1.03566	5.28999e-24	-2.73736	-1.50708	5.99517e-18	-2.69047	-1.18452
4903893	chr9:4903893:G:C	4.38478e-34	-1.30393e-09	-1.6361	6.91642e-23	-1.30393e-09	-1.67377	5.39786e-17	-1.30393e-09	-1.67735
4904322	chr9:4904322:T:A	1.0787e-34	-1.89053	-1.14795	5.16676e-24	-2.71534	-1.55266	5.92325e-18	-2.66638	-1.22067
4904498	chr9:4904498:T:C	3.93555e-35	-2.35684	-1.68993	5.04993e-24	-2.71095	-1.57993	3.7314e-18	-2.77386	-1.57529
4904544	chr9:4904544:C:T	4.59681e-34	-1.30393e-09	-1.58887	7.35763e-23	-1.30393e-09	-1.61193	5.55918e-17	-1.30393e-09	-1.6479
4904618	chr9:4904618:C:T	7.6201e-34	-1.30393e-09	-1.08345	1.45331e-22	-1.30393e-09	-0.931235	1.67387e-16	-1.30393e-09	-0.545627
4904969	chr9:4904969:T:G	3.58111e-35	-2.45115	-1.69	4.66632e-24	-2.74991	-1.61997	3.69736e-18	-2.75465	-1.60366
4904990	chr9:4904990:C:T	1.63584e-34	-2.44705	-0.17503	1.34023e-23	-2.70467	-0.610154	1.16371e-17	-2.77739	-0.434349
4905038	chr9:4905038:A:G	4.08986e-31	4.05313	1.1489	5.54123e-22	1.32907	-0.921935	1.82107e-14	4.65789	-0.51406
4905048	chr9:4905048:G:C	1.31719e-34	-1.87238	-0.966354	5.64063e-24	-2.71264	-1.46761	6.51343e-18	-2.66914	-1.12292
4905204	chr9:4905204:G:A	4.26777e-34	-1.30393e-09	-1.66315	6.86296e-23	-1.30393e-09	-1.68153	5.34107e-17	-1.30393e-09	-1.68792
4905287	chr9:4905287:A:T	2.02129e-32	3.87555	-1.68088	1.8995e-21	3.21919	-1.58009	8.4524e-13	9.60006	-1.61862
4905421	chr9:4905421:A:T	2.39169e-34	-2.24224	-7.1114e-10	4.2754e-23	-2.15479	-7.1114e-10	1.89214e-17	-2.72564	-7.1114e-10
4905422	chr9:4905422:AG:A	1.27297e-32	3.3511	-1.61881	8.52794e-22	2.43924	-1.60098	2.89019e-13	8.52134	-1.61303
4905608	chr9:4905608:C:G	4.4301e-34	-1.62582	-7.1114e-10	2.74505e-23	-2.59787	-7.1114e-10	1.95932e-17	-2.69075	-7.1114e-10
4905953	chr9:4905953:A:C	1.11467e-34	-2.42382	-0.58186	5.20918e-24	-2.76387	-1.49596	5.85196e-18	-2.72259	-1.17657
4906166	chr9:4906166:T:C	3.02887e-34	-2.00605	-7.1114e-10	3.52186e-23	-2.34868	-7.1114e-10	2.03527e-17	-2.65272	-7.1114e-10
4906515	chr9:4906515:C:T	2.67494e-32	3.29321	-0.818346	1.28308e-21	2.30916	-1.06239	2.81029e-13	7.77494	-0.894665
4906882	chr9:4906882:G:C	4.57543e-34	-1.30393e-09	-1.59354	7.106e-23	-1.30393e-09	-1.64673	5.53271e-17	-1.30393e-09	-1.65267
4907152	chr9:4907152:C:T	1.06877e-33	-1.30393e-09	-0.745143	1.06154e-22	-1.30393e-09	-1.24536	1.03531e-16	-1.30393e-09	-1.02607
4907650	chr9:4907650:C:T	6.93908e-34	-1.30393e-09	-1.17707	1.3713e-22	-1.30393e-09	-0.989319	1.21732e-16	-1.30393e-09	-0.864115
4907965	chr9:4907965:A:T	6.39575e-34	-1.30393e-09	-1.2586	1.19581e-22	-1.30393e-09	-1.12626	1.30842e-16	-1.30393e-09	-0.791942
4908050	chr9:4908050:G:A	1.09177e-34	-1.60913	-1.4173	5.88667e-23	-0.202928	-1.63205	3.47587e-15	4.05484	-1.56718
4908054	chr9:4908054:TG:T	4.23292e-34	-1.30393e-09	-1.67134	7.4186e-23	-1.30393e-09	-1.60368	6.31317e-17	-1.30393e-09	-1.52071
4908140	chr9:4908140:T:G	7.66745e-33	-1.30393e-09	1.22533	5.11528e-22	-1.30393e-09	0.327152	7.14468e-16	-1.30393e-09	0.905603
4908182	chr9:4908182:G:A	8.35043e-34	-1.05214	0.0602143	4.73489e-23	-0.985595	-1.06711	6.15164e-16	1.36525	-0.609299
4908673	chr9:4908673:CAA:C	1.37262e-33	-1.30393e-09	-0.494933	2.66536e-22	-1.30393e-09	-0.32474	3.02539e-16	-1.30393e-09	0.0462739
4909225	chr9:4909225:G:A	1.59598e-33	-1.30393e-09	-0.344165	1.36986e-22	-1.30393e-09	-0.990369	1.2849e-16	-1.30393e-09	-0.810085
4909261	chr9:4909261:T:TC	6.8185e-34	-1.30393e-09	-1.1946	1.28625e-22	-1.30393e-09	-1.05335	1.4398e-16	-1.30393e-09	-0.696263
4909719	chr9:4909719:C:T	3.67257e-35	-2.441	-1.67493	1.23041e-23	-1.71119	-1.68913	1.27864e-16	0.856849	-1.67182
4909987	chr9:4909987:T:C	6.89892e-35	-2.51399	-0.971469	2.06688e-23	-1.87584	-1.00579	2.09428e-16	0.504947	-0.826502
4910172	chr9:4910172:A:C	7.47971e-34	-1.30393e-09	-1.10204	1.45733e-22	-1.30393e-09	-0.928471	1.30818e-16	-1.30393e-09	-0.792125
4910278	chr9:4910278:G:C	1.23484e-34	-2.65651	-0.246787	1.21328e-23	-2.77939	-0.634951	2.00527e-17	-2.59599	-0.0715786
4910475	chr9:4910475:A:G	9.95866e-34	-1.30393e-09	-0.815794	9.73203e-23	-1.30393e-09	-1.33224	8.98707e-17	-1.30393e-09	-1.16756
4910976	chr9:4910976:C:G	2.10608e-34	-1.95221	-0.417199	1.57992e-23	-1.80286	-1.34743	3.8892e-17	-0.917541	-1.08761
4911447	chr9:4911447:A:G	5.32439e-34	-1.30393e-09	-1.44194	1.03662e-22	-1.30393e-09	-1.26912	7.97283e-17	-1.30393e-09	-1.28731
4911625	chr9:4911625:G:A	4.32365e-34	-1.30393e-09	-1.65014	7.51144e-23	-1.30393e-09	-1.59124	5.64358e-17	-1.30393e-09	-1.63283
4911630	chr9:4911630:G:A	7.76736e-35	-2.71131	-0.65558	5.30697e-24	-2.71617	-1.52506	8.83632e-18	-2.19943	-1.28764
4911772	chr9:4911772:G:A	1.21175e-31	3.98558	-7.1114e-10	3.24746e-20	4.47796	-7.1114e-10	1.68527e-14	4.06633	-7.1114e-10
4911827	chr9:4911827:G:A	3.25804e-35	-2.61436	-1.62134	4.22364e-24	-2.77899	-1.69056	4.40474e-18	-2.51736	-1.66589
4912585	chr9:4912585:T:C	1.06593e-33	-1.30393e-09	-0.747806	2.00511e-22	-1.30393e-09	-0.609384	2.31043e-16	-1.30393e-09	-0.223331
4912692	chr9:4912692:G:A	5.01296e-34	-1.30393e-09	-1.50221	7.88762e-23	-1.30393e-09	-1.54237	5.93274e-17	-1.30393e-09	-1.58286
4912821	chr9:4912821:G:A	8.22172e-34	-1.00746	-7.1114e-10	1.86215e-22	-0.683349	-7.1114e-10	3.15199e-17	-2.21531	-7.1114e-10
4913067	chr9:4913067:A:G	4.32336e-34	-1.30393e-09	-1.6502	7.48316e-23	-1.30393e-09	-1.59501	5.61903e-17	-1.30393e-09	-1.63719
4913301	chr9:4913301:C:T	4.28623e-34	-1.30393e-09	-1.65883	7.38847e-23	-1.30393e-09	-1.60774	5.56248e-17	-1.30393e-09	-1.64731
4914294	chr9:4914294:A:C	4.27936e-34	-1.30393e-09	-1.66043	7.59734e-23	-1.30393e-09	-1.57987	6.46039e-17	-1.30393e-09	-1.49766
4914384	chr9:4914384:G:A	4.24616e-34	-1.30393e-09	-1.66822	7.48175e-23	-1.30393e-09	-1.5952	6.32975e-17	-1.30393e-09	-1.51809
4915045	chr9:4915045:A:C	1.713e-34	-2.57599	-7.1114e-10	2.62123e-23	-2.64402	-7.1114e-10	2.72008e-17	-2.36269	-7.1114e-10
4915052	chr9:4915052:T:A	2.97106e-33	-1.30393e-09	0.277269	2.15529e-22	-1.30393e-09	-0.537155	2.40235e-16	-1.30393e-09	-0.184318
4915367	chr9:4915367:C:T	5.13306e-34	-1.30393e-09	-1.47853	9.53974e-23	-1.30393e-09	-1.3522	7.76216e-17	-1.30393e-09	-1.31409
4915685	chr9:4915685:AG:A	3.97754e-35	-2.48022	-1.55594	1.3825e-23	-1.59669	-1.68708	1.34924e-16	0.915771	-1.67699
4915703	chr9:4915703:T:C	1.02738e-33	-1.30393e-09	-0.78464	1.33104e-22	-1.30393e-09	-1.01912	9.56186e-17	-1.30393e-09	-1.10557
4915717	chr9:4915717:C:G	6.37485e-34	-1.30393e-09	-1.26188	1.00442e-22	-1.30393e-09	-1.30067	7.32829e-17	-1.30393e-09	-1.37161
4916295	chr9:4916295:C:G	7.9469e-34	-1.30393e-09	-1.04145	1.22622e-22	-1.30393e-09	-1.10114	8.87937e-17	-1.30393e-09	-1.17962
4916390	chr9:4916390:G:A	5.38325e-34	-1.30393e-09	-1.43094	7.81635e-23	-1.30393e-09	-1.55145	7.11128e-17	-1.30393e-09	-1.40167
4916483	chr9:4916483:A:G	8.0757e-34	-1.30393e-09	-1.02538	1.53978e-22	-1.30393e-09	-0.873443	1.92019e-16	-1.30393e-09	-0.408342
4916686	chr9:4916686:A:T	3.00401e-35	-2.66305	-1.65383	4.39976e-24	-2.77256	-1.65614	3.64027e-18	-2.68781	-1.68607
4916739	chr9:4916739:T:C	1.36341e-34	-2.72928	-0.074968	1.37813e-23	-2.76569	-0.521243	2.49239e-17	-2.48756	0.0374526
4916798	chr9:4916798:G:T	3.05523e-33	-1.30393e-09	0.305205	7.2093e-22	-1.30393e-09	0.670291	6.28398e-16	-1.30393e-09	0.777238
4916923	chr9:4916923:C:G	3.71604e-35	-2.44344	-1.66072	1.86274e-23	-1.52812	-1.4575	1.82053e-16	1.02361	-1.48525
4917398	chr9:4917398:T:C	8.73545e-35	-2.66905	-0.580385	8.48292e-24	-2.77882	-0.993375	1.11248e-17	-2.56863	-0.688127
4917579	chr9:4917579:C:T	7.71552e-34	-1.30393e-09	-1.071	1.4628e-22	-1.30393e-09	-0.924731	1.79973e-16	-1.30393e-09	-0.473126
4917729	chr9:4917729:G:T	3.58959e-35	-2.47614	-1.66265	1.72104e-23	-1.60039	-1.46435	1.57924e-16	0.88806	-1.49188
4917837	chr9:4917837:T:C	4.44113e-35	-2.41199	-1.51393	2.71085e-23	-1.4641	-1.14631	2.70996e-16	1.12074	-1.18457
4918099	chr9:4918099:G:A	4.15094e-34	-1.30393e-09	-1.6909	7.03989e-23	-1.30393e-09	-1.65607	5.50834e-17	-1.30393e-09	-1.65709
4918105	chr9:4918105:G:A	4.15882e-34	-1.30393e-09	-1.68901	6.98743e-23	-1.30393e-09	-1.66355	5.47297e-17	-1.30393e-09	-1.66353
4918257	chr9:4918257:C:T	5.0314e-34	-1.30393e-09	-1.49854	7.17193e-23	-1.30393e-09	-1.63749	5.55811e-17	-1.30393e-09	-1.64809
4918258	chr9:4918258:A:G	4.94123e-34	-1.30393e-09	-1.51662	7.10639e-23	-1.30393e-09	-1.64667	5.51346e-17	-1.30393e-09	-1.65616
4918287	chr9:4918287:G:C	3.98107e-35	-2.35734	-1.67793	7.64212e-24	-2.25774	-1.61884	4.2897e-18	-2.56287	-1.64685
4918620	chr9:4918620:A:T	4.91611e-34	-1.30393e-09	-1.52172	1.07708e-22	-1.30393e-09	-1.23082	9.21384e-17	-1.30393e-09	-1.14264
4918792	chr9:4918792:T:G	3.78449e-35	-2.40104	-1.68487	1.61783e-23	-1.47687	-1.64971	1.5668e-16	1.06458	-1.67631
4918841	chr9:4918841:T:C	1.01559e-33	-1.30393e-09	-0.796186	1.90478e-22	-1.30393e-09	-0.660714	2.17465e-16	-1.30393e-09	-0.283899
4918938	chr9:4918938:G:T	2.17653e-34	-2.4399	0.103392	1.66961e-23	-2.71266	-0.382414	2.40166e-17	-2.70584	0.218647
4918947	chr9:4918947:G:A	1.07174e-33	-1.30393e-09	-0.742364	2.00686e-22	-1.30393e-09	-0.608507	2.30756e-16	-1.30393e-09	-0.224573
4919112	chr9:4919112:C:G	7.99569e-34	-1.30393e-09	-1.03533	1.23106e-22	-1.30393e-09	-1.0972	8.94781e-17	-1.30393e-09	-1.17194
4919584	chr9:4919584:T:G	1.50816e-33	-1.92411	1.52335	1.04976e-22	-1.68473	0.428211	3.5169e-16	-0.781289	0.978105
4919740	chr9:4919740:C:T	4.12846e-35	-2.34206	-1.65685	1.59368e-23	-1.45615	-1.68547	1.77255e-16	1.18412	-1.67247
4919871	chr9:4919871:C:T	4.16905e-33	-1.30393e-09	0.616037	1.01121e-21	-1.30393e-09	1.00865	8.89014e-16	-1.30393e-09	1.12418
4920048	chr9:4920048:A:G	8.02401e-34	-1.30393e-09	-1.0318	1.76488e-22	-1.30393e-09	-0.736997	1.68833e-16	-1.30393e-09	-0.537023
4920838	chr9:4920838:G:C	5.0576e-34	-1.30393e-09	-1.49334	1.00871e-22	-1.30393e-09	-1.29641	7.74579e-17	-1.30393e-09	-1.3162
4920849	chr9:4920849:G:A	1.58191e-33	-1.30393e-09	-0.353016	1.39791e-22	-1.30393e-09	-0.9701	1.36668e-16	-1.30393e-09	-0.748383
4920871	chr9:4920871:C:T	4.84133e-34	-1.30393e-09	-1.53705	9.47019e-23	-1.30393e-09	-1.35952	7.28118e-17	-1.30393e-09	-1.37806
4921313	chr9:4921313:C:T	6.50427e-34	-1.30393e-09	-1.24178	1.00871e-22	-1.30393e-09	-1.2964	7.43396e-17	-1.30393e-09	-1.35729
4921448	chr9:4921448:C:G	2.37247e-33	-1.30393e-09	0.0522819	1.82649e-22	-1.30393e-09	-0.702682	1.97831e-16	-1.30393e-09	-0.378521
4921506	chr9:4921506:T:C	4.55708e-34	-1.30393e-09	-1.59755	8.82572e-23	-1.30393e-09	-1.43	6.8469e-17	-1.30393e-09	-1.43955
4921638	chr9:4921638:G:A	1.4038e-34	-2.77505	-7.1114e-10	3.84553e-23	-2.26075	-7.1114e-10	3.88672e-17	-2.00578	-7.1114e-10
4921920	chr9:4921920:G:T	1.54232e-33	-1.30393e-09	-0.378366	1.65683e-22	-1.30393e-09	-0.800172	1.31644e-16	-1.30393e-09	-0.785837
4922240	chr9:4922240:A:G	4.54558e-34	-1.30393e-09	-1.60008	8.59729e-23	-1.30393e-09	-1.45622	6.57435e-17	-1.30393e-09	-1.48017
4922259	chr9:4922259:C:A	7.52777e-34	-1.30393e-09	-1.09564	1.10909e-22	-1.30393e-09	-1.20154	7.43632e-17	-1.30393e-09	-1.35697
4922318	chr9:4922318:C:T	9.17311e-33	-1.30393e-09	1.40463	6.06376e-22	-1.30393e-09	0.497249	8.26034e-16	-1.30393e-09	1.0507
4922516	chr9:4922516:A:G	8.77689e-34	-2.27339	1.33127	5.74249e-23	-2.11873	0.258953	1.93299e-16	-1.17902	0.777317
4922536	chr9:4922536:C:G	6.00144e-33	-1.30393e-09	0.980349	3.94824e-22	-1.30393e-09	0.0681893	4.34853e-16	-1.30393e-09	0.409073
4922640	chr9:4922640:A:C	4.24264e-34	-1.30393e-09	-1.66905	7.54294e-23	-1.30393e-09	-1.58705	5.32707e-17	-1.30393e-09	-1.69055
4922808	chr9:4922808:T:G	2.08568e-33	-1.30393e-09	-0.0765551	1.64099e-22	-1.30393e-09	-0.809783	1.73365e-16	-1.30393e-09	-0.510536
4922813	chr9:4922813:T:A	2.99421e-32	2.58761	-7.1114e-10	3.52535e-18	9.16524	-7.1114e-10	1.42035e-14	3.89531	-7.1114e-10
4922980	chr9:4922980:C:T	4.83493e-34	-1.30393e-09	-1.53837	9.28205e-23	-1.30393e-09	-1.37958	7.4244e-17	-1.30393e-09	-1.35858
4923364	chr9:4923364:G:T	4.41032e-34	-1.30393e-09	-1.63029	8.30296e-23	-1.30393e-09	-1.49105	6.44632e-17	-1.30393e-09	-1.49984
4924012	chr9:4924012:A:C	6.54405e-35	-2.52473	-1.01354	4.90448e-23	-1.73234	-0.285179	4.0327e-16	0.676443	-0.342773
4924515	chr9:4924515:AAACACAGAAG:A	5.86868e-34	-1.30393e-09	-1.34461	1.12655e-22	-1.30393e-09	-1.18592	9.24145e-17	-1.30393e-09	-1.13965
4924558	chr9:4924558:C:T	6.62982e-34	-1.30393e-09	-1.22266	1.19484e-22	-1.30393e-09	-1.12707	8.77623e-17	-1.30393e-09	-1.1913
4924647	chr9:4924647:A:G	5.22705e-35	-2.49814	-1.26484	1.67627e-23	-1.86643	-1.22466	1.27013e-16	0.400067	-1.22171
4924885	chr9:4924885:C:T	6.56139e-34	-1.30393e-09	-1.23303	1.01685e-22	-1.30393e-09	-1.28837	7.48411e-17	-1.30393e-09	-1.35057
4924936	chr9:4924936:A:T	7.45909e-35	-2.7145	-0.692889	1.86303e-23	-2.75944	-0.226017	1.50445e-17	-2.59622	-0.358705
4925494	chr9:4925494:C:T	4.24153e-34	-1.30393e-09	-1.66931	7.5975e-23	-1.30393e-09	-1.57985	5.93948e-17	-1.30393e-09	-1.58173
4925765	chr9:4925765:C:T	1.25649e-33	-0.583328	-7.1114e-10	3.23101e-23	-2.43487	-7.1114e-10	2.81318e-17	-2.32903	-7.1114e-10
4926069	chr9:4926069:T:C	6.13402e-34	-1.30393e-09	-1.30039	1.10326e-22	-1.30393e-09	-1.20681	1.11875e-16	-1.30393e-09	-0.948555
4926150	chr9:4926150:G:T	9.62282e-34	-1.30393e-09	-0.850099	1.79855e-22	-1.30393e-09	-0.718101	2.02847e-16	-1.30393e-09	-0.353483
4926471	chr9:4926471:C:T	1.57143e-33	-1.30393e-09	-0.359667	1.8853e-22	-1.30393e-09	-0.670994	2.30704e-16	-1.30393e-09	-0.2248
4926583	chr9:4926583:T:G	9.93848e-34	-1.30393e-09	-0.817822	1.85313e-22	-1.30393e-09	-0.688203	2.08095e-16	-1.30393e-09	-0.327941
4926603	chr9:4926603:A:T	4.55649e-34	-1.30393e-09	-1.59768	8.14589e-23	-1.30393e-09	-1.51015	6.55197e-17	-1.30393e-09	-1.48358
4926619	chr9:4926619:G:A	9.0283e-34	-1.30393e-09	-0.913872	2.0538e-22	-1.30393e-09	-0.58539	1.57726e-16	-1.30393e-09	-0.605079
4926989	chr9:4926989:C:T	1.57345e-33	-1.30393e-09	-0.358381	3.32429e-22	-1.30393e-09	-0.103825	3.2322e-16	-1.30393e-09	0.112399
4927169	chr9:4927169:C:G	8.44816e-35	-2.53548	-0.747396	5.13697e-24	-2.77234	-1.50145	5.8614e-18	-2.64026	-1.25729
4927826	chr9:4927826:ATCTGTTGC:A	4.43798e-34	-1.30393e-09	-1.62404	7.01703e-23	-1.30393e-09	-1.65933	5.3592e-17	-1.30393e-09	-1.68453
4928258	chr9:4928258:C:A	4.55414e-35	-2.37474	-1.52604	3.2825e-23	-1.40527	-1.01379	3.21042e-16	1.14602	-1.04038
4928475	chr9:4928475:A:G	6.12919e-34	-1.30393e-09	-1.30117	1.13735e-22	-1.30393e-09	-1.17638	1.2905e-16	-1.30393e-09	-0.805733
4928681	chr9:4928681:C:G	4.7567e-34	-1.30393e-09	-1.55468	8.64232e-23	-1.30393e-09	-1.451	6.94494e-17	-1.30393e-09	-1.42534
4928745	chr9:4928745:T:C	1.14525e-33	-1.30393e-09	-0.676027	2.87409e-22	-1.30393e-09	-0.249345	2.82002e-16	-1.30393e-09	-0.0240208
4928856	chr9:4928856:A:G	1.05174e-33	-1.30393e-09	-0.761209	2.18996e-22	-1.30393e-09	-0.521196	2.16721e-16	-1.30393e-09	-0.287326
4928986	chr9:4928986:A:C	4.32868e-34	-1.30393e-09	-1.64897	6.79894e-23	-1.30393e-09	-1.6909	5.32786e-17	-1.30393e-09	-1.6904
4929041	chr9:4929041:A:G	9.77884e-34	-1.30393e-09	-0.834015	2.0793e-22	-1.30393e-09	-0.573051	1.79708e-16	-1.30393e-09	-0.474601
4929075	chr9:4929075:A:G	2.10262e-33	-1.30393e-09	-0.0684678	3.57396e-22	-1.30393e-09	-0.0314066	3.0883e-16	-1.30393e-09	0.0668551
4929316	chr9:4929316:C:T	6.31092e-34	-1.30393e-09	-1.27195	9.1502e-23	-1.30393e-09	-1.39389	7.06148e-17	-1.30393e-09	-1.4087
4929404	chr9:4929404:C:G	1.06131e-33	-1.92134	1.16919	2.65891e-23	-2.01153	-0.618221	1.06791e-16	-0.734852	-0.260207
4929476	chr9:4929476:T:A	6.48069e-33	-1.30393e-09	1.05718	2.47017e-21	-1.30393e-09	1.90179	4.53e-15	-1.30393e-09	2.75254
4929679	chr9:4929679:C:A	1.21986e-34	-2.567	-0.348495	1.08086e-23	-2.77753	-0.752383	1.29474e-17	-2.71285	-0.392195
4930006	chr9:4930006:C:A	1.16022e-32	-1.30393e-09	1.63954	7.67399e-22	-1.30393e-09	0.732756	1.08938e-15	-1.30393e-09	1.32743
4930074	chr9:4930074:G:A	1.05456e-33	-0.75853	-7.1114e-10	8.47754e-23	-1.47025	-7.1114e-10	1.39953e-16	-0.724627	-7.1114e-10
4930115	chr9:4930115:T:G	6.0694e-32	-1.30393e-09	3.29419	7.17747e-21	-1.30393e-09	2.96845	4.67843e-15	-1.30393e-09	2.78478
4930487	chr9:4930487:A:C	3.32877e-33	-1.85191	2.24286	3.67304e-22	-1.76267	1.75861	7.49649e-15	0.256044	3.00021
4930732	chr9:4930732:T:G	1.78262e-34	-2.42629	-0.109866	1.19249e-22	-2.00825	0.87921	1.41859e-15	-0.29051	1.88199
4930755	chr9:4930755:C:G	2.94557e-34	-2.42467	0.390732	2.13964e-22	-2.01362	1.46918	3.08622e-15	-0.290801	2.65957
4930781	chr9:4930781:G:C	1.44467e-33	-2.77358	2.32982	1.87531e-22	-2.77774	2.10144	2.40259e-16	-2.1231	1.93888
4930846	chr9:4930846:A:G	4.40422e-34	-1.30393e-09	-1.63167	7.31621e-23	-1.30393e-09	-1.61757	5.86215e-17	-1.30393e-09	-1.59483
4930976	chr9:4930976:A:G	1.56302e-33	-2.77484	2.40981	2.02354e-22	-2.77852	2.17828	2.54457e-16	-2.14052	2.01372
4931021	chr9:4931021:G:A	1.02442e-34	-1.78945	-1.30066	9.72393e-23	-0.524508	-0.808568	4.17011e-15	3.24601	-0.576253
4931076	chr9:4931076:C:T	1.74549e-31	-1.73445	6.08501	4.7532e-21	-1.78023	4.33656	1.01812e-13	-0.268819	6.13377
4931709	chr9:4931709:C:T	2.94922e-33	-1.30393e-09	0.269889	6.63069e-22	-1.30393e-09	0.586629	7.74958e-16	-1.30393e-09	0.986874
4932612	chr9:4932612:A:G	1.97697e-34	-2.76596	0.33329	1.91199e-23	-2.37613	-0.583386	3.1372e-17	-2.05948	-0.160545
4932627	chr9:4932627:C:G	1.52362e-33	-1.97988	1.58931	2.26895e-23	-2.11575	-0.672597	9.45811e-17	-0.811512	-0.304966
4932653	chr9:4932653:T:G	1.02425e-33	-1.75403	0.966334	8.28718e-23	-1.7849	0.291941	1.35043e-15	0.316981	1.22527
4933211	chr9:4933211:T:G	5.33986e-35	-2.06006	-1.68156	1.11752e-23	-2.10513	-1.39142	1.74398e-17	-1.2614	-1.54578
4933492	chr9:4933492:G:A	4.35682e-34	-1.30393e-09	-1.64249	7.46334e-23	-1.30393e-09	-1.59766	5.68294e-17	-1.30393e-09	-1.62588
4933531	chr9:4933531:T:C	1.49273e-33	-1.30393e-09	-0.411043	3.23853e-22	-1.30393e-09	-0.12996	5.50274e-16	-1.30393e-09	0.64448
4933667	chr9:4933667:C:T	1.05845e-33	-1.87937	1.12453	2.59737e-23	-2.00112	-0.65205	1.12135e-16	-0.658183	-0.288049
4934200	chr9:4934200:C:A	4.34057e-34	-1.30393e-09	-1.64623	7.18637e-23	-1.30393e-09	-1.63548	5.74337e-17	-1.30393e-09	-1.6153
4934281	chr9:4934281:A:G	4.83057e-34	-1.30393e-09	-1.53927	8.70247e-23	-1.30393e-09	-1.44406	6.25069e-17	-1.30393e-09	-1.53066
4934305	chr9:4934305:A:G	1.34427e-33	-1.30393e-09	-0.515801	3.88911e-22	-1.30393e-09	0.053099	4.53996e-16	-1.30393e-09	0.452154
4934335	chr9:4934335:G:A	1.50602e-33	-1.30393e-09	-0.402182	3.42595e-22	-1.30393e-09	-0.0737015	3.0101e-16	-1.30393e-09	0.0412095
4934670	chr9:4934670:G:A	7.78517e-33	-1.30393e-09	1.24057	2.24371e-21	-1.30393e-09	1.80563	5.79605e-15	-1.30393e-09	2.999
4934683	chr9:4934683:C:T	7.32732e-34	-1.30393e-09	-1.12263	1.04422e-22	-1.30393e-09	-1.26181	8.86101e-17	-1.30393e-09	-1.18169
4934758	chr9:4934758:T:G	2.41981e-34	-2.23055	-7.1114e-10	4.76401e-23	-2.04658	-7.1114e-10	1.79327e-17	-2.77931	-7.1114e-10
4934793	chr9:4934793:T:A	1.22677e-33	-1.30393e-09	-0.60727	2.33951e-22	-1.30393e-09	-0.455141	2.71844e-16	-1.30393e-09	-0.0607064
4934926	chr9:4934926:G:A	3.17001e-33	-1.46455	1.80663	4.40944e-23	-1.61068	-0.513238	1.37282e-16	-0.596446	-0.147454
4934955	chr9:4934955:G:A	9.77019e-35	-1.84833	-1.28916	8.53671e-23	-0.631838	-0.831452	3.36385e-15	3.0647	-0.609791
4935092	chr9:4935092:A:T	4.42098e-34	-1.30393e-09	-1.62787	7.82636e-23	-1.30393e-09	-1.55017	6.86476e-17	-1.30393e-09	-1.43695
4935208	chr9:4935208:T:C	1.3629e-33	-1.30393e-09	-0.502039	1.4052e-22	-1.30393e-09	-0.9649	1.60398e-16	-1.30393e-09	-0.588277
4935406	chr9:4935406:C:T	4.51745e-33	-1.14488	1.84118	1.00159e-21	-0.952155	1.95125	5.59888e-15	0.319717	2.64467
4935533	chr9:4935533:G:A	4.00114e-33	-1.05716	1.63209	7.46493e-22	-0.907663	1.6128	4.18892e-15	0.393714	2.28055
4935688	chr9:4935688:T:A	1.19126e-33	-1.30393e-09	-0.636643	3.17855e-22	-1.30393e-09	-0.148656	3.00164e-16	-1.30393e-09	0.0383936
4936000	chr9:4936000:C:G	8.67155e-35	-1.93767	-1.31911	7.07349e-23	-0.780849	-0.870462	2.77567e-15	2.91875	-0.656034
4936005	chr9:4936005:A:G	7.77647e-34	-1.30393e-09	-1.06313	1.98356e-22	-1.30393e-09	-0.620189	1.96237e-16	-1.30393e-09	-0.386613
4936407	chr9:4936407:T:G	1.53655e-34	-1.73605	-0.948652	4.92337e-24	-2.67539	-1.64087	4.18317e-18	-2.73466	-1.50021
4936416	chr9:4936416:G:A	4.83587e-34	-1.30393e-09	-1.53818	8.84886e-23	-1.30393e-09	-1.42738	7.11171e-17	-1.30393e-09	-1.40161
4936443	chr9:4936443:T:A	1.55867e-33	-1.30393e-09	-0.367815	3.42478e-22	-1.30393e-09	-0.0740423	5.76979e-16	-1.30393e-09	0.691871
4936777	chr9:4936777:A:G	4.19006e-34	-1.30393e-09	-1.68152	8.48484e-23	-1.30393e-09	-1.46939	6.52127e-17	-1.30393e-09	-1.48828
4937074	chr9:4937074:T:A	2.33942e-33	-1.30393e-09	0.0382501	5.75439e-22	-1.30393e-09	0.444883	4.97722e-16	-1.30393e-09	0.544106
4937097	chr9:4937097:T:C	1.22983e-33	-1.30393e-09	-0.604774	3.54013e-22	-1.30393e-09	-0.0409167	3.50194e-16	-1.30393e-09	0.192551
4937098	chr9:4937098:A:G	2.37223e-33	-1.30393e-09	0.0521776	5.84342e-22	-1.30393e-09	0.460235	5.0566e-16	-1.30393e-09	0.55993
4937200	chr9:4937200:C:A	6.6276e-34	-1.30393e-09	-1.22299	1.23221e-22	-1.30393e-09	-1.09627	1.36877e-16	-1.30393e-09	-0.746855
4937295	chr9:4937295:A:T	7.90701e-34	-1.30393e-09	-1.04649	8.70463e-23	-1.30393e-09	-1.44381	7.33821e-17	-1.30393e-09	-1.37025
4937331	chr9:4937331:C:T	4.43362e-35	-2.37579	-1.55182	1.58284e-23	-1.65406	-1.49438	1.59014e-16	0.921008	-1.51795
4937549	chr9:4937549:C:T	2.1484e-33	-1.30393e-09	-0.0469262	6.67131e-22	-1.30393e-09	0.592735	9.3539e-16	-1.30393e-09	1.17503
4937743	chr9:4937743:T:C	6.13304e-34	-1.30393e-09	-1.30055	1.13135e-22	-1.30393e-09	-1.18167	1.21419e-16	-1.30393e-09	-0.866685
4937825	chr9:4937825:G:A	5.81209e-34	-1.30393e-09	-1.3543	1.0704e-22	-1.30393e-09	-1.23705	7.40814e-17	-1.30393e-09	-1.36077
4937872	chr9:4937872:T:C	8.76568e-35	-1.92037	-1.3256	7.09695e-23	-0.76267	-0.885331	2.65245e-15	2.88728	-0.669974
4938059	chr9:4938059:G:C	5.81277e-34	-1.30393e-09	-1.35418	1.07054e-22	-1.30393e-09	-1.23692	7.40914e-17	-1.30393e-09	-1.36064
4938178	chr9:4938178:C:A	6.42434e-34	-0.885259	-0.368883	3.57204e-23	-1.06065	-1.27388	1.70904e-16	0.564483	-1.08932
4938232	chr9:4938232:C:T	3.32384e-35	-2.52618	-1.68952	5.04927e-24	-2.6408	-1.65021	3.83638e-18	-2.633	-1.68841
4938406	chr9:4938406:G:A	5.81996e-34	-1.30393e-09	-1.35294	1.07211e-22	-1.30393e-09	-1.23545	7.41855e-17	-1.30393e-09	-1.35937
4938431	chr9:4938431:T:C	5.80297e-34	-1.30393e-09	-1.35587	1.06846e-22	-1.30393e-09	-1.23886	7.39685e-17	-1.30393e-09	-1.3623
4938764	chr9:4938764:G:C	4.153e-34	-1.30393e-09	-1.6904	6.92161e-23	-1.30393e-09	-1.67302	5.41443e-17	-1.30393e-09	-1.67428
4938881	chr9:4938881:G:A	8.54094e-33	-1.30393e-09	1.33322	1.25516e-21	-1.30393e-09	1.22477	6.71004e-16	-1.30393e-09	0.84284
4938988	chr9:4938988:A:G	5.94492e-34	-1.30393e-09	-1.3317	1.13311e-22	-1.30393e-09	-1.18012	9.04166e-17	-1.30393e-09	-1.16151
4939466	chr9:4939466:G:C	8.85004e-35	-1.98314	-1.25326	1.15671e-23	-1.91613	-1.54596	4.46583e-18	-2.69851	-1.47097
4939569	chr9:4939569:C:T	1.55273e-32	-0.316644	2.24759	1.32833e-22	-1.7497	0.728541	1.35879e-16	-2.19089	1.43672
4939684	chr9:4939684:C:T	8.93018e-34	-1.30393e-09	-0.9248	1.1283e-22	-1.30393e-09	-1.18437	1.24052e-16	-1.30393e-09	-0.845236
4939854	chr9:4939854:T:G	4.73298e-35	-2.68924	-1.17303	1.31006e-23	-2.51413	-0.82346	2.79327e-17	-1.63713	-0.699005
4939974	chr9:4939974:T:C	1.57653e-33	-1.30393e-09	-0.356427	4.8041e-22	-1.30393e-09	0.264389	4.83885e-16	-1.30393e-09	0.515911
4940053	chr9:4940053:A:G	3.86602e-35	-2.37433	-1.69027	7.77674e-24	-2.40819	-1.45092	1.08405e-17	-1.69888	-1.58377
4940296	chr9:4940296:C:A	3.55684e-35	-2.46995	-1.678	8.89526e-24	-2.03384	-1.69089	5.92134e-17	0.105484	-1.69027
4940332	chr9:4940332:T:C	2.01143e-33	-1.30393e-09	-0.112807	5.97848e-22	-1.30393e-09	0.483085	5.72182e-16	-1.30393e-09	0.683523
4940368	chr9:4940368:T:G	4.70531e-34	-1.30393e-09	-1.56555	8.33693e-23	-1.30393e-09	-1.48697	5.90666e-17	-1.30393e-09	-1.58727
4940491	chr9:4940491:T:G	5.98705e-34	-1.30393e-09	-1.32464	8.38719e-23	-1.30393e-09	-1.48096	6.09982e-17	-1.30393e-09	-1.55509
4940638	chr9:4940638:A:G	2.20806e-33	-1.30393e-09	-0.019536	1.91936e-22	-1.30393e-09	-0.653088	2.3739e-16	-1.30393e-09	-0.196232
4940693	chr9:4940693:C:T	1.67308e-34	-2.59957	-7.1114e-10	2.67296e-23	-2.62448	-7.1114e-10	7.31497e-17	-1.37343	-7.1114e-10
4940708	chr9:4940708:T:C	1.49402e-34	-2.71277	-7.1114e-10	2.30018e-23	-2.77468	-7.1114e-10	2.74934e-17	-2.35199	-7.1114e-10
4940871	chr9:4940871:C:T	9.64281e-34	-0.506064	-0.341959	2.15361e-23	-1.82995	-1.01057	1.55843e-17	-2.25433	-0.665342
4940917	chr9:4940917:A:C	6.09043e-34	-1.30393e-09	-1.30752	8.50263e-23	-1.30393e-09	-1.46729	6.16378e-17	-1.30393e-09	-1.54466
4941703	chr9:4941703:A:G	4.35102e-34	-1.30393e-09	-1.64383	6.9622e-23	-1.30393e-09	-1.66717	5.3383e-17	-1.30393e-09	-1.68844
4941870	chr9:4941870:C:T	2.98014e-35	-2.63396	-1.69089	1.17972e-23	-1.75367	-1.68872	1.51425e-17	-1.25765	-1.69079
4941991	chr9:4941991:G:A	4.63524e-34	-1.30393e-09	-1.58055	8.13699e-23	-1.30393e-09	-1.51125	5.93326e-17	-1.30393e-09	-1.58278
4941997	chr9:4941997:G:C	1.08225e-34	-1.533	-1.50219	4.39059e-24	-2.74824	-1.68255	6.42679e-18	-2.17082	-1.63464
4942493	chr9:4942493:A:T	1.9499e-33	-1.30393e-09	-0.143872	4.90626e-22	-1.30393e-09	0.285431	5.40357e-16	-1.30393e-09	0.626295
4942657	chr9:4942657:G:A	1.25541e-31	-1.08522	5.1062	9.7642e-22	-1.53147	2.50512	1.02155e-14	0.167223	3.3985
4943198	chr9:4943198:C:T	3.17802e-35	-2.59998	-1.66058	2.26049e-23	-1.36998	-1.42211	3.31985e-17	-0.795012	-1.36842
4943218	chr9:4943218:A:C	1.66119e-33	-1.30393e-09	-0.304119	4.75405e-22	-1.30393e-09	0.253916	4.50362e-16	-1.30393e-09	0.444117
4943309	chr9:4943309:T:C	1.90189e-33	-1.30393e-09	-0.168803	4.7721e-22	-1.30393e-09	0.257706	5.24158e-16	-1.30393e-09	0.595859
4944037	chr9:4944037:A:T	1.83352e-33	-1.30393e-09	-0.205416	4.56384e-22	-1.30393e-09	0.213084	4.98527e-16	-1.30393e-09	0.545723
4944089	chr9:4944089:G:A	3.18484e-34	-2.74707	0.791236	2.15926e-23	-2.13335	-0.704551	1.38317e-17	-2.52385	-0.515119
4944181	chr9:4944181:C:A	4.75202e-34	-1.30393e-09	-1.55567	7.35606e-23	-1.30393e-09	-1.61214	5.59689e-17	-1.30393e-09	-1.64114
4944284	chr9:4944284:G:A	1.44351e-34	-2.74716	-7.1114e-10	2.29634e-23	-2.77635	-7.1114e-10	2.21497e-17	-2.56811	-7.1114e-10
4944899	chr9:4944899:C:T	1.03851e-34	-2.66063	-0.415818	7.06684e-24	-2.5423	-1.41254	4.90957e-18	-2.63281	-1.44194
4944958	chr9:4944958:G:A	1.44629e-34	-2.74524	-7.1114e-10	2.75544e-23	-2.59409	-7.1114e-10	2.26957e-17	-2.54376	-7.1114e-10
4944981	chr9:4944981:C:T	2.3053e-34	-2.27902	-7.1114e-10	3.9671e-23	-2.22963	-7.1114e-10	2.34802e-17	-2.50978	-7.1114e-10
4945248	chr9:4945248:A:C	4.9103e-33	-1.30393e-09	0.779684	5.00664e-22	-1.30393e-09	0.305684	3.62947e-16	-1.30393e-09	0.228323
4945514	chr9:4945514:T:C	1.74255e-33	-1.30393e-09	-0.256299	3.36583e-22	-1.30393e-09	-0.0914076	3.40709e-16	-1.30393e-09	0.165095
4945763	chr9:4945763:C:G	4.21437e-34	-1.30393e-09	-1.67574	7.32561e-23	-1.30393e-09	-1.61629	5.96676e-17	-1.30393e-09	-1.57715
4945788	chr9:4945788:C:A	4.54215e-34	-1.30393e-09	-1.60084	7.01937e-23	-1.30393e-09	-1.65899	5.33568e-17	-1.30393e-09	-1.68893
4945818	chr9:4945818:G:A	4.54501e-34	-1.30393e-09	-1.60021	8.02231e-23	-1.30393e-09	-1.52544	6.18539e-17	-1.30393e-09	-1.54116
4946261	chr9:4946261:A:G	6.10677e-35	-2.43568	-1.17175	4.37796e-24	-2.77921	-1.65446	3.5735e-18	-2.76278	-1.62961
4946340	chr9:4946340:GT:G	4.56578e-34	-1.30393e-09	-1.59565	7.03962e-23	-1.30393e-09	-1.65611	5.33933e-17	-1.30393e-09	-1.68825
4946399	chr9:4946399:C:G	4.96783e-34	-1.30393e-09	-1.51125	8.67667e-23	-1.30393e-09	-1.44703	6.98868e-17	-1.30393e-09	-1.41906
4946816	chr9:4946816:T:A	4.37798e-34	-1.30393e-09	-1.63765	7.67586e-23	-1.30393e-09	-1.56959	6.02943e-17	-1.30393e-09	-1.5667
4946989	chr9:4946989:G:T	3.16957e-35	-2.58013	-1.6831	5.91855e-24	-2.77683	-1.35533	5.27721e-18	-2.564	-1.43854
4947152	chr9:4947152:A:C	4.3405e-34	-1.30393e-09	-1.64625	6.82585e-23	-1.30393e-09	-1.68695	5.32781e-17	-1.30393e-09	-1.69041
4947414	chr9:4947414:T:C	4.32288e-34	-1.30393e-09	-1.65031	7.45594e-23	-1.30393e-09	-1.59865	5.76322e-17	-1.30393e-09	-1.61185
4947455	chr9:4947455:C:A	4.3966e-35	-2.25596	-1.68003	2.66053e-23	-1.16594	-1.4632	1.34092e-17	-1.64911	-1.42088
4947469	chr9:4947469:C:T	4.22346e-34	-1.30393e-09	-1.67358	6.80432e-23	-1.30393e-09	-1.69011	5.34908e-17	-1.30393e-09	-1.68643
4947566	chr9:4947566:T:C	4.17408e-34	-1.30393e-09	-1.68534	6.83611e-23	-1.30393e-09	-1.68545	5.46248e-17	-1.30393e-09	-1.66545
4947714	chr9:4947714:A:T	3.59877e-35	-2.7659	-1.37033	4.95567e-24	-2.63948	-1.67024	3.35058e-18	-2.773	-1.6838
4947794	chr9:4947794:T:A	1.66439e-34	-2.60478	-7.1114e-10	2.64462e-23	-2.63514	-7.1114e-10	2.03485e-17	-2.65293	-7.1114e-10
4947816	chr9:4947816:T:C	8.32351e-34	-1.30393e-09	-0.995152	1.57562e-22	-1.30393e-09	-0.850432	1.44317e-16	-1.30393e-09	-0.693925
4947920	chr9:4947920:TC:T	4.68594e-34	-1.30393e-09	-1.56967	7.21e-23	-1.30393e-09	-1.6322	5.51305e-17	-1.30393e-09	-1.65623
4947930	chr9:4947930:C:G	1.57823e-34	-2.65793	-7.1114e-10	2.59202e-23	-2.65523	-7.1114e-10	1.81279e-17	-2.76848	-7.1114e-10
4947995	chr9:4947995:G:A	3.79044e-35	-2.44847	-1.63587	5.02758e-24	-2.68353	-1.61178	6.05296e-18	-2.19403	-1.67135
4948224	chr9:4948224:C:A	3.23802e-35	-2.56393	-1.67793	7.42147e-24	-2.77936	-1.12651	6.87658e-18	-2.52827	-1.20955
4948812	chr9:4948812:G:A	4.99858e-34	-1.30393e-09	-1.50508	7.56426e-23	-1.30393e-09	-1.58423	5.56953e-17	-1.30393e-09	-1.64604
4949139	chr9:4949139:C:T	4.34192e-35	-2.46839	-1.48011	6.30384e-24	-2.70996	-1.35913	7.06587e-18	-2.25917	-1.45149
4949438	chr9:4949438:T:G	1.86556e-33	-1.30393e-09	-0.188091	2.45771e-22	-1.30393e-09	-0.40585	2.22419e-16	-1.30393e-09	-0.261372
4949493	chr9:4949493:G:T	1.63034e-33	-1.30393e-09	-0.322859	2.40465e-22	-1.30393e-09	-0.427677	1.69231e-16	-1.30393e-09	-0.534668
4949635	chr9:4949635:G:A	4.38846e-35	-2.49555	-1.4423	6.42856e-24	-2.71038	-1.33913	5.57466e-18	-2.52225	-1.42545
4949950	chr9:4949950:G:A	4.246e-34	-1.30393e-09	-1.66826	7.2346e-23	-1.30393e-09	-1.62879	5.6005e-17	-1.30393e-09	-1.64049
4949960	chr9:4949960:A:T	4.20237e-34	-1.30393e-09	-1.67859	6.79904e-23	-1.30393e-09	-1.69088	5.33795e-17	-1.30393e-09	-1.68851
4950103	chr9:4950103:T:C	4.48919e-34	-1.30393e-09	-1.61256	7.07359e-23	-1.30393e-09	-1.6513	5.49027e-17	-1.30393e-09	-1.66037
4950144	chr9:4950144:C:T	2.58708e-35	-2.77564	-1.69066	6.78127e-24	-2.51686	-1.47923	4.6535e-18	-2.60089	-1.52743
4950159	chr9:4950159:T:C	3.44075e-35	-2.77456	-1.40657	5.71208e-24	-2.51958	-1.64809	3.76404e-18	-2.70026	-1.64018
4950326	chr9:4950326:A:C	2.94009e-35	-2.74516	-1.59323	5.08923e-24	-2.7773	-1.50582	4.02109e-18	-2.70432	-1.57006
4950387	chr9:4950387:G:T	4.22859e-34	-1.30393e-09	-1.67237	6.80644e-23	-1.30393e-09	-1.6898	5.34132e-17	-1.30393e-09	-1.68788
4950583	chr9:4950583:G:A	3.64981e-35	-2.64918	-1.47297	5.86014e-24	-2.77637	-1.36571	4.62979e-18	-2.68451	-1.44891
4950616	chr9:4950616:CT:C	3.17748e-35	-2.67439	-1.58634	4.96095e-24	-2.7761	-1.53256	4.2086e-18	-2.61844	-1.61037
4950785	chr9:4950785:C:G	4.31376e-34	-1.30393e-09	-1.65243	6.8206e-23	-1.30393e-09	-1.68772	5.32985e-17	-1.30393e-09	-1.69003
4950990	chr9:4950990:G:T	1.42702e-34	-2.75865	-7.1114e-10	2.29042e-23	-2.77893	-7.1114e-10	1.88242e-17	-2.73079	-7.1114e-10
4951048	chr9:4951048:A:T	4.49949e-34	-1.30393e-09	-1.61027	7.85076e-23	-1.30393e-09	-1.54706	6.55874e-17	-1.30393e-09	-1.48255
4951123	chr9:4951123:C:A	2.62369e-35	-2.76437	-1.68787	8.20678e-24	-2.62847	-1.17682	5.22789e-18	-2.766	-1.24592
4951170	chr9:4951170:A:G	3.96615e-34	-1.22427	-0.512172	1.77741e-23	-1.84854	-1.18396	5.29952e-17	-0.461469	-1.23426
4951185	chr9:4951185:T:C	1.56316e-33	0.129151	-0.49409	5.14748e-23	-0.796987	-1.17217	2.49551e-16	1.07821	-1.22448
4951269	chr9:4951269:A:G	4.63376e-34	-1.30393e-09	-1.58087	8.69723e-23	-1.30393e-09	-1.44466	7.381e-17	-1.30393e-09	-1.36444
4951380	chr9:4951380:G:A	2.95458e-35	-2.70849	-1.62498	4.86544e-24	-2.7788	-1.5493	3.90131e-18	-2.67057	-1.63405
4951406	chr9:4951406:C:G	4.55593e-34	-1.30393e-09	-1.59781	7.92458e-23	-1.30393e-09	-1.5377	6.47716e-17	-1.30393e-09	-1.49507
4951635	chr9:4951635:G:T	3.37689e-35	-2.62788	-1.57199	5.05909e-24	-2.76593	-1.52314	4.44706e-18	-2.56302	-1.61067
4951782	chr9:4951782:G:A	4.31361e-34	-1.30393e-09	-1.65246	6.81581e-23	-1.30393e-09	-1.68842	5.33816e-17	-1.30393e-09	-1.68847
4952216	chr9:4952216:T:C	6.93254e-35	-1.84408	-1.63651	2.65522e-23	-0.944181	-1.68696	1.8527e-17	-1.0559	-1.6908
4952258	chr9:4952258:G:A	4.75899e-34	-1.30393e-09	-1.5542	7.29169e-23	-1.30393e-09	-1.62093	5.44746e-17	-1.30393e-09	-1.6682
4952287	chr9:4952287:A:T	6.92832e-33	1.12397	-7.1114e-10	6.17285e-22	0.51508	-7.1114e-10	1.43128e-15	1.60039	-7.1114e-10
4952378	chr9:4952378:G:A	2.98546e-35	-2.67971	-1.64336	4.70503e-24	-2.77889	-1.58273	3.92248e-18	-2.64072	-1.65849
4952408	chr9:4952408:T:G	4.31401e-34	-1.30393e-09	-1.65237	6.9227e-23	-1.30393e-09	-1.67286	5.33576e-17	-1.30393e-09	-1.68892
4952461	chr9:4952461:C:T	4.50306e-34	-1.30393e-09	-1.60948	6.98226e-23	-1.30393e-09	-1.66429	5.32957e-17	-1.30393e-09	-1.69008
4952517	chr9:4952517:G:A	4.24155e-34	-1.30393e-09	-1.66931	7.37694e-23	-1.30393e-09	-1.60931	5.91416e-17	-1.30393e-09	-1.586
4952600	chr9:4952600:T:C	4.20446e-34	-1.30393e-09	-1.67809	6.79904e-23	-1.30393e-09	-1.69088	5.3827e-17	-1.30393e-09	-1.68016
4952609	chr9:4952609:A:G	4.17876e-34	-1.30393e-09	-1.68422	6.8078e-23	-1.30393e-09	-1.6896	5.35261e-17	-1.30393e-09	-1.68577
4952699	chr9:4952699:TCTCAA:T	3.78088e-35	-2.6562	-1.43066	5.86292e-24	-2.77438	-1.36723	4.83878e-18	-2.6053	-1.48398
4952753	chr9:4952753:G:A	6.55745e-34	-1.30393e-09	-1.23363	8.4225e-23	-1.30393e-09	-1.47676	6.64855e-17	-1.30393e-09	-1.46895
4952868	chr9:4952868:C:T	6.69389e-34	-1.30393e-09	-1.21304	9.10653e-23	-1.30393e-09	-1.39867	8.04332e-17	-1.30393e-09	-1.27851
4953063	chr9:4953063:T:C	4.27632e-34	-1.30393e-09	-1.66114	6.85801e-23	-1.30393e-09	-1.68225	5.35059e-17	-1.30393e-09	-1.68614
4953190	chr9:4953190:G:T	6.79828e-34	-1.30393e-09	-1.19757	9.22154e-23	-1.30393e-09	-1.38612	8.15809e-17	-1.30393e-09	-1.26434
4953365	chr9:4953365:C:G	8.64337e-34	-1.30393e-09	-0.957444	1.60982e-22	-1.30393e-09	-0.828957	1.32985e-16	-1.30393e-09	-0.775697
4953369	chr9:4953369:C:T	3.09086e-35	-2.66509	-1.62329	4.71094e-24	-2.77616	-1.5842	4.05363e-18	-2.61636	-1.64996
4953452	chr9:4953452:C:T	4.17056e-34	-1.30393e-09	-1.68619	6.80364e-23	-1.30393e-09	-1.69021	5.33755e-17	-1.30393e-09	-1.68858
4953599	chr9:4953599:G:A	3.87458e-35	-2.48976	-1.57263	6.79958e-24	-2.42979	-1.5636	8.08446e-18	-2.12077	-1.45522
4953703	chr9:4953703:C:T	4.50856e-34	-1.30393e-09	-1.60826	6.9876e-23	-1.30393e-09	-1.66353	5.33011e-17	-1.30393e-09	-1.68998
4953728	chr9:4953728:C:T	2.9493e-35	-2.69235	-1.6429	4.23929e-24	-2.77713	-1.68873	3.54797e-18	-2.73539	-1.66417
4953851	chr9:4953851:A:C	6.69884e-34	-1.30393e-09	-1.2123	9.10612e-23	-1.30393e-09	-1.39872	8.02631e-17	-1.30393e-09	-1.28063
4953916	chr9:4953916:G:A	2.98066e-35	-2.6806	-1.64407	4.60969e-24	-2.77847	-1.60362	3.93621e-18	-2.63892	-1.65679
4954156	chr9:4954156:C:T	4.34792e-34	-1.30393e-09	-1.64454	6.89503e-23	-1.30393e-09	-1.67686	5.32533e-17	-1.30393e-09	-1.69088
4954246	chr9:4954246:A:T	4.01983e-35	-2.33544	-1.69015	1.93084e-23	-1.36275	-1.58696	9.54877e-18	-1.83168	-1.57785
4954324	chr9:4954324:C:G	4.85803e-35	-2.45926	-1.37693	7.02284e-24	-2.69559	-1.26549	6.80951e-18	-2.39632	-1.3513
4954341	chr9:4954341:A:T	4.18083e-34	-1.30393e-09	-1.68373	6.82634e-23	-1.30393e-09	-1.68688	5.44331e-17	-1.30393e-09	-1.66896
4954867	chr9:4954867:A:G	4.55987e-34	-1.30393e-09	-1.59694	6.97044e-23	-1.30393e-09	-1.66599	5.35089e-17	-1.30393e-09	-1.68609
4955072	chr9:4955072:G:A	3.99361e-35	-2.34222	-1.6899	7.93014e-24	-2.14871	-1.69087	8.47621e-18	-1.83812	-1.69055
4955139	chr9:4955139:C:T	4.17701e-34	-1.30393e-09	-1.68464	7.13002e-23	-1.30393e-09	-1.64335	5.59193e-17	-1.30393e-09	-1.64202
4955240	chr9:4955240:C:T	3.46683e-35	-2.48271	-1.69087	1.28941e-23	-1.76218	-1.5913	6.89954e-18	-2.15155	-1.58293
4955496	chr9:4955496:G:A	2.99094e-35	-2.70168	-1.61955	4.71788e-24	-2.77938	-1.57951	3.89486e-18	-2.65842	-1.64786
4955739	chr9:4955739:ACT:A	6.83328e-34	-1.30393e-09	-1.19243	9.26034e-23	-1.30393e-09	-1.38193	8.20576e-17	-1.30393e-09	-1.25851
4956143	chr9:4956143:C:T	7.77402e-34	-1.30393e-09	-1.06345	9.51411e-23	-1.30393e-09	-1.35489	7.52353e-17	-1.30393e-09	-1.34531
4956184	chr9:4956184:T:G	4.66046e-34	-1.30393e-09	-1.57512	7.18217e-23	-1.30393e-09	-1.63606	5.40226e-17	-1.30393e-09	-1.67653
4956979	chr9:4956979:C:G	6.78893e-34	-1.30393e-09	-1.19894	9.20418e-23	-1.30393e-09	-1.38801	8.14447e-17	-1.30393e-09	-1.26601
4957298	chr9:4957298:T:C	3.80259e-35	-2.49939	-1.58174	5.29868e-24	-2.6838	-1.559	5.25082e-18	-2.38035	-1.6272
4957330	chr9:4957330:A:G	4.15617e-34	-1.30393e-09	-1.68964	6.83216e-23	-1.30393e-09	-1.68602	5.33802e-17	-1.30393e-09	-1.68849
4957480	chr9:4957480:TA:T	3.69452e-35	-2.52136	-1.58861	5.16129e-24	-2.69552	-1.57354	5.04115e-18	-2.40595	-1.64235
4957490	chr9:4957490:A:G	4.15877e-34	-1.30393e-09	-1.68902	6.87487e-23	-1.30393e-09	-1.67979	5.52399e-17	-1.30393e-09	-1.65425
4957724	chr9:4957724:C:T	4.16286e-34	-1.30393e-09	-1.68803	6.84394e-23	-1.30393e-09	-1.6843	5.36139e-17	-1.30393e-09	-1.68413
4957988	chr9:4957988:C:T	7.09384e-34	-1.30393e-09	-1.15501	1.41058e-22	-1.30393e-09	-0.961079	1.15713e-16	-1.30393e-09	-0.91482
4958341	chr9:4958341:G:A	4.00296e-35	-2.34077	-1.68902	1.94087e-23	-1.40201	-1.54252	9.82568e-18	-1.84782	-1.53312
4958381	chr9:4958381:T:C	6.95055e-34	-1.30393e-09	-1.17542	9.37126e-23	-1.30393e-09	-1.37002	8.31394e-17	-1.30393e-09	-1.24542
4958618	chr9:4958618:T:C	4.57149e-34	-1.30393e-09	-1.5944	7.24376e-23	-1.30393e-09	-1.62752	5.45337e-17	-1.30393e-09	-1.66712
4958622	chr9:4958622:G:C	4.37942e-34	-1.30393e-09	-1.63732	7.44211e-23	-1.30393e-09	-1.60051	5.91915e-17	-1.30393e-09	-1.58516
4958696	chr9:4958696:A:G	7.58046e-34	-1.30393e-09	-1.08866	1.0075e-22	-1.30393e-09	-1.29761	9.072e-17	-1.30393e-09	-1.15816
4959024	chr9:4959024:C:T	4.76954e-35	-2.4259	-1.42867	6.30594e-24	-2.69779	-1.37097	5.60174e-18	-2.47942	-1.46344
4959060	chr9:4959060:A:G	4.15164e-34	-1.30393e-09	-1.69073	6.8956e-23	-1.30393e-09	-1.67678	5.3765e-17	-1.30393e-09	-1.68131
4959075	chr9:4959075:G:A	4.36862e-34	-1.30393e-09	-1.63979	6.90492e-23	-1.30393e-09	-1.67543	5.32519e-17	-1.30393e-09	-1.6909
4959557	chr9:4959557:A:G	7.08149e-34	-1.30393e-09	-1.15675	8.90942e-23	-1.30393e-09	-1.42056	6.89079e-17	-1.30393e-09	-1.43316
4959633	chr9:4959633:T:C	4.72051e-34	-1.30393e-09	-1.56232	7.18432e-23	-1.30393e-09	-1.63576	5.70533e-17	-1.30393e-09	-1.62195
4959706	chr9:4959706:T:G	4.47565e-34	-1.30393e-09	-1.61558	7.65399e-23	-1.30393e-09	-1.57244	6.09783e-17	-1.30393e-09	-1.55542
4959763	chr9:4959763:A:G	6.99792e-34	-1.30393e-09	-1.16862	1.05205e-22	-1.30393e-09	-1.25434	7.39379e-17	-1.30393e-09	-1.36271
4959861	chr9:4959861:T:G	7.2152e-34	-1.30393e-09	-1.13805	9.64973e-23	-1.30393e-09	-1.34074	8.63491e-17	-1.30393e-09	-1.20754
4959883	chr9:4959883:A:T	1.23956e-33	-1.30393e-09	-0.596897	2.25081e-22	-1.30393e-09	-0.493792	1.83904e-16	-1.30393e-09	-0.451521
4959962	chr9:4959962:T:C	7.49953e-34	0.531178	-1.63057	3.95038e-23	-0.5583	-1.67555	1.28848e-16	0.877908	-1.68521
4960408	chr9:4960408:T:G	4.8809e-34	-1.30393e-09	-1.52891	7.18837e-23	-1.30393e-09	-1.6352	5.45595e-17	-1.30393e-09	-1.66664
4960575	chr9:4960575:C:T	4.82392e-34	-1.30393e-09	-1.54065	8.65784e-23	-1.30393e-09	-1.4492	6.58641e-17	-1.30393e-09	-1.47834
4960607	chr9:4960607:T:C	5.00271e-34	-1.30393e-09	-1.50426	9.06201e-23	-1.30393e-09	-1.40358	6.8751e-17	-1.30393e-09	-1.43544
4960620	chr9:4960620:C:T	2.20056e-34	-2.32552	-7.1114e-10	3.04724e-23	-2.49343	-7.1114e-10	1.95092e-17	-2.69505	-7.1114e-10
4960830	chr9:4960830:C:T	5.00264e-35	-2.13264	-1.67422	6.1348e-24	-2.4472	-1.64907	7.17265e-18	-2.01877	-1.67689
4960866	chr9:4960866:G:A	1.4465e-34	-2.74509	-7.1114e-10	3.39164e-23	-2.38635	-7.1114e-10	2.4137e-17	-2.48219	-7.1114e-10
4961077	chr9:4961077:T:C	5.064e-33	-1.30393e-09	0.810505	6.16592e-22	-1.30393e-09	0.513957	4.26381e-16	-1.30393e-09	0.389398
4961241	chr9:4961241:A:G	2.29076e-33	-1.30393e-09	0.0172309	1.93325e-22	-1.30393e-09	-0.645878	1.44196e-16	-1.30393e-09	-0.69476
4961260	chr9:4961260:A:G	5.52735e-35	-2.06779	-1.63932	6.98878e-24	-2.37462	-1.59132	4.20476e-18	-2.57596	-1.65375
4961309	chr9:4961309:C:T	6.83475e-34	-1.30393e-09	-1.19222	1.31632e-22	-1.30393e-09	-1.03024	1.00675e-16	-1.30393e-09	-1.05404
4961421	chr9:4961421:C:G	5.70037e-34	-1.30393e-09	-1.3737	1.01832e-22	-1.30393e-09	-1.28693	7.95908e-17	-1.30393e-09	-1.28904
4961487	chr9:4961487:T:C	7.34316e-35	-2.44556	-0.977494	1.44095e-23	-2.69744	-0.544923	1.17791e-17	-2.45947	-0.740137
4961620	chr9:4961620:T:C	7.52664e-34	-1.30393e-09	-1.09579	1.00204e-22	-1.30393e-09	-1.30305	9.03963e-17	-1.30393e-09	-1.16173
4961636	chr9:4961636:G:A	1.4829e-34	-2.72023	-7.1114e-10	2.54598e-23	-2.67315	-7.1114e-10	2.46768e-17	-2.46007	-7.1114e-10
4961830	chr9:4961830:T:A	6.99322e-34	-1.30393e-09	-1.1693	9.56622e-23	-1.30393e-09	-1.34943	6.80229e-17	-1.30393e-09	-1.44609
4962199	chr9:4962199:C:G	4.74503e-34	-1.30393e-09	-1.55714	8.60961e-23	-1.30393e-09	-1.45479	7.48453e-17	-1.30393e-09	-1.35051
4962211	chr9:4962211:AT:A	1.52294e-34	-1.11345	-1.58014	1.28669e-23	-2.18849	-1.1671	1.56807e-17	-1.85583	-1.05767
4962247	chr9:4962247:C:T	1.24009e-34	-1.20884	-1.69021	8.75912e-24	-2.26815	-1.472	9.72611e-18	-1.94847	-1.44266
4962750	chr9:4962750:T:A	2.14636e-34	-2.35046	-7.1114e-10	2.95415e-23	-2.52446	-7.1114e-10	1.92117e-17	-2.71042	-7.1114e-10
4962797	chr9:4962797:C:G	1.46046e-33	-1.30393e-09	-0.432897	1.99492e-22	-1.30393e-09	-0.614478	1.62037e-16	-1.30393e-09	-0.578113
4962803	chr9:4962803:G:T	8.09056e-35	-2.42591	-0.900209	1.27888e-23	-2.02162	-1.34006	5.49037e-18	-2.59703	-1.36591
4962957	chr9:4962957:C:T	4.15122e-34	-1.30393e-09	-1.69083	6.82773e-23	-1.30393e-09	-1.68667	5.54155e-17	-1.30393e-09	-1.65108
4963267	chr9:4963267:T:C	4.48153e-34	-1.30393e-09	-1.61427	7.68433e-23	-1.30393e-09	-1.56848	6.12898e-17	-1.30393e-09	-1.55032
4963732	chr9:4963732:T:G	4.97536e-34	-1.30393e-09	-1.50974	8.71504e-23	-1.30393e-09	-1.44262	7.00303e-17	-1.30393e-09	-1.41701
4964183	chr9:4964183:T:C	7.24189e-34	-1.30393e-09	-1.13435	9.43327e-23	-1.30393e-09	-1.36342	6.76015e-17	-1.30393e-09	-1.4523
4964409	chr9:4964409:C:T	4.69028e-34	-1.30393e-09	-1.56874	8.52518e-23	-1.30393e-09	-1.46464	7.40269e-17	-1.30393e-09	-1.36151
4964733	chr9:4964733:A:AGCCCT	5.88711e-34	-1.30393e-09	-1.34147	7.70987e-23	-1.30393e-09	-1.56516	5.63421e-17	-1.30393e-09	-1.63449
4964774	chr9:4964774:A:G	2.71087e-34	-0.426393	-1.69057	1.5626e-23	-1.91915	-1.24216	2.20153e-17	-1.33012	-1.24408
4965713	chr9:4965713:C:A	4.69471e-35	-2.33379	-1.53659	6.02483e-24	-2.60558	-1.50878	4.31611e-18	-2.72427	-1.47931
4965715	chr9:4965715:C:G	4.8974e-35	-2.16881	-1.65931	6.13409e-24	-2.47596	-1.62043	7.16943e-18	-2.04101	-1.6551
4965725	chr9:4965725:G:T	1.00468e-33	-1.30393e-09	-0.806985	1.2008e-22	-1.30393e-09	-1.1221	8.54527e-17	-1.30393e-09	-1.21797
4966015	chr9:4966015:T:C	4.83388e-34	-1.30393e-09	-1.53859	8.68023e-23	-1.30393e-09	-1.44662	6.60243e-17	-1.30393e-09	-1.47591
4966038	chr9:4966038:C:T	9.17595e-34	-1.30393e-09	-0.89765	1.12696e-22	-1.30393e-09	-1.18555	7.97822e-17	-1.30393e-09	-1.28664
4966178	chr9:4966178:C:T	3.48898e-35	-2.53334	-1.63387	5.2348e-24	-2.71767	-1.53725	4.2452e-18	-2.76423	-1.45591
4966343	chr9:4966343:G:A	7.55994e-34	-1.30393e-09	-1.09137	1.48206e-22	-1.30393e-09	-0.91165	1.1277e-16	-1.30393e-09	-0.940584
4966640	chr9:4966640:G:C	1.52241e-33	-1.30393e-09	-0.391354	2.04672e-22	-1.30393e-09	-0.588842	1.66766e-16	-1.30393e-09	-0.549344
4966837	chr9:4966837:A:G	4.51179e-34	-1.30393e-09	-1.60754	7.74727e-23	-1.30393e-09	-1.56033	6.18257e-17	-1.30393e-09	-1.54162
4966971	chr9:4966971:T:C	3.07239e-34	-1.92347	-0.0683094	3.04982e-23	-1.79511	-0.697474	3.94038e-17	-1.65818	-0.333888
4967022	chr9:4967022:T:C	4.86692e-34	-1.30393e-09	-1.53177	8.48968e-23	-1.30393e-09	-1.46881	6.80955e-17	-1.30393e-09	-1.44502
4967539	chr9:4967539:T:A	2.12278e-34	-0.675176	-1.68633	1.30036e-23	-1.99163	-1.3534	1.34179e-17	-1.74085	-1.32849
4967761	chr9:4967761:G:C	4.83652e-34	-1.30393e-09	-1.53804	8.68615e-23	-1.30393e-09	-1.44594	6.60663e-17	-1.30393e-09	-1.47528
4967990	chr9:4967990:A:T	4.13762e-34	-2.35978	0.665668	2.97091e-23	-2.34215	-0.17665	3.92711e-17	-2.29548	0.300032
4968019	chr9:4968019:T:C	2.93643e-34	-0.774916	-1.26212	2.20127e-22	0.338734	-0.854781	1.51106e-16	0.269235	-0.917189
4968026	chr9:4968026:C:A	4.93416e-34	-1.30393e-09	-1.51805	7.26926e-23	-1.30393e-09	-1.62401	5.66166e-17	-1.30393e-09	-1.62963
4968331	chr9:4968331:T:C	3.49841e-34	-0.674818	-1.18711	2.93184e-22	0.50493	-0.734382	2.09296e-16	0.4542	-0.776384
4968424	chr9:4968424:C:T	1.58739e-34	-2.65215	-7.1114e-10	2.37077e-23	-2.74445	-7.1114e-10	2.16966e-17	-2.58878	-7.1114e-10
4968735	chr9:4968735:T:C	9.35593e-35	-1.77084	-1.40997	4.24845e-23	-1.06187	-1.09924	1.94591e-17	-1.56344	-1.13418
4968798	chr9:4968798:G:T	2.24016e-33	-1.30393e-09	-0.00510571	4.81029e-22	-1.30393e-09	0.265677	2.8148e-16	-1.30393e-09	-0.0258724
4969094	chr9:4969094:T:C	1.97143e-34	-2.43548	-7.1114e-10	2.77626e-23	-2.58656	-7.1114e-10	1.86405e-17	-2.7406	-7.1114e-10
4969106	chr9:4969106:G:A	2.01751e-34	-2.16652	-0.245852	2.36338e-23	-2.00079	-0.746787	1.17173e-17	-2.34735	-0.857521
4969783	chr9:4969783:T:C	4.20363e-34	-1.30393e-09	-1.67829	7.25154e-23	-1.30393e-09	-1.62645	5.96672e-17	-1.30393e-09	-1.57715
4969787	chr9:4969787:C:T	2.31277e-34	-2.18608	-0.0897042	1.98015e-23	-2.16608	-0.758414	2.41642e-17	-2.08972	-0.391343
4969897	chr9:4969897:G:A	2.32082e-33	-1.30393e-09	0.0302686	2.84968e-22	-1.30393e-09	-0.257875	2.26966e-16	-1.30393e-09	-0.241136
4970356	chr9:4970356:G:T	4.60027e-34	-1.30393e-09	-1.58812	8.13873e-23	-1.30393e-09	-1.51103	6.22312e-17	-1.30393e-09	-1.53508
4970601	chr9:4970601:C:A	1.60028e-34	-0.95529	-1.68877	1.63987e-23	-1.82114	-1.2919	1.42182e-17	-1.74504	-1.26638
4970715	chr9:4970715:G:C	6.761e-34	0.366274	-1.56934	6.35935e-23	-0.253817	-1.50392	3.74593e-17	-0.536648	-1.50603
4971220	chr9:4971220:A:G	8.66557e-34	-1.30393e-09	-0.954878	1.14785e-22	-1.30393e-09	-1.16719	8.47628e-17	-1.30393e-09	-1.22608
4971420	chr9:4971420:T:C	7.52811e-34	-1.30393e-09	-1.09559	1.01862e-22	-1.30393e-09	-1.28663	9.19834e-17	-1.30393e-09	-1.14433
4971927	chr9:4971927:C:A	1.4113e-34	-2.76973	-7.1114e-10	2.32399e-23	-2.76438	-7.1114e-10	1.80288e-17	-2.77396	-7.1114e-10
4972376	chr9:4972376:A:C	4.84102e-34	-1.30393e-09	-1.53711	7.12647e-23	-1.30393e-09	-1.64385	5.90714e-17	-1.30393e-09	-1.58719
4972398	chr9:4972398:C:T	2.45185e-34	-0.548071	-1.66932	1.34042e-23	-1.62573	-1.68895	1.76492e-17	-1.1074	-1.68785
4972525	chr9:4972525:A:G	5.11227e-34	-1.30393e-09	-1.48259	9.27249e-23	-1.30393e-09	-1.38061	6.98217e-17	-1.30393e-09	-1.41999
4973050	chr9:4973050:C:G	5.22011e-34	-1.30393e-09	-1.46172	7.70119e-23	-1.30393e-09	-1.56629	5.7428e-17	-1.30393e-09	-1.6154
4973081	chr9:4973081:T:C	3.13941e-35	-2.77136	-1.50143	4.84567e-24	-2.77431	-1.55786	3.6347e-18	-2.74931	-1.62609
4973204	chr9:4973204:C:T	4.16695e-34	-1.30393e-09	-1.68705	6.8484e-23	-1.30393e-09	-1.68365	5.3257e-17	-1.30393e-09	-1.69081
4973486	chr9:4973486:A:G	4.16804e-34	-1.30393e-09	-1.68679	6.8462e-23	-1.30393e-09	-1.68397	5.3256e-17	-1.30393e-09	-1.69082
4973609	chr9:4973609:T:C	2.93615e-32	-1.30393e-09	2.56803	2.90661e-21	-1.30393e-09	2.06449	1.65396e-15	-1.30393e-09	1.74499
4973746	chr9:4973746:T:C	2.67427e-33	-1.30393e-09	0.172026	4.80541e-22	-1.30393e-09	0.264662	4.20942e-16	-1.30393e-09	0.376559
4974063	chr9:4974063:T:G	4.51146e-34	-1.30393e-09	-1.60762	7.01324e-23	-1.30393e-09	-1.65987	5.36803e-17	-1.30393e-09	-1.68289
4974441	chr9:4974441:G:A	4.00084e-34	-0.0722963	-1.65544	7.87435e-23	0.0186095	-1.56266	1.07439e-16	0.602526	-1.59154
4974697	chr9:4974697:G:A	1.50293e-34	-2.70682	-7.1114e-10	2.29057e-23	-2.77886	-7.1114e-10	2.41046e-17	-2.48353	-7.1114e-10
4975052	chr9:4975052:G:A	3.61229e-35	-2.75439	-1.37809	5.13916e-24	-2.72701	-1.54635	3.51599e-18	-2.77934	-1.62928
4975255	chr9:4975255:T:G	2.4271e-33	-1.30393e-09	0.0750477	4.34201e-22	-1.30393e-09	0.163257	3.80439e-16	-1.30393e-09	0.27539
4975325	chr9:4975325:C:T	1.45017e-33	-1.30393e-09	-0.439967	1.97141e-22	-1.30393e-09	-0.626333	1.74324e-16	-1.30393e-09	-0.505019
4975695	chr9:4975695:A:T	3.58963e-35	-2.75301	-1.38576	5.13471e-24	-2.72317	-1.55105	3.50951e-18	-2.77939	-1.63107
4976029	chr9:4976029:A:G	3.39112e-34	-0.274292	-1.61878	6.66169e-23	-0.203917	-1.50738	7.67191e-17	0.21584	-1.54162
4976434	chr9:4976434:C:T	1.41364e-33	-1.30393e-09	-0.46548	1.72454e-22	-1.30393e-09	-0.760121	1.20153e-16	-1.30393e-09	-0.877171
4976751	chr9:4976751:C:G	4.29547e-34	0.0322513	-1.68893	7.02836e-23	-0.215299	-1.44241	3.29744e-16	1.57261	-1.44023
4977364	chr9:4977364:G:A	9.59591e-34	-0.852899	-7.1114e-10	1.68355e-22	-0.784178	-7.1114e-10	1.91372e-16	-0.411718	-7.1114e-10
4977563	chr9:4977563:G:T	8.1461e-35	-1.64238	-1.67691	7.77775e-24	-2.24733	-1.61166	6.17873e-18	-2.20166	-1.64316
4978816	chr9:4978816:C:T	3.667e-35	-2.56582	-1.55163	5.43551e-24	-2.6718	-1.5455	6.57511e-18	-2.2118	-1.57084
4979730	chr9:4979730:A:G	6.80654e-35	-2.65417	-0.844769	7.3797e-24	-2.53574	-1.37578	6.07605e-18	-2.69186	-1.16972
4980533	chr9:4980533:G:A	1.42996e-34	-2.75659	-7.1114e-10	2.29775e-23	-2.77574	-7.1114e-10	1.86063e-17	-2.74244	-7.1114e-10
4980672	chr9:4980672:A:G	6.8204e-34	-1.30393e-09	-1.19432	1.64214e-22	-1.30393e-09	-0.809083	1.58364e-16	-1.30393e-09	-0.601039
4981238	chr9:4981238:A:G	1.58789e-34	-1.14993	-1.5019	1.21849e-22	0.0715415	-1.17901	1.24707e-16	0.247459	-1.08743
4981354	chr9:4981354:C:G	1.41368e-33	1.22242	-1.68787	6.15875e-23	-0.104464	-1.68533	1.07684e-16	0.702789	-1.68952
4981406	chr9:4981406:T:G	1.1876e-33	-1.30393e-09	-0.639717	2.24777e-22	-1.30393e-09	-0.495143	2.13662e-16	-1.30393e-09	-0.301542
4981819	chr9:4981819:C:G	8.24021e-34	-1.30393e-09	-1.00521	1.136e-22	-1.30393e-09	-1.17757	9.87425e-17	-1.30393e-09	-1.07342
4981843	chr9:4981843:A:T	4.48076e-34	-1.30393e-09	-1.61444	6.98125e-23	-1.30393e-09	-1.66444	5.35355e-17	-1.30393e-09	-1.68559
4981866	chr9:4981866:G:T	2.88932e-33	0.690933	-0.441565	6.04253e-23	-0.586511	-1.22233	1.86422e-16	0.768348	-1.20627
4982384	chr9:4982384:A:G	1.78594e-33	-1.30393e-09	-0.231706	3.51159e-22	-1.30393e-09	-0.0490108	3.57274e-16	-1.30393e-09	0.212567
4983049	chr9:4983049:A:G	2.43009e-32	-1.30393e-09	2.37886	2.70888e-21	-1.30393e-09	1.99404	3.07536e-15	-1.30393e-09	2.36524
4983311	chr9:4983311:T:A	5.98604e-34	0.350218	-1.67502	4.0329e-23	-1.00045	-1.21273	3.59437e-17	-0.928801	-1.15518
4983528	chr9:4983528:T:C	4.75764e-34	-1.30393e-09	-1.55448	7.25383e-23	-1.30393e-09	-1.62614	5.4761e-17	-1.30393e-09	-1.66296
4983723	chr9:4983723:G:C	6.03676e-34	-1.30393e-09	-1.31637	8.69267e-23	-1.30393e-09	-1.44519	6.69638e-17	-1.30393e-09	-1.46178
4984643	chr9:4984643:G:A	4.76773e-34	-1.30393e-09	-1.55237	8.65575e-23	-1.30393e-09	-1.44944	6.96471e-17	-1.30393e-09	-1.42249
4984658	chr9:4984658:G:C	4.20995e-34	-1.30393e-09	-1.67679	6.81219e-23	-1.30393e-09	-1.68895	5.35818e-17	-1.30393e-09	-1.68472
4984660	chr9:4984660:G:A	4.21245e-34	-1.30393e-09	-1.67619	6.81064e-23	-1.30393e-09	-1.68918	5.3559e-17	-1.30393e-09	-1.68515
4985054	chr9:4985054:C:T	6.60286e-34	-1.30393e-09	-1.22673	9.44937e-23	-1.30393e-09	-1.36172	8.0566e-17	-1.30393e-09	-1.27686
4985337	chr9:4985337:G:A	9.56656e-34	-1.30393e-09	-0.855962	1.6591e-22	-1.30393e-09	-0.798805	1.33179e-16	-1.30393e-09	-0.774239
4985388	chr9:4985388:C:T	6.04761e-30	7.89577	-7.1114e-10	1.18434e-21	1.16669	-7.1114e-10	1.11952e-15	1.35472	-7.1114e-10
4985542	chr9:4985542:T:C	3.34445e-33	1.49236	-1.09671	2.95198e-22	-0.152748	-0.0698561	2.46437e-16	-0.0777573	-0.0810697
4985702	chr9:4985702:G:A	7.28911e-34	-1.30393e-09	-1.12785	1.72923e-22	-1.30393e-09	-0.757407	1.23112e-16	-1.30393e-09	-0.852838
4985879	chr9:4985879:A:G	3.11078e-35	-2.76268	-1.51927	4.42987e-24	-2.76469	-1.65719	3.99597e-18	-2.6685	-1.61215
4986359	chr9:4986359:A:G	4.3041e-34	-1.30393e-09	-1.65467	6.86133e-23	-1.30393e-09	-1.68176	5.63981e-17	-1.30393e-09	-1.6335
4986376	chr9:4986376:G:A	1.7225e-33	-1.10402	0.836145	4.02708e-23	-1.77335	-0.441276	4.19263e-17	-1.764	-0.166027
4986695	chr9:4986695:A:T	9.19644e-34	-1.30393e-09	-0.895419	2.24659e-22	-1.30393e-09	-0.495668	1.60838e-16	-1.30393e-09	-0.585537
4987057	chr9:4987057:T:C	2.66856e-34	-2.1327	-7.1114e-10	3.70185e-23	-2.29883	-7.1114e-10	2.29241e-17	-2.53375	-7.1114e-10
4987081	chr9:4987081:G:T	5.19162e-34	-1.30393e-09	-1.46719	7.78282e-23	-1.30393e-09	-1.55575	5.75393e-17	-1.30393e-09	-1.61347
4987140	chr9:4987140:C:G	5.0772e-34	-1.30393e-09	-1.48948	7.01785e-23	-1.30393e-09	-1.65921	5.33325e-17	-1.30393e-09	-1.68939
4987161	chr9:4987161:A:C	3.02399e-33	0.294926	-7.1114e-10	1.51943e-21	1.41584	-7.1114e-10	8.19187e-16	1.04238	-7.1114e-10
4987381	chr9:4987381:A:G	5.32543e-34	-1.30393e-09	-1.44174	7.98328e-23	-1.30393e-09	-1.53032	6.73498e-17	-1.30393e-09	-1.45603
4987383	chr9:4987383:T:G	4.68035e-34	-1.30393e-09	-1.57086	7.18419e-23	-1.30393e-09	-1.63578	5.53827e-17	-1.30393e-09	-1.65167
4987413	chr9:4987413:G:C	4.16011e-34	-1.30393e-09	-1.68869	6.9903e-23	-1.30393e-09	-1.66314	5.64616e-17	-1.30393e-09	-1.63237
4987471	chr9:4987471:C:T	1.09689e-33	-1.30393e-09	-0.719174	1.48267e-22	-1.30393e-09	-0.911235	1.04655e-16	-1.30393e-09	-1.01527
4987659	chr9:4987659:C:T	4.23541e-34	-1.30393e-09	-1.67076	6.80804e-23	-1.30393e-09	-1.68956	5.32963e-17	-1.30393e-09	-1.69007
4987719	chr9:4987719:C:G	1.25963e-33	-1.30393e-09	-0.580837	3.44853e-22	-1.30393e-09	-0.0671335	2.40178e-16	-1.30393e-09	-0.184555
4987958	chr9:4987958:C:T	7.27907e-33	1.51512	-0.341765	1.80408e-22	0.730963	-1.446	2.12101e-16	0.998242	-1.30712
4988021	chr9:4988021:C:T	4.15947e-34	-1.30393e-09	-1.68885	6.82035e-23	-1.30393e-09	-1.68776	5.36454e-17	-1.30393e-09	-1.68354
4988048	chr9:4988048:G:C	5.34879e-34	-2.33683	0.899461	1.91561e-23	-1.97454	-0.983083	2.51155e-17	-1.67138	-0.771065
4988071	chr9:4988071:G:A	5.82263e-34	-1.35248	-7.1114e-10	8.29858e-23	-1.49158	-7.1114e-10	1.92077e-16	-0.408037	-7.1114e-10
4988108	chr9:4988108:T:A	5.0172e-34	-1.30393e-09	-1.50136	7.51249e-23	-1.30393e-09	-1.5911	5.65244e-17	-1.30393e-09	-1.63126
4988146	chr9:4988146:A:G	1.20115e-34	-1.5099	-1.42106	1.42523e-22	0.182515	-1.13327	4.07656e-17	-0.769584	-1.18851
4988280	chr9:4988280:A:T	1.09622e-33	-1.30393e-09	-0.719787	2.77478e-22	-1.30393e-09	-0.284508	2.03187e-16	-1.30393e-09	-0.351808
4988341	chr9:4988341:C:T	2.77677e-33	-0.418308	0.627946	6.94417e-23	-1.12076	-0.549002	8.30139e-17	-0.886965	-0.359962
4988372	chr9:4988372:T:C	4.1789e-34	-1.30393e-09	-1.68419	7.50376e-23	-1.30393e-09	-1.59226	6.49009e-17	-1.30393e-09	-1.49307
4988609	chr9:4988609:C:T	6.18712e-34	-1.30393e-09	-1.29177	8.91704e-23	-1.30393e-09	-1.4197	6.48089e-17	-1.30393e-09	-1.49449
4988657	chr9:4988657:T:C	1.94761e-33	-0.395138	0.25009	5.72842e-23	-1.15777	-0.704459	7.22582e-17	-0.903126	-0.482562
4988761	chr9:4988761:C:T	2.01987e-33	1.14538	-1.254	9.99043e-23	0.383429	-1.68947	1.04572e-16	0.643286	-1.65935
4988834	chr9:4988834:A:T	2.2153e-34	-2.31885	-7.1114e-10	3.46029e-23	-2.36631	-7.1114e-10	2.25175e-17	-2.55164	-7.1114e-10
4988844	chr9:4988844:C:A	4.20461e-34	-1.30393e-09	-1.67806	6.80245e-23	-1.30393e-09	-1.69038	5.3253e-17	-1.30393e-09	-1.69088
4989006	chr9:4989006:C:G	4.2448e-34	-1.30393e-09	-1.66854	6.81274e-23	-1.30393e-09	-1.68887	5.41382e-17	-1.30393e-09	-1.6744
4989328	chr9:4989328:T:C	4.16288e-34	-1.30393e-09	-1.68803	6.81524e-23	-1.30393e-09	-1.6885	5.35174e-17	-1.30393e-09	-1.68593
4989860	chr9:4989860:G:C	4.17109e-34	-1.30393e-09	-1.68606	6.82203e-23	-1.30393e-09	-1.68751	5.42443e-17	-1.30393e-09	-1.67244
4989865	chr9:4989865:T:A	6.26737e-34	-1.30393e-09	-1.27888	9.00869e-23	-1.30393e-09	-1.40948	6.53796e-17	-1.30393e-09	-1.48572
4990416	chr9:4990416:G:A	4.48964e-34	-1.30393e-09	-1.61246	7.02013e-23	-1.30393e-09	-1.65888	5.69212e-17	-1.30393e-09	-1.62427
4990876	chr9:4990876:C:G	1.15393e-33	-0.913408	0.244933	2.6961e-23	-1.68567	-0.930184	2.56243e-17	-1.70846	-0.71393
4991095	chr9:4991095:G:T	4.34102e-34	-1.30393e-09	-1.64613	6.86736e-23	-1.30393e-09	-1.68089	5.37624e-17	-1.30393e-09	-1.68136
4991261	chr9:4991261:T:C	4.70775e-34	-1.30393e-09	-1.56503	9.68487e-23	-1.30393e-09	-1.3371	7.51578e-17	-1.30393e-09	-1.34634
4991379	chr9:4991379:G:A	2.08777e-33	0.414432	-0.489985	1.11992e-22	-0.405766	-0.78606	8.68374e-17	-0.48425	-0.717648
4991450	chr9:4991450:T:C	4.33392e-34	-1.30393e-09	-1.64776	6.88084e-23	-1.30393e-09	-1.67893	5.52644e-17	-1.30393e-09	-1.65381
4991634	chr9:4991634:A:T	1.47178e-34	-2.72776	-7.1114e-10	2.38883e-23	-2.73686	-7.1114e-10	1.79317e-17	-2.77936	-7.1114e-10
4991800	chr9:4991800:C:A	1.44219e-34	-2.74807	-7.1114e-10	2.29746e-23	-2.77586	-7.1114e-10	1.79608e-17	-2.77774	-7.1114e-10
4991964	chr9:4991964:A:G	8.67742e-34	-1.30393e-09	-0.953512	1.19663e-22	-1.30393e-09	-1.12557	8.40849e-17	-1.30393e-09	-1.23411
4992030	chr9:4992030:T:C	1.24416e-34	-2.28375	-0.612029	1.17974e-23	-2.24532	-1.19706	8.75396e-18	-2.547	-0.949428
4992288	chr9:4992288:G:A	4.15782e-34	-1.30393e-09	-1.68925	6.96024e-23	-1.30393e-09	-1.66745	5.84337e-17	-1.30393e-09	-1.59804
4992451	chr9:4992451:G:T	1.63511e-33	1.33138	-1.65132	1.81177e-21	3.26592	-1.67411	9.68465e-16	2.85999	-1.65021
4992741	chr9:4992741:G:A	6.6925e-34	-1.30393e-09	-1.21325	1.42099e-22	-1.30393e-09	-0.953726	1.03317e-16	-1.30393e-09	-1.02813
4992873	chr9:4992873:G:C	8.67742e-34	-1.30393e-09	-0.953512	1.19663e-22	-1.30393e-09	-1.12557	8.40849e-17	-1.30393e-09	-1.23411
4992877	chr9:4992877:C:G	1.80513e-33	1.4222	-1.64322	2.07887e-21	3.4034	-1.67407	2.8903e-15	3.95476	-1.65158
4992964	chr9:4992964:C:G	1.64083e-33	-1.30393e-09	-0.31645	3.70116e-22	-1.30393e-09	0.00356629	2.08101e-16	-1.30393e-09	-0.327911
4993068	chr9:4993068:G:A	4.66248e-34	-1.30393e-09	-1.57469	7.18563e-23	-1.30393e-09	-1.63558	5.44388e-17	-1.30393e-09	-1.66886
4993082	chr9:4993082:C:G	1.23259e-33	-0.920102	0.317567	2.2882e-23	-1.79611	-0.98379	2.12814e-17	-1.80808	-0.800019
4993086	chr9:4993086:C:G	4.38874e-34	-1.30393e-09	-1.63519	6.96482e-23	-1.30393e-09	-1.66679	5.34043e-17	-1.30393e-09	-1.68804
4993834	chr9:4993834:T:A	1.64101e-33	1.28208	-1.59842	1.83928e-21	3.29652	-1.68964	1.02636e-15	2.94601	-1.67817
4994084	chr9:4994084:GT:G	4.15489e-34	-1.30393e-09	-1.68995	6.91632e-23	-1.30393e-09	-1.67378	5.4644e-17	-1.30393e-09	-1.6651
4994988	chr9:4994988:G:A	8.46971e-34	-0.106768	-0.870972	2.2254e-23	-1.21876	-1.58896	2.1691e-17	-1.14049	-1.44855
4995125	chr9:4995125:G:A	1.68473e-34	-2.59263	-7.1114e-10	2.28967e-23	-2.77926	-7.1114e-10	2.24205e-17	-2.55596	-7.1114e-10
4995291	chr9:4995291:T:C	5.2214e-34	-1.30393e-09	-1.46147	9.55976e-23	-1.30393e-09	-1.3501	7.27935e-17	-1.30393e-09	-1.37831
4995741	chr9:4995741:A:C	2.16191e-34	-2.34325	-7.1114e-10	3.85624e-23	-2.25797	-7.1114e-10	1.8552e-17	-2.74535	-7.1114e-10
4995917	chr9:4995917:A:G	4.28014e-34	-1.30393e-09	-1.66025	6.83624e-23	-1.30393e-09	-1.68543	5.32636e-17	-1.30393e-09	-1.69068
4996581	chr9:4996581:G:T	1.10984e-33	-1.30393e-09	-0.707434	1.37469e-22	-1.30393e-09	-0.986851	9.68295e-17	-1.30393e-09	-1.09298
4996602	chr9:4996602:A:G	4.17074e-34	-1.30393e-09	-1.68614	6.99138e-23	-1.30393e-09	-1.66299	5.86963e-17	-1.30393e-09	-1.59356
4996997	chr9:4996997:G:A	2.26974e-34	-1.17317	-1.1214	2.16288e-23	-1.3635	-1.47272	1.61585e-17	-1.61677	-1.26672
4997224	chr9:4997224:C:T	4.84557e-34	-0.298177	-1.23799	5.05311e-23	-0.537578	-1.45008	1.71421e-17	-1.31751	-1.50689
4997536	chr9:4997536:T:A	4.43153e-34	-1.30393e-09	-1.62549	6.95966e-23	-1.30393e-09	-1.66754	5.3477e-17	-1.30393e-09	-1.68668
4997577	chr9:4997577:G:A	4.43251e-34	-1.30393e-09	-1.62527	6.96038e-23	-1.30393e-09	-1.66743	5.34794e-17	-1.30393e-09	-1.68664
4998263	chr9:4998263:G:T	1.06157e-33	-1.30393e-09	-0.751905	1.42162e-22	-1.30393e-09	-0.953287	9.84521e-17	-1.30393e-09	-1.07636
4998501	chr9:4998501:C:T	1.01748e-33	-1.30393e-09	-0.794319	1.36755e-22	-1.30393e-09	-0.992057	9.49186e-17	-1.30393e-09	-1.11292
4998502	chr9:4998502:G:A	4.34768e-34	-1.30393e-09	-1.64459	7.5215e-23	-1.30393e-09	-1.5899	5.78242e-17	-1.30393e-09	-1.60853
4998506	chr9:4998506:T:C	4.52865e-34	-1.30393e-09	-1.60381	7.98562e-23	-1.30393e-09	-1.53002	6.1112e-17	-1.30393e-09	-1.55323
4998541	chr9:4998541:C:T	6.38956e-34	-1.30393e-09	-1.25957	9.91193e-23	-1.30393e-09	-1.31393	7.4945e-17	-1.30393e-09	-1.34918
4998707	chr9:4998707:C:T	2.15869e-34	-2.34473	-7.1114e-10	3.70854e-23	-2.29703	-7.1114e-10	2.46228e-17	-2.46226	-7.1114e-10
4998747	chr9:4998747:A:C	4.65075e-34	-1.57721	-7.1114e-10	7.0808e-23	-1.65028	-7.1114e-10	3.81526e-17	-2.02434	-7.1114e-10
4998983	chr9:4998983:G:A	2.2216e-34	-0.793475	-1.52253	2.12501e-23	-1.16448	-1.68941	7.76124e-18	-1.93076	-1.68604
4999299	chr9:4999299:A:T	5.10617e-34	-1.30393e-09	-1.48379	1.22446e-22	-1.30393e-09	-1.10258	7.81258e-17	-1.30393e-09	-1.30762
4999493	chr9:4999493:T:G	5.54337e-34	-1.40163	-7.1114e-10	2.25646e-22	-0.491285	-7.1114e-10	6.69668e-17	-1.46174	-7.1114e-10
4999666	chr9:4999666:AG:A	2.13121e-33	-1.30393e-09	-0.0549634	2.35468e-22	-1.30393e-09	-0.448676	1.61116e-16	-1.30393e-09	-0.583811
4999934	chr9:4999934:T:C	4.69471e-34	-1.30393e-09	-1.5678	8.36578e-23	-1.30393e-09	-1.48352	6.3963e-17	-1.30393e-09	-1.50763
5000124	chr9:5000124:T:C	7.26356e-34	-1.30393e-09	-1.13137	1.10223e-22	-1.30393e-09	-1.20775	7.56216e-17	-1.30393e-09	-1.34019
5000811	chr9:5000811:A:G	1.06224e-33	0.478996	-1.23026	5.8062e-23	-0.70048	-1.14826	1.69028e-16	0.674545	-1.21042
5000904	chr9:5000904:T:C	1.76663e-34	-2.54516	-7.1114e-10	3.04245e-23	-2.495	-7.1114e-10	1.85483e-17	-2.74556	-7.1114e-10
5001141	chr9:5001141:G:C	5.74001e-34	-1.30393e-09	-1.36677	8.16155e-23	-1.30393e-09	-1.50823	6.01394e-17	-1.30393e-09	-1.56927
5001204	chr9:5001204:G:A	3.74155e-34	-0.721452	-1.07328	8.23341e-23	-0.633101	-0.866365	2.49256e-17	-1.41422	-1.03582
5001205	chr9:5001205:A:T	3.74967e-34	-0.692637	-1.09993	8.21944e-23	-0.603833	-0.89733	2.48389e-17	-1.39033	-1.0632
5001516	chr9:5001516:C:A	4.15848e-34	-1.30393e-09	-1.68909	6.84157e-23	-1.30393e-09	-1.68465	5.36245e-17	-1.30393e-09	-1.68393
5002011	chr9:5002011:C:T	9.87669e-32	2.5735	1.20761	2.20188e-22	0.290649	-0.806417	4.34931e-16	1.20593	-0.796673
5003021	chr9:5003021:C:T	6.69315e-34	-1.30393e-09	-1.21315	1.04339e-22	-1.30393e-09	-1.2626	7.94982e-17	-1.30393e-09	-1.2902
5003093	chr9:5003093:G:A	4.96694e-34	-0.667851	-0.84358	9.00998e-23	-0.640385	-0.768948	2.59196e-17	-1.42562	-0.98532
5003210	chr9:5003210:G:GT	4.34092e-34	-1.30393e-09	-1.64615	7.48307e-23	-1.30393e-09	-1.59502	5.56875e-17	-1.30393e-09	-1.64618
5003382	chr9:5003382:C:A	4.70634e-34	-1.30393e-09	-1.56533	8.39057e-23	-1.30393e-09	-1.48056	6.40036e-17	-1.30393e-09	-1.507
5003441	chr9:5003441:C:T	4.27816e-34	-1.30393e-09	-1.66071	6.83294e-23	-1.30393e-09	-1.68591	5.3583e-17	-1.30393e-09	-1.6847
5003474	chr9:5003474:T:C	1.5613e-34	-2.66872	-7.1114e-10	2.44081e-23	-2.71534	-7.1114e-10	2.18643e-17	-2.58108	-7.1114e-10
5003481	chr9:5003481:G:A	8.15643e-34	-1.01543	-7.1114e-10	5.16201e-23	-1.96634	-7.1114e-10	1.29642e-16	-0.801162	-7.1114e-10
5003851	chr9:5003851:AG:A	1.09819e-34	-2.3744	-0.646172	8.97655e-24	-2.30708	-1.40855	6.40514e-18	-2.6187	-1.19013
5003973	chr9:5003973:G:T	9.2511e-30	5.10001	3.22084	3.7752e-21	2.0626	0.26336	1.67976e-14	3.80482	0.258239
5004339	chr9:5004339:A:G	5.11197e-34	-1.30393e-09	-1.48265	9.82291e-23	-1.30393e-09	-1.32295	7.79199e-17	-1.30393e-09	-1.31025
5004587	chr9:5004587:G:A	6.60381e-34	-1.30393e-09	-1.22659	9.54997e-23	-1.30393e-09	-1.35113	7.31156e-17	-1.30393e-09	-1.37389
5004590	chr9:5004590:A:G	6.05546e-34	-1.30393e-09	-1.31328	8.86655e-23	-1.30393e-09	-1.42538	6.80962e-17	-1.30393e-09	-1.44501
5004639	chr9:5004639:A:G	1.08844e-33	-1.30393e-09	-0.726903	1.43248e-22	-1.30393e-09	-0.945671	9.8714e-17	-1.30393e-09	-1.07371
5005040	chr9:5005040:T:C	2.02044e-34	-2.55929	0.148373	1.31115e-23	-2.77472	-0.562033	1.4252e-17	-2.53074	-0.478294
5005265	chr9:5005265:G:C	5.69592e-34	-1.30393e-09	-1.37449	1.11166e-22	-1.30393e-09	-1.19923	8.01798e-17	-1.30393e-09	-1.28166
5005278	chr9:5005278:C:T	8.6261e-34	-1.30393e-09	-0.959443	1.74272e-22	-1.30393e-09	-0.749634	1.09475e-16	-1.30393e-09	-0.970243
5005522	chr9:5005522:C:G	4.35475e-34	-1.30393e-09	-1.64297	7.54639e-23	-1.30393e-09	-1.5866	5.80318e-17	-1.30393e-09	-1.60494
5005771	chr9:5005771:A:G	2.92989e-33	-2.6233	2.88661	8.65083e-23	-2.41563	0.965618	8.59207e-17	-2.34822	1.13571
5005906	chr9:5005906:A:G	5.72119e-34	-1.30393e-09	-1.37006	8.90143e-23	-1.30393e-09	-1.42145	6.76419e-17	-1.30393e-09	-1.45171
5006006	chr9:5006006:A:G	4.20872e-34	-1.30393e-09	-1.67708	6.81479e-23	-1.30393e-09	-1.68857	5.36805e-17	-1.30393e-09	-1.68289
5006070	chr9:5006070:T:G	3.89508e-33	-1.30393e-09	0.548063	3.99952e-22	-1.30393e-09	0.0810935	4.6796e-16	-1.30393e-09	0.482449
5006101	chr9:5006101:C:T	4.34312e-34	-1.30393e-09	-1.64564	6.86756e-23	-1.30393e-09	-1.68086	5.49595e-17	-1.30393e-09	-1.65934
5006344	chr9:5006344:T:A	4.28898e-34	-1.30393e-09	-1.65819	6.83729e-23	-1.30393e-09	-1.68527	5.3614e-17	-1.30393e-09	-1.68413
5006345	chr9:5006345:G:C	8.37583e-35	-1.607	-1.68447	6.11658e-24	-2.46826	-1.63099	9.58543e-18	-1.73791	-1.66778
5006393	chr9:5006393:G:A	8.91021e-34	-1.30393e-09	-0.927038	1.81011e-22	-1.30393e-09	-0.711693	1.13261e-16	-1.30393e-09	-0.936237
5006743	chr9:5006743:T:G	8.61779e-35	-1.59963	-1.66336	5.98197e-24	-2.45644	-1.66506	9.37999e-18	-1.74088	-1.68648
5007132	chr9:5007132:T:G	1.40208e-32	3.21969	-1.3908	1.27933e-19	6.58732	-0.738314	3.55871e-14	5.81325	-0.99944
5007138	chr9:5007138:C:T	8.85444e-35	-1.55919	-1.67672	6.16356e-24	-2.44271	-1.64888	9.90533e-18	-1.69429	-1.67857
5007210	chr9:5007210:C:T	8.66004e-33	2.76545	-1.41838	6.88606e-20	6.00802	-0.778431	1.92246e-14	5.23663	-1.03862
5007248	chr9:5007248:T:C	4.25305e-34	-1.30393e-09	-1.6666	7.26867e-23	-1.30393e-09	-1.62409	5.61744e-17	-1.30393e-09	-1.63747
5007343	chr9:5007343:A:T	4.36587e-34	-1.30393e-09	-1.64042	6.90075e-23	-1.30393e-09	-1.67604	5.33163e-17	-1.30393e-09	-1.68969
5007511	chr9:5007511:C:T	2.50126e-33	0.105142	-7.1114e-10	4.42201e-22	0.181512	-7.1114e-10	4.88498e-16	0.5254	-7.1114e-10
5007610	chr9:5007610:C:CT	1.1064e-32	3.13301	-1.54096	1.48052e-19	6.91906	-0.923991	3.89835e-14	6.03451	-1.12955
5007819	chr9:5007819:C:T	5.04548e-34	-1.30393e-09	-1.49574	9.21464e-23	-1.30393e-09	-1.38687	8.07699e-17	-1.30393e-09	-1.27433
5008009	chr9:5008009:A:G	1.66023e-33	-1.30393e-09	-0.304696	2.10808e-22	-1.30393e-09	-0.559305	1.42594e-16	-1.30393e-09	-0.705934
5008070	chr9:5008070:C:A	1.25229e-34	-1.21226	-1.677	7.70572e-24	-2.36144	-1.50685	1.27977e-17	-1.52223	-1.59444
5008700	chr9:5008700:G:C	2.73619e-32	3.89568	-1.39817	2.59262e-19	7.33521	-0.779868	6.21477e-14	6.39974	-1.02841
5008704	chr9:5008704:C:T	4.29866e-34	-1.65593	-7.1114e-10	6.63577e-23	-1.71519	-7.1114e-10	3.65085e-17	-2.06839	-7.1114e-10
5009211	chr9:5009211:T:TAAAC	6.31916e-34	-1.27065	-7.1114e-10	8.12754e-23	-1.51241	-7.1114e-10	4.50493e-17	-1.85818	-7.1114e-10
5009215	chr9:5009215:C:T	3.42399e-32	4.1176	-1.39586	3.33221e-19	7.58972	-0.783405	7.65672e-14	6.61283	-1.03284
5009541	chr9:5009541:G:A	1.33151e-34	-1.33944	-1.48849	6.10783e-24	-2.44299	-1.65769	1.02702e-17	-1.65351	-1.68318
5009666	chr9:5009666:G:A	3.67617e-32	4.09239	-1.29959	3.85132e-19	7.5695	-0.618405	8.66334e-14	6.59384	-0.890331
5009807	chr9:5009807:G:C	1.52006e-33	-1.30393e-09	-0.3929	1.74146e-22	-1.30393e-09	-0.750356	1.21471e-16	-1.30393e-09	-0.866262
5009880	chr9:5009880:C:G	5.55806e-34	-1.30393e-09	-1.39899	1.07962e-22	-1.30393e-09	-1.22847	7.80957e-17	-1.30393e-09	-1.308
5009905	chr9:5009905:G:A	3.42166e-32	3.995	-1.27394	3.56533e-19	7.44984	-0.575914	8.03951e-14	6.48265	-0.85388
5009962	chr9:5009962:A:G	2.37975e-33	-1.30393e-09	0.0553449	4.92804e-22	-1.30393e-09	0.289861	3.27705e-16	-1.30393e-09	0.126179
5010091	chr9:5010091:G:A	9.38507e-34	0.258521	-1.13364	6.5893e-23	-0.804049	-0.918169	1.89429e-16	0.589634	-1.01156
5010192	chr9:5010192:G:A	3.12967e-30	5.45795	1.77908	2.24046e-21	2.47351	-0.669326	7.82377e-15	3.93228	-0.633291
5010381	chr9:5010381:TA:T	6.66048e-35	-1.83009	-1.69054	5.70442e-24	-2.56646	-1.60255	8.19053e-18	-1.91727	-1.64569
5010440	chr9:5010440:C:T	7.68012e-34	-1.30393e-09	-1.0756	1.51976e-22	-1.30393e-09	-0.886526	9.69966e-17	-1.30393e-09	-1.09126
5010475	chr9:5010475:T:C	1.54713e-32	3.13411	-1.20677	1.56386e-19	6.47569	-0.425853	4.15746e-14	5.69866	-0.729354
5010479	chr9:5010479:C:T	6.86477e-34	-1.30393e-09	-1.18783	9.82942e-23	-1.30393e-09	-1.32229	7.51814e-17	-1.30393e-09	-1.34603
5010567	chr9:5010567:C:T	3.4071e-33	-1.30393e-09	0.414209	3.52829e-22	-1.30393e-09	-0.0442671	2.33969e-16	-1.30393e-09	-0.210748
5010751	chr9:5010751:C:A	2.25157e-30	5.09472	1.81301	1.71888e-21	2.19284	-0.653663	5.86333e-15	3.62724	-0.616699
5010849	chr9:5010849:G:T	1.39923e-34	-2.77831	-7.1114e-10	2.30452e-23	-2.7728	-7.1114e-10	1.8004e-17	-2.77534	-7.1114e-10
5010920	chr9:5010920:G:A	1.48901e-32	3.06524	-1.17619	1.48659e-19	6.38022	-0.381063	3.96654e-14	5.61107	-0.688767
5011004	chr9:5011004:G:A	1.41213e-34	-2.76914	-7.1114e-10	2.56645e-23	-2.66514	-7.1114e-10	1.82953e-17	-2.75929	-7.1114e-10
5011646	chr9:5011646:T:C	4.79724e-34	-1.30393e-09	-1.54619	7.27918e-23	-1.30393e-09	-1.62265	5.93129e-17	-1.30393e-09	-1.58311
5012037	chr9:5012037:C:T	1.82205e-32	3.2724	-1.18151	1.93769e-19	6.65343	-0.389264	5.02713e-14	5.85676	-0.697502
5012138	chr9:5012138:A:G	4.46362e-34	-1.30393e-09	-1.61828	8.16765e-23	-1.30393e-09	-1.50748	6.49236e-17	-1.30393e-09	-1.49272
5012309	chr9:5012309:T:C	4.17225e-34	-1.30393e-09	-1.68578	6.80567e-23	-1.30393e-09	-1.68991	5.35823e-17	-1.30393e-09	-1.68472
5012400	chr9:5012400:G:A	1.51e-33	-1.30393e-09	-0.399542	1.95005e-22	-1.30393e-09	-0.637225	1.31873e-16	-1.30393e-09	-0.784096
5012416	chr9:5012416:G:GT	1.44543e-34	-2.74583	-7.1114e-10	2.46437e-23	-2.70573	-7.1114e-10	1.89777e-17	-2.72267	-7.1114e-10
5012696	chr9:5012696:A:G	2.15225e-32	3.44807	-1.19063	2.37696e-19	6.87371	-0.405214	6.14357e-14	6.07088	-0.711072
5012702	chr9:5012702:T:A	1.85167e-32	3.28788	-1.18086	1.97747e-19	6.67408	-0.389583	5.14644e-14	5.88013	-0.69742
5013120	chr9:5013120:C:G	1.4395e-33	-1.30393e-09	-0.447354	1.48227e-22	-1.30393e-09	-0.911507	1.3775e-16	-1.30393e-09	-0.740491
5013309	chr9:5013309:G:A	6.95622e-35	-1.82085	-1.65633	6.73372e-24	-2.56962	-1.43351	9.36532e-18	-1.91519	-1.51373
5013410	chr9:5013410:A:G	4.15975e-34	-1.30393e-09	-1.68878	6.80571e-23	-1.30393e-09	-1.6899	5.32557e-17	-1.30393e-09	-1.69083
5013552	chr9:5013552:A:G	9.49328e-34	-1.30393e-09	-0.863652	1.28701e-22	-1.30393e-09	-1.05276	8.97581e-17	-1.30393e-09	-1.16882
5013667	chr9:5013667:T:G	5.73105e-34	-1.30393e-09	-1.36834	8.91197e-23	-1.30393e-09	-1.42027	6.77305e-17	-1.30393e-09	-1.4504
5013858	chr9:5013858:TTTAA:T	4.19326e-34	-1.30393e-09	-1.68076	6.82142e-23	-1.30393e-09	-1.6876	5.34737e-17	-1.30393e-09	-1.68674
5013963	chr9:5013963:C:G	5.01266e-34	-1.50227	-7.1114e-10	1.27665e-22	-1.06084	-7.1114e-10	7.90261e-17	-1.29616	-7.1114e-10
5014277	chr9:5014277:T:C	2.26603e-32	3.4011	-1.09214	2.65604e-19	6.82722	-0.247708	6.73294e-14	6.02143	-0.570011
5014332	chr9:5014332:G:A	6.2152e-35	-1.90446	-1.68536	5.87817e-24	-2.60689	-1.53212	7.99769e-18	-1.99206	-1.59472
5014372	chr9:5014372:A:G	1.8931e-32	3.35518	-1.22603	2.02426e-19	6.76733	-0.45945	5.26823e-14	5.96304	-0.756943
5015241	chr9:5015241:A:G	1.93937e-32	3.33575	-1.18245	2.16377e-19	6.75528	-0.380748	5.6998e-14	5.95638	-0.671548
5015456	chr9:5015456:TA:T	4.17995e-34	-1.30393e-09	-1.68394	6.80323e-23	-1.30393e-09	-1.69027	5.32711e-17	-1.30393e-09	-1.69054
5015475	chr9:5015475:C:T	2.25077e-33	-1.30393e-09	-0.000378742	2.46332e-22	-1.30393e-09	-0.403572	1.6667e-16	-1.30393e-09	-0.549921
5015769	chr9:5015769:T:G	1.81662e-33	-1.30393e-09	-0.214676	2.03964e-22	-1.30393e-09	-0.592307	1.39503e-16	-1.30393e-09	-0.727852
5016069	chr9:5016069:G:A	4.35519e-34	-1.30393e-09	-1.64287	7.54606e-23	-1.30393e-09	-1.58664	5.80614e-17	-1.30393e-09	-1.60443
5016093	chr9:5016093:CAGCCG:C	8.10712e-34	-1.30393e-09	-1.02149	1.61798e-22	-1.30393e-09	-0.823899	1.0262e-16	-1.30393e-09	-1.0349
5016099	chr9:5016099:TC:T	8.10712e-34	-1.30393e-09	-1.02149	1.61798e-22	-1.30393e-09	-0.823899	1.0262e-16	-1.30393e-09	-1.0349
5016101	chr9:5016101:G:A	4.67779e-34	-1.30393e-09	-1.57141	7.15845e-23	-1.30393e-09	-1.63937	5.80999e-17	-1.30393e-09	-1.60377
5016145	chr9:5016145:C:T	1.49565e-33	0.763037	-1.17213	1.09839e-22	-0.207933	-1.0033	3.86503e-16	1.37678	-1.08558
5016390	chr9:5016390:A:C	1.50113e-34	-2.70802	-7.1114e-10	3.37569e-23	-2.39107	-7.1114e-10	2.85753e-17	-2.31339	-7.1114e-10
5016427	chr9:5016427:A:G	1.09823e-33	-1.30393e-09	-0.717947	1.47e-22	-1.30393e-09	-0.91982	1.01396e-16	-1.30393e-09	-1.0469
5016443	chr9:5016443:G:A	4.16642e-34	-1.30393e-09	-1.68718	7.04793e-23	-1.30393e-09	-1.65493	5.5276e-17	-1.30393e-09	-1.6536
5016818	chr9:5016818:A:G	9.70102e-35	-1.45394	-1.69065	7.74582e-24	-2.27475	-1.58835	1.37253e-17	-1.40923	-1.63747
5017350	chr9:5017350:G:A	9.65638e-35	-1.46388	-1.68532	8.00364e-24	-2.28192	-1.54844	1.40026e-17	-1.41827	-1.60842
5017494	chr9:5017494:G:T	4.34831e-34	-1.30393e-09	-1.64445	6.82709e-23	-1.30393e-09	-1.68677	5.32609e-17	-1.30393e-09	-1.69073
5017889	chr9:5017889:T:G	4.91726e-33	-1.30393e-09	0.7811	4.9926e-22	-1.30393e-09	0.302877	5.99567e-16	-1.30393e-09	0.730273
5018041	chr9:5018041:G:A	9.6873e-35	-1.45516	-1.69085	7.68309e-24	-2.27839	-1.59284	1.3722e-17	-1.40573	-1.64121
5018551	chr9:5018551:C:G	2.39325e-33	-1.30393e-09	0.0610024	2.60489e-22	-1.30393e-09	-0.347692	1.76044e-16	-1.30393e-09	-0.495202
5018664	chr9:5018664:G:A	4.37412e-34	-1.30393e-09	-1.63853	6.84008e-23	-1.30393e-09	-1.68487	5.32519e-17	-1.30393e-09	-1.6909
5018673	chr9:5018673:C:A	6.73951e-34	-1.30393e-09	-1.20625	9.7864e-23	-1.30393e-09	-1.32667	7.36862e-17	-1.30393e-09	-1.36612
5019201	chr9:5019201:T:G	1.08211e-34	-1.36009	-1.67523	8.69283e-24	-2.22827	-1.51948	1.54381e-17	-1.33105	-1.59805
5020089	chr9:5020089:G:A	1.36945e-33	1.10016	-1.5974	1.26718e-22	0.428909	-1.4972	5.3509e-16	2.12258	-1.50608
5020120	chr9:5020120:C:G	7.56687e-34	-1.30393e-09	-1.09046	1.4951e-22	-1.30393e-09	-0.902885	9.57444e-17	-1.30393e-09	-1.10425
5020166	chr9:5020166:G:A	4.44979e-34	-1.30393e-09	-1.62138	6.97771e-23	-1.30393e-09	-1.66494	5.35361e-17	-1.30393e-09	-1.68558
5020377	chr9:5020377:G:C	5.0142e-34	-1.30393e-09	-1.50196	7.59278e-23	-1.30393e-09	-1.58047	5.64764e-17	-1.30393e-09	-1.63211
5020838	chr9:5020838:G:T	4.19453e-34	-1.30393e-09	-1.68045	7.666e-23	-1.30393e-09	-1.57087	5.9097e-17	-1.30393e-09	-1.58675
5021140	chr9:5021140:T:A	6.6107e-34	0.311523	-1.53707	4.46749e-23	-0.754313	-1.35653	1.35822e-16	0.626813	-1.3814
5021189	chr9:5021189:G:A	1.05134e-33	-1.30393e-09	-0.761587	1.40959e-22	-1.30393e-09	-0.96178	9.76954e-17	-1.30393e-09	-1.08408
5021191	chr9:5021191:A:T	7.88063e-35	-1.76396	-1.58846	7.84067e-24	-2.53707	-1.31386	1.0651e-17	-1.87239	-1.42789
5021514	chr9:5021514:A:G	4.5802e-32	2.11084	0.90184	1.36717e-22	0.0826638	-1.075	1.79522e-16	0.581152	-1.05679
5021529	chr9:5021529:C:T	1.09528e-32	1.49051	0.0914378	1.58954e-21	1.40592	0.0550272	4.82655e-16	0.756333	-0.242966
5021891	chr9:5021891:G:A	4.2284e-34	-1.30393e-09	-1.67241	6.80536e-23	-1.30393e-09	-1.68996	5.3414e-17	-1.30393e-09	-1.68786
5022807	chr9:5022807:C:T	7.44772e-35	-1.7568	-1.65212	6.8414e-24	-2.54148	-1.44577	9.54498e-18	-1.87406	-1.53586
5022998	chr9:5022998:AG:A	4.42082e-34	-1.30393e-09	-1.62791	6.93929e-23	-1.30393e-09	-1.67047	5.44152e-17	-1.30393e-09	-1.66929
5023048	chr9:5023048:A:G	4.17635e-34	-1.30393e-09	-1.6848	6.80101e-23	-1.30393e-09	-1.69059	5.34944e-17	-1.30393e-09	-1.68636
5023064	chr9:5023064:T:C	4.15164e-34	-1.30393e-09	-1.69073	6.83039e-23	-1.30393e-09	-1.68628	5.32963e-17	-1.30393e-09	-1.69007
5023369	chr9:5023369:G:A	4.3346e-34	-1.30393e-09	-1.64761	7.4908e-23	-1.30393e-09	-1.59399	5.75956e-17	-1.30393e-09	-1.61249
5023604	chr9:5023604:A:C	7.73626e-35	-1.70894	-1.66196	7.14707e-24	-2.52979	-1.41376	1.00682e-17	-1.84681	-1.50974
5023794	chr9:5023794:G:T	4.44515e-34	-0.0966005	-1.52582	3.75516e-23	-1.02514	-1.2594	1.08271e-16	0.269896	-1.25119
5024064	chr9:5024064:G:T	7.23695e-34	-1.30393e-09	-1.13504	1.43523e-22	-1.30393e-09	-0.943758	9.20118e-17	-1.30393e-09	-1.14402
5024168	chr9:5024168:A:G	9.76569e-34	-1.30393e-09	-0.83536	1.32049e-22	-1.30393e-09	-1.02708	9.20607e-17	-1.30393e-09	-1.14349
5024249	chr9:5024249:C:T	4.19856e-34	-1.30393e-09	-1.67949	6.79955e-23	-1.30393e-09	-1.69081	5.33386e-17	-1.30393e-09	-1.68927
5024427	chr9:5024427:T:A	6.75391e-34	0.454898	-1.65901	6.09951e-23	-0.407699	-1.39176	2.04764e-16	1.06575	-1.40983
5025025	chr9:5025025:C:G	4.34459e-34	-1.30393e-09	-1.6453	6.82126e-23	-1.30393e-09	-1.68762	5.32743e-17	-1.30393e-09	-1.69048
5025469	chr9:5025469:T:C	7.47504e-34	-1.30393e-09	-1.10267	1.4932e-22	-1.30393e-09	-0.904156	9.52958e-17	-1.30393e-09	-1.10895
5025746	chr9:5025746:T:G	6.86923e-35	-1.80515	-1.68462	6.34411e-24	-2.59482	-1.4679	8.23937e-18	-1.98026	-1.57676
5026223	chr9:5026223:C:T	4.40308e-34	-1.30393e-09	-1.63193	7.66904e-23	-1.30393e-09	-1.57047	5.88914e-17	-1.30393e-09	-1.59024
5026293	chr9:5026293:A:G	5.84165e-34	0.34167	-1.69089	3.00939e-23	-0.817936	-1.68799	9.09466e-17	0.534772	-1.69044
5026580	chr9:5026580:A:G	4.33359e-34	-1.30393e-09	-1.64784	6.86397e-23	-1.30393e-09	-1.68138	5.37972e-17	-1.30393e-09	-1.68071
5026932	chr9:5026932:G:A	1.41467e-34	-2.76734	-7.1114e-10	2.33249e-23	-2.76073	-7.1114e-10	2.07122e-17	-2.63521	-7.1114e-10
5027011	chr9:5027011:A:G	4.35207e-34	-1.30393e-09	-1.64359	7.53693e-23	-1.30393e-09	-1.58785	5.79798e-17	-1.30393e-09	-1.60584
5027958	chr9:5027958:G:A	5.52174e-34	-1.30393e-09	-1.40554	8.68489e-23	-1.30393e-09	-1.44608	6.68095e-17	-1.30393e-09	-1.46409
5028137	chr9:5028137:C:T	5.07659e-34	-1.30393e-09	-1.4896	8.01357e-23	-1.30393e-09	-1.52653	6.16839e-17	-1.30393e-09	-1.54391
5028813	chr9:5028813:C:T	9.96955e-35	-1.51608	-1.6012	5.85389e-24	-2.53221	-1.61093	8.74669e-18	-1.82281	-1.67445
5029038	chr9:5029038:C:G	5.67583e-34	-1.30393e-09	-1.37802	8.85271e-23	-1.30393e-09	-1.42694	6.8577e-17	-1.30393e-09	-1.43798
5029235	chr9:5029235:G:C	5.07659e-34	-1.30393e-09	-1.4896	8.01357e-23	-1.30393e-09	-1.52653	6.16839e-17	-1.30393e-09	-1.54391
5029382	chr9:5029382:T:A	4.62486e-34	-1.30393e-09	-1.58279	8.62649e-23	-1.30393e-09	-1.45283	6.87087e-17	-1.30393e-09	-1.43606
5029479	chr9:5029479:A:G	4.34974e-34	-1.30393e-09	-1.64412	7.53096e-23	-1.30393e-09	-1.58864	5.79386e-17	-1.30393e-09	-1.60655
5029611	chr9:5029611:T:C	2.15674e-33	-1.30393e-09	-0.0430529	2.38069e-22	-1.30393e-09	-0.437689	1.60921e-16	-1.30393e-09	-0.585022
5029706	chr9:5029706:C:T	5.43974e-34	-1.30393e-09	-1.42051	8.00392e-23	-1.30393e-09	-1.52773	5.97691e-17	-1.30393e-09	-1.57545
5030080	chr9:5030080:T:C	3.34715e-32	4.18733	-1.48829	5.03175e-19	8.10487	-0.886429	1.18594e-13	7.18755	-1.17002
5030089	chr9:5030089:T:C	4.63571e-34	-1.30393e-09	-1.58045	8.19495e-23	-1.30393e-09	-1.50415	5.86668e-17	-1.30393e-09	-1.59406
5030925	chr9:5030925:A:G	2.07704e-32	3.88556	-1.66368	2.26057e-19	7.73339	-1.3151	4.89636e-14	6.62659	-1.4937
5031136	chr9:5031136:A:G	9.08473e-34	-1.30393e-09	-0.907641	1.2401e-22	-1.30393e-09	-1.08989	8.78116e-17	-1.30393e-09	-1.19074
5031258	chr9:5031258:G:C	3.39577e-33	-1.30393e-09	0.41088	3.85499e-22	-1.30393e-09	0.0442888	2.52507e-16	-1.30393e-09	-0.134496
5031463	chr9:5031463:C:T	2.1857e-32	3.83322	-1.56035	2.83465e-19	7.67927	-1.03468	5.96955e-14	6.61022	-1.27914
5032199	chr9:5032199:G:T	4.62259e-34	-1.30393e-09	-1.58328	8.61637e-23	-1.30393e-09	-1.454	6.86671e-17	-1.30393e-09	-1.43667
5032206	chr9:5032206:C:T	4.81925e-34	-1.30393e-09	-1.54162	7.39315e-23	-1.30393e-09	-1.60711	5.59657e-17	-1.30393e-09	-1.6412
5032327	chr9:5032327:G:T	4.37828e-34	-1.30393e-09	-1.63758	7.60685e-23	-1.30393e-09	-1.57862	5.83881e-17	-1.30393e-09	-1.59882
5032416	chr9:5032416:A:G	4.65833e-34	-1.30393e-09	-1.57558	7.03807e-23	-1.30393e-09	-1.65633	5.38928e-17	-1.30393e-09	-1.67894
5032679	chr9:5032679:G:C	4.61555e-34	-1.30393e-09	-1.58481	7.00501e-23	-1.30393e-09	-1.66104	5.37319e-17	-1.30393e-09	-1.68193
5032688	chr9:5032688:G:C	4.1689e-34	-1.30393e-09	-1.68658	6.82002e-23	-1.30393e-09	-1.6878	5.46568e-17	-1.30393e-09	-1.66486
5032933	chr9:5032933:C:T	3.02547e-32	4.25976	-1.66176	3.59587e-19	8.18912	-1.30666	7.75616e-14	7.0825	-1.48961
5033125	chr9:5033125:C:T	5.85634e-34	-1.30393e-09	-1.34671	9.19117e-23	-1.30393e-09	-1.38942	7.02493e-17	-1.30393e-09	-1.41388
5033289	chr9:5033289:G:A	7.48154e-34	-1.30393e-09	-1.1018	1.47934e-22	-1.30393e-09	-0.913482	9.48518e-17	-1.30393e-09	-1.11362
5033371	chr9:5033371:A:G	2.27481e-33	-1.30393e-09	0.010245	7.02198e-22	-1.30393e-09	0.643964	4.29414e-16	-1.30393e-09	0.396486
5033391	chr9:5033391:G:A	2.36547e-33	-1.30393e-09	0.0493266	2.57024e-22	-1.30393e-09	-0.361082	1.74995e-16	-1.30393e-09	-0.501176
5033622	chr9:5033622:G:T	1.49694e-33	-1.30393e-09	-0.408231	1.97294e-22	-1.30393e-09	-0.625555	1.35153e-16	-1.30393e-09	-0.759531
5033856	chr9:5033856:C:T	6.24027e-32	4.95099	-1.62904	8.83853e-19	8.98689	-1.2051	1.80395e-13	7.84796	-1.41099
5033882	chr9:5033882:C:A	1.24478e-34	-1.4629	-1.43237	6.20129e-24	-2.41653	-1.66896	1.12268e-17	-1.63288	-1.61476
5033977	chr9:5033977:T:G	1.73881e-34	-2.20263	-0.358405	1.32917e-23	-2.08511	-1.238	9.22635e-18	-2.50436	-0.939512
5034115	chr9:5034115:A:C	7.19776e-34	-1.30393e-09	-1.14047	1.41393e-22	-1.30393e-09	-0.958707	9.11894e-17	-1.30393e-09	-1.153
5034454	chr9:5034454:C:A	1.55496e-34	-1.10212	-1.57067	6.95006e-24	-2.33493	-1.63657	1.24485e-17	-1.45966	-1.68468
5034696	chr9:5034696:C:G	5.76448e-34	-1.30393e-09	-1.36252	9.0572e-23	-1.30393e-09	-1.40411	6.92629e-17	-1.30393e-09	-1.42803
5034908	chr9:5034908:G:A	4.16204e-34	-1.30393e-09	-1.68823	6.81784e-23	-1.30393e-09	-1.68812	5.32874e-17	-1.30393e-09	-1.69023
5034926	chr9:5034926:C:A	7.22349e-34	-1.30393e-09	-1.1369	1.43624e-22	-1.30393e-09	-0.943051	9.20499e-17	-1.30393e-09	-1.1436
5035069	chr9:5035069:G:C	1.20464e-31	5.45887	-1.47917	2.18938e-18	9.58935	-0.900472	4.21119e-13	8.4568	-1.17207
5035205	chr9:5035205:G:C	1.4362e-34	-2.75223	-7.1114e-10	2.31426e-23	-2.76857	-7.1114e-10	1.79314e-17	-2.77938	-7.1114e-10
5035537	chr9:5035537:G:A	4.38199e-34	-1.30393e-09	-1.63673	7.61302e-23	-1.30393e-09	-1.57781	5.85049e-17	-1.30393e-09	-1.59682
5035586	chr9:5035586:A:T	1.04852e-33	0.830928	-1.5952	5.82019e-23	-0.350327	-1.49601	1.99864e-16	1.13434	-1.50264
5035727	chr9:5035727:G:A	5.00223e-32	2.29747	0.803353	2.87408e-21	1.81517	0.23807	1.12829e-15	1.52342	-0.160894
5035974	chr9:5035974:G:A	5.60575e-32	2.38493	0.829799	3.16724e-21	1.89277	0.257593	1.23611e-15	1.59595	-0.142162
5036219	chr9:5036219:G:A	8.20305e-30	5.89444	2.30617	4.50271e-21	2.81947	-0.317283	2.29781e-14	4.65472	-0.278364
5036344	chr9:5036344:G:A	3.14879e-32	4.22733	-1.58938	5.9378e-19	8.45106	-1.06705	1.0928e-13	7.24765	-1.31192
5036554	chr9:5036554:G:C	7.47251e-34	-1.30393e-09	-1.10301	1.07048e-22	-1.30393e-09	-1.23697	8.14746e-17	-1.30393e-09	-1.26564
5036786	chr9:5036786:C:T	2.48718e-33	-1.30393e-09	0.0994966	3.03455e-22	-1.30393e-09	-0.195017	3.01414e-16	-1.30393e-09	0.0425487
5037002	chr9:5037002:T:A	5.09144e-30	5.90213	1.82154	3.92153e-21	2.85002	-0.486031	2.03653e-14	4.67317	-0.417513
5037014	chr9:5037014:A:G	7.42097e-34	-1.30393e-09	-1.10993	1.48349e-22	-1.30393e-09	-0.910683	9.46906e-17	-1.30393e-09	-1.11532
5037180	chr9:5037180:T:C	1.00606e-33	0.641569	-1.44718	7.14774e-23	-0.462192	-1.17868	2.39742e-16	0.99595	-1.18232
5037251	chr9:5037251:T:C	8.24504e-34	-1.30393e-09	-1.00462	1.67407e-22	-1.30393e-09	-0.789825	1.05013e-16	-1.30393e-09	-1.01185
5037331	chr9:5037331:A:G	3.17204e-34	-1.95986	-7.1114e-10	5.04032e-23	-1.9902	-7.1114e-10	2.39753e-17	-2.48891	-7.1114e-10
5037363	chr9:5037363:A:G	2.12775e-33	-1.30393e-09	-0.056586	2.36678e-22	-1.30393e-09	-0.443549	1.60702e-16	-1.30393e-09	-0.58638
5037393	chr9:5037393:A:C	1.07659e-33	0.832638	-1.57049	5.78384e-23	-0.166785	-1.68581	2.03301e-16	1.33856	-1.68981
5037421	chr9:5037421:G:A	1.27863e-33	-1.30393e-09	-0.565862	1.69037e-22	-1.30393e-09	-0.780134	1.17887e-16	-1.30393e-09	-0.896205
5037838	chr9:5037838:C:T	4.46951e-34	-1.30393e-09	-1.61696	7.82605e-23	-1.30393e-09	-1.55021	6.00125e-17	-1.30393e-09	-1.57138
5038010	chr9:5038010:A:G	6.11128e-34	-1.30393e-09	-1.3041	1.10068e-22	-1.30393e-09	-1.20916	7.61652e-17	-1.30393e-09	-1.33303
5038243	chr9:5038243:AAAAG:A	1.02307e-33	-1.30393e-09	-0.788843	1.40295e-22	-1.30393e-09	-0.966502	1.064e-16	-1.30393e-09	-0.998732
5038744	chr9:5038744:C:T	5.77225e-34	-1.30393e-09	-1.36117	9.06924e-23	-1.30393e-09	-1.40278	6.93521e-17	-1.30393e-09	-1.42674
5038767	chr9:5038767:G:C	4.77299e-34	-1.30393e-09	-1.55126	7.13716e-23	-1.30393e-09	-1.64235	5.43691e-17	-1.30393e-09	-1.67014
5039009	chr9:5039009:A:G	3.50017e-34	-1.86142	-7.1114e-10	3.38601e-23	-2.38801	-7.1114e-10	5.139e-17	-1.72649	-7.1114e-10
5039881	chr9:5039881:A:G	8.19109e-34	-1.30393e-09	-1.01119	1.72697e-22	-1.30393e-09	-0.758714	1.38462e-16	-1.30393e-09	-0.735341
5040080	chr9:5040080:A:G	7.96298e-34	0.635972	-1.67541	4.23389e-23	-0.537178	-1.62737	1.43515e-16	0.933598	-1.6331
5040163	chr9:5040163:G:A	1.50768e-29	6.65492	2.15435	7.36742e-21	3.48467	-0.490098	2.75277e-14	5.00363	-0.446611
5040203	chr9:5040203:T:A	1.72289e-29	6.71384	2.22885	8.30687e-21	3.56416	-0.449571	3.01528e-14	5.05206	-0.403966
5040334	chr9:5040334:G:A	4.62167e-34	-1.30393e-09	-1.58348	8.17432e-23	-1.30393e-09	-1.50667	6.24783e-17	-1.30393e-09	-1.53112
5040459	chr9:5040459:T:C	1.09638e-33	-1.30393e-09	-0.71964	1.46776e-22	-1.30393e-09	-0.921346	1.01255e-16	-1.30393e-09	-1.04829
5040494	chr9:5040494:C:G	8.88481e-34	-1.30393e-09	-0.929893	1.21871e-22	-1.30393e-09	-1.10729	8.66994e-17	-1.30393e-09	-1.20349
5040602	chr9:5040602:T:C	4.18612e-34	-1.30393e-09	-1.68246	6.79965e-23	-1.30393e-09	-1.69079	5.33855e-17	-1.30393e-09	-1.6884
5040622	chr9:5040622:A:G	5.10361e-34	-1.30393e-09	-1.48429	7.73943e-23	-1.30393e-09	-1.56134	5.80934e-17	-1.30393e-09	-1.60388
5040629	chr9:5040629:C:G	4.70341e-34	-1.30393e-09	-1.56595	7.15239e-23	-1.30393e-09	-1.64022	5.37394e-17	-1.30393e-09	-1.68179
5040786	chr9:5040786:T:A	8.84321e-35	-1.58977	-1.6474	5.94198e-24	-2.44807	-1.68014	9.81976e-18	-1.69185	-1.68969
5040864	chr9:5040864:C:T	4.38082e-34	-1.30393e-09	-1.637	7.62467e-23	-1.30393e-09	-1.57628	5.76977e-17	-1.30393e-09	-1.61072
5041197	chr9:5041197:G:T	1.4097e-34	-2.77086	-7.1114e-10	2.29287e-23	-2.77786	-7.1114e-10	1.84122e-17	-2.75292	-7.1114e-10
5041680	chr9:5041680:T:G	9.62054e-34	-1.30393e-09	-0.850336	1.30378e-22	-1.30393e-09	-1.03981	9.13916e-17	-1.30393e-09	-1.15078
5041692	chr9:5041692:G:T	5.4301e-35	-2.10539	-1.61948	6.38632e-24	-2.67257	-1.38353	7.60435e-18	-2.0972	-1.54002
5041756	chr9:5041756:C:G	4.75455e-34	-1.30393e-09	-1.55513	8.99161e-23	-1.30393e-09	-1.41137	7.17426e-17	-1.30393e-09	-1.39285
5042046	chr9:5042046:C:T	1.30985e-29	6.76699	1.90161	7.10082e-21	3.58463	-0.626916	2.84546e-14	5.17924	-0.589114
5042082	chr9:5042082:G:A	1.14603e-33	0.839366	-1.51472	8.44321e-23	-0.237997	-1.23631	3.18568e-16	1.33894	-1.24104
5042172	chr9:5042172:C:T	4.15983e-34	-1.30393e-09	-1.68876	6.87007e-23	-1.30393e-09	-1.68049	5.50507e-17	-1.30393e-09	-1.65768
5042757	chr9:5042757:G:A	5.16433e-34	0.204497	-1.67696	3.56773e-23	-0.78836	-1.54738	1.12877e-16	0.612809	-1.55244
5042771	chr9:5042771:C:A	4.27139e-34	-1.30393e-09	-1.6623	6.83262e-23	-1.30393e-09	-1.68596	5.32582e-17	-1.30393e-09	-1.69078
5043152	chr9:5043152:T:C	7.95204e-35	-1.65252	-1.69087	6.28517e-24	-2.50389	-1.56816	9.44237e-18	-1.78327	-1.63746
5043201	chr9:5043201:A:G	1.16555e-33	-1.30393e-09	-0.658459	1.55207e-22	-1.30393e-09	-0.865489	1.06347e-16	-1.30393e-09	-0.999229
5043232	chr9:5043232:G:T	4.30869e-34	-1.30393e-09	-1.6536	7.42098e-23	-1.30393e-09	-1.60336	5.70942e-17	-1.30393e-09	-1.62123
5043270	chr9:5043270:G:C	4.76904e-34	-1.30393e-09	-1.55209	7.2186e-23	-1.30393e-09	-1.63101	5.39595e-17	-1.30393e-09	-1.6777
5043688	chr9:5043688:C:G	7.6909e-34	0.287211	-1.36141	6.62214e-23	-0.723049	-0.994199	2.14713e-16	0.710086	-1.00672
5043767	chr9:5043767:A:T	8.12076e-34	0.332335	-1.35215	6.969e-23	-0.685162	-0.981031	2.28423e-16	0.759041	-0.993776
5044331	chr9:5044331:T:C	1.31682e-33	-1.30393e-09	-0.536433	1.36865e-22	-1.30393e-09	-0.991255	1.26307e-16	-1.30393e-09	-0.82722
5044872	chr9:5044872:A:T	4.21293e-34	-1.67608	-7.1114e-10	8.1469e-23	-1.51003	-7.1114e-10	1.83549e-16	-0.453455	-7.1114e-10
5045361	chr9:5045361:C:T	8.88574e-34	-1.30393e-09	-0.929788	1.21877e-22	-1.30393e-09	-1.10724	8.67029e-17	-1.30393e-09	-1.20345
5045590	chr9:5045590:C:G	2.09312e-31	5.99891	-1.46673	4.13949e-18	10.2082	-0.882385	7.52344e-13	9.01883	-1.15381
5045658	chr9:5045658:G:A	7.47057e-35	-1.85845	-1.5474	7.95253e-24	-2.5828	-1.25396	9.7807e-18	-1.94414	-1.44139
5045664	chr9:5045664:T:C	9.77434e-32	5.19954	-1.42884	1.92387e-18	9.33828	-0.778683	4.23141e-13	8.36248	-1.07296
5045695	chr9:5045695:C:T	7.83141e-35	-1.80572	-1.55296	8.06707e-24	-2.55894	-1.26352	1.01851e-17	-1.89618	-1.44883
5045916	chr9:5045916:C:T	1.28997e-29	6.89681	1.7565	6.61313e-21	3.6448	-0.758239	2.75048e-14	5.25471	-0.698533
5046292	chr9:5046292:A:G	3.6645e-32	4.06761	-1.27799	4.70087e-19	7.71876	-0.568337	1.16266e-13	6.86601	-0.868309
5046653	chr9:5046653:C:G	2.90483e-33	-1.30393e-09	0.254724	6.11929e-22	-1.30393e-09	0.506366	4.05809e-16	-1.30393e-09	0.339949
5046663	chr9:5046663:T:C	5.6593e-33	-1.30393e-09	0.921649	4.79053e-22	-1.30393e-09	0.26156	2.68745e-16	-1.30393e-09	-0.0721716
5046935	chr9:5046935:T:C	8.45193e-35	-1.75078	-1.53164	8.59782e-24	-2.53791	-1.22083	1.12063e-17	-1.83079	-1.41867
5047089	chr9:5047089:A:G	4.24529e-34	-1.30393e-09	-1.66843	7.98122e-23	-1.30393e-09	-1.53057	6.23569e-17	-1.30393e-09	-1.53306
5047375	chr9:5047375:A:C	4.33222e-34	-1.30393e-09	-1.64816	6.87576e-23	-1.30393e-09	-1.67966	5.3277e-17	-1.30393e-09	-1.69043
5047469	chr9:5047469:A:C	8.88025e-34	-1.30393e-09	-0.930406	1.21816e-22	-1.30393e-09	-1.10774	8.66638e-17	-1.30393e-09	-1.2039
5047595	chr9:5047595:T:C	4.35263e-34	-1.30393e-09	-1.64345	7.53644e-23	-1.30393e-09	-1.58792	5.79473e-17	-1.30393e-09	-1.6064
5047684	chr9:5047684:G:A	6.85167e-34	-1.30393e-09	-1.18974	1.05927e-22	-1.30393e-09	-1.2475	7.97852e-17	-1.30393e-09	-1.2866
5047769	chr9:5047769:T:C	3.46444e-34	-1.87169	-7.1114e-10	4.00507e-23	-2.2201	-7.1114e-10	2.23208e-17	-2.56042	-7.1114e-10
5048211	chr9:5048211:G:A	4.09048e-33	-1.30393e-09	0.597011	4.1988e-22	-1.30393e-09	0.129718	4.88604e-16	-1.30393e-09	0.525617
5048213	chr9:5048213:C:T	1.45097e-33	1.1186	-1.55802	9.51297e-23	-0.0341827	-1.32083	4.02214e-16	1.64333	-1.31228
5048303	chr9:5048303:G:A	1.95902e-33	-1.30393e-09	-0.139207	2.5025e-22	-1.30393e-09	-0.387789	1.67135e-16	-1.30393e-09	-0.547132
5048595	chr9:5048595:C:T	5.12202e-33	0.821898	-7.1114e-10	1.7632e-21	1.56463	-7.1114e-10	7.88046e-16	1.00362	-7.1114e-10
5048814	chr9:5048814:G:A	1.2546e-29	6.59207	2.03344	6.27058e-21	3.39126	-0.557885	2.38048e-14	4.92829	-0.516581
5049065	chr9:5049065:G:T	1.40304e-29	6.65781	2.07952	7.1498e-21	3.48689	-0.522301	2.69864e-14	5.01596	-0.478802
5049092	chr9:5049092:G:T	1.45433e-33	0.86777	-1.30488	1.13898e-22	-0.257399	-0.917549	4.37032e-16	1.34711	-0.933038
5049162	chr9:5049162:T:C	4.25456e-34	-1.30393e-09	-1.66625	7.27112e-23	-1.30393e-09	-1.62376	5.51789e-17	-1.30393e-09	-1.65535
5049248	chr9:5049248:G:GAC	4.33575e-34	-1.30393e-09	-1.64734	6.87313e-23	-1.30393e-09	-1.68005	5.38514e-17	-1.30393e-09	-1.67971
5049632	chr9:5049632:C:G	8.87053e-34	-1.30393e-09	-0.931502	1.21692e-22	-1.30393e-09	-1.10876	8.65846e-17	-1.30393e-09	-1.20481
5050167	chr9:5050167:T:C	4.17047e-34	-1.30393e-09	-1.68621	6.80642e-23	-1.30393e-09	-1.6898	5.35686e-17	-1.30393e-09	-1.68497
5050307	chr9:5050307:C:T	8.56004e-35	-1.62106	-1.64865	7.24289e-24	-2.47204	-1.45819	1.06875e-17	-1.70489	-1.59197
5050344	chr9:5050344:A:G	5.56849e-32	4.81919	-1.61113	7.43908e-19	8.78649	-1.17706	1.47131e-13	7.62165	-1.38851
5050369	chr9:5050369:G:C	1.3007e-29	6.6127	2.04889	6.72951e-21	3.44596	-0.541956	2.52446e-14	4.97168	-0.501243
5050450	chr9:5050450:T:C	1.1002e-33	-1.30393e-09	-0.716157	1.47263e-22	-1.30393e-09	-0.91803	1.01713e-16	-1.30393e-09	-1.04378
5050586	chr9:5050586:A:C	8.88619e-34	-1.30393e-09	-0.929738	1.34223e-22	-1.30393e-09	-1.01075	9.05292e-17	-1.30393e-09	-1.16026
5050706	chr9:5050706:C:T	3.95639e-35	-2.55227	-1.48922	6.8661e-24	-2.77807	-1.20558	5.18672e-18	-2.61116	-1.40867
5050864	chr9:5050864:T:C	4.39694e-34	-1.30393e-09	-1.63333	7.6463e-23	-1.30393e-09	-1.57344	5.86413e-17	-1.30393e-09	-1.5945
5050910	chr9:5050910:C:T	2.10131e-30	8.48288	-1.64422	9.70881e-17	13.7454	-1.26453	1.53287e-11	12.3318	-1.45251
5051104	chr9:5051104:T:G	5.33296e-34	-1.30393e-09	-1.44033	7.88444e-23	-1.30393e-09	-1.54277	5.9106e-17	-1.30393e-09	-1.5866
5052507	chr9:5052507:A:G	3.04344e-33	-1.30393e-09	0.301337	2.75521e-22	-1.30393e-09	-0.291586	1.61449e-16	-1.30393e-09	-0.581746
5052615	chr9:5052615:A:G	4.29072e-33	-1.30393e-09	0.644803	4.35611e-22	-1.30393e-09	0.166498	5.12156e-16	-1.30393e-09	0.572694
5052673	chr9:5052673:A:G	1.04542e-33	-1.30393e-09	-0.767236	1.55444e-22	-1.30393e-09	-0.863967	1.03465e-16	-1.30393e-09	-1.0267
5054245	chr9:5054245:G:A	2.06419e-33	-1.30393e-09	-0.0869128	2.5159e-22	-1.30393e-09	-0.382451	1.71783e-16	-1.30393e-09	-0.519703
5054396	chr9:5054396:GTT:G	1.09488e-33	-1.30393e-09	-0.721009	1.46643e-22	-1.30393e-09	-0.92225	1.01313e-16	-1.30393e-09	-1.04772
5054423	chr9:5054423:G:A	3.36627e-33	-1.30393e-09	0.402154	3.094e-22	-1.30393e-09	-0.175615	1.79263e-16	-1.30393e-09	-0.477079
5055015	chr9:5055015:C:T	9.94076e-34	-2.58271	1.76512	4.75912e-23	-2.779	0.731393	5.47333e-17	-2.54819	0.884728
5055434	chr9:5055434:C:T	8.70401e-35	-1.88768	-1.36536	9.96075e-24	-2.4959	-1.1157	1.43478e-17	-1.90826	-1.09407
5055489	chr9:5055489:A:G	4.40178e-34	-1.30393e-09	-1.63223	7.92974e-23	-1.30393e-09	-1.53705	6.27394e-17	-1.30393e-09	-1.52695
5056037	chr9:5056037:A:G	1.87489e-33	0.533825	-0.716925	1.65882e-22	-0.516417	-0.282557	5.45433e-16	0.883876	-0.248231
5056282	chr9:5056282:T:A	4.43166e-34	-1.30393e-09	-1.62546	8.0528e-23	-1.30393e-09	-1.52165	6.3855e-17	-1.30393e-09	-1.50932
5056931	chr9:5056931:C:A	5.39192e-31	4.45188	1.02654	7.15153e-22	1.65615	-0.993902	2.26627e-15	2.98563	-0.92568
5057230	chr9:5057230:ACTT:A	1.30729e-31	5.65585	-1.59437	1.72248e-18	9.61125	-1.16223	3.3899e-13	8.46459	-1.3968
5057284	chr9:5057284:T:A	6.83139e-35	-1.80892	-1.68637	6.12788e-24	-2.55237	-1.54503	8.22061e-18	-1.90965	-1.64964
5057681	chr9:5057681:C:T	1.68193e-34	-2.5943	-7.1114e-10	2.80116e-23	-2.57763	-7.1114e-10	2.20732e-17	-2.57157	-7.1114e-10
5057731	chr9:5057731:G:A	4.53504e-34	-1.30393e-09	-1.6024	8.10121e-23	-1.30393e-09	-1.51565	6.15047e-17	-1.30393e-09	-1.54682
5057822	chr9:5057822:C:A	3.68112e-30	8.49896	-1.09964	1.38056e-16	13.1868	-0.353853	1.89361e-11	11.8209	-0.73028
5057842	chr9:5057842:A:T	5.64868e-34	-1.30393e-09	-1.38281	8.25146e-23	-1.30393e-09	-1.49728	6.14366e-17	-1.30393e-09	-1.54793
5057884	chr9:5057884:C:G	3.13794e-31	5.68038	-0.743294	4.35e-18	9.24887	0.126563	7.88981e-13	8.22094	-0.308378
5058013	chr9:5058013:T:C	5.64557e-34	-1.30393e-09	-1.38336	8.24833e-23	-1.30393e-09	-1.49766	6.14146e-17	-1.30393e-09	-1.54829
5058048	chr9:5058048:A:G	1.64525e-31	5.94551	-1.6541	2.53263e-18	10.1479	-1.31343	5.33545e-13	9.01508	-1.49372
5058059	chr9:5058059:T:C	6.32121e-34	-1.30393e-09	-1.27033	9.85074e-23	-1.30393e-09	-1.32012	7.5267e-17	-1.30393e-09	-1.34489
5058524	chr9:5058524:A:T	5.89277e-34	-1.30393e-09	-1.34051	1.16825e-22	-1.30393e-09	-1.14957	8.89039e-17	-1.30393e-09	-1.17838
5058976	chr9:5058976:A:G	1.48071e-34	-2.72172	-7.1114e-10	2.32931e-23	-2.76209	-7.1114e-10	1.86855e-17	-2.73819	-7.1114e-10
5059440	chr9:5059440:C:T	7.32594e-31	4.0976	1.68734	6.30956e-22	1.25214	-0.715155	2.96701e-15	2.98269	-0.653321
5059984	chr9:5059984:T:C	1.91723e-33	-1.30393e-09	-0.160768	1.88446e-22	-1.30393e-09	-0.67144	1.22728e-16	-1.30393e-09	-0.855964
5060039	chr9:5060039:C:A	4.55103e-34	-1.30393e-09	-1.59888	7.08537e-23	-1.30393e-09	-1.64963	5.39854e-17	-1.30393e-09	-1.67722
5060234	chr9:5060234:C:T	4.53618e-34	-1.30393e-09	-1.60215	8.10369e-23	-1.30393e-09	-1.51535	6.15193e-17	-1.30393e-09	-1.54658
5060535	chr9:5060535:A:G	4.80042e-34	-1.30393e-09	-1.54553	8.72043e-23	-1.30393e-09	-1.442	6.59873e-17	-1.30393e-09	-1.47647
5060824	chr9:5060824:C:T	6.72267e-34	-1.30393e-09	-1.20875	1.31446e-22	-1.30393e-09	-1.03165	8.53434e-17	-1.30393e-09	-1.21925
5060866	chr9:5060866:T:C	8.87779e-34	-1.30393e-09	-0.930683	1.21779e-22	-1.30393e-09	-1.10804	8.66413e-17	-1.30393e-09	-1.20416
5061037	chr9:5061037:A:G	5.28282e-34	-1.44978	-7.1114e-10	4.01505e-23	-2.21762	-7.1114e-10	2.82948e-17	-2.32326	-7.1114e-10
5061578	chr9:5061578:G:A	1.26778e-33	1.11637	-1.69075	5.94633e-23	-0.149178	-1.67571	2.33036e-16	1.45819	-1.67293
5061937	chr9:5061937:G:A	1.0953e-33	-1.30393e-09	-0.720623	1.46701e-22	-1.30393e-09	-0.921855	1.01346e-16	-1.30393e-09	-1.04739
5061992	chr9:5061992:C:T	4.17896e-34	-1.30393e-09	-1.68417	6.80665e-23	-1.30393e-09	-1.68977	5.32954e-17	-1.30393e-09	-1.69008
5062056	chr9:5062056:G:A	1.04334e-33	0.885662	-1.65489	5.35091e-23	-0.34173	-1.58867	1.9934e-16	1.20801	-1.57893
5062078	chr9:5062078:C:T	5.36639e-34	-1.30393e-09	-1.43408	8.00271e-23	-1.30393e-09	-1.52789	6.04916e-17	-1.30393e-09	-1.56343
5062082	chr9:5062082:T:G	1.40819e-34	-2.77193	-7.1114e-10	2.37751e-23	-2.74161	-7.1114e-10	1.79324e-17	-2.77932	-7.1114e-10
5062300	chr9:5062300:A:T	3.73641e-32	4.48951	-1.68045	3.74316e-19	8.32948	-1.40687	8.23507e-14	7.21208	-1.55927
5062831	chr9:5062831:A:T	5.46309e-34	-1.30393e-09	-1.41622	8.55059e-23	-1.30393e-09	-1.46167	6.56282e-17	-1.30393e-09	-1.48193
5062840	chr9:5062840:G:A	4.34702e-34	-1.30393e-09	-1.64474	6.8047e-23	-1.30393e-09	-1.69005	5.36058e-17	-1.30393e-09	-1.68428
5062844	chr9:5062844:A:T	1.85684e-33	1.14762	-1.34039	1.26508e-22	-0.0553939	-1.01455	5.05055e-16	1.55747	-0.998741
5063199	chr9:5063199:G:A	4.81057e-34	-1.50509	-0.0383275	1.05673e-23	-2.16732	-1.38516	7.41001e-18	-2.28138	-1.38173
5063296	chr9:5063296:G:T	1.04492e-34	-1.38549	-1.68481	7.50981e-24	-2.34576	-1.54828	1.24136e-17	-1.50318	-1.64397
5063742	chr9:5063742:C:G	4.69104e-34	-1.30393e-09	-1.56858	8.24485e-23	-1.30393e-09	-1.49808	6.34952e-17	-1.30393e-09	-1.51497
5064548	chr9:5064548:G:A	8.619e-35	-1.57208	-1.69077	6.49561e-24	-2.43268	-1.60644	1.05215e-17	-1.63946	-1.67306
5064617	chr9:5064617:T:C	4.53523e-34	-1.30393e-09	-1.60236	8.10935e-23	-1.30393e-09	-1.51465	6.14643e-17	-1.30393e-09	-1.54748
5065003	chr9:5065003:C:G	4.15102e-34	-1.30393e-09	-1.69088	6.80704e-23	-1.30393e-09	-1.68971	5.55564e-17	-1.30393e-09	-1.64854
5065534	chr9:5065534:T:C	8.81711e-34	-1.30393e-09	-0.937542	2.1048e-22	-1.30393e-09	-0.56086	1.45907e-16	-1.30393e-09	-0.682964
5065754	chr9:5065754:G:A	1.39445e-33	-1.30393e-09	-0.479153	1.43041e-22	-1.30393e-09	-0.947118	1.32723e-16	-1.30393e-09	-0.777671
5065810	chr9:5065810:A:G	1.40884e-34	-2.77147	-7.1114e-10	2.28943e-23	-2.77936	-7.1114e-10	1.83317e-17	-2.7573	-7.1114e-10
5066416	chr9:5066416:A:T	4.30468e-33	-1.30393e-09	0.648051	3.64467e-22	-1.30393e-09	-0.0118141	2.15295e-16	-1.30393e-09	-0.293927
5066455	chr9:5066455:T:C	1.48657e-31	5.817	-1.627	1.85863e-18	9.76458	-1.23948	3.86247e-13	8.6494	-1.45111
5066747	chr9:5066747:T:C	5.87098e-34	-1.30393e-09	-1.34421	1.0444e-22	-1.30393e-09	-1.26164	9.34099e-17	-1.30393e-09	-1.12894
5067215	chr9:5067215:TAACA:T	4.69797e-34	-1.30393e-09	-1.56711	7.25561e-23	-1.30393e-09	-1.62589	5.48152e-17	-1.30393e-09	-1.66197
5067298	chr9:5067298:C:T	5.2045e-31	3.74194	1.7011	5.66282e-22	0.974838	-0.545997	2.69311e-15	2.74328	-0.510768
5067491	chr9:5067491:A:G	2.00236e-34	-2.41991	-7.1114e-10	2.9422e-23	-2.52851	-7.1114e-10	1.89749e-17	-2.72282	-7.1114e-10
5067560	chr9:5067560:T:C	5.42006e-34	-1.30393e-09	-1.42413	1.06133e-22	-1.30393e-09	-1.24556	8.62194e-17	-1.30393e-09	-1.20904
5067657	chr9:5067657:T:A	6.32229e-34	-1.30393e-09	-1.27015	1.38222e-22	-1.30393e-09	-0.981389	1.02242e-16	-1.30393e-09	-1.0386
5067784	chr9:5067784:A:G	8.06362e-34	-1.30393e-09	-1.02687	1.61994e-22	-1.30393e-09	-0.822694	1.02387e-16	-1.30393e-09	-1.03718
5067832	chr9:5067832:T:C	1.62575e-31	3.62584	0.65365	8.19054e-21	3.16173	-0.0612437	5.55709e-15	3.01799	-0.0611001
5068075	chr9:5068075:G:A	1.23057e-33	-1.30393e-09	-0.604173	1.63612e-22	-1.30393e-09	-0.812754	1.12069e-16	-1.30393e-09	-0.946817
5068178	chr9:5068178:A:C	1.21727e-34	-2.02628	-0.891348	1.07798e-23	-2.04874	-1.48383	8.76511e-18	-2.22634	-1.26881
5068380	chr9:5068380:AATT:A	4.4513e-34	-1.30393e-09	-1.62104	7.77649e-23	-1.30393e-09	-1.55656	5.97556e-17	-1.30393e-09	-1.57567
5068388	chr9:5068388:A:G	8.99755e-34	-1.30393e-09	-0.917284	1.23365e-22	-1.30393e-09	-1.09511	8.75201e-17	-1.30393e-09	-1.19407
5068596	chr9:5068596:T:C	9.00658e-34	0.773059	-1.68934	4.31437e-23	-0.463325	-1.68239	1.42745e-16	0.978402	-1.68328
5068902	chr9:5068902:C:T	4.15889e-34	-1.30393e-09	-1.68899	6.91418e-23	-1.30393e-09	-1.67409	5.38826e-17	-1.30393e-09	-1.67913
5069264	chr9:5069264:G:A	5.4376e-34	-1.30393e-09	-1.4209	1.03514e-22	-1.30393e-09	-1.27055	7.56928e-17	-1.30393e-09	-1.33925
5069771	chr9:5069771:T:A	8.32478e-33	-1.30393e-09	1.30759	7.49256e-22	-1.30393e-09	0.708829	5.21451e-16	-1.30393e-09	0.590681
5069817	chr9:5069817:T:A	8.97228e-34	-1.30393e-09	-0.920097	1.23048e-22	-1.30393e-09	-1.09767	8.73209e-17	-1.30393e-09	-1.19635
5069837	chr9:5069837:G:A	1.52309e-30	4.40995	2.10689	8.37601e-22	1.3993	-0.579004	2.77713e-15	2.79654	-0.533302
5070132	chr9:5070132:A:G	4.388e-34	-1.30393e-09	-1.63536	8.22233e-23	-1.30393e-09	-1.50081	7.14563e-17	-1.30393e-09	-1.39685
5070227	chr9:5070227:ATTATC:A	7.4814e-34	0.581195	-1.68301	3.95879e-23	-0.601172	-1.63056	1.22134e-16	0.766282	-1.6271
5070357	chr9:5070357:A:C	5.00627e-34	-1.30393e-09	-1.50354	7.55612e-23	-1.30393e-09	-1.58531	5.70816e-17	-1.30393e-09	-1.62145
5070400	chr9:5070400:G:GA	4.48767e-34	-1.30393e-09	-1.6129	7.9848e-23	-1.30393e-09	-1.53013	6.06353e-17	-1.30393e-09	-1.56106
5070401	chr9:5070401:A:G	2.10295e-33	0.937661	-1.00597	1.7058e-22	-0.252825	-0.518224	5.8769e-16	1.20625	-0.495985
5070831	chr9:5070831:C:G	1.22135e-33	0.984596	-1.59629	5.94425e-23	-0.307996	-1.51724	1.97119e-16	1.1488	-1.53093
5070905	chr9:5070905:C:T	2.71612e-33	0.202972	-0.0154184	1.31528e-22	-0.431707	-0.599321	1.13015e-16	-0.0898286	-0.848586
5070912	chr9:5070912:A:G	9.20103e-31	7.70315	-1.69031	2.19969e-17	12.5308	-1.5346	4.41419e-12	11.2626	-1.62816
5071508	chr9:5071508:A:G	1.77162e-34	-2.54234	-7.1114e-10	3.94882e-23	-2.23425	-7.1114e-10	3.20396e-17	-2.19896	-7.1114e-10
5071800	chr9:5071800:A:G	1.56776e-33	-0.362	-7.1114e-10	1.77258e-22	-0.732647	-7.1114e-10	1.6518e-16	-0.558897	-7.1114e-10
5072182	chr9:5072182:C:T	9.43057e-35	-1.48792	-1.68495	7.13533e-24	-2.3795	-1.56569	1.16451e-17	-1.55909	-1.65196
5072214	chr9:5072214:T:C	6.57057e-34	-1.30393e-09	-1.23164	9.90657e-23	-1.30393e-09	-1.31447	7.63429e-17	-1.30393e-09	-1.3307
5072792	chr9:5072792:T:C	8.9998e-34	-1.30393e-09	-0.917034	1.234e-22	-1.30393e-09	-1.09482	8.75414e-17	-1.30393e-09	-1.19382
5072798	chr9:5072798:T:C	1.64623e-33	0.811511	-1.12467	1.48477e-22	-0.276576	-0.633244	5.59404e-16	1.28584	-0.624902
5072850	chr9:5072850:G:A	4.26425e-34	-1.30393e-09	-1.66397	6.83119e-23	-1.30393e-09	-1.68617	5.3263e-17	-1.30393e-09	-1.69069
5073360	chr9:5073360:T:G	4.45487e-34	-1.30393e-09	-1.62024	6.87512e-23	-1.30393e-09	-1.67976	5.38094e-17	-1.30393e-09	-1.68049
5074189	chr9:5074189:T:C	1.34077e-33	1.15563	-1.67404	6.38273e-23	-0.117251	-1.63682	2.47598e-16	1.49252	-1.64665
5074359	chr9:5074359:C:T	1.68426e-30	8.30007	-1.68264	5.87398e-17	13.5518	-1.57346	9.85029e-12	12.098	-1.66097
5074407	chr9:5074407:A:G	4.45136e-34	-1.30393e-09	-1.62103	6.87304e-23	-1.30393e-09	-1.68006	5.37934e-17	-1.30393e-09	-1.68078
5074580	chr9:5074580:G:A	5.08464e-34	-1.30393e-09	-1.48801	7.48852e-23	-1.30393e-09	-1.59429	5.61472e-17	-1.30393e-09	-1.63796
5075619	chr9:5075619:G:C	4.74773e-34	-1.30393e-09	-1.55657	7.26847e-23	-1.30393e-09	-1.62412	5.5363e-17	-1.30393e-09	-1.65202
5075628	chr9:5075628:C:G	1.14832e-33	0.588448	-1.2618	9.03735e-23	-0.526054	-0.880246	2.80944e-16	0.865007	-0.892786
5075757	chr9:5075757:T:A	1.08021e-33	-1.30393e-09	-0.734499	2.12089e-22	-1.30393e-09	-0.553244	2.05062e-16	-1.30393e-09	-0.342624
5076399	chr9:5076399:T:C	9.68833e-35	-1.45857	-1.68733	7.15041e-24	-2.38664	-1.55644	1.17164e-17	-1.56694	-1.638
5076613	chr9:5076613:G:C	1.77074e-33	0.700989	-0.941241	1.73529e-22	-0.368033	-0.385875	6.23651e-16	1.13279	-0.363131
5076970	chr9:5076970:C:T	4.17296e-34	-1.30393e-09	-1.68561	6.80862e-23	-1.30393e-09	-1.68948	5.33218e-17	-1.30393e-09	-1.68959
5077517	chr9:5077517:T:C	5.7631e-34	-1.30393e-09	-1.36276	1.40669e-22	-1.30393e-09	-0.963842	8.2773e-17	-1.30393e-09	-1.24983
5078117	chr9:5078117:T:C	1.76133e-33	0.700502	-0.946082	1.71964e-22	-0.371012	-0.391955	6.14353e-16	1.12611	-0.371476
5078290	chr9:5078290:C:T	1.14136e-33	-1.30393e-09	-0.67943	2.45629e-22	-1.30393e-09	-0.406429	2.22622e-16	-1.30393e-09	-0.260461
5078700	chr9:5078700:T:C	4.46951e-34	-1.30393e-09	-1.61696	6.97416e-23	-1.30393e-09	-1.66545	5.63075e-17	-1.30393e-09	-1.63511
5079156	chr9:5079156:G:T	1.25228e-30	7.68739	-1.36632	3.50691e-17	12.2025	-0.739889	5.77793e-12	10.9301	-1.02651
5079270	chr9:5079270:GTCAA:G	4.32247e-34	-1.30393e-09	-1.65041	6.88588e-23	-1.30393e-09	-1.67819	5.63729e-17	-1.30393e-09	-1.63395
5079277	chr9:5079277:AATCT:A	1.13751e-30	7.59468	-1.36974	3.11182e-17	12.0883	-0.745258	5.17401e-12	10.8253	-1.03211
5079324	chr9:5079324:A:C	5.00813e-32	4.44335	-1.34135	4.41029e-19	7.78664	-0.700022	9.87056e-14	6.8353	-1.00134
5079649	chr9:5079649:A:G	1.81092e-33	-1.30393e-09	-0.217816	2.31486e-22	-1.30393e-09	-0.465733	1.52688e-16	-1.30393e-09	-0.637541
5079787	chr9:5079787:C:G	7.19948e-34	-1.30393e-09	-1.14023	1.42326e-22	-1.30393e-09	-0.952129	9.14679e-17	-1.30393e-09	-1.14995
5079829	chr9:5079829:T:A	1.72966e-34	-2.56631	-7.1114e-10	2.83743e-23	-2.56477	-7.1114e-10	2.268e-17	-2.54445	-7.1114e-10
5079846	chr9:5079846:T:C	5.43179e-34	-1.30393e-09	-1.42197	1.29671e-22	-1.30393e-09	-1.04525	7.77132e-17	-1.30393e-09	-1.31291
5080718	chr9:5080718:T:C	4.41329e-34	-1.30393e-09	-1.62962	6.85129e-23	-1.30393e-09	-1.68323	5.36295e-17	-1.30393e-09	-1.68384
5081339	chr9:5081339:A:G	6.18033e-34	-1.30393e-09	-1.29286	8.60825e-23	-1.30393e-09	-1.45495	6.15374e-17	-1.30393e-09	-1.54629
5081585	chr9:5081585:A:G	1.75613e-32	1.80092	0.253125	1.06111e-21	1.31548	-0.258661	3.56806e-16	0.751337	-0.540081
5081630	chr9:5081630:A:G	6.59879e-34	-1.30393e-09	-1.22735	1.2866e-22	-1.30393e-09	-1.05308	8.39864e-17	-1.30393e-09	-1.23528
5081780	chr9:5081780:G:A	4.79624e-30	4.90855	2.75539	2.44806e-21	1.98297	-0.0901734	8.06257e-15	3.30494	0.0241086
5081966	chr9:5081966:TAG:T	1.97816e-30	8.14999	-1.37172	8.26488e-17	13.0477	-0.727801	1.14733e-11	11.6421	-1.05249
5082333	chr9:5082333:A:G	8.01685e-29	8.99885	1.48139	4.17137e-19	6.19101	0.839913	1.08348e-12	7.85322	0.376538
5082487	chr9:5082487:T:C	1.68222e-34	-2.59412	-7.1114e-10	2.64896e-23	-2.6335	-7.1114e-10	2.46386e-17	-2.46162	-7.1114e-10
5082551	chr9:5082551:C:G	4.68578e-34	-1.30393e-09	-1.5697	7.19701e-23	-1.30393e-09	-1.634	5.87284e-17	-1.30393e-09	-1.59301
5082671	chr9:5082671:T:A	1.71121e-32	1.76298	0.265152	1.09641e-21	1.29952	-0.209975	3.91857e-16	0.764813	-0.459852
5083008	chr9:5083008:A:G	7.1587e-34	-1.30393e-09	-1.14591	1.41358e-22	-1.30393e-09	-0.958952	9.07867e-17	-1.30393e-09	-1.15742
5083173	chr9:5083173:C:T	1.52603e-34	-1.74911	-0.942461	1.38741e-23	-1.76823	-1.51199	1.09141e-17	-1.9724	-1.30348
5083206	chr9:5083206:AT:A	2.28395e-32	1.66879	0.648053	1.64024e-21	1.27003	0.222312	5.49055e-16	0.716289	-0.0740249
5083615	chr9:5083615:T:G	4.31666e-34	-1.30393e-09	-1.65175	6.86292e-23	-1.30393e-09	-1.68153	5.32571e-17	-1.30393e-09	-1.6908
5083627	chr9:5083627:A:G	5.66846e-34	-1.30393e-09	-1.37932	8.69549e-23	-1.30393e-09	-1.44486	6.75973e-17	-1.30393e-09	-1.45237
5083634	chr9:5083634:T:C	1.44145e-33	0.770561	-1.21656	1.30497e-22	-0.29467	-0.744229	4.72504e-16	1.22406	-0.731952
5083674	chr9:5083674:T:A	6.51209e-32	5.04876	-1.68416	1.63894e-18	9.89556	-1.49625	3.2519e-13	8.66917	-1.64294
5083711	chr9:5083711:T:G	1.41047e-34	-2.77031	-7.1114e-10	2.85143e-23	-2.55985	-7.1114e-10	1.9539e-17	-2.69352	-7.1114e-10
5083786	chr9:5083786:A:AT	1.35908e-30	4.1136	2.28932	9.52984e-22	1.37496	-0.425612	4.06179e-15	2.99735	-0.353907
5083928	chr9:5083928:A:G	4.15097e-34	-1.30393e-09	-1.69089	7.15768e-23	-1.30393e-09	-1.63948	5.63675e-17	-1.30393e-09	-1.63404
5083962	chr9:5083962:TTATTAA:T	1.68401e-34	-2.59306	-7.1114e-10	2.78179e-23	-2.58457	-7.1114e-10	1.85307e-17	-2.74651	-7.1114e-10
5084049	chr9:5084049:G:T	2.81146e-31	3.99726	0.829963	5.32676e-22	1.35776	-0.990101	2.2503e-15	3.01637	-0.963481
5084083	chr9:5084083:A:G	4.76423e-34	-1.30393e-09	-1.5531	7.20462e-23	-1.30393e-09	-1.63294	5.38991e-17	-1.30393e-09	-1.67882
5085126	chr9:5085126:C:T	4.44713e-34	-1.30393e-09	-1.62198	8.09073e-23	-1.30393e-09	-1.51695	6.4113e-17	-1.30393e-09	-1.50529
5085549	chr9:5085549:A:G	2.33316e-33	0.957881	-0.922307	3.72516e-22	0.864122	-0.854094	1.49845e-16	0.343938	-1.00027
5085553	chr9:5085553:A:G	8.51597e-34	-1.30393e-09	-0.972293	1.17688e-22	-1.30393e-09	-1.14222	8.38137e-17	-1.30393e-09	-1.23734
5085929	chr9:5085929:C:G	1.51357e-34	-2.69977	-7.1114e-10	2.41691e-23	-2.72518	-7.1114e-10	1.82093e-17	-2.76401	-7.1114e-10
5086060	chr9:5086060:A:G	9.51282e-35	-2.41489	-0.749289	1.40072e-23	-2.42979	-0.840885	8.84403e-18	-2.70059	-0.785598
5086371	chr9:5086371:TTTTCCTC:T	4.24157e-34	-1.30393e-09	-1.6693	8.24905e-23	-1.30393e-09	-1.49757	6.14304e-17	-1.30393e-09	-1.54803
5086608	chr9:5086608:T:G	2.22009e-34	-2.31669	-7.1114e-10	3.42853e-23	-2.37553	-7.1114e-10	1.99361e-17	-2.6734	-7.1114e-10
5087087	chr9:5087087:C:T	1.47479e-34	-1.80071	-0.925013	1.39667e-23	-1.77347	-1.5001	1.05974e-17	-2.01584	-1.28948
5087238	chr9:5087238:G:A	1.06462e-34	-1.60819	-1.44343	1.34128e-23	-1.65286	-1.66118	9.65123e-18	-1.84946	-1.54939
5087774	chr9:5087774:GTTC:G	5.15354e-34	-1.30393e-09	-1.47455	1.17535e-22	-1.30393e-09	-1.14351	7.18412e-17	-1.30393e-09	-1.39148
5087811	chr9:5087811:T:C	1.42046e-34	-2.76326	-7.1114e-10	2.3172e-23	-2.76731	-7.1114e-10	1.9951e-17	-2.67265	-7.1114e-10
5087980	chr9:5087980:A:G	1.28448e-33	-1.30393e-09	-0.561296	1.34595e-22	-1.30393e-09	-1.00798	1.23801e-16	-1.30393e-09	-0.847261
5088482	chr9:5088482:C:A	4.19446e-34	-1.30393e-09	-1.68047	6.79898e-23	-1.30393e-09	-1.69089	5.35023e-17	-1.30393e-09	-1.68621
5088495	chr9:5088495:C:T	7.70124e-34	-1.30393e-09	-1.07285	1.06408e-22	-1.30393e-09	-1.24297	7.78831e-17	-1.30393e-09	-1.31073
5088849	chr9:5088849:C:CTAAT	4.61272e-34	-1.30393e-09	-1.58542	8.58722e-23	-1.30393e-09	-1.45739	6.80519e-17	-1.30393e-09	-1.44567
5089045	chr9:5089045:G:C	2.90134e-33	0.253522	-7.1114e-10	8.09663e-23	-1.51622	-7.1114e-10	4.17801e-16	0.369071	-7.1114e-10
5089051	chr9:5089051:A:C	5.64019e-33	-1.30393e-09	0.918267	1.22698e-21	-1.30393e-09	1.20206	8.10998e-16	-1.30393e-09	1.03233
5089310	chr9:5089310:G:T	7.08571e-34	-1.30393e-09	-1.15616	1.39479e-22	-1.30393e-09	-0.972336	8.98413e-17	-1.30393e-09	-1.16789
5089373	chr9:5089373:C:T	5.47226e-34	-1.30393e-09	-1.41454	8.42549e-23	-1.30393e-09	-1.4764	6.56495e-17	-1.30393e-09	-1.4816
5089688	chr9:5089688:T:C	4.15797e-34	-1.30393e-09	-1.68921	6.95434e-23	-1.30393e-09	-1.6683	5.55287e-17	-1.30393e-09	-1.64903
5090641	chr9:5090641:G:A	5.93327e-33	2.07199	-1.10307	4.3421e-22	1.5356	-1.37232	1.72761e-16	0.999286	-1.51331
5090644	chr9:5090644:G:A	5.22569e-34	-1.30393e-09	-1.46065	7.89874e-23	-1.30393e-09	-1.54096	5.89817e-17	-1.30393e-09	-1.58871
5090934	chr9:5090934:A:T	4.39921e-34	-0.0638696	-1.56894	3.91682e-23	-0.976165	-1.26622	1.34474e-16	0.488215	-1.25278
5090966	chr9:5090966:ATTG:A	4.92504e-34	0.0306919	-1.5506	4.35608e-23	-0.902664	-1.23343	1.52687e-16	0.582263	-1.21981
5091029	chr9:5091029:T:TAAGTC	6.44695e-34	-1.30393e-09	-1.25063	8.75909e-23	-1.30393e-09	-1.43757	6.19477e-17	-1.30393e-09	-1.53964
5091675	chr9:5091675:G:A	5.14068e-33	1.90661	-1.08108	3.70365e-22	1.36087	-1.35663	1.49471e-16	0.841684	-1.50052
5092466	chr9:5092466:G:A	5.36057e-34	0.253898	-1.68906	3.44928e-23	-0.730499	-1.639	1.26827e-16	0.816311	-1.63942
5092798	chr9:5092798:C:T	2.96277e-32	4.2619	-1.68485	2.47805e-19	7.94118	-1.43103	6.8319e-14	7.01119	-1.54518
5092957	chr9:5092957:T:C	8.13251e-34	-1.30393e-09	-1.01837	1.16452e-22	-1.30393e-09	-1.15277	8.71722e-17	-1.30393e-09	-1.19805
5093065	chr9:5093065:T:G	8.66437e-34	-1.30393e-09	-0.955017	1.82991e-22	-1.30393e-09	-0.700814	1.52582e-16	-1.30393e-09	-0.638235
5093075	chr9:5093075:T:C	9.19638e-34	-1.30393e-09	-0.895426	1.26188e-22	-1.30393e-09	-1.07248	8.93264e-17	-1.30393e-09	-1.17364
5093614	chr9:5093614:G:T	1.44902e-32	1.94028	-0.0784543	2.42208e-21	2.22437	-0.342243	1.20072e-15	1.85758	-0.432835
5093646	chr9:5093646:C:T	4.20215e-33	2.1461	-1.52215	4.11257e-22	1.72277	-1.6138	1.74602e-16	1.17082	-1.67424
5093922	chr9:5093922:G:C	1.68687e-34	-2.59136	-7.1114e-10	2.73059e-23	-2.60315	-7.1114e-10	2.19479e-17	-2.57726	-7.1114e-10
5094185	chr9:5094185:G:A	3.73373e-34	-0.106002	-1.69083	2.60861e-23	-1.02301	-1.62584	8.51657e-17	0.406269	-1.62761
5094291	chr9:5094291:T:C	3.38535e-32	-1.30393e-09	2.71039	7.72574e-21	-1.30393e-09	3.04206	6.56652e-15	-1.30393e-09	3.1238
5094539	chr9:5094539:G:A	1.90902e-30	7.94541	-1.20271	2.69192e-20	5.51621	-1.22586	1.26497e-13	7.4871	-1.40506
5094556	chr9:5094556:A:G	1.22231e-33	-1.30393e-09	-0.610905	2.5061e-22	-1.30393e-09	-0.386353	2.40258e-16	-1.30393e-09	-0.184221
5095116	chr9:5095116:G:A	4.15663e-34	-1.68953	-7.1114e-10	5.70845e-23	-1.86572	-7.1114e-10	2.63656e-17	-2.39387	-7.1114e-10
5095191	chr9:5095191:T:A	3.88922e-34	-0.0666159	-1.68941	2.6518e-23	-0.991082	-1.64135	8.77198e-17	0.448609	-1.6404
5095339	chr9:5095339:T:G	8.16433e-34	-1.30393e-09	-1.01446	1.71224e-22	-1.30393e-09	-0.767281	1.4425e-16	-1.30393e-09	-0.69439
5095494	chr9:5095494:A:G	5.59703e-34	-1.30393e-09	-1.392	7.90059e-23	-1.30393e-09	-1.54073	6.16234e-17	-1.30393e-09	-1.54489
5095538	chr9:5095538:G:A	1.28326e-34	-1.35125	-1.51359	6.17595e-24	-2.42763	-1.66196	1.09237e-17	-1.59092	-1.68408
5095842	chr9:5095842:G:A	1.329e-34	-1.42993	-1.39988	5.75578e-24	-2.47407	-1.68598	9.99805e-18	-1.67306	-1.69048
5096187	chr9:5096187:C:T	4.29668e-34	-1.30393e-09	-1.65639	6.84317e-23	-1.30393e-09	-1.68441	5.44532e-17	-1.30393e-09	-1.66859
5096937	chr9:5096937:A:C	7.2066e-34	-1.30393e-09	-1.13924	8.516e-23	-1.30393e-09	-1.46572	6.21939e-17	-1.30393e-09	-1.53568
5097045	chr9:5097045:G:C	8.53933e-34	-1.30393e-09	-0.969553	1.24227e-22	-1.30393e-09	-1.08814	1.0003e-16	-1.30393e-09	-1.06046
5097281	chr9:5097281:A:C	2.36328e-31	2.91481	1.73876	2.04763e-22	0.167564	-0.755964	7.03724e-16	1.60108	-0.710628
5097324	chr9:5097324:G:A	5.53831e-34	-1.30393e-09	-1.40255	1.36396e-22	-1.30393e-09	-0.994685	8.45828e-17	-1.30393e-09	-1.2282
5097544	chr9:5097544:C:T	6.52196e-35	-1.85137	-1.69028	5.57381e-24	-2.54662	-1.64555	8.66532e-18	-1.83149	-1.67511
5097635	chr9:5097635:TA:T	1.09254e-31	5.57133	-1.68931	2.44213e-18	10.3142	-1.51608	5.46917e-13	9.12881	-1.58269
5098105	chr9:5098105:A:G	4.3504e-31	5.26379	-7.1114e-10	4.08827e-19	7.0108	-7.1114e-10	1.64539e-13	6.34497	-7.1114e-10
5098223	chr9:5098223:T:C	1.02114e-34	-1.77729	-1.31602	5.66214e-24	-2.54833	-1.62812	9.94165e-18	-1.82624	-1.54296
5098373	chr9:5098373:C:T	4.1518e-34	-1.30393e-09	-1.69069	6.86538e-23	-1.30393e-09	-1.68117	5.32567e-17	-1.30393e-09	-1.69081
5098418	chr9:5098418:C:T	4.1703e-34	-1.30393e-09	-1.68625	6.81487e-23	-1.30393e-09	-1.68856	5.33536e-17	-1.30393e-09	-1.68899
5098549	chr9:5098549:C:T	4.10205e-34	-0.0136186	-1.68913	2.808e-23	-0.93401	-1.64119	9.37458e-17	0.514486	-1.63983
5098833	chr9:5098833:ACAG:A	1.06369e-31	5.53016	-1.6749	2.16732e-18	10.2624	-1.58368	4.95095e-13	9.08141	-1.63484
5098987	chr9:5098987:C:T	5.73136e-34	-1.30393e-09	-1.36828	1.44276e-22	-1.30393e-09	-0.93852	9.06761e-17	-1.30393e-09	-1.15864
5099049	chr9:5099049:C:T	1.13474e-31	5.59572	-1.6758	2.38669e-18	10.3564	-1.58119	5.44908e-13	9.1756	-1.63316
5099375	chr9:5099375:T:C	6.09762e-32	4.98394	-1.68511	1.1378e-18	9.58152	-1.54716	2.65962e-13	8.4331	-1.60793
5099464	chr9:5099464:T:G	5.43297e-34	-1.30393e-09	-1.42175	8.4633e-23	-1.30393e-09	-1.47193	6.58917e-17	-1.30393e-09	-1.47792
5099759	chr9:5099759:A:T	1.05695e-33	-1.30393e-09	-0.756265	1.42488e-22	-1.30393e-09	-0.950994	9.84559e-17	-1.30393e-09	-1.07633
5099845	chr9:5099845:A:T	4.17218e-34	-1.30393e-09	-1.6858	7.05444e-23	-1.30393e-09	-1.65401	5.44775e-17	-1.30393e-09	-1.66815
5099986	chr9:5099986:T:C	3.29444e-35	-2.60947	-1.61512	5.7059e-24	-2.49446	-1.67429	3.53411e-18	-2.73088	-1.67259
5100127	chr9:5100127:T:C	1.19523e-33	-1.30393e-09	-0.633314	2.72908e-22	-1.30393e-09	-0.301118	1.92796e-16	-1.30393e-09	-0.404304
5100501	chr9:5100501:G:C	1.09185e-34	-1.49868	-1.52768	5.78056e-24	-2.50055	-1.6552	9.63617e-18	-1.72062	-1.67979
5100628	chr9:5100628:T:C	1.04378e-34	-1.53833	-1.53306	5.67827e-24	-2.5213	-1.65231	9.28863e-18	-1.75868	-1.67847
5100862	chr9:5100862:C:T	6.41856e-35	-1.88325	-1.67437	5.9605e-24	-2.56364	-1.56146	8.96543e-18	-1.85745	-1.61511
5101081	chr9:5101081:A:C	8.11372e-34	-1.30393e-09	-1.02068	1.62499e-22	-1.30393e-09	-0.819576	1.17759e-16	-1.30393e-09	-0.897296
5101305	chr9:5101305:G:A	3.22385e-34	-0.267728	-1.67593	2.65226e-23	-1.12743	-1.50482	8.41425e-17	0.267195	-1.50062
5101339	chr9:5101339:G:A	1.04435e-33	-1.30393e-09	-0.768257	1.58466e-22	-1.30393e-09	-0.844712	1.0376e-16	-1.30393e-09	-1.02385
5101889	chr9:5101889:A:C	4.36828e-34	-1.30393e-09	-1.63987	6.8957e-23	-1.30393e-09	-1.67677	5.51492e-17	-1.30393e-09	-1.65589
5102088	chr9:5102088:T:C	1.69937e-34	-2.58398	-7.1114e-10	3.71918e-23	-2.29416	-7.1114e-10	2.98227e-17	-2.27066	-7.1114e-10
5102412	chr9:5102412:T:C	7.72886e-34	-1.30393e-09	-1.06927	1.07904e-22	-1.30393e-09	-1.22901	7.75419e-17	-1.30393e-09	-1.31512
5102690	chr9:5102690:A:T	2.45543e-33	1.39504	-1.30839	1.04248e-20	5.02909	-1.6874	3.6456e-15	4.18561	-1.65027
5102693	chr9:5102693:T:C	8.76618e-34	-1.30393e-09	-0.943334	1.72345e-22	-1.30393e-09	-0.760754	1.46075e-16	-1.30393e-09	-0.681817
5102819	chr9:5102819:A:G	8.40391e-34	-1.30393e-09	-0.985539	1.64308e-22	-1.30393e-09	-0.808505	1.39101e-16	-1.30393e-09	-0.730734
5102824	chr9:5102824:C:A	9.29881e-34	-1.30393e-09	-0.884349	1.26831e-22	-1.30393e-09	-1.06739	8.86718e-17	-1.30393e-09	-1.18099
5102990	chr9:5102990:C:T	8.52831e-34	-1.30393e-09	-0.970845	1.17388e-22	-1.30393e-09	-1.14476	8.25581e-17	-1.30393e-09	-1.25243
5103067	chr9:5103067:G:A	3.0376e-34	-0.407254	-1.59591	2.81901e-23	-1.25156	-1.31971	8.65343e-17	0.1065	-1.31189
5103687	chr9:5103687:C:T	9.31505e-34	-1.30393e-09	-0.882605	1.27023e-22	-1.30393e-09	-1.06589	8.87913e-17	-1.30393e-09	-1.17965
5103871	chr9:5103871:A:G	1.41185e-33	-1.30393e-09	-0.466752	1.83809e-22	-1.30393e-09	-0.696352	1.81049e-16	-1.30393e-09	-0.467168
5104082	chr9:5104082:G:A	4.39497e-34	-1.30393e-09	-1.63378	7.74247e-23	-1.30393e-09	-1.56094	5.83641e-17	-1.30393e-09	-1.59923
5104402	chr9:5104402:T:C	4.06795e-34	-0.271448	-1.43965	4.39892e-23	-1.11378	-1.01253	1.41696e-16	0.290763	-1.00301
5104574	chr9:5104574:G:T	2.12382e-33	1.22876	-1.2872	1.75252e-22	0.746723	-1.49075	8.54738e-17	0.362299	-1.58002
5104640	chr9:5104640:G:A	7.85813e-34	-0.934935	-0.117752	1.35554e-23	-1.76981	-1.53365	9.5381e-18	-1.88455	-1.52609
5104849	chr9:5104849:A:T	4.65563e-34	-1.30393e-09	-1.57616	7.1871e-23	-1.30393e-09	-1.63538	5.53908e-17	-1.30393e-09	-1.65152
5104985	chr9:5104985:T:G	1.52419e-33	-1.30393e-09	-0.390188	1.56243e-22	-1.30393e-09	-0.858839	1.46926e-16	-1.30393e-09	-0.676006
5105063	chr9:5105063:A:G	9.95694e-34	-1.30393e-09	-0.815966	1.30273e-22	-1.30393e-09	-1.04062	8.38904e-17	-1.30393e-09	-1.23642
5105373	chr9:5105373:C:G	9.90527e-34	-0.821169	-7.1114e-10	2.8554e-22	-0.255867	-7.1114e-10	1.70042e-16	-0.529891	-7.1114e-10
5105380	chr9:5105380:G:T	5.64797e-34	-1.30393e-09	-1.38294	1.05931e-22	-1.30393e-09	-1.24746	7.95942e-17	-1.30393e-09	-1.28899
5105465	chr9:5105465:A:G	5.06356e-34	-1.30393e-09	-1.49217	9.12911e-23	-1.30393e-09	-1.3962	6.98928e-17	-1.30393e-09	-1.41897
5105645	chr9:5105645:C:T	3.07963e-34	-1.61444	-0.374984	2.09187e-23	-1.585	-1.28461	1.62604e-17	-1.84974	-1.02746
5105987	chr9:5105987:CAGGACATAGGTGTGGGCA:C	3.61396e-34	-0.20714	-1.62229	3.07307e-23	-1.1023	-1.38269	1.03523e-16	0.341143	-1.36729
5106232	chr9:5106232:G:A	1.64883e-33	-1.30393e-09	-0.311588	1.62353e-22	-1.30393e-09	-0.820475	1.13293e-16	-1.30393e-09	-0.935957
5106280	chr9:5106280:A:G	4.59551e-33	1.51827	-0.804842	1.55079e-20	5.30666	-1.5678	5.85707e-15	4.4721	-1.46263
5106386	chr9:5106386:G:A	1.80385e-33	-1.30393e-09	-0.221728	1.74308e-22	-1.30393e-09	-0.749425	1.21013e-16	-1.30393e-09	-0.870039
5106388	chr9:5106388:C:G	4.15529e-34	-1.30393e-09	-1.68986	6.84207e-23	-1.30393e-09	-1.68458	5.46096e-17	-1.30393e-09	-1.66573
5106542	chr9:5106542:A:AT	5.48389e-34	-1.30393e-09	-1.41242	8.14814e-23	-1.30393e-09	-1.50988	7.02879e-17	-1.30393e-09	-1.41334
5106600	chr9:5106600:T:C	6.22635e-34	-1.30393e-09	-1.28545	8.66249e-23	-1.30393e-09	-1.44866	6.56789e-17	-1.30393e-09	-1.48116
5106610	chr9:5106610:C:T	1.08681e-30	4.07836	2.101	8.35323e-22	1.34617	-0.528602	3.48528e-15	2.94915	-0.458783
5106648	chr9:5106648:C:T	3.73988e-34	-0.19316	-1.60202	3.23059e-23	-1.08702	-1.34798	1.05323e-16	0.327841	-1.33674
5106775	chr9:5106775:C:A	3.70086e-34	-0.225311	-1.58036	3.31565e-23	-1.10254	-1.30647	1.07825e-16	0.310737	-1.29616
5106904	chr9:5106904:A:T	4.89874e-34	0.0571333	-1.58239	7.66639e-23	-0.184763	-1.38606	3.59164e-17	-0.553562	-1.53118
5107394	chr9:5107394:A:G	4.82939e-31	2.86055	2.50769	3.32013e-22	0.157582	-0.262657	1.10529e-15	1.5211	-0.179166
5107596	chr9:5107596:T:C	1.29461e-33	-0.553441	-7.1114e-10	5.45373e-23	-1.91137	-7.1114e-10	5.17149e-17	-1.72019	-7.1114e-10
5107624	chr9:5107624:C:A	6.70262e-34	-1.30393e-09	-1.21174	1.02166e-22	-1.30393e-09	-1.28365	7.9338e-17	-1.30393e-09	-1.29222
5107929	chr9:5107929:C:G	4.73442e-34	-1.30393e-09	-1.55938	8.92707e-23	-1.30393e-09	-1.41858	7.13536e-17	-1.30393e-09	-1.39829
5108719	chr9:5108719:A:G	8.6179e-34	-1.30393e-09	-0.960395	1.18896e-22	-1.30393e-09	-1.132	8.45889e-17	-1.30393e-09	-1.22813
5108853	chr9:5108853:C:T	4.86443e-34	-1.30393e-09	-1.53229	7.2676e-23	-1.30393e-09	-1.62424	5.41964e-17	-1.30393e-09	-1.67332
5109208	chr9:5109208:C:T	4.38836e-34	-0.0720994	-1.56318	3.9505e-23	-0.968644	-1.26518	1.36492e-16	0.497803	-1.24747
5109431	chr9:5109431:G:A	1.70638e-33	1.36558	-1.64286	1.7433e-22	0.93531	-1.68461	8.93335e-17	0.516999	-1.69056
5109531	chr9:5109531:C:T	3.1742e-32	4.20869	-1.5627	5.88881e-19	9.03363	-1.6579	1.5002e-13	7.9432	-1.69061
5109707	chr9:5109707:A:G	4.01822e-34	-0.121859	-1.60154	3.1391e-23	-1.04319	-1.42054	1.00179e-16	0.391639	-1.45062
5110368	chr9:5110368:T:C	5.02433e-34	-0.728642	-0.771302	2.52323e-23	-1.43036	-1.25177	8.12764e-17	-0.0772526	-1.19083
5110860	chr9:5110860:C:T	6.71789e-34	-1.30393e-09	-1.20946	1.30712e-22	-1.30393e-09	-1.03726	8.51235e-17	-1.30393e-09	-1.22183
5110899	chr9:5110899:T:C	5.49295e-34	0.147954	-1.55872	4.28461e-23	-0.778004	-1.37463	1.30016e-16	0.606806	-1.40508
5111152	chr9:5111152:T:G	9.79166e-34	-1.30393e-09	-0.832706	2.00354e-22	-1.30393e-09	-0.610167	1.45388e-16	-1.30393e-09	-0.686528
5112166	chr9:5112166:C:G	4.73245e-34	-1.30393e-09	-1.55979	8.88626e-23	-1.30393e-09	-1.42316	7.09304e-17	-1.30393e-09	-1.40424
5112288	chr9:5112288:C:T	2.07773e-30	8.16457	-1.33718	3.91289e-20	5.964	-1.29963	1.7291e-13	7.88172	-1.48714
5112370	chr9:5112370:G:A	4.15517e-34	-1.30393e-09	-1.68988	6.80666e-23	-1.30393e-09	-1.68976	5.3252e-17	-1.30393e-09	-1.6909
5112447	chr9:5112447:A:G	6.20248e-34	-1.30393e-09	-1.28929	8.14291e-23	-1.30393e-09	-1.51052	6.1618e-17	-1.30393e-09	-1.54498
5112675	chr9:5112675:C:G	7.84524e-34	-1.30393e-09	-1.05433	1.0107e-22	-1.30393e-09	-1.29444	7.65166e-17	-1.30393e-09	-1.32843
5113087	chr9:5113087:C:G	1.56367e-34	-1.53448	-1.13272	6.21761e-24	-2.47655	-1.60632	1.18047e-17	-1.69056	-1.50688
5113525	chr9:5113525:G:A	4.34775e-34	-1.30393e-09	-1.64458	6.88375e-23	-1.30393e-09	-1.6785	5.32836e-17	-1.30393e-09	-1.69031
5113577	chr9:5113577:C:T	1.10634e-34	-1.78084	-1.23234	5.84698e-24	-2.55016	-1.59416	1.05926e-17	-1.81723	-1.48855
5113627	chr9:5113627:C:T	1.74379e-33	-1.30393e-09	-0.255588	1.80764e-22	-1.30393e-09	-0.713056	1.16022e-16	-1.30393e-09	-0.912157
5113728	chr9:5113728:C:T	7.24465e-34	-1.30393e-09	-1.13397	1.10406e-22	-1.30393e-09	-1.20608	8.60432e-17	-1.30393e-09	-1.21109
5113970	chr9:5113970:A:C	5.30007e-34	-1.30393e-09	-1.44652	7.60069e-23	-1.30393e-09	-1.57943	5.94271e-17	-1.30393e-09	-1.58119
5114002	chr9:5114002:C:T	5.10437e-34	-1.30393e-09	-1.48414	9.30103e-23	-1.30393e-09	-1.37754	7.14794e-17	-1.30393e-09	-1.39653
5114167	chr9:5114167:A:C	1.08994e-33	-1.30393e-09	-0.72553	2.24913e-22	-1.30393e-09	-0.494537	1.62022e-16	-1.30393e-09	-0.5782
5114231	chr9:5114231:C:T	4.43249e-34	-1.30393e-09	-1.62528	6.89294e-23	-1.30393e-09	-1.67717	5.32519e-17	-1.30393e-09	-1.6909
5114624	chr9:5114624:G:C	9.00031e-34	-1.30393e-09	-0.916977	1.23398e-22	-1.30393e-09	-1.09484	8.75438e-17	-1.30393e-09	-1.1938
5114722	chr9:5114722:A:G	1.05331e-33	0.571649	-1.33136	6.13022e-21	4.50161	-1.69087	1.60338e-15	3.34725	-1.63331
5115213	chr9:5115213:C:T	5.51035e-34	0.185042	-1.59265	4.07122e-23	-0.791096	-1.41263	1.42418e-16	0.734828	-1.44199
5115416	chr9:5115416:T:A	1.40863e-34	-2.77162	-7.1114e-10	2.30528e-23	-2.77246	-7.1114e-10	1.80988e-17	-2.77009	-7.1114e-10
5115588	chr9:5115588:T:G	1.50237e-34	-2.05808	-0.649111	9.87142e-24	-2.19026	-1.43035	7.86928e-18	-2.38022	-1.22275
5115684	chr9:5115684:G:A	9.30894e-34	0.790054	-1.67331	1.73904e-22	0.819204	-1.57095	7.77618e-17	0.343074	-1.65536
5116008	chr9:5116008:T:G	6.79612e-34	-1.30393e-09	-1.19788	1.32914e-22	-1.30393e-09	-1.02055	8.62516e-17	-1.30393e-09	-1.20867
5116172	chr9:5116172:T:G	1.07207e-33	-1.30393e-09	-0.742058	1.17047e-22	-1.30393e-09	-1.14768	7.86556e-17	-1.30393e-09	-1.30086
5116369	chr9:5116369:T:C	2.2719e-34	-1.8076	-0.486016	6.51598e-24	-2.45592	-1.58007	4.99826e-18	-2.51343	-1.54341
5116529	chr9:5116529:T:C	2.31535e-32	3.72823	-1.39773	3.018e-19	8.39813	-1.69086	8.37237e-14	7.32903	-1.65969
5116616	chr9:5116616:T:G	2.28175e-34	-1.59546	-0.693831	6.86929e-24	-2.33703	-1.64616	5.14561e-18	-2.40664	-1.62115
5116678	chr9:5116678:T:C	4.99961e-34	-1.30393e-09	-1.50488	7.3194e-23	-1.30393e-09	-1.61714	5.72374e-17	-1.30393e-09	-1.61873
5117183	chr9:5117183:C:G	4.17906e-34	-1.30393e-09	-1.68415	7.08679e-23	-1.30393e-09	-1.64943	5.46918e-17	-1.30393e-09	-1.66422
5117300	chr9:5117300:T:C	4.93718e-34	-1.30393e-09	-1.51744	7.25745e-23	-1.30393e-09	-1.62564	5.67502e-17	-1.30393e-09	-1.62728
5118282	chr9:5118282:A:G	1.20124e-33	-1.30393e-09	-0.6283	1.29727e-22	-1.30393e-09	-1.04482	1.19066e-16	-1.30393e-09	-0.886256
5118572	chr9:5118572:T:C	1.11434e-33	-1.30393e-09	-0.70339	1.49172e-22	-1.30393e-09	-0.905151	1.02715e-16	-1.30393e-09	-1.03398
5118577	chr9:5118577:A:G	1.22381e-32	-1.30393e-09	1.6929	2.67277e-21	-1.30393e-09	1.98062	1.70417e-15	-1.30393e-09	1.7749
5118884	chr9:5118884:T:C	5.74617e-34	-1.3657	-7.1114e-10	4.32999e-23	-2.1421	-7.1114e-10	2.96005e-17	-2.27814	-7.1114e-10
5119036	chr9:5119036:G:T	7.3699e-34	-1.30393e-09	-1.11683	1.45604e-22	-1.30393e-09	-0.929357	1.05787e-16	-1.30393e-09	-1.00451
5119789	chr9:5119789:T:C	1.67225e-33	-1.30393e-09	-0.297484	2.11387e-22	-1.30393e-09	-0.556559	1.45472e-16	-1.30393e-09	-0.68595
5119856	chr9:5119856:T:C	9.73837e-34	-1.30393e-09	-0.838162	1.97552e-22	-1.30393e-09	-0.624248	1.43004e-16	-1.30393e-09	-0.703066
5119978	chr9:5119978:A:G	1.0531e-33	-1.30393e-09	-0.759917	2.17554e-22	-1.30393e-09	-0.527802	1.56951e-16	-1.30393e-09	-0.610004
5120272	chr9:5120272:A:G	7.62304e-34	-1.30393e-09	-1.08306	1.51889e-22	-1.30393e-09	-0.887103	9.67219e-17	-1.30393e-09	-1.0941
5120318	chr9:5120318:C:T	8.95408e-34	-1.30393e-09	-0.922127	1.24332e-22	-1.30393e-09	-1.08729	1.17946e-16	-1.30393e-09	-0.895711
5120803	chr9:5120803:T:C	2.83796e-34	-1.83062	-0.240527	1.4712e-23	-1.98597	-1.23562	1.2243e-17	-2.18474	-0.976243
5121070	chr9:5121070:A:T	1.6706e-34	-1.36006	-1.24099	6.24967e-24	-2.41063	-1.66709	1.33234e-17	-1.50428	-1.57213
5121192	chr9:5121192:A:G	4.39642e-34	-1.30393e-09	-1.63345	6.92268e-23	-1.30393e-09	-1.67286	5.33654e-17	-1.30393e-09	-1.68877
5121198	chr9:5121198:T:A	5.41325e-34	-1.30393e-09	-1.42539	1.0013e-22	-1.30393e-09	-1.30378	7.61902e-17	-1.30393e-09	-1.3327
5121203	chr9:5121203:G:C	4.19413e-31	6.88998	-1.66277	1.18045e-17	11.7088	-1.33504	2.41962e-12	10.5044	-1.47126
5121492	chr9:5121492:G:C	4.82993e-34	-1.30393e-09	-1.5394	8.65385e-23	-1.30393e-09	-1.44966	6.67475e-17	-1.30393e-09	-1.46502
5122291	chr9:5122291:G:C	1.07817e-33	0.727519	-1.4639	1.21564e-22	0.441697	-1.55151	5.40398e-17	-0.0289312	-1.64728
5122854	chr9:5122854:AG:A	3.51743e-33	1.29021	-0.84413	3.34336e-22	0.929806	-1.02791	1.27378e-16	0.45048	-1.26926
5122932	chr9:5122932:A:G	4.16922e-34	-1.07459	-0.611916	1.13261e-23	-1.85659	-1.62655	8.1754e-18	-1.96705	-1.59775
5123555	chr9:5123555:T:TG	1.03688e-33	-1.30393e-09	-0.775437	1.33764e-22	-1.30393e-09	-1.01417	1.08785e-16	-1.30393e-09	-0.97656
5123706	chr9:5123706:A:C	2.91346e-35	-2.6852	-1.66228	5.48469e-24	-2.56593	-1.64236	3.51399e-18	-2.77082	-1.63836
5123744	chr9:5123744:T:C	7.4631e-34	-1.30393e-09	-1.10427	1.44146e-22	-1.30393e-09	-0.939423	9.55928e-17	-1.30393e-09	-1.10584
5124482	chr9:5124482:G:A	7.4165e-34	-1.30393e-09	-1.11053	1.05433e-22	-1.30393e-09	-1.25218	8.02782e-17	-1.30393e-09	-1.28044
5124632	chr9:5124632:G:A	4.28101e-34	-1.30393e-09	-1.66005	6.83348e-23	-1.30393e-09	-1.68583	5.32667e-17	-1.30393e-09	-1.69062
5125198	chr9:5125198:A:G	4.65614e-34	-1.30393e-09	-1.57605	7.14751e-23	-1.30393e-09	-1.6409	5.46013e-17	-1.30393e-09	-1.66588
5125250	chr9:5125250:A:G	5.88112e-34	0.268684	-1.61117	3.98642e-23	-0.763525	-1.46125	1.42473e-16	0.781149	-1.48793
5125336	chr9:5125336:G:A	7.9839e-34	0.455859	-1.49267	5.85828e-23	-0.587544	-1.25227	2.18233e-16	1.01451	-1.29488
5125347	chr9:5125347:G:A	1.24136e-33	-1.30393e-09	-0.595443	1.64635e-22	-1.30393e-09	-0.806518	1.12763e-16	-1.30393e-09	-0.940645
5125350	chr9:5125350:T:C	4.31262e-34	-1.30393e-09	-1.65269	6.85459e-23	-1.30393e-09	-1.68275	5.3252e-17	-1.30393e-09	-1.6909
5125469	chr9:5125469:A:G	7.71822e-34	0.235032	-1.30569	7.75135e-23	-0.723556	-0.836243	2.84022e-16	0.826846	-0.843727
5125534	chr9:5125534:TAAGTAA:T	1.92297e-34	-2.46037	-7.1114e-10	3.05509e-23	-2.49086	-7.1114e-10	2.45395e-17	-2.46565	-7.1114e-10
5125546	chr9:5125546:A:G	1.39792e-34	-2.77925	-7.1114e-10	2.48134e-23	-2.69887	-7.1114e-10	1.94568e-17	-2.69774	-7.1114e-10
5125611	chr9:5125611:T:C	2.34859e-32	3.86267	-1.51792	3.65172e-19	8.57482	-1.67695	9.74223e-14	7.50973	-1.68885
5125914	chr9:5125914:TA:T	1.95528e-33	-1.30393e-09	-0.14112	2.01178e-22	-1.30393e-09	-0.606063	1.29845e-16	-1.30393e-09	-0.799593
5126443	chr9:5126443:T:A	5.23486e-34	-1.30393e-09	-1.4589	7.66199e-23	-1.30393e-09	-1.57139	5.71495e-17	-1.30393e-09	-1.62027
5126542	chr9:5126542:T:G	4.59798e-34	-1.30393e-09	-1.58862	6.84287e-23	-1.30393e-09	-1.68446	5.39109e-17	-1.30393e-09	-1.6786
5126795	chr9:5126795:A:C	1.1082e-33	-1.30393e-09	-0.708915	1.483e-22	-1.30393e-09	-0.911011	1.02313e-16	-1.30393e-09	-1.03789
5126989	chr9:5126989:T:A	8.84116e-34	-1.30393e-09	-0.934818	1.32769e-22	-1.30393e-09	-1.02164	1.02019e-16	-1.30393e-09	-1.04078
5127103	chr9:5127103:T:G	5.0065e-34	-1.30393e-09	-1.5035	7.41533e-23	-1.30393e-09	-1.60412	5.48229e-17	-1.30393e-09	-1.66183
5127351	chr9:5127351:C:T	1.36582e-33	-1.30393e-09	-0.499894	1.79261e-22	-1.30393e-09	-0.721411	1.21254e-16	-1.30393e-09	-0.868046
5127974	chr9:5127974:A:ACAT	1.14547e-33	-0.675834	-7.1114e-10	1.39811e-22	-0.969959	-7.1114e-10	1.25606e-16	-0.832781	-7.1114e-10
5128504	chr9:5128504:A:C	1.18678e-33	-1.30393e-09	-0.640407	2.82362e-22	-1.30393e-09	-0.267061	1.66746e-16	-1.30393e-09	-0.549461
5128555	chr9:5128555:G:A	5.18976e-32	4.5308	-1.39318	1.22295e-18	8.83962	-0.733094	1.97404e-13	7.52765	-1.00057
5128913	chr9:5128913:C:G	8.06679e-34	-1.30393e-09	-1.02648	1.00909e-22	-1.30393e-09	-1.29603	7.53892e-17	-1.30393e-09	-1.34327
5129128	chr9:5129128:T:C	4.17043e-34	-1.30393e-09	-1.68622	7.04348e-23	-1.30393e-09	-1.65556	5.44104e-17	-1.30393e-09	-1.66938
5129236	chr9:5129236:A:C	1.18371e-33	-1.30393e-09	-0.643002	1.56704e-22	-1.30393e-09	-0.855893	1.51951e-16	-1.30393e-09	-0.642378
5129980	chr9:5129980:T:C	1.41745e-34	-2.76538	-7.1114e-10	2.99774e-23	-2.50981	-7.1114e-10	1.80347e-17	-2.77363	-7.1114e-10
5130355	chr9:5130355:C:A	5.93522e-34	-1.30393e-09	-1.33333	1.26027e-22	-1.30393e-09	-1.07375	9.86942e-17	-1.30393e-09	-1.07391
5130723	chr9:5130723:T:A	9.71289e-34	-1.30393e-09	-0.840782	1.45326e-22	-1.30393e-09	-0.931274	1.11353e-16	-1.30393e-09	-0.953227
5130751	chr9:5130751:C:T	1.49896e-34	-2.70947	-7.1114e-10	2.36912e-23	-2.74515	-7.1114e-10	3.08508e-17	-2.23677	-7.1114e-10
5130752	chr9:5130752:G:A	5.94661e-34	-1.30393e-09	-1.33141	1.16513e-22	-1.30393e-09	-1.15225	8.18453e-17	-1.30393e-09	-1.2611
5130767	chr9:5130767:C:T	5.88214e-34	-1.30393e-09	-1.34232	1.19485e-22	-1.30393e-09	-1.12706	8.35216e-17	-1.30393e-09	-1.24083
5130877	chr9:5130877:T:C	4.20627e-34	-1.48819	-0.189473	6.46784e-24	-2.53949	-1.50392	1.23696e-17	-1.79773	-1.35296
5130883	chr9:5130883:T:C	5.14873e-34	-1.53936	0.0638686	6.97803e-24	-2.56071	-1.40677	1.3445e-17	-1.84019	-1.22713
5131156	chr9:5131156:C:T	4.29921e-33	2.32184	-1.67506	2.33431e-20	5.70468	-1.55687	7.60618e-15	4.92146	-1.65068
5131221	chr9:5131221:G:C	4.83132e-34	-1.30393e-09	-1.53912	7.17442e-23	-1.30393e-09	-1.63714	5.60985e-17	-1.30393e-09	-1.63883
5131312	chr9:5131312:T:A	3.41159e-34	-0.328708	-1.55835	3.21377e-23	-1.18186	-1.25836	9.7721e-17	0.186454	-1.27027
5131998	chr9:5131998:T:TA	5.92389e-34	-1.30393e-09	-1.33524	9.16504e-23	-1.30393e-09	-1.39227	7.11952e-17	-1.30393e-09	-1.40051
5132309	chr9:5132309:A:C	5.87839e-34	-1.30393e-09	-1.34295	8.13814e-23	-1.30393e-09	-1.5111	5.81126e-17	-1.30393e-09	-1.60355
5132314	chr9:5132314:A:C	9.21784e-34	-1.30393e-09	-0.893096	1.37469e-22	-1.30393e-09	-0.98685	1.06923e-16	-1.30393e-09	-0.993826
5132838	chr9:5132838:A:G	1.08893e-34	-1.67704	-1.35201	5.3292e-24	-2.55205	-1.685	9.35296e-18	-1.80664	-1.6236
5132992	chr9:5132992:G:T	1.66121e-33	-1.30393e-09	-0.304106	4.01675e-22	-1.30393e-09	0.0853934	2.40015e-16	-1.30393e-09	-0.185233
5133008	chr9:5133008:G:A	4.38115e-34	-1.30393e-09	-1.63692	6.90967e-23	-1.30393e-09	-1.67474	5.33347e-17	-1.30393e-09	-1.68935
5133271	chr9:5133271:C:T	4.07446e-33	-1.30393e-09	0.593086	4.18064e-22	-1.30393e-09	0.125383	4.9422e-16	-1.30393e-09	0.537046
5133609	chr9:5133609:C:T	5.32256e-29	6.12881	3.94183	1.55596e-20	3.25824	0.483946	3.78609e-14	4.32009	0.555646
5133665	chr9:5133665:T:A	1.17135e-34	-1.86024	-1.09584	5.54613e-24	-2.61329	-1.58386	9.66488e-18	-1.94296	-1.45448
5133914	chr9:5133914:G:A	1.77297e-33	-0.238995	-7.1114e-10	5.43008e-22	0.386874	-7.1114e-10	3.16626e-16	0.0917851	-7.1114e-10
5134065	chr9:5134065:T:C	1.1179e-34	-1.92734	-1.07545	5.53948e-24	-2.63804	-1.56031	9.21692e-18	-2.00624	-1.43865
5134450	chr9:5134450:G:A	4.65031e-34	-1.30393e-09	-1.5773	7.01387e-23	-1.30393e-09	-1.65978	5.48671e-17	-1.30393e-09	-1.66102
5134903	chr9:5134903:G:C	2.73186e-34	-0.421207	-1.68805	2.19299e-23	-1.26093	-1.56147	6.57088e-17	0.0879648	-1.56867
5135180	chr9:5135180:T:C	3.58844e-34	-0.441822	-1.3947	3.87118e-23	-1.27478	-0.97933	1.16041e-16	0.0740944	-0.986088
5135331	chr9:5135331:A:G	3.12982e-34	-1.52383	-0.449431	5.91455e-24	-2.54953	-1.58331	1.0773e-17	-1.81874	-1.47015
5135386	chr9:5135386:A:C	1.04048e-34	-1.62294	-1.45162	5.41816e-24	-2.52959	-1.6909	9.63611e-18	-1.74343	-1.65699
5135898	chr9:5135898:A:C	5.61281e-34	-1.30393e-09	-1.38918	8.69737e-23	-1.30393e-09	-1.44465	6.76191e-17	-1.30393e-09	-1.45204
5136231	chr9:5136231:A:G	9.76944e-34	-1.30393e-09	-0.834977	1.38218e-22	-1.30393e-09	-0.981419	9.99406e-17	-1.30393e-09	-1.06136
5136434	chr9:5136434:G:A	6.74729e-35	-1.97971	-1.52797	4.94366e-24	-2.62766	-1.68448	7.65945e-18	-1.99306	-1.63693
5136717	chr9:5136717:A:G	4.00261e-34	-0.389604	-1.33769	4.43223e-23	-1.22728	-0.891486	1.33258e-16	0.124729	-0.898376
5136903	chr9:5136903:GA:G	4.75587e-34	-1.30393e-09	-1.55486	7.10939e-23	-1.30393e-09	-1.64625	5.55891e-17	-1.30393e-09	-1.64795
5137461	chr9:5137461:C:T	1.14839e-33	-1.30393e-09	-0.673294	2.34272e-22	-1.30393e-09	-0.45377	1.4769e-16	-1.30393e-09	-0.670816
5137622	chr9:5137622:A:C	5.04945e-34	-1.30393e-09	-1.49496	9.14298e-23	-1.30393e-09	-1.39468	7.04171e-17	-1.30393e-09	-1.4115
5137893	chr9:5137893:A:G	5.38393e-34	-0.265648	-1.16517	4.05711e-23	-1.24873	-0.95846	1.21813e-16	0.125253	-0.988705
5137970	chr9:5137970:CAT:C	5.53626e-35	-2.06551	-1.64	5.84777e-24	-2.6352	-1.50899	7.84736e-18	-2.01931	-1.58645
5138190	chr9:5138190:T:C	4.36331e-34	-1.30393e-09	-1.641	6.90065e-23	-1.30393e-09	-1.67605	5.60538e-17	-1.30393e-09	-1.63962
5138349	chr9:5138349:T:C	5.33812e-34	-1.30393e-09	-1.43936	8.01943e-23	-1.30393e-09	-1.5258	6.47267e-17	-1.30393e-09	-1.49576
5138917	chr9:5138917:AT:A	5.98167e-35	-1.9619	-1.66622	5.82309e-24	-2.58609	-1.56233	8.42213e-18	-1.90837	-1.6267
5138968	chr9:5138968:A:G	8.9779e-34	-1.30393e-09	-0.91947	1.2856e-22	-1.30393e-09	-1.05386	9.37271e-17	-1.30393e-09	-1.12555
5139199	chr9:5139199:A:T	5.30635e-33	2.46481	-1.60755	3.62211e-20	6.21546	-1.62831	1.14553e-14	5.36242	-1.68215
5139322	chr9:5139322:C:T	5.03671e-34	-1.30393e-09	-1.49748	7.61374e-23	-1.30393e-09	-1.57771	5.84237e-17	-1.30393e-09	-1.59821
5139489	chr9:5139489:G:A	1.06659e-34	-1.45953	-1.59024	6.11832e-24	-2.47517	-1.62379	1.02992e-17	-1.67681	-1.65706
5139556	chr9:5139556:T:G	4.75915e-34	-1.30393e-09	-1.55417	7.31369e-23	-1.30393e-09	-1.61792	6.12349e-17	-1.30393e-09	-1.55122
5140115	chr9:5140115:T:C	1.85807e-34	-2.4947	-7.1114e-10	2.30717e-23	-2.77164	-7.1114e-10	2.43786e-17	-2.47223	-7.1114e-10
5140401	chr9:5140401:C:T	1.55997e-33	-1.30393e-09	-0.366982	1.6548e-22	-1.30393e-09	-0.801401	1.05558e-16	-1.30393e-09	-1.00668
5140841	chr9:5140841:T:C	1.41889e-34	-1.76305	-1.00132	6.16686e-24	-2.56847	-1.52259	1.13716e-17	-1.84697	-1.38785
5140963	chr9:5140963:A:T	1.49885e-34	-1.74153	-0.968011	6.32972e-24	-2.55889	-1.50611	1.18499e-17	-1.82776	-1.36586
5141096	chr9:5141096:A:C	5.78167e-34	-0.152383	-1.20716	4.20219e-23	-1.16707	-1.00499	1.30197e-16	0.23515	-1.03204
5141178	chr9:5141178:G:A	7.30269e-34	-0.223001	-0.902992	5.53951e-23	-1.24831	-0.647445	1.72953e-16	0.17433	-0.687243
5141642	chr9:5141642:C:A	8.77195e-34	-1.30393e-09	-0.942677	1.21272e-22	-1.30393e-09	-1.11222	8.49397e-17	-1.30393e-09	-1.22399
5141862	chr9:5141862:T:C	1.61505e-33	-1.30393e-09	-0.332285	1.69787e-22	-1.30393e-09	-0.775709	1.09421e-16	-1.30393e-09	-0.970736
5142216	chr9:5142216:G:A	7.73627e-35	-1.78304	-1.58786	5.27013e-24	-2.55963	-1.68856	8.73351e-18	-1.82522	-1.67355
5142252	chr9:5142252:T:C	8.972e-34	-1.30393e-09	-0.920127	1.99739e-22	-1.30393e-09	-0.61324	1.4166e-16	-1.30393e-09	-0.712503
5142495	chr9:5142495:C:T	7.55023e-31	5.8151	-7.1114e-10	3.03182e-22	-0.195917	-7.1114e-10	3.31885e-16	0.138853	-7.1114e-10
5143154	chr9:5143154:T:A	9.62319e-34	-1.30393e-09	-0.85006	1.31372e-22	-1.30393e-09	-1.03222	9.11377e-17	-1.30393e-09	-1.15356
5143291	chr9:5143291:C:T	4.7099e-34	0.0667671	-1.63134	3.82152e-23	-0.875138	-1.39188	1.319e-16	0.617016	-1.40091
5143470	chr9:5143470:T:G	9.7698e-34	-1.30393e-09	-0.83494	1.96091e-22	-1.30393e-09	-0.631673	1.25609e-16	-1.30393e-09	-0.832764
5143736	chr9:5143736:T:C	4.86708e-34	-1.30393e-09	-1.53174	8.75831e-23	-1.30393e-09	-1.43766	6.75574e-17	-1.30393e-09	-1.45296
5143907	chr9:5143907:G:A	7.01042e-34	-1.30393e-09	-1.16684	1.07601e-22	-1.30393e-09	-1.23182	8.39623e-17	-1.30393e-09	-1.23557
5144059	chr9:5144059:G:C	1.01291e-33	-1.30393e-09	-0.798826	2.04018e-22	-1.30393e-09	-0.592042	1.30172e-16	-1.30393e-09	-0.797081
5144296	chr9:5144296:A:G	5.91288e-34	-1.30393e-09	-1.3371	1.25791e-22	-1.30393e-09	-1.07563	9.89222e-17	-1.30393e-09	-1.0716
5144627	chr9:5144627:T:G	2.97876e-33	1.90089	-1.62104	1.21493e-20	5.13304	-1.63827	4.51876e-15	4.43655	-1.68649
5144899	chr9:5144899:A:G	5.60547e-34	-1.39049	-7.1114e-10	3.03858e-22	-0.193692	-7.1114e-10	9.2402e-16	1.1628	-7.1114e-10
5144971	chr9:5144971:T:C	6.95751e-33	2.76475	-1.63658	2.40088e-21	3.50591	-1.63257	1.06628e-15	2.95208	-1.64608
5145267	chr9:5145267:G:A	4.15477e-34	-1.30393e-09	-1.68998	6.80001e-23	-1.30393e-09	-1.69074	5.49858e-17	-1.30393e-09	-1.65886
5145887	chr9:5145887:T:C	3.95311e-31	3.48601	1.68201	4.23738e-22	0.851104	-0.712239	1.47518e-15	2.28076	-0.650155
5146344	chr9:5146344:T:C	6.16411e-34	-1.30393e-09	-1.29549	9.52474e-23	-1.30393e-09	-1.35377	7.49477e-17	-1.30393e-09	-1.34914
5146587	chr9:5146587:A:T	5.40322e-34	-1.30393e-09	-1.42724	1.11379e-22	-1.30393e-09	-1.19731	8.75183e-17	-1.30393e-09	-1.19409
5147137	chr9:5147137:T:C	1.48733e-33	-1.30393e-09	-0.414672	1.5808e-22	-1.30393e-09	-0.847148	1.02712e-16	-1.30393e-09	-1.034
5147269	chr9:5147269:C:G	5.1646e-34	-1.30393e-09	-1.47241	8.04853e-23	-1.30393e-09	-1.52218	6.06545e-17	-1.30393e-09	-1.56074
5147423	chr9:5147423:G:A	9.52516e-34	-1.30393e-09	-0.860299	1.9054e-22	-1.30393e-09	-0.66039	1.22288e-16	-1.30393e-09	-0.859558
5147817	chr9:5147817:G:A	8.58962e-35	-1.76299	-1.50327	5.59594e-24	-2.51904	-1.66917	9.62311e-18	-1.76783	-1.63394
5147956	chr9:5147956:G:A	3.84919e-33	2.13584	-1.59962	2.39366e-20	5.80745	-1.63454	7.18299e-15	4.8979	-1.68436
5148278	chr9:5148278:C:T	4.7673e-34	-1.43295	-0.119509	8.57625e-24	-2.47358	-1.28767	1.90147e-17	-1.65143	-1.06929
5148481	chr9:5148481:T:C	5.83072e-34	-1.30393e-09	-1.35109	8.46231e-23	-1.30393e-09	-1.47204	7.53224e-17	-1.30393e-09	-1.34416
5148564	chr9:5148564:A:G	3.80445e-31	5.12969	-7.1114e-10	2.10292e-22	-0.561753	-7.1114e-10	2.23292e-16	-0.257454	-7.1114e-10
5148598	chr9:5148598:A:G	4.97293e-34	-1.30393e-09	-1.51023	7.45981e-23	-1.30393e-09	-1.59814	5.63629e-17	-1.30393e-09	-1.63412
5148852	chr9:5148852:C:G	4.74017e-34	-1.30393e-09	-1.55816	8.92732e-23	-1.30393e-09	-1.41855	7.11919e-17	-1.30393e-09	-1.40056
5148947	chr9:5148947:AC:A	4.43009e-33	2.29411	-1.61734	2.93146e-20	5.9943	-1.61871	8.65084e-15	5.07803	-1.67855
5149138	chr9:5149138:T:C	3.08278e-34	-1.28996	-0.698446	6.43038e-24	-2.42321	-1.626	1.24723e-17	-1.59743	-1.545
5149334	chr9:5149334:G:A	2.9212e-33	-1.30393e-09	0.260343	6.194e-22	-1.30393e-09	0.5185	4.18005e-16	-1.30393e-09	0.369558
5149366	chr9:5149366:A:G	5.51832e-34	-1.30393e-09	-1.40616	8.61799e-23	-1.30393e-09	-1.45381	6.72027e-17	-1.30393e-09	-1.45822
5149515	chr9:5149515:C:G	8.85362e-34	-1.30393e-09	-0.93341	2.03394e-22	-1.30393e-09	-0.595105	1.54711e-16	-1.30393e-09	-0.624377
5149564	chr9:5149564:A:G	1.43482e-34	-2.75319	-7.1114e-10	2.29628e-23	-2.77638	-7.1114e-10	1.81987e-17	-2.76459	-7.1114e-10
5149614	chr9:5149614:G:A	4.33396e-34	-1.30393e-09	-1.64775	6.87448e-23	-1.30393e-09	-1.67985	5.49374e-17	-1.30393e-09	-1.65974
5149657	chr9:5149657:G:T	3.43632e-34	-0.188963	-1.69087	2.30391e-23	-1.11854	-1.65452	7.12774e-17	0.258274	-1.65763
5149972	chr9:5149972:C:T	1.50968e-33	-1.30393e-09	-0.399756	1.77138e-22	-1.30393e-09	-0.733323	1.28406e-16	-1.30393e-09	-0.810738
5150058	chr9:5150058:A:G	7.44615e-35	-1.82369	-1.58544	5.20947e-24	-2.57178	-1.68799	8.2501e-18	-1.8732	-1.68251
5150256	chr9:5150256:TTA:T	7.30724e-35	-1.80783	-1.62013	5.30301e-24	-2.56296	-1.67902	8.27804e-18	-1.86267	-1.68966
5150519	chr9:5150519:A:G	4.98161e-34	-1.30393e-09	-1.50848	9.11438e-23	-1.30393e-09	-1.39781	6.94877e-17	-1.30393e-09	-1.42479
5150604	chr9:5150604:G:A	9.82439e-35	-1.48198	-1.64997	2.40012e-23	-1.04335	-1.68879	4.29739e-17	-0.264032	-1.64131
5150692	chr9:5150692:A:G	1.35192e-33	-1.30393e-09	-0.510127	1.42718e-22	-1.30393e-09	-0.949384	1.31757e-16	-1.30393e-09	-0.784976
5150961	chr9:5150961:T:C	7.9816e-34	-1.30393e-09	-1.0371	1.5574e-22	-1.30393e-09	-0.862064	1.02086e-16	-1.30393e-09	-1.04012
5150981	chr9:5150981:G:C	5.18148e-34	-1.30393e-09	-1.46915	8.06975e-23	-1.30393e-09	-1.51954	6.07773e-17	-1.30393e-09	-1.55872
5151125	chr9:5151125:T:C	6.3605e-34	-1.30393e-09	-1.26413	9.80912e-23	-1.30393e-09	-1.32435	7.71549e-17	-1.30393e-09	-1.32012
5151779	chr9:5151779:T:G	8.18883e-34	-1.30393e-09	-1.01147	1.23793e-22	-1.30393e-09	-1.09164	9.69023e-17	-1.30393e-09	-1.09223
5151904	chr9:5151904:C:A	7.24514e-35	-1.78091	-1.65558	5.47834e-24	-2.55265	-1.6568	8.51589e-18	-1.83487	-1.68913
5152649	chr9:5152649:A:T	1.47704e-34	-2.7242	-7.1114e-10	2.34167e-23	-2.7568	-7.1114e-10	1.79529e-17	-2.77818	-7.1114e-10
5153040	chr9:5153040:T:C	9.32159e-34	-1.30393e-09	-0.881903	1.21479e-22	-1.30393e-09	-1.11051	9.98883e-17	-1.30393e-09	-1.06188
5153104	chr9:5153104:C:T	2.06912e-34	-1.44437	-0.942744	5.82867e-24	-2.49131	-1.65615	1.09371e-17	-1.70655	-1.56723
5153147	chr9:5153147:T:G	7.22424e-34	-1.30393e-09	-1.13679	1.08737e-22	-1.30393e-09	-1.22132	8.52115e-17	-1.30393e-09	-1.2208
5153924	chr9:5153924:T:C	1.33716e-33	-1.30393e-09	-0.521105	1.59741e-22	-1.30393e-09	-0.836694	1.17189e-16	-1.30393e-09	-0.902148
5154064	chr9:5154064:T:G	6.42218e-34	-1.30393e-09	-1.25448	9.1456e-23	-1.30393e-09	-1.39439	6.50102e-17	-1.30393e-09	-1.49139
5154164	chr9:5154164:T:C	8.29152e-35	-1.65658	-1.64501	8.1975e-24	-2.52018	-1.28624	1.21218e-17	-1.74773	-1.4232
5154369	chr9:5154369:T:C	7.21821e-35	-1.77817	-1.66204	5.48981e-24	-2.54457	-1.66279	8.72805e-18	-1.81599	-1.6834
5154470	chr9:5154470:A:T	4.41442e-34	-1.30393e-09	-1.62936	7.00333e-23	-1.30393e-09	-1.66128	5.46083e-17	-1.30393e-09	-1.66575
5154980	chr9:5154980:T:C	1.44642e-33	-1.30393e-09	-0.44256	1.49916e-22	-1.30393e-09	-0.900177	1.3918e-16	-1.30393e-09	-0.730171
5155035	chr9:5155035:T:C	7.84977e-34	-1.30393e-09	-1.05375	1.71505e-22	-1.30393e-09	-0.76564	1.22406e-16	-1.30393e-09	-0.858592
5155132	chr9:5155132:C:A	7.98984e-35	-1.77256	-1.56609	8.20467e-24	-2.51717	-1.28837	1.24976e-17	-1.77226	-1.36813
5155137	chr9:5155137:A:G	4.27942e-34	-1.30393e-09	-1.66042	6.83241e-23	-1.30393e-09	-1.68599	5.32705e-17	-1.30393e-09	-1.69055
5155147	chr9:5155147:A:G	4.40874e-34	-1.30393e-09	-1.63065	6.93657e-23	-1.30393e-09	-1.67086	5.34016e-17	-1.30393e-09	-1.68809
5155261	chr9:5155261:C:T	6.17897e-35	-1.97169	-1.62398	6.50703e-24	-2.60804	-1.42933	8.97945e-18	-1.95548	-1.51551
5155478	chr9:5155478:A:T	4.51013e-34	-1.30393e-09	-1.60791	8.08117e-23	-1.30393e-09	-1.51813	5.89712e-17	-1.30393e-09	-1.58889
5155528	chr9:5155528:AT:A	3.19678e-32	4.08382	-1.43074	2.2266e-19	7.28469	-0.88154	5.79409e-14	6.38412	-1.08287
5155608	chr9:5155608:A:T	8.30192e-35	-1.62311	-1.67723	6.32199e-24	-2.53318	-1.53304	9.71716e-18	-1.7856	-1.60645
5156061	chr9:5156061:T:C	1.45122e-33	0.495294	-0.93454	1.96927e-22	0.166786	-0.794203	8.1619e-17	-0.380443	-0.88343
5156263	chr9:5156263:A:G	1.189e-33	-1.30393e-09	-0.638539	1.28706e-22	-1.30393e-09	-1.05272	1.17343e-16	-1.30393e-09	-0.900836
5156480	chr9:5156480:C:T	7.20452e-34	-1.30393e-09	-1.13953	1.02333e-22	-1.30393e-09	-1.28202	7.78058e-17	-1.30393e-09	-1.31172
5156686	chr9:5156686:G:A	4.69612e-34	-1.30393e-09	-1.5675	7.05678e-23	-1.30393e-09	-1.65368	5.51798e-17	-1.30393e-09	-1.65534
5156930	chr9:5156930:T:C	1.36247e-33	-1.30393e-09	-0.502351	1.99231e-22	-1.30393e-09	-0.615784	1.28135e-16	-1.30393e-09	-0.81285
5156970	chr9:5156970:C:G	4.88575e-34	-1.30393e-09	-1.52791	7.21714e-23	-1.30393e-09	-1.63121	5.6403e-17	-1.30393e-09	-1.63341
5157091	chr9:5157091:C:T	4.15567e-34	-1.30393e-09	-1.68976	6.83031e-23	-1.30393e-09	-1.6863	5.33256e-17	-1.30393e-09	-1.68952
5157277	chr9:5157277:T:C	5.86786e-35	-1.95779	-1.68954	5.33588e-24	-2.61553	-1.62027	7.58883e-18	-1.97537	-1.66389
5157748	chr9:5157748:G:A	8.08985e-34	-1.02363	-7.1114e-10	7.89204e-23	-1.54181	-7.1114e-10	3.79939e-17	-2.02851	-7.1114e-10
5158925	chr9:5158925:GACT:G	5.14569e-34	-1.30393e-09	-1.47608	7.90612e-23	-1.30393e-09	-1.54003	6.13233e-17	-1.30393e-09	-1.54978
5159095	chr9:5159095:T:A	1.30205e-33	-1.30393e-09	-0.547709	1.91246e-22	-1.30393e-09	-0.656688	1.23721e-16	-1.30393e-09	-0.847905
5159318	chr9:5159318:G:T	3.86733e-34	-0.102435	-1.65924	2.32761e-23	-1.0725	-1.69033	7.58994e-17	0.354312	-1.69084
5159475	chr9:5159475:T:C	4.15735e-34	-1.30393e-09	-1.68936	7.26207e-23	-1.30393e-09	-1.625	5.67303e-17	-1.30393e-09	-1.62763
5159783	chr9:5159783:A:G	2.5772e-33	1.51699	-1.38194	9.93231e-21	4.98368	-1.69038	3.82845e-15	4.23755	-1.65327
5159952	chr9:5159952:A:T	7.82961e-34	-1.30393e-09	-1.05632	1.18557e-22	-1.30393e-09	-1.13486	9.29498e-17	-1.30393e-09	-1.13388
5159981	chr9:5159981:C:T	4.15095e-34	-1.30393e-09	-1.6909	6.81139e-23	-1.30393e-09	-1.68907	5.55733e-17	-1.30393e-09	-1.64823
5160202	chr9:5160202:G:T	4.52142e-34	-1.30393e-09	-1.60541	8.32807e-23	-1.30393e-09	-1.48803	6.63345e-17	-1.30393e-09	-1.47122
5160782	chr9:5160782:A:G	4.68624e-34	-1.30393e-09	-1.56961	6.89151e-23	-1.30393e-09	-1.67738	5.42431e-17	-1.30393e-09	-1.67246
5161062	chr9:5161062:G:A	2.1618e-32	3.87139	-1.60952	2.68503e-19	7.73316	-1.14279	6.13482e-14	6.68835	-1.32996
5161077	chr9:5161077:T:C	6.88557e-34	-1.30393e-09	-1.18481	1.05175e-22	-1.30393e-09	-1.25463	8.31415e-17	-1.30393e-09	-1.24539
5161453	chr9:5161453:T:C	5.0792e-34	0.180395	-1.66948	4.03953e-23	-0.646562	-1.56498	1.47988e-16	0.916187	-1.58499
5161785	chr9:5161785:T:C	4.44667e-34	-1.30393e-09	-1.62208	6.96241e-23	-1.30393e-09	-1.66714	5.60236e-17	-1.30393e-09	-1.64016
5161799	chr9:5161799:A:G	2.86343e-33	-1.30393e-09	0.24037	6.00877e-22	-1.30393e-09	0.488139	4.06195e-16	-1.30393e-09	0.340898
5162218	chr9:5162218:T:C	4.53987e-34	-1.30393e-09	-1.60134	6.94555e-23	-1.30393e-09	-1.66956	5.42909e-17	-1.30393e-09	-1.67158
5162828	chr9:5162828:T:C	2.3679e-34	-1.41181	-0.840418	5.87348e-24	-2.48194	-1.65786	1.07634e-17	-1.69289	-1.59689
5163217	chr9:5163217:C:T	5.0362e-34	-1.30393e-09	-1.49758	7.74041e-23	-1.30393e-09	-1.56121	6.0064e-17	-1.30393e-09	-1.57052
5163520	chr9:5163520:G:C	4.67084e-34	-1.30393e-09	-1.5729	7.0357e-23	-1.30393e-09	-1.65667	5.49996e-17	-1.30393e-09	-1.65861
5163633	chr9:5163633:A:ACTT	5.36201e-34	-0.185213	-1.24968	5.97314e-23	-1.05969	-0.760708	1.89367e-16	0.350298	-0.772546
5163750	chr9:5163750:G:T	2.48658e-34	-2.20333	-7.1114e-10	6.47742e-23	-1.73934	-7.1114e-10	3.00505e-17	-2.26305	-7.1114e-10
5163897	chr9:5163897:A:G	4.50325e-34	-1.30393e-09	-1.60944	8.26599e-23	-1.30393e-09	-1.49552	6.57608e-17	-1.30393e-09	-1.47991
5164096	chr9:5164096:G:A	4.37809e-34	-1.63762	-7.1114e-10	5.3701e-23	-1.92682	-7.1114e-10	3.95343e-17	-1.98877	-7.1114e-10
5164151	chr9:5164151:T:C	9.31524e-34	-1.30393e-09	-0.882584	1.84857e-22	-1.30393e-09	-0.690669	1.19376e-16	-1.30393e-09	-0.883656
5164422	chr9:5164422:C:G	3.22799e-32	1.94647	0.716329	4.29816e-21	2.14551	0.310179	2.30841e-15	1.79455	0.283827
5164477	chr9:5164477:G:A	1.39367e-33	-1.30393e-09	-0.479709	1.50335e-22	-1.30393e-09	-0.897387	9.84182e-17	-1.30393e-09	-1.07671
5164492	chr9:5164492:G:C	3.69988e-34	-0.15808	-1.64786	2.4716e-23	-1.12962	-1.57318	7.64188e-17	0.268469	-1.59818
5165164	chr9:5165164:T:C	1.12843e-33	-1.30393e-09	-0.690823	1.43841e-22	-1.30393e-09	-0.941546	1.55562e-16	-1.30393e-09	-0.618888
5165210	chr9:5165210:C:A	4.41486e-34	-1.30393e-09	-1.62926	8.01721e-23	-1.30393e-09	-1.52607	6.37679e-17	-1.30393e-09	-1.51069
5165230	chr9:5165230:T:C	1.43992e-33	-1.30393e-09	-0.447062	1.54057e-22	-1.30393e-09	-0.872926	1.00696e-16	-1.30393e-09	-1.05383
5165408	chr9:5165408:G:A	4.56333e-34	-1.30393e-09	-1.59618	6.95271e-23	-1.30393e-09	-1.66853	5.43699e-17	-1.30393e-09	-1.67012
5165424	chr9:5165424:AT:A	8.34872e-34	-1.30393e-09	-0.992128	1.63751e-22	-1.30393e-09	-0.811903	1.06971e-16	-1.30393e-09	-0.993381
5165427	chr9:5165427:C:T	4.96045e-34	-1.30393e-09	-1.51274	9.43843e-23	-1.30393e-09	-1.36288	7.32116e-17	-1.30393e-09	-1.37258
5165683	chr9:5165683:T:C	7.10123e-34	-1.30393e-09	-1.15397	1.53419e-22	-1.30393e-09	-0.87708	1.16946e-16	-1.30393e-09	-0.90422
5165925	chr9:5165925:C:A	7.86364e-34	-1.30393e-09	-1.05199	9.57471e-23	-1.30393e-09	-1.34854	7.6512e-17	-1.30393e-09	-1.32849
5166548	chr9:5166548:C:T	1.45958e-34	-1.69407	-1.04202	6.18968e-24	-2.51965	-1.56772	1.16015e-17	-1.78555	-1.42925
5166840	chr9:5166840:G:C	1.44425e-33	-1.30393e-09	-0.444059	1.50217e-22	-1.30393e-09	-0.898171	1.40268e-16	-1.30393e-09	-0.722379
5167196	chr9:5167196:G:A	4.62379e-34	-1.30393e-09	-1.58302	6.99969e-23	-1.30393e-09	-1.6618	5.4732e-17	-1.30393e-09	-1.66349
5167245	chr9:5167245:C:T	5.3281e-34	-1.30393e-09	-1.44124	8.19773e-23	-1.30393e-09	-1.50381	6.82303e-17	-1.30393e-09	-1.44305
5167342	chr9:5167342:G:T	6.02748e-34	-1.30393e-09	-1.31791	8.85226e-23	-1.30393e-09	-1.42699	7.18874e-17	-1.30393e-09	-1.39083
5167405	chr9:5167405:G:A	4.53873e-34	-1.30393e-09	-1.60159	7.10835e-23	-1.30393e-09	-1.6464	5.41327e-17	-1.30393e-09	-1.6745
5167712	chr9:5167712:G:C	1.26711e-34	-1.76262	-1.11487	5.85817e-24	-2.54708	-1.59533	1.04188e-17	-1.84661	-1.47572
5167788	chr9:5167788:A:C	4.60795e-34	-1.30393e-09	-1.58645	6.98742e-23	-1.30393e-09	-1.66356	5.46381e-17	-1.30393e-09	-1.6652
5167808	chr9:5167808:C:T	3.93597e-33	1.95819	-1.39968	1.80896e-20	5.58371	-1.69087	6.35893e-15	4.75151	-1.65983
5167918	chr9:5167918:G:A	3.83003e-33	1.78443	-1.25321	1.97216e-20	5.66417	-1.68496	6.46606e-15	4.74048	-1.6321
5168313	chr9:5168313:A:C	4.84774e-34	-1.30393e-09	-1.53572	9.06271e-23	-1.30393e-09	-1.4035	7.64484e-17	-1.30393e-09	-1.32932
5168778	chr9:5168778:C:A	8.07687e-34	-1.30393e-09	-1.02523	1.58919e-22	-1.30393e-09	-0.841859	1.03967e-16	-1.30393e-09	-1.02186
5168871	chr9:5168871:G:A	5.94797e-34	0.355965	-1.68715	5.13472e-23	-0.448048	-1.52359	1.86431e-16	1.10602	-1.54389
5168995	chr9:5168995:G:A	6.44128e-34	0.438417	-1.68993	5.66124e-23	-0.377308	-1.49671	2.09274e-16	1.19592	-1.51821
5169302	chr9:5169302:G:T	1.44383e-34	-1.69762	-1.04932	6.2489e-24	-2.51566	-1.56218	1.16266e-17	-1.77895	-1.43369
5169655	chr9:5169655:CA:C	1.41417e-34	-2.76769	-7.1114e-10	2.30009e-23	-2.77472	-7.1114e-10	1.80689e-17	-2.77174	-7.1114e-10
5169751	chr9:5169751:A:G	1.97279e-33	-0.132204	-7.1114e-10	2.15454e-22	-0.537504	-7.1114e-10	5.35746e-16	0.617725	-7.1114e-10
5169814	chr9:5169814:T:A	2.48847e-34	-1.69901	-0.503553	7.68869e-24	-2.53332	-1.33718	1.48015e-17	-1.80539	-1.16582
5169910	chr9:5169910:T:C	1.21772e-33	-1.30393e-09	-0.614674	2.74009e-22	-1.30393e-09	-0.297092	2.00946e-16	-1.30393e-09	-0.362898
5169975	chr9:5169975:A:G	4.49728e-34	-1.30393e-09	-1.61076	6.80533e-23	-1.30393e-09	-1.68996	5.33275e-17	-1.30393e-09	-1.68948
5170080	chr9:5170080:G:A	4.38626e-34	-1.26704	-0.368723	7.26907e-24	-2.39889	-1.52773	1.485e-17	-1.56034	-1.40759
5170399	chr9:5170399:T:C	4.3738e-34	-1.30393e-09	-1.6386	6.90229e-23	-1.30393e-09	-1.67581	5.33177e-17	-1.30393e-09	-1.68967
5170440	chr9:5170440:T:C	4.77621e-34	-1.30393e-09	-1.55059	7.12156e-23	-1.30393e-09	-1.64454	5.57016e-17	-1.30393e-09	-1.64593
5171350	chr9:5171350:C:A	9.83107e-34	-1.30393e-09	-0.828688	1.95739e-22	-1.30393e-09	-0.633468	1.26428e-16	-1.30393e-09	-0.82626
5171944	chr9:5171944:T:A	2.00299e-34	-1.61617	-0.803427	5.3928e-24	-2.57335	-1.65184	9.03374e-18	-1.87676	-1.5882
5172183	chr9:5172183:C:T	4.16343e-34	-1.30393e-09	-1.6879	7.81555e-23	-1.30393e-09	-1.55155	5.61797e-17	-1.30393e-09	-1.63738
5172540	chr9:5172540:G:A	6.13438e-35	-1.9294	-1.67351	5.21142e-24	-2.5909	-1.6685	7.86811e-18	-1.91707	-1.68604
5172567	chr9:5172567:G:A	6.91788e-35	-1.80233	-1.68038	6.36064e-24	-2.55681	-1.50332	9.63969e-18	-1.8186	-1.58145
5172907	chr9:5172907:G:T	4.33544e-34	0.00423296	-1.65165	3.40485e-23	-0.783721	-1.59874	1.19585e-16	0.732679	-1.61458
5172991	chr9:5172991:T:C	5.40318e-34	-1.30393e-09	-1.42725	8.44513e-23	-1.30393e-09	-1.47408	6.63388e-17	-1.30393e-09	-1.47116
5173161	chr9:5173161:T:C	1.45921e-34	-2.73634	-7.1114e-10	2.82661e-23	-2.56859	-7.1114e-10	1.95301e-17	-2.69398	-7.1114e-10
5173205	chr9:5173205:G:A	4.60419e-34	-1.30393e-09	-1.58727	6.82888e-23	-1.30393e-09	-1.68651	5.33483e-17	-1.30393e-09	-1.68909
5173319	chr9:5173319:T:C	4.3926e-34	-1.30393e-09	-1.63432	6.8729e-23	-1.30393e-09	-1.68008	5.37628e-17	-1.30393e-09	-1.68135
5173399	chr9:5173399:C:T	1.04677e-34	-1.84206	-1.22646	5.25292e-24	-2.60887	-1.64259	8.91022e-18	-1.92693	-1.55181
5174253	chr9:5174253:A:C	4.66055e-34	-1.30393e-09	-1.5751	7.1114e-23	-1.30393e-09	-1.64597	5.35729e-17	-1.30393e-09	-1.68489
5174372	chr9:5174372:A:C	9.02123e-34	-1.30393e-09	-0.914655	1.76879e-22	-1.30393e-09	-0.734785	1.15394e-16	-1.30393e-09	-0.917584
5174590	chr9:5174590:T:G	1.01262e-33	-1.30393e-09	-0.799106	2.00718e-22	-1.30393e-09	-0.608348	1.29489e-16	-1.30393e-09	-0.802337
5174638	chr9:5174638:T:C	6.89831e-35	-2.00725	-1.47829	4.78538e-24	-2.65726	-1.68742	7.07159e-18	-2.06977	-1.64008
5174771	chr9:5174771:C:A	4.18156e-34	-1.30393e-09	-1.68355	7.09178e-23	-1.30393e-09	-1.64873	5.46895e-17	-1.30393e-09	-1.66426
5174970	chr9:5174970:C:T	1.41465e-34	-2.76735	-7.1114e-10	2.32547e-23	-2.76374	-7.1114e-10	1.80855e-17	-2.77083	-7.1114e-10
5175059	chr9:5175059:T:C	2.21267e-31	2.56889	2.01883	2.80504e-22	0.205428	-0.47909	8.55737e-16	1.52854	-0.442507
5175288	chr9:5175288:C:T	6.98231e-35	-1.99842	-1.47502	4.80376e-24	-2.65381	-1.68704	7.14484e-18	-2.06061	-1.63894
5175621	chr9:5175621:T:C	4.24512e-34	-0.0575255	-1.61094	3.05897e-23	-0.844215	-1.64537	1.07956e-16	0.670552	-1.65476
5175681	chr9:5175681:A:G	4.18326e-34	-1.30393e-09	-1.68315	7.32071e-23	-1.30393e-09	-1.61696	5.71992e-17	-1.30393e-09	-1.6194
5175687	chr9:5175687:G:C	4.07975e-34	-0.0987048	-1.6095	2.98356e-23	-0.868279	-1.64627	1.04377e-16	0.637591	-1.65552
5175938	chr9:5175938:C:T	3.44953e-34	-0.187194	-1.6888	4.57063e-23	-0.888848	-1.19917	1.55172e-16	0.603525	-1.22493
5176147	chr9:5176147:C:T	7.36502e-35	-1.92575	-1.49432	4.95035e-24	-2.62156	-1.68924	7.63289e-18	-1.9855	-1.64797
5176215	chr9:5176215:C:G	7.58165e-35	-1.91208	-1.47901	4.98032e-24	-2.61723	-1.68753	7.81316e-18	-1.96971	-1.64042
5176281	chr9:5176281:C:A	8.93371e-35	-1.76182	-1.46517	7.80744e-24	-2.3886	-1.46657	1.3917e-17	-1.56839	-1.46443
5176352	chr9:5176352:C:T	7.36566e-35	-1.9364	-1.48359	4.92848e-24	-2.62716	-1.68806	7.61878e-18	-1.99277	-1.64255
5176454	chr9:5176454:A:G	4.78311e-34	-1.30393e-09	-1.54915	7.20667e-23	-1.30393e-09	-1.63266	5.46753e-17	-1.30393e-09	-1.66452
5176681	chr9:5176681:G:A	1.50305e-34	-2.70674	-7.1114e-10	2.33064e-23	-2.76152	-7.1114e-10	2.20371e-17	-2.57321	-7.1114e-10
5177072	chr9:5177072:G:C	5.36584e-34	-1.30393e-09	-1.43418	1.04264e-22	-1.30393e-09	-1.26332	8.10416e-17	-1.30393e-09	-1.27097
5177129	chr9:5177129:G:A	1.0873e-33	-1.30393e-09	-0.727949	2.18383e-22	-1.30393e-09	-0.524001	1.3953e-16	-1.30393e-09	-0.727652
5177338	chr9:5177338:C:T	6.01119e-34	-1.30393e-09	-1.32061	7.82274e-23	-1.30393e-09	-1.55063	6.15665e-17	-1.30393e-09	-1.54582
5177462	chr9:5177462:C:T	8.52582e-35	-1.92625	-1.34748	5.00975e-24	-2.6303	-1.66856	7.81306e-18	-2.00344	-1.6067
5177533	chr9:5177533:T:C	8.9124e-35	-1.83763	-1.39175	5.15122e-24	-2.59226	-1.67875	8.33269e-18	-1.91785	-1.6279
5177573	chr9:5177573:T:C	8.75634e-35	-1.83505	-1.41199	5.13781e-24	-2.59103	-1.68259	8.2667e-18	-1.91657	-1.63713
5177680	chr9:5177680:C:G	8.80068e-35	-1.72132	-1.52067	5.26965e-24	-2.56431	-1.68398	8.55214e-18	-1.83645	-1.68331
5177685	chr9:5177685:A:G	9.70772e-35	-1.86508	-1.27882	5.24052e-24	-2.60461	-1.64922	8.59026e-18	-1.94498	-1.57032
5177872	chr9:5177872:C:T	9.7904e-35	-1.75646	-1.37895	5.05651e-24	-2.59895	-1.69063	8.12155e-18	-1.90369	-1.66772
5178033	chr9:5178033:G:A	4.70896e-31	5.34299	-7.1114e-10	2.33186e-22	-0.458413	-7.1114e-10	2.52719e-16	-0.133656	-7.1114e-10
5178298	chr9:5178298:C:T	1.08465e-33	-1.30393e-09	-0.730398	8.97343e-23	-1.30393e-09	-1.4134	8.89239e-17	-1.30393e-09	-1.17815
5178347	chr9:5178347:T:C	5.1575e-34	-1.30393e-09	-1.47379	7.45879e-23	-1.30393e-09	-1.59827	5.82103e-17	-1.30393e-09	-1.60187
5178432	chr9:5178432:A:G	1.12718e-33	-1.30393e-09	-0.691931	2.27132e-22	-1.30393e-09	-0.484721	1.44576e-16	-1.30393e-09	-0.69213
5178579	chr9:5178579:C:T	8.7321e-35	-1.70698	-1.54283	5.33965e-24	-2.55657	-1.67852	8.5517e-18	-1.83236	-1.68745
5178883	chr9:5178883:T:C	1.33716e-33	-1.30393e-09	-0.521102	1.47044e-22	-1.30393e-09	-0.919517	9.55406e-17	-1.30393e-09	-1.10638
5178933	chr9:5178933:T:C	1.12702e-33	-1.30393e-09	-0.692071	2.27067e-22	-1.30393e-09	-0.485006	1.44532e-16	-1.30393e-09	-0.692432
5179002	chr9:5179002:C:T	8.49967e-35	-1.67506	-1.60173	5.55749e-24	-2.54325	-1.65186	8.84366e-18	-1.79614	-1.69009
5179195	chr9:5179195:G:A	4.97289e-34	-1.30393e-09	-1.51024	7.39294e-23	-1.30393e-09	-1.60714	5.56372e-17	-1.30393e-09	-1.64708
5179522	chr9:5179522:C:A	1.10008e-33	-1.30393e-09	-0.716269	2.21287e-22	-1.30393e-09	-0.51079	1.41204e-16	-1.30393e-09	-0.715727
5179664	chr9:5179664:A:G	5.08632e-34	-1.30393e-09	-1.48768	7.39242e-23	-1.30393e-09	-1.60721	5.77108e-17	-1.30393e-09	-1.61049
5179865	chr9:5179865:A:G	1.29188e-34	-1.97443	-0.883708	5.58917e-24	-2.65699	-1.53243	9.01077e-18	-2.07144	-1.39607
5180065	chr9:5180065:T:C	1.25475e-34	-1.38554	-1.50176	1.16247e-23	-1.76744	-1.68967	3.53525e-17	-0.41073	-1.68984
5180294	chr9:5180294:T:G	4.15229e-34	-1.30393e-09	-1.69058	6.93403e-23	-1.30393e-09	-1.67122	5.37767e-17	-1.30393e-09	-1.6811
5180315	chr9:5180315:C:T	9.24702e-35	-1.63399	-1.55853	7.78773e-24	-2.31336	-1.54434	1.47511e-17	-1.44812	-1.52649
5180372	chr9:5180372:A:C	5.07174e-34	-1.30393e-09	-1.49055	7.379e-23	-1.30393e-09	-1.60903	5.7607e-17	-1.30393e-09	-1.61229
5180378	chr9:5180378:T:C	5.55722e-34	-1.30393e-09	-1.39914	8.64625e-23	-1.30393e-09	-1.45054	6.81126e-17	-1.30393e-09	-1.44477
5180393	chr9:5180393:T:C	5.04997e-34	-1.30393e-09	-1.49485	7.35927e-23	-1.30393e-09	-1.61171	5.74541e-17	-1.30393e-09	-1.61495
5180548	chr9:5180548:C:T	2.5444e-34	-1.49821	-0.682132	1.47042e-23	-2.09213	-1.12998	3.14527e-17	-1.09716	-1.1203
5180604	chr9:5180604:C:T	1.94659e-34	-2.29283	-0.155329	1.19812e-23	-2.2674	-1.15952	1.04233e-17	-2.45607	-0.865821
5180680	chr9:5180680:G:C	1.49283e-33	-1.30393e-09	-0.410975	1.59363e-22	-1.30393e-09	-0.839063	1.02832e-16	-1.30393e-09	-1.03284
5180793	chr9:5180793:T:C	5.04822e-34	-1.30393e-09	-1.4952	7.35712e-23	-1.30393e-09	-1.612	5.74383e-17	-1.30393e-09	-1.61522
5180887	chr9:5180887:T:G	4.15344e-34	-1.30393e-09	-1.6903	6.83016e-23	-1.30393e-09	-1.68632	5.34323e-17	-1.30393e-09	-1.68752
5180996	chr9:5180996:T:C	3.26422e-34	-1.59792	-0.333291	6.05777e-24	-2.5716	-1.53731	1.08226e-17	-1.86527	-1.41903
5181061	chr9:5181061:A:T	5.56873e-34	-1.30393e-09	-1.39707	8.48773e-23	-1.30393e-09	-1.46904	7.07493e-17	-1.30393e-09	-1.40679
5181135	chr9:5181135:C:T	1.03594e-33	-1.30393e-09	-0.776343	2.07533e-22	-1.30393e-09	-0.57496	1.3331e-16	-1.30393e-09	-0.77326
5181301	chr9:5181301:C:A	4.15207e-34	-1.30393e-09	-1.69063	6.93098e-23	-1.30393e-09	-1.67167	5.37601e-17	-1.30393e-09	-1.6814
5181319	chr9:5181319:C:T	6.73957e-34	-1.30393e-09	-1.20624	1.37231e-22	-1.30393e-09	-0.988587	1.249e-16	-1.30393e-09	-0.838423
5181424	chr9:5181424:G:C	4.81297e-34	-1.30393e-09	-1.54292	9.13959e-23	-1.30393e-09	-1.39505	7.31025e-17	-1.30393e-09	-1.37407
5181467	chr9:5181467:C:T	1.73109e-34	-1.88165	-0.683839	5.00985e-24	-2.67333	-1.62552	7.55705e-18	-2.09811	-1.54534
5181610	chr9:5181610:T:C	9.6051e-35	-2.00779	-1.14673	4.94048e-24	-2.67528	-1.6375	7.4475e-18	-2.11156	-1.5465
5182029	chr9:5182029:A:G	4.29186e-34	-1.30393e-09	-1.65752	6.85035e-23	-1.30393e-09	-1.68337	5.37241e-17	-1.30393e-09	-1.68207
5182159	chr9:5182159:C:T	1.07335e-34	-2.00298	-1.04046	5.19783e-24	-2.66968	-1.59233	8.05671e-18	-2.1015	-1.47793
5182301	chr9:5182301:TA:T	1.04683e-34	-2.02389	-1.04458	5.13803e-24	-2.67883	-1.59476	7.8675e-18	-2.12103	-1.48217
5182337	chr9:5182337:A:G	1.51046e-33	-1.30393e-09	-0.399236	2.21165e-22	-1.30393e-09	-0.511343	1.41026e-16	-1.30393e-09	-0.716988
5182537	chr9:5182537:A:G	1.4301e-33	-1.30393e-09	-0.453906	1.04382e-22	-1.30393e-09	-1.2622	1.08325e-16	-1.30393e-09	-0.9808
5182587	chr9:5182587:C:G	1.31814e-33	-1.30393e-09	-0.535426	1.43793e-22	-1.30393e-09	-0.941879	9.5125e-17	-1.30393e-09	-1.11074
5182604	chr9:5182604:G:C	1.11286e-33	-1.30393e-09	-0.704718	1.25355e-22	-1.30393e-09	-1.0791	8.43659e-17	-1.30393e-09	-1.23077
5182842	chr9:5182842:G:A	4.183e-34	-1.30393e-09	-1.68321	6.83214e-23	-1.30393e-09	-1.68603	5.395e-17	-1.30393e-09	-1.67788
5182894	chr9:5182894:C:T	1.39815e-34	-2.77909	-7.1114e-10	2.29039e-23	-2.77894	-7.1114e-10	1.80378e-17	-2.77346	-7.1114e-10
5182960	chr9:5182960:A:G	5.29078e-34	-1.30393e-09	-1.44827	9.69005e-23	-1.30393e-09	-1.33657	7.46705e-17	-1.30393e-09	-1.35285
5183214	chr9:5183214:T:C	1.03281e-33	-1.30393e-09	-0.779366	1.33098e-22	-1.30393e-09	-1.01917	1.10166e-16	-1.30393e-09	-0.963943
5184024	chr9:5184024:C:A	2.66247e-33	-1.30393e-09	0.167605	6.49743e-22	-1.30393e-09	0.566326	3.85293e-16	-1.30393e-09	0.288068
5184157	chr9:5184157:C:G	5.13824e-34	-1.30393e-09	-1.47753	9.36054e-23	-1.30393e-09	-1.37116	7.22578e-17	-1.30393e-09	-1.3857
5184313	chr9:5184313:G:A	4.53469e-34	-1.30393e-09	-1.60248	6.93136e-23	-1.30393e-09	-1.67161	5.41312e-17	-1.30393e-09	-1.67452
5184449	chr9:5184449:G:A	4.38383e-35	-2.6298	-1.3091	4.40485e-24	-2.77307	-1.65447	5.13277e-18	-2.47986	-1.55043
5185290	chr9:5185290:C:G	9.4818e-34	-1.30393e-09	-0.864862	1.29844e-22	-1.30393e-09	-1.04392	8.99381e-17	-1.30393e-09	-1.16681
5185365	chr9:5185365:A:G	1.04226e-33	-1.30393e-09	-0.770256	8.41382e-23	-1.30393e-09	-1.47779	8.00254e-17	-1.30393e-09	-1.28359
5185706	chr9:5185706:C:T	1.02582e-33	-1.30393e-09	-0.78616	1.38773e-22	-1.30393e-09	-0.977415	9.66035e-17	-1.30393e-09	-1.09532
5185725	chr9:5185725:G:C	1.38245e-33	-1.30393e-09	-0.487793	1.79963e-22	-1.30393e-09	-0.717498	1.70493e-16	-1.30393e-09	-0.527243
5185804	chr9:5185804:C:T	7.78624e-34	-1.30393e-09	-1.06188	1.15438e-22	-1.30393e-09	-1.16152	9.16341e-17	-1.30393e-09	-1.14813
5186020	chr9:5186020:A:G	9.38261e-34	-1.30393e-09	-0.875378	1.28197e-22	-1.30393e-09	-1.05668	8.9755e-17	-1.30393e-09	-1.16885
5186278	chr9:5186278:G:A	1.00844e-33	-1.30393e-09	-0.803245	1.3645e-22	-1.30393e-09	-0.99429	9.42049e-17	-1.30393e-09	-1.12046
5186332	chr9:5186332:C:T	1.59795e-34	-2.64551	-7.1114e-10	2.30566e-23	-2.7723	-7.1114e-10	2.07983e-17	-2.63106	-7.1114e-10
5186395	chr9:5186395:G:C	5.2062e-34	-1.30393e-09	-1.46439	6.84602e-23	-1.30393e-09	-1.684	5.73138e-17	-1.30393e-09	-1.61739
5186412	chr9:5186412:T:C	1.07998e-33	-1.30393e-09	-0.734709	1.17965e-22	-1.30393e-09	-1.13987	8.58857e-17	-1.30393e-09	-1.21292
5186616	chr9:5186616:G:C	7.92169e-32	3.56054	-7.1114e-10	1.47031e-22	-0.919604	-7.1114e-10	1.51656e-16	-0.644319	-7.1114e-10
5187203	chr9:5187203:A:G	4.79312e-33	-1.30393e-09	0.755531	4.81761e-22	-1.30393e-09	0.267198	5.72758e-16	-1.30393e-09	0.684528
5187282	chr9:5187282:A:G	1.23087e-33	-1.30393e-09	-0.603932	1.81044e-22	-1.30393e-09	-0.71151	1.1846e-16	-1.30393e-09	-0.891359
5187607	chr9:5187607:T:C	3.60341e-34	-2.58171	0.749359	5.98649e-23	-1.2064	-0.611757	5.42176e-17	-1.61407	-0.0588615
5187941	chr9:5187941:T:C	6.5007e-35	-2.00709	-1.53782	5.36377e-24	-2.57174	-1.65884	8.55936e-18	-1.97677	-1.54214
5188082	chr9:5188082:T:A	4.56064e-34	-1.30393e-09	-1.59677	6.94835e-23	-1.30393e-09	-1.66916	5.44032e-17	-1.30393e-09	-1.66951
5188639	chr9:5188639:G:A	1.58808e-33	-1.30393e-09	-0.349126	1.95959e-22	-1.30393e-09	-0.632343	1.33906e-16	-1.30393e-09	-0.768798
5188713	chr9:5188713:A:C	4.23696e-34	-2.58076	0.910372	6.65647e-23	-1.20815	-0.503925	6.16268e-17	-1.62745	0.0826081
5188741	chr9:5188741:G:A	4.50333e-34	-1.30393e-09	-1.60942	7.92841e-23	-1.30393e-09	-1.53721	5.73374e-17	-1.30393e-09	-1.61698
5189101	chr9:5189101:G:A	4.5711e-34	-1.30393e-09	-1.59448	6.84382e-23	-1.30393e-09	-1.68432	5.38657e-17	-1.30393e-09	-1.67944
5189208	chr9:5189208:C:T	4.28289e-34	-1.30393e-09	-1.65961	7.53883e-23	-1.30393e-09	-1.5876	6.20522e-17	-1.30393e-09	-1.53796
5189322	chr9:5189322:T:A	2.62176e-33	0.152193	-7.1114e-10	1.17276e-22	-1.14572	-7.1114e-10	7.04464e-17	-1.41108	-7.1114e-10
5189551	chr9:5189551:G:A	4.5422e-34	-2.45716	0.856339	8.90223e-23	-0.832278	-0.589086	7.28102e-17	-1.27174	-0.106335
5189773	chr9:5189773:T:G	9.15088e-35	-2.7153	-0.487667	7.17421e-24	-2.77703	-1.16273	9.3534e-18	-2.60418	-0.826017
5190147	chr9:5190147:C:T	7.39999e-34	-1.30393e-09	-1.11276	8.90801e-23	-1.30393e-09	-1.42071	6.5367e-17	-1.30393e-09	-1.48592
5190161	chr9:5190161:G:C	4.23913e-34	-1.30393e-09	-1.66988	7.60843e-23	-1.30393e-09	-1.57841	5.9344e-17	-1.30393e-09	-1.58258
5190444	chr9:5190444:A:G	3.86333e-34	-1.9903	0.227591	5.98721e-24	-2.70564	-1.41499	8.72728e-18	-2.26117	-1.23832
5191082	chr9:5191082:A:G	1.61172e-33	-1.30393e-09	-0.334349	1.66829e-22	-1.30393e-09	-0.793283	1.26617e-16	-1.30393e-09	-0.82477
5191128	chr9:5191128:A:G	4.91702e-34	-1.90656	0.385023	6.47434e-24	-2.67936	-1.36305	9.97333e-18	-2.18997	-1.17605
5191159	chr9:5191159:A:G	7.41605e-34	-1.30393e-09	-1.11059	8.90205e-23	-1.30393e-09	-1.42138	6.57421e-17	-1.30393e-09	-1.4802
5191301	chr9:5191301:G:C	7.19009e-34	-1.14153	-7.1114e-10	8.74469e-23	-1.43922	-7.1114e-10	2.47307e-16	-0.155304	-7.1114e-10
5191430	chr9:5191430:C:T	7.16175e-34	-1.30393e-09	-1.14548	8.70533e-23	-1.30393e-09	-1.44373	6.42749e-17	-1.30393e-09	-1.50277
5191431	chr9:5191431:C:T	1.73206e-34	-2.56492	-7.1114e-10	2.30529e-23	-2.77246	-7.1114e-10	2.27876e-17	-2.53972	-7.1114e-10
5191475	chr9:5191475:C:T	2.32189e-34	-2.27186	-7.1114e-10	3.72967e-23	-2.29135	-7.1114e-10	2.30656e-17	-2.52759	-7.1114e-10
5192082	chr9:5192082:G:C	3.75592e-34	-1.83169	0.0407875	2.00912e-23	-1.82507	-1.0849	1.72675e-17	-2.03687	-0.780244
5192131	chr9:5192131:A:G	4.15181e-34	-1.30393e-09	-1.69069	6.93397e-23	-1.30393e-09	-1.67123	5.57729e-17	-1.30393e-09	-1.64465
5192249	chr9:5192249:T:A	5.6411e-34	-1.30393e-09	-1.38416	8.30787e-23	-1.30393e-09	-1.49046	6.21094e-17	-1.30393e-09	-1.53704
5192329	chr9:5192329:C:T	4.92547e-34	-1.30393e-09	-1.51982	7.00772e-23	-1.30393e-09	-1.66065	5.39434e-17	-1.30393e-09	-1.678
5192516	chr9:5192516:T:C	5.38162e-34	-1.30393e-09	-1.43125	8.00287e-23	-1.30393e-09	-1.52787	6.68106e-17	-1.30393e-09	-1.46407
5192675	chr9:5192675:C:T	4.20519e-34	-1.30393e-09	-1.67792	7.1274e-23	-1.30393e-09	-1.64372	5.82794e-17	-1.30393e-09	-1.60069
5192874	chr9:5192874:C:T	6.54533e-34	-2.06419	0.82871	8.73386e-24	-2.72348	-1.01956	1.44038e-17	-2.2964	-0.702038
5193022	chr9:5193022:A:G	8.98604e-34	-2.28316	1.3646	1.94772e-22	-0.271539	-0.36688	1.48137e-16	-0.805195	0.1374
5193277	chr9:5193277:C:G	6.65803e-34	-2.0565	0.838086	2.19402e-22	0.138908	-0.658254	1.59788e-16	-0.45592	-0.136165
5193414	chr9:5193414:T:C	4.37319e-34	-1.30393e-09	-1.63874	6.90425e-23	-1.30393e-09	-1.67553	5.33414e-17	-1.30393e-09	-1.68922
5193661	chr9:5193661:C:T	5.3091e-34	-1.30393e-09	-1.44481	6.86777e-23	-1.30393e-09	-1.68083	5.79149e-17	-1.30393e-09	-1.60696
5193705	chr9:5193705:A:G	4.15797e-34	-1.30393e-09	-1.68921	7.08885e-23	-1.30393e-09	-1.64914	5.90436e-17	-1.30393e-09	-1.58766
5193729	chr9:5193729:A:G	5.13616e-34	-1.30393e-09	-1.47793	6.82802e-23	-1.30393e-09	-1.68663	5.68233e-17	-1.30393e-09	-1.62599
5194470	chr9:5194470:T:TA	5.11126e-34	-1.30393e-09	-1.48279	6.82432e-23	-1.30393e-09	-1.68717	5.66926e-17	-1.30393e-09	-1.62829
5195275	chr9:5195275:G:C	4.2466e-34	-1.88722	0.219107	1.31244e-23	-2.58901	-0.746766	2.79319e-17	-1.9912	-0.344967
5195344	chr9:5195344:G:A	4.18073e-34	-1.30393e-09	-1.68375	7.16691e-23	-1.30393e-09	-1.63819	5.82162e-17	-1.30393e-09	-1.60177
5195539	chr9:5195539:G:T	4.4537e-34	-1.30393e-09	-1.6205	7.86796e-23	-1.30393e-09	-1.54487	5.75956e-17	-1.30393e-09	-1.61249
5195948	chr9:5195948:T:TA	4.99469e-34	-1.30393e-09	-1.50586	7.40881e-23	-1.30393e-09	-1.605	5.57852e-17	-1.30393e-09	-1.64443
5196070	chr9:5196070:C:G	6.52736e-34	-1.30393e-09	-1.23823	1.41732e-22	-1.30393e-09	-0.956315	1.02316e-16	-1.30393e-09	-1.03787
5196183	chr9:5196183:C:G	1.17759e-33	-1.30393e-09	-0.648178	1.70604e-22	-1.30393e-09	-0.770907	1.1179e-16	-1.30393e-09	-0.949316
5196253	chr9:5196253:A:C	5.40807e-35	-2.04833	-1.6806	5.1619e-24	-2.57849	-1.69045	7.20943e-18	-2.0017	-1.68885
5196262	chr9:5196262:C:T	4.09135e-31	2.32064	2.88175	2.97902e-22	-0.0498861	-0.163599	8.30275e-16	1.15755	-0.101727
5197332	chr9:5197332:T:A	8.40705e-34	-1.30393e-09	-0.985166	1.02407e-22	-1.30393e-09	-1.2813	7.82893e-17	-1.30393e-09	-1.30552
5197436	chr9:5197436:T:G	2.68528e-35	-2.76931	-1.65972	4.31986e-24	-2.75806	-1.68896	3.62458e-18	-2.68821	-1.68999
5198223	chr9:5198223:G:C	4.78877e-34	-1.30393e-09	-1.54796	8.99841e-23	-1.30393e-09	-1.41062	6.57879e-17	-1.30393e-09	-1.4795
5198399	chr9:5198399:T:A	4.7856e-34	-1.30393e-09	-1.54863	8.71798e-23	-1.30393e-09	-1.44228	7.59151e-17	-1.30393e-09	-1.33632
5198781	chr9:5198781:G:T	8.60547e-35	-2.77183	-0.492591	9.74526e-24	-2.75034	-0.883132	1.02671e-17	-2.6886	-0.648393
5199174	chr9:5199174:C:T	6.6301e-34	-1.30393e-09	-1.22262	9.13721e-23	-1.30393e-09	-1.39531	7.59577e-17	-1.30393e-09	-1.33576
5199191	chr9:5199191:T:C	8.639e-34	-1.30393e-09	-0.95795	9.39843e-23	-1.30393e-09	-1.36712	6.69249e-17	-1.30393e-09	-1.46236
5199740	chr9:5199740:A:T	4.37464e-34	-1.30393e-09	-1.63841	8.89495e-23	-1.30393e-09	-1.42218	6.10546e-17	-1.30393e-09	-1.55417
5199750	chr9:5199750:C:T	2.19028e-34	-2.03842	-0.29178	6.32458e-24	-2.70702	-1.35878	8.11837e-18	-2.26205	-1.30976
5200060	chr9:5200060:A:G	4.36e-35	-2.2567	-1.68765	4.7007e-24	-2.67227	-1.69027	6.03063e-18	-2.18257	-1.68651
5200090	chr9:5200090:C:G	4.23538e-34	-1.30393e-09	-1.67076	7.28619e-23	-1.30393e-09	-1.62168	5.59695e-17	-1.30393e-09	-1.64113
5200104	chr9:5200104:T:C	1.12648e-33	-1.30393e-09	-0.692556	1.42955e-22	-1.30393e-09	-0.947719	1.19527e-16	-1.30393e-09	-0.882391
5200127	chr9:5200127:G:A	1.06389e-34	-2.34643	-0.705874	8.79624e-24	-2.7348	-1.00113	1.25537e-17	-2.33209	-0.803826
5200208	chr9:5200208:G:A	4.45707e-34	-1.30393e-09	-1.61975	9.14358e-23	-1.30393e-09	-1.39461	7.71488e-17	-1.30393e-09	-1.3202
5200280	chr9:5200280:T:G	7.03323e-34	-1.30393e-09	-1.16359	8.36889e-23	-1.30393e-09	-1.48314	6.0898e-17	-1.30393e-09	-1.55673
5200366	chr9:5200366:A:G	3.49067e-33	-1.30393e-09	0.438441	4.18066e-22	-1.30393e-09	0.125388	2.69654e-16	-1.30393e-09	-0.0687954
5200378	chr9:5200378:C:A	4.22221e-34	-1.30393e-09	-1.67388	6.81026e-23	-1.30393e-09	-1.68924	5.48793e-17	-1.30393e-09	-1.6608
5200409	chr9:5200409:C:G	2.61073e-35	-2.76784	-1.68935	4.42076e-24	-2.76548	-1.65846	3.71827e-18	-2.66841	-1.68426
5200585	chr9:5200585:G:A	4.99581e-34	-1.30393e-09	-1.50564	7.63661e-23	-1.30393e-09	-1.57471	5.91337e-17	-1.30393e-09	-1.58613
5200623	chr9:5200623:AG:A	4.81961e-34	-1.30393e-09	-1.54154	7.38438e-23	-1.30393e-09	-1.6083	5.76467e-17	-1.30393e-09	-1.6116
5200636	chr9:5200636:A:G	6.17166e-34	-1.30393e-09	-1.29427	8.93278e-23	-1.30393e-09	-1.41794	6.49033e-17	-1.30393e-09	-1.49304
5200714	chr9:5200714:A:G	4.7898e-35	-2.1616	-1.68874	4.89293e-24	-2.63868	-1.68378	6.48508e-18	-2.10638	-1.69006
5200903	chr9:5200903:G:T	5.00619e-34	-1.30393e-09	-1.50356	7.62894e-23	-1.30393e-09	-1.57572	5.76473e-17	-1.30393e-09	-1.61159
5200958	chr9:5200958:G:A	7.04599e-34	-1.30393e-09	-1.16178	8.61188e-23	-1.30393e-09	-1.45452	6.38469e-17	-1.30393e-09	-1.50945
5201296	chr9:5201296:A:G	4.3325e-34	-1.30393e-09	-1.64809	8.58996e-23	-1.30393e-09	-1.45707	7.16939e-17	-1.30393e-09	-1.39353
5201388	chr9:5201388:T:C	4.74984e-34	-1.30393e-09	-1.55613	8.89268e-23	-1.30393e-09	-1.42244	6.51724e-17	-1.30393e-09	-1.4889
5201431	chr9:5201431:ATTG:A	3.98231e-35	-2.37274	-1.66222	4.49327e-24	-2.72394	-1.68373	5.42796e-18	-2.3139	-1.66047
5201515	chr9:5201515:A:AAC	4.18199e-35	-2.32532	-1.66072	4.57773e-24	-2.70611	-1.68294	5.71692e-18	-2.26375	-1.65876
5201658	chr9:5201658:A:G	7.32934e-34	-1.30393e-09	-1.12235	8.82873e-23	-1.30393e-09	-1.42966	6.54306e-17	-1.30393e-09	-1.48494
5201675	chr9:5201675:A:G	4.13016e-35	-2.37412	-1.62438	5.01973e-24	-2.72057	-1.5763	5.5301e-18	-2.31817	-1.63756
5202432	chr9:5202432:A:G	4.06097e-34	-1.71282	-7.1114e-10	5.61666e-23	-1.88193	-7.1114e-10	2.69101e-17	-2.37343	-7.1114e-10
5202530	chr9:5202530:G:A	4.33132e-34	-1.30393e-09	-1.64836	7.56374e-23	-1.30393e-09	-1.5843	5.77678e-17	-1.30393e-09	-1.6095
5202587	chr9:5202587:T:C	2.10205e-33	-1.30393e-09	-0.0687401	2.37139e-22	-1.30393e-09	-0.441603	2.61554e-16	-1.30393e-09	-0.0992951
5202676	chr9:5202676:A:G	4.89124e-34	-1.30393e-09	-1.52679	9.22616e-23	-1.30393e-09	-1.38562	7.75318e-17	-1.30393e-09	-1.31525
5202806	chr9:5202806:A:G	2.01998e-33	-1.30393e-09	-0.108564	2.28715e-22	-1.30393e-09	-0.477776	2.49678e-16	-1.30393e-09	-0.145763
5202830	chr9:5202830:A:C	5.71101e-35	-2.04941	-1.62502	5.81192e-24	-2.55404	-1.5963	7.80799e-18	-1.96172	-1.64906
5202855	chr9:5202855:G:GT	5.65713e-34	-1.30393e-09	-1.38132	7.31069e-23	-1.30393e-09	-1.61833	5.51494e-17	-1.30393e-09	-1.65589
5203010	chr9:5203010:C:G	2.3549e-33	-1.30393e-09	0.0448465	2.61557e-22	-1.30393e-09	-0.343599	2.91917e-16	-1.30393e-09	0.0105342
5203054	chr9:5203054:T:C	4.60002e-35	-2.24426	-1.6465	5.09471e-24	-2.65922	-1.62283	6.20153e-18	-2.17504	-1.6661
5203292	chr9:5203292:A:C	2.82963e-35	-2.77306	-1.60362	5.14576e-24	-2.7616	-1.51048	4.10078e-18	-2.68443	-1.57033
5203564	chr9:5203564:C:CA	5.72904e-35	-2.12873	-1.54254	6.21997e-24	-2.60201	-1.48047	7.89153e-18	-2.05974	-1.5404
5203600	chr9:5203600:G:A	4.2051e-34	-1.30393e-09	-1.67794	6.79912e-23	-1.30393e-09	-1.69087	5.36178e-17	-1.30393e-09	-1.68405
5203754	chr9:5203754:A:G	6.02499e-34	-1.30393e-09	-1.31832	8.97926e-23	-1.30393e-09	-1.41275	6.95428e-17	-1.30393e-09	-1.42399
5203820	chr9:5203820:C:T	4.71853e-34	-1.30393e-09	-1.56274	9.25769e-23	-1.30393e-09	-1.38221	7.20076e-17	-1.30393e-09	-1.38916
5203846	chr9:5203846:A:G	4.85797e-34	-1.30393e-09	-1.53361	8.59684e-23	-1.30393e-09	-1.45627	7.67125e-17	-1.30393e-09	-1.32587
5204090	chr9:5204090:A:T	5.05417e-35	-2.14347	-1.65314	5.41485e-24	-2.61545	-1.60565	6.97329e-18	-2.0833	-1.64055
5204279	chr9:5204279:A:G	5.50091e-35	-2.06277	-1.64913	5.68295e-24	-2.57323	-1.59955	7.61689e-18	-1.9997	-1.63587
5204383	chr9:5204383:T:C	4.76107e-34	-1.30393e-09	-1.55376	8.77725e-23	-1.30393e-09	-1.4355	6.30377e-17	-1.30393e-09	-1.5222
5204469	chr9:5204469:T:TA	2.04425e-33	-1.30393e-09	-0.0966177	2.53675e-22	-1.30393e-09	-0.374198	2.48827e-16	-1.30393e-09	-0.149177
5204705	chr9:5204705:T:C	5.58338e-35	-2.05387	-1.64316	5.7365e-24	-2.56063	-1.60277	7.77172e-18	-1.97534	-1.6401
5204735	chr9:5204735:T:C	1.92769e-33	-1.30393e-09	-0.155326	2.17848e-22	-1.30393e-09	-0.526454	2.38698e-16	-1.30393e-09	-0.190735
5205304	chr9:5205304:C:G	8.30769e-34	-1.30393e-09	-0.997055	1.26894e-22	-1.30393e-09	-1.0669	1.01897e-16	-1.30393e-09	-1.04198
5205622	chr9:5205622:G:A	6.6382e-35	-2.41968	-1.1043	4.7693e-24	-2.76405	-1.584	3.66956e-18	-2.77731	-1.58856
5205733	chr9:5205733:A:C	2.98496e-32	2.58452	-7.1114e-10	9.63388e-21	3.26279	-7.1114e-10	7.68362e-15	3.28091	-7.1114e-10
5205920	chr9:5205920:A:C	5.1609e-35	-2.52029	-1.25542	4.74341e-24	-2.6856	-1.66789	3.50323e-18	-2.73464	-1.67761
5206009	chr9:5206009:A:C	2.65888e-31	-1.30393e-09	4.77142	5.10584e-20	-1.30393e-09	4.93047	2.42401e-14	-1.30393e-09	4.42983
5206199	chr9:5206199:C:A	9.5816e-35	-2.35867	-0.798305	5.23009e-24	-2.75176	-1.50406	3.9066e-18	-2.77462	-1.52865
5206250	chr9:5206250:T:A	5.58236e-34	-1.30393e-09	-1.39462	7.35504e-23	-1.30393e-09	-1.61228	5.50748e-17	-1.30393e-09	-1.65724
5206559	chr9:5206559:C:T	8.60599e-34	-1.30393e-09	-0.961778	1.31288e-22	-1.30393e-09	-1.03286	1.05497e-16	-1.30393e-09	-1.00725
5206800	chr9:5206800:T:C	1.41731e-34	-1.14873	-1.61674	9.88836e-24	-2.04718	-1.57171	2.41335e-17	-0.867465	-1.61487
5206829	chr9:5206829:G:A	1.49456e-34	-1.12137	-1.59104	1.03614e-23	-2.00995	-1.56221	2.55416e-17	-0.804192	-1.62143
5207101	chr9:5207101:A:C	4.16263e-34	-1.30393e-09	-1.68809	6.8188e-23	-1.30393e-09	-1.68798	5.41944e-17	-1.30393e-09	-1.67336
5207107	chr9:5207107:CA:C	5.56373e-34	-1.30393e-09	-1.39797	1.27906e-22	-1.30393e-09	-1.05895	7.75879e-17	-1.30393e-09	-1.31452
5207294	chr9:5207294:A:T	1.54528e-34	-1.12858	-1.55045	1.08272e-23	-2.00925	-1.51893	2.6246e-17	-0.809271	-1.58915
5207538	chr9:5207538:T:C	6.18649e-35	-2.67111	-0.923342	6.07457e-24	-2.54532	-1.56082	4.2962e-18	-2.62413	-1.58407
5207787	chr9:5207787:G:A	4.60383e-34	-1.30393e-09	-1.58735	7.14413e-23	-1.30393e-09	-1.64137	5.58336e-17	-1.30393e-09	-1.64356
5208035	chr9:5208035:G:A	1.67714e-33	-1.30393e-09	-0.294558	1.94391e-22	-1.30393e-09	-0.640381	2.08037e-16	-1.30393e-09	-0.328217
5208137	chr9:5208137:A:C	6.23102e-34	-0.64502	-0.639676	2.83159e-23	-1.4048	-1.16202	1.28173e-16	0.284591	-1.09715
5208264	chr9:5208264:T:C	5.26127e-35	-2.51849	-1.23795	4.75292e-24	-2.68749	-1.664	3.51263e-18	-2.73541	-1.67416
5208353	chr9:5208353:A:C	4.17411e-34	-1.30393e-09	-1.68534	6.85209e-23	-1.30393e-09	-1.68311	5.37311e-17	-1.30393e-09	-1.68194
5209245	chr9:5209245:G:C	1.40179e-34	-2.77649	-7.1114e-10	2.33837e-23	-2.75821	-7.1114e-10	1.79418e-17	-2.7788	-7.1114e-10
5209288	chr9:5209288:C:T	7.9589e-34	-1.30393e-09	-1.03995	1.80925e-22	-1.30393e-09	-0.71217	1.2906e-16	-1.30393e-09	-0.805654
5209433	chr9:5209433:T:A	1.30066e-34	-1.1773	-1.67406	9.0369e-24	-2.05398	-1.65495	2.24374e-17	-0.876051	-1.67915
5209435	chr9:5209435:T:C	4.23911e-34	-1.30393e-09	-1.66988	7.23514e-23	-1.30393e-09	-1.62872	5.42953e-17	-1.30393e-09	-1.6715
5209615	chr9:5209615:G:A	5.67077e-34	-1.30393e-09	-1.37891	7.52754e-23	-1.30393e-09	-1.5891	5.69261e-17	-1.30393e-09	-1.62418
5209731	chr9:5209731:G:C	4.19479e-34	-1.30393e-09	-1.68039	6.82338e-23	-1.30393e-09	-1.68731	5.35113e-17	-1.30393e-09	-1.68604
5209850	chr9:5209850:T:G	5.63995e-34	-1.30393e-09	-1.38436	7.50302e-23	-1.30393e-09	-1.59236	5.63143e-17	-1.30393e-09	-1.63499
5209893	chr9:5209893:T:C	1.18681e-33	-1.30393e-09	-0.640379	2.46855e-22	-1.30393e-09	-0.401449	1.46742e-16	-1.30393e-09	-0.67726
5210425	chr9:5210425:C:A	1.71257e-33	-1.30393e-09	-0.273655	1.98334e-22	-1.30393e-09	-0.620297	2.13834e-16	-1.30393e-09	-0.300735
5210553	chr9:5210553:T:C	5.21392e-34	-1.30393e-09	-1.4629	7.10495e-23	-1.30393e-09	-1.64687	5.40306e-17	-1.30393e-09	-1.67638
5211297	chr9:5211297:G:A	1.50451e-34	-1.09286	-1.61291	9.05523e-24	-2.04547	-1.66144	2.30919e-17	-0.882752	-1.6437
5211612	chr9:5211612:C:T	4.62747e-34	-1.30393e-09	-1.58223	7.16792e-23	-1.30393e-09	-1.63805	5.5994e-17	-1.30393e-09	-1.64069
5211771	chr9:5211771:T:A	1.93453e-34	-2.45437	-7.1114e-10	2.35664e-23	-2.75043	-7.1114e-10	2.60885e-17	-2.40444	-7.1114e-10
5211830	chr9:5211830:A:T	8.7895e-34	-1.30393e-09	-0.940679	1.81469e-22	-1.30393e-09	-0.709166	1.2947e-16	-1.30393e-09	-0.802488
5212002	chr9:5212002:G:C	5.17363e-34	-1.30393e-09	-1.47066	7.18332e-23	-1.30393e-09	-1.6359	5.48619e-17	-1.30393e-09	-1.66112
5212254	chr9:5212254:T:A	2.33472e-34	-0.63623	-1.63011	1.20024e-23	-1.7461	-1.67905	3.6057e-17	-0.407628	-1.67321
5212735	chr9:5212735:A:C	8.96778e-34	-1.30393e-09	-0.920598	1.10897e-22	-1.30393e-09	-1.20164	7.36143e-17	-1.30393e-09	-1.3671
5212858	chr9:5212858:A:G	7.81685e-34	-1.30393e-09	-1.05795	1.60944e-22	-1.30393e-09	-0.829192	1.14303e-16	-1.30393e-09	-0.927087
5212888	chr9:5212888:AG:A	8.78111e-34	-1.30393e-09	-0.941633	1.81268e-22	-1.30393e-09	-0.710277	1.29346e-16	-1.30393e-09	-0.803445
5212921	chr9:5212921:G:C	1.78789e-33	-1.30393e-09	-0.230613	3.25904e-22	-1.30393e-09	-0.123649	2.24033e-16	-1.30393e-09	-0.254143
5213002	chr9:5213002:T:C	1.76624e-33	-1.30393e-09	-0.242798	2.03744e-22	-1.30393e-09	-0.593385	2.17837e-16	-1.30393e-09	-0.282186
5213245	chr9:5213245:A:G	2.91318e-35	-2.7306	-1.61698	5.92579e-24	-2.47731	-1.65363	4.07063e-18	-2.60144	-1.6607
5213802	chr9:5213802:G:A	1.10842e-33	-1.30393e-09	-0.708716	2.29336e-22	-1.30393e-09	-0.475063	1.3754e-16	-1.30393e-09	-0.742017
5213904	chr9:5213904:G:A	4.71236e-34	-1.30393e-09	-1.56405	6.84746e-23	-1.30393e-09	-1.68379	5.33566e-17	-1.30393e-09	-1.68894
5214363	chr9:5214363:G:A	1.61118e-29	8.87565	-7.1114e-10	2.96872e-21	2.08563	-7.1114e-10	2.75402e-15	2.25488	-7.1114e-10
5214394	chr9:5214394:C:A	7.05033e-34	-1.30393e-09	-1.16116	1.55802e-22	-1.30393e-09	-0.861662	1.11996e-16	-1.30393e-09	-0.947468
5214998	chr9:5214998:A:G	4.61417e-34	-1.30393e-09	-1.5851	6.81845e-23	-1.30393e-09	-1.68803	5.32651e-17	-1.30393e-09	-1.69065
5215064	chr9:5215064:T:G	2.60325e-31	2.01535	2.73493	1.59567e-22	-0.621553	-0.216235	5.15076e-16	0.740714	-0.162335
5215184	chr9:5215184:A:C	4.60957e-34	-1.30393e-09	-1.5861	8.70444e-23	-1.30393e-09	-1.44383	6.80087e-17	-1.30393e-09	-1.4463
5215459	chr9:5215459:T:C	5.2459e-34	-1.30393e-09	-1.45679	7.72273e-23	-1.30393e-09	-1.5635	6.20579e-17	-1.30393e-09	-1.53787
5215470	chr9:5215470:C:T	4.50259e-34	-1.30393e-09	-1.60958	6.80544e-23	-1.30393e-09	-1.68994	5.33954e-17	-1.30393e-09	-1.68821
5215789	chr9:5215789:C:T	4.22004e-34	-1.30393e-09	-1.67439	7.24336e-23	-1.30393e-09	-1.62758	5.57176e-17	-1.30393e-09	-1.64564
5215926	chr9:5215926:A:G	1.14361e-34	-1.30581	-1.67423	6.8876e-24	-2.28968	-1.69085	1.64354e-17	-1.17581	-1.69069
5215954	chr9:5215954:G:A	1.75377e-34	-0.913987	-1.63848	8.88175e-24	-2.05045	-1.6758	2.52969e-17	-0.763944	-1.67131
5216005	chr9:5216005:A:G	1.42743e-33	-1.30393e-09	-0.455778	1.69918e-22	-1.30393e-09	-0.774935	1.76025e-16	-1.30393e-09	-0.495307
5216239	chr9:5216239:G:A	1.26125e-33	-1.30393e-09	-0.579551	1.527e-22	-1.30393e-09	-0.881779	1.55752e-16	-1.30393e-09	-0.617667
5216541	chr9:5216541:C:T	8.74139e-34	-1.30393e-09	-0.946167	1.79725e-22	-1.30393e-09	-0.718822	1.29032e-16	-1.30393e-09	-0.805874
5216562	chr9:5216562:G:A	4.27009e-34	-1.30393e-09	-1.6626	6.79926e-23	-1.30393e-09	-1.69085	5.39874e-17	-1.30393e-09	-1.67719
5216904	chr9:5216904:A:G	9.23287e-34	-1.30393e-09	-0.891467	1.91922e-22	-1.30393e-09	-0.653164	1.36591e-16	-1.30393e-09	-0.748942
5216910	chr9:5216910:T:A	4.18713e-34	-1.30393e-09	-1.68222	7.19094e-23	-1.30393e-09	-1.63484	5.46902e-17	-1.30393e-09	-1.66425
5217011	chr9:5217011:C:T	4.52004e-34	-1.30393e-09	-1.60571	7.0481e-23	-1.30393e-09	-1.65491	5.51268e-17	-1.30393e-09	-1.6563
5217255	chr9:5217255:T:C	2.06653e-32	3.88401	-1.66721	1.47221e-19	7.60415	-1.61471	4.73036e-14	6.75203	-1.65362
5217501	chr9:5217501:C:T	9.51962e-34	-1.30393e-09	-0.860881	1.98914e-22	-1.30393e-09	-0.61738	1.4181e-16	-1.30393e-09	-0.711449
5217620	chr9:5217620:T:C	4.62154e-34	-1.30393e-09	-1.58351	7.16124e-23	-1.30393e-09	-1.63898	5.84482e-17	-1.30393e-09	-1.59779
5217755	chr9:5217755:T:A	4.55234e-34	-1.30393e-09	-1.59859	7.07911e-23	-1.30393e-09	-1.65052	5.53456e-17	-1.30393e-09	-1.65234
5217971	chr9:5217971:A:G	4.90575e-34	-1.52383	-7.1114e-10	5.51648e-23	-1.89993	-7.1114e-10	1.24421e-16	-0.842266	-7.1114e-10
5218129	chr9:5218129:T:C	4.15105e-34	-1.30393e-09	-1.69088	7.48736e-23	-1.30393e-09	-1.59445	5.59483e-17	-1.30393e-09	-1.64151
5218312	chr9:5218312:A:G	4.54324e-34	-1.30393e-09	-1.6006	7.07036e-23	-1.30393e-09	-1.65175	5.52781e-17	-1.30393e-09	-1.65356
5218352	chr9:5218352:T:C	1.55172e-34	-2.67487	-7.1114e-10	2.44657e-23	-2.71298	-7.1114e-10	1.80273e-17	-2.77405	-7.1114e-10
5218375	chr9:5218375:A:C	4.51288e-34	-1.30393e-09	-1.6073	6.80182e-23	-1.30393e-09	-1.69048	5.32643e-17	-1.30393e-09	-1.69067
5218416	chr9:5218416:A:T	1.37386e-34	-1.82296	-0.973645	5.31088e-24	-2.62585	-1.61464	7.61347e-18	-2.07069	-1.56533
5218491	chr9:5218491:A:G	6.2396e-34	-1.30393e-09	-1.28332	1.41375e-22	-1.30393e-09	-0.958838	1.0883e-16	-1.30393e-09	-0.976144
5219307	chr9:5219307:C:A	4.60317e-34	-1.30393e-09	-1.58749	6.81769e-23	-1.30393e-09	-1.68814	5.3266e-17	-1.30393e-09	-1.69064
5219533	chr9:5219533:G:T	1.15274e-31	-1.30393e-09	3.93566	2.16788e-20	-1.30393e-09	4.07384	1.06749e-14	-1.30393e-09	3.60971
5219748	chr9:5219748:T:C	4.22085e-34	-1.30393e-09	-1.6742	6.79896e-23	-1.30393e-09	-1.6909	5.40784e-17	-1.30393e-09	-1.6755
5219802	chr9:5219802:G:A	8.35134e-34	-1.30393e-09	-0.991814	1.27512e-22	-1.30393e-09	-1.06204	1.02552e-16	-1.30393e-09	-1.03556
5219837	chr9:5219837:A:G	4.23578e-34	-1.30393e-09	-1.67067	6.80616e-23	-1.30393e-09	-1.68984	5.39338e-17	-1.30393e-09	-1.67818
5220060	chr9:5220060:A:G	9.91575e-34	-1.30393e-09	-0.820111	1.25341e-22	-1.30393e-09	-1.07921	1.24639e-16	-1.30393e-09	-0.840514
5220135	chr9:5220135:T:A	4.17104e-34	-1.30393e-09	-1.68607	6.80897e-23	-1.30393e-09	-1.68943	5.3341e-17	-1.30393e-09	-1.68923
5220292	chr9:5220292:A:G	1.1341e-33	-1.30393e-09	-0.685815	1.39634e-22	-1.30393e-09	-0.971228	1.42431e-16	-1.30393e-09	-0.70708
5220397	chr9:5220397:T:G	1.60931e-34	-1.84562	-0.792808	5.52579e-24	-2.67692	-1.5239	8.18845e-18	-2.1024	-1.46081
5220411	chr9:5220411:G:A	5.57023e-34	-1.30393e-09	-1.3968	8.66191e-23	-1.30393e-09	-1.44873	6.86532e-17	-1.30393e-09	-1.43687
5220492	chr9:5220492:T:G	4.48876e-34	-1.30393e-09	-1.61266	7.02316e-23	-1.30393e-09	-1.65845	5.48966e-17	-1.30393e-09	-1.66048
5220634	chr9:5220634:CTG:C	9.90997e-34	-1.30393e-09	-0.820695	1.11343e-22	-1.30393e-09	-1.19763	8.99145e-17	-1.30393e-09	-1.16708
5220832	chr9:5220832:G:A	4.47288e-34	-1.30393e-09	-1.6162	6.83803e-23	-1.30393e-09	-1.68517	5.32843e-17	-1.30393e-09	-1.69029
5220917	chr9:5220917:G:GA	4.41772e-34	-1.30393e-09	-1.62861	6.95691e-23	-1.30393e-09	-1.66793	5.61246e-17	-1.30393e-09	-1.63836
5221086	chr9:5221086:A:G	4.32884e-34	-1.30393e-09	-1.64894	8.23754e-23	-1.30393e-09	-1.49896	6.43375e-17	-1.30393e-09	-1.50179
5221124	chr9:5221124:T:C	4.17024e-34	-1.30393e-09	-1.68626	6.80971e-23	-1.30393e-09	-1.68932	5.3335e-17	-1.30393e-09	-1.68934
5221137	chr9:5221137:C:T	5.18921e-34	-1.30393e-09	-1.46765	7.75726e-23	-1.30393e-09	-1.55904	5.79609e-17	-1.30393e-09	-1.60617
5221174	chr9:5221174:A:G	5.19279e-34	-1.30393e-09	-1.46696	7.76147e-23	-1.30393e-09	-1.55849	5.79858e-17	-1.30393e-09	-1.60574
5221257	chr9:5221257:A:G	7.82672e-34	-1.30393e-09	-1.05669	1.61225e-22	-1.30393e-09	-0.827451	1.14459e-16	-1.30393e-09	-0.925716
5221614	chr9:5221614:A:G	8.03992e-35	-2.00976	-1.32264	4.45023e-24	-2.72721	-1.69009	5.55913e-18	-2.26487	-1.68562
5221818	chr9:5221818:C:T	1.24269e-34	-1.25186	-1.6451	8.46677e-24	-2.11837	-1.65573	1.73692e-17	-1.17516	-1.63608
5222066	chr9:5222066:T:G	4.24939e-34	-1.30393e-09	-1.66746	8.05782e-23	-1.30393e-09	-1.52102	6.50764e-17	-1.30393e-09	-1.49037
5222208	chr9:5222208:A:G	1.74069e-34	-1.05357	-1.50639	7.09619e-24	-2.26002	-1.69067	1.40458e-17	-1.33623	-1.68738
5222311	chr9:5222311:T:C	4.15222e-34	-1.30393e-09	-1.69059	7.67126e-23	-1.30393e-09	-1.57018	5.72986e-17	-1.30393e-09	-1.61766
5222319	chr9:5222319:G:A	4.47786e-34	-1.30393e-09	-1.61509	6.89012e-23	-1.30393e-09	-1.67758	5.32565e-17	-1.30393e-09	-1.69081
5222371	chr9:5222371:G:A	1.08415e-33	-1.30393e-09	-0.730859	1.35334e-22	-1.30393e-09	-1.00251	1.37524e-16	-1.30393e-09	-0.742135
5222686	chr9:5222686:T:A	4.56128e-34	-1.30393e-09	-1.59663	6.809e-23	-1.30393e-09	-1.68942	5.32519e-17	-1.30393e-09	-1.6909
5222778	chr9:5222778:A:T	6.45803e-34	-1.24891	-7.1114e-10	9.76533e-23	-1.32883	-7.1114e-10	6.30329e-17	-1.52228	-7.1114e-10
5223019	chr9:5223019:G:A	4.18315e-34	-1.30393e-09	-1.68317	6.8061e-23	-1.30393e-09	-1.68985	5.34186e-17	-1.30393e-09	-1.68778
5223126	chr9:5223126:A:T	4.3517e-34	-1.30393e-09	-1.64367	8.32447e-23	-1.30393e-09	-1.48847	6.47381e-17	-1.30393e-09	-1.49559
5223199	chr9:5223199:T:C	4.15114e-34	-1.30393e-09	-1.69085	7.62607e-23	-1.30393e-09	-1.57609	5.70994e-17	-1.30393e-09	-1.62114
5223201	chr9:5223201:C:T	4.82144e-34	-1.30393e-09	-1.54116	6.89263e-23	-1.30393e-09	-1.67721	5.35915e-17	-1.30393e-09	-1.68454
5223398	chr9:5223398:C:T	4.17448e-34	-1.30393e-09	-1.68525	7.0142e-23	-1.30393e-09	-1.65973	5.69042e-17	-1.30393e-09	-1.62457
5223533	chr9:5223533:A:G	4.15209e-34	-1.30393e-09	-1.69062	7.50717e-23	-1.30393e-09	-1.59181	5.64049e-17	-1.30393e-09	-1.63338
5223647	chr9:5223647:G:A	7.05178e-34	-1.30393e-09	-1.16096	1.42482e-22	-1.30393e-09	-0.951036	1.01369e-16	-1.30393e-09	-1.04717
5224058	chr9:5224058:A:C	4.8284e-33	-1.30393e-09	0.762864	1.09833e-21	-1.30393e-09	1.09129	1.19489e-15	-1.30393e-09	1.41988
5224259	chr9:5224259:T:C	4.1852e-34	-1.30393e-09	-1.68268	6.8277e-23	-1.30393e-09	-1.68668	5.49922e-17	-1.30393e-09	-1.65874
5225161	chr9:5225161:T:G	1.47067e-34	-2.72852	-7.1114e-10	2.55214e-23	-2.67073	-7.1114e-10	1.95228e-17	-2.69435	-7.1114e-10
5225467	chr9:5225467:A:G	4.48297e-34	-1.30393e-09	-1.61395	7.01186e-23	-1.30393e-09	-1.66006	5.48272e-17	-1.30393e-09	-1.66175
5226281	chr9:5226281:A:G	4.15168e-34	-1.30393e-09	-1.69072	6.98459e-23	-1.30393e-09	-1.66396	5.55069e-17	-1.30393e-09	-1.64943
5226796	chr9:5226796:T:C	2.4623e-34	-2.21314	-7.1114e-10	3.98853e-23	-2.22424	-7.1114e-10	2.4363e-17	-2.47287	-7.1114e-10
5227092	chr9:5227092:G:A	4.43885e-34	-1.30393e-09	-1.62384	8.65338e-23	-1.30393e-09	-1.44972	6.75333e-17	-1.30393e-09	-1.45331
5227099	chr9:5227099:C:G	4.26488e-34	-1.30393e-09	-1.66382	7.38647e-23	-1.30393e-09	-1.60802	5.66826e-17	-1.30393e-09	-1.62847
5227183	chr9:5227183:T:C	1.04625e-33	-1.30393e-09	-0.766441	1.25034e-22	-1.30393e-09	-1.08166	8.11806e-17	-1.30393e-09	-1.26926
5228202	chr9:5228202:A:T	1.28055e-34	-2.00835	-0.858598	5.12586e-24	-2.76526	-1.51069	4.31506e-18	-2.74348	-1.46034
5228345	chr9:5228345:T:C	4.3466e-34	-1.30393e-09	-1.64484	8.72549e-23	-1.30393e-09	-1.44142	6.06833e-17	-1.30393e-09	-1.56027
5228401	chr9:5228401:A:G	1.69018e-33	-1.30393e-09	-0.286818	3.06651e-22	-1.30393e-09	-0.184542	2.11487e-16	-1.30393e-09	-0.311769
5228724	chr9:5228724:C:G	5.24638e-34	-1.30393e-09	-1.4567	7.54014e-23	-1.30393e-09	-1.58742	6.61738e-17	-1.30393e-09	-1.47365
5228785	chr9:5228785:T:C	1.48142e-34	-2.72123	-7.1114e-10	2.38437e-23	-2.73873	-7.1114e-10	1.8031e-17	-2.77384	-7.1114e-10
5228925	chr9:5228925:T:A	2.55996e-33	-1.30393e-09	0.128342	1.84583e-22	-1.30393e-09	-0.692152	1.41529e-16	-1.30393e-09	-0.713429
5229116	chr9:5229116:A:G	4.97446e-33	-1.29697	2.08964	2.47176e-23	-2.49948	-0.203257	5.87742e-17	-1.70512	0.112891
5229216	chr9:5229216:T:C	2.91732e-33	-1.30393e-09	0.259016	2.03467e-22	-1.30393e-09	-0.594745	1.56051e-16	-1.30393e-09	-0.615749
5229353	chr9:5229353:T:C	8.86599e-33	-1.25434	2.62492	3.53929e-23	-2.4706	0.126862	8.8778e-17	-1.65516	0.475364
5229393	chr9:5229393:A:C	1.08667e-33	-1.30393e-09	-0.72853	2.23705e-22	-1.30393e-09	-0.499923	1.34667e-16	-1.30393e-09	-0.763129
5229419	chr9:5229419:T:A	1.36345e-34	-2.07388	-0.730336	8.32396e-24	-2.34548	-1.44563	1.82761e-17	-1.32589	-1.43445
5229426	chr9:5229426:T:C	2.62702e-33	-1.30393e-09	0.1542	1.72067e-22	-1.30393e-09	-0.762367	1.41186e-16	-1.30393e-09	-0.715859
5229457	chr9:5229457:C:T	8.64104e-34	-1.30393e-09	-0.957713	1.22239e-22	-1.30393e-09	-1.10427	8.76884e-17	-1.30393e-09	-1.19215
5229523	chr9:5229523:C:T	4.88417e-34	-1.30393e-09	-1.52824	8.95773e-23	-1.30393e-09	-1.41515	7.87502e-17	-1.30393e-09	-1.29965
5229637	chr9:5229637:A:G	6.35818e-34	-1.30393e-09	-1.26449	8.62185e-23	-1.30393e-09	-1.45337	7.93995e-17	-1.30393e-09	-1.29144
5230012	chr9:5230012:G:A	4.64851e-34	-1.30393e-09	-1.57769	6.84223e-23	-1.30393e-09	-1.68455	5.33894e-17	-1.30393e-09	-1.68832
5230374	chr9:5230374:G:T	3.83231e-34	-0.134801	-1.63597	3.54687e-23	-0.971093	-1.37051	1.09916e-16	0.456233	-1.42245
5230426	chr9:5230426:C:T	4.47292e-34	-1.30393e-09	-1.6162	6.8515e-23	-1.30393e-09	-1.6832	5.33969e-17	-1.30393e-09	-1.68818
5230471	chr9:5230471:C:T	9.5232e-34	-1.30393e-09	-0.860505	1.3887e-22	-1.30393e-09	-0.976715	9.33108e-17	-1.30393e-09	-1.13
5230783	chr9:5230783:A:G	4.52407e-34	-1.30393e-09	-1.60482	9.49736e-23	-1.30393e-09	-1.35665	6.46312e-17	-1.30393e-09	-1.49724
5230804	chr9:5230804:G:C	4.22754e-34	-1.30393e-09	-1.67261	7.27569e-23	-1.30393e-09	-1.62313	5.60058e-17	-1.30393e-09	-1.64048
5230808	chr9:5230808:G:A	4.99254e-34	-1.30393e-09	-1.50629	6.90614e-23	-1.30393e-09	-1.67525	5.50876e-17	-1.30393e-09	-1.65701
5231010	chr9:5231010:T:C	4.31139e-34	-1.30393e-09	-1.65298	6.85884e-23	-1.30393e-09	-1.68213	5.36681e-17	-1.30393e-09	-1.68312
5231035	chr9:5231035:C:T	6.341e-34	-1.30393e-09	-1.2672	8.32539e-23	-1.30393e-09	-1.48836	6.617e-17	-1.30393e-09	-1.47371
5231286	chr9:5231286:G:C	4.33377e-34	-1.30393e-09	-1.6478	6.82335e-23	-1.30393e-09	-1.68731	5.52925e-17	-1.30393e-09	-1.6533
5231333	chr9:5231333:G:A	4.89883e-34	-1.30393e-09	-1.52524	6.95107e-23	-1.30393e-09	-1.66877	5.40128e-17	-1.30393e-09	-1.67671
5231342	chr9:5231342:T:G	1.32598e-33	-1.30393e-09	-0.529495	1.41439e-22	-1.30393e-09	-0.958383	1.31925e-16	-1.30393e-09	-0.7837
5231357	chr9:5231357:T:C	4.39772e-34	-1.30393e-09	-1.63315	6.93657e-23	-1.30393e-09	-1.67086	5.47445e-17	-1.30393e-09	-1.66326
5231389	chr9:5231389:A:T	4.41127e-34	-1.30393e-09	-1.63007	6.8446e-23	-1.30393e-09	-1.68421	5.35306e-17	-1.30393e-09	-1.68568
5231434	chr9:5231434:A:G	4.22917e-34	-1.30393e-09	-1.67223	7.20269e-23	-1.30393e-09	-1.63321	5.5834e-17	-1.30393e-09	-1.64355
5231509	chr9:5231509:G:C	4.40084e-34	-1.30393e-09	-1.63244	6.93382e-23	-1.30393e-09	-1.67126	5.42147e-17	-1.30393e-09	-1.67298
5231525	chr9:5231525:T:C	5.6971e-34	-1.30393e-09	-1.37428	7.93148e-23	-1.30393e-09	-1.53683	6.31573e-17	-1.30393e-09	-1.52031
5231583	chr9:5231583:T:G	4.28415e-34	-1.30393e-09	-1.65931	8.37685e-23	-1.30393e-09	-1.48219	5.83972e-17	-1.30393e-09	-1.59867
5231712	chr9:5231712:T:A	1.63306e-33	-0.655858	0.334662	1.67957e-23	-2.00426	-1.08487	4.80913e-17	-1.04193	-0.750904
5231788	chr9:5231788:G:A	1.95543e-34	-2.44362	-7.1114e-10	3.13519e-23	-2.46497	-7.1114e-10	2.05665e-17	-2.64227	-7.1114e-10
5231891	chr9:5231891:A:G	4.50374e-34	-1.30393e-09	-1.60933	6.89925e-23	-1.30393e-09	-1.67625	5.39116e-17	-1.30393e-09	-1.67859
5231911	chr9:5231911:G:C	4.16618e-34	-1.30393e-09	-1.68724	6.86351e-23	-1.30393e-09	-1.68145	5.56918e-17	-1.30393e-09	-1.6461
5232299	chr9:5232299:G:A	4.23466e-34	-1.12303	-0.547898	1.28619e-23	-2.13419	-1.22179	3.22915e-17	-1.26148	-0.92965
5232409	chr9:5232409:G:C	2.27532e-34	-0.639227	-1.65289	2.84528e-23	-1.19317	-1.36884	6.8947e-17	-0.0250253	-1.40757
5232490	chr9:5232490:T:G	8.77884e-34	-1.30393e-09	-0.941892	1.00502e-22	-1.30393e-09	-1.30008	8.86105e-17	-1.30393e-09	-1.18168
5232525	chr9:5232525:A:T	6.79316e-34	-1.30393e-09	-1.19832	7.88986e-23	-1.30393e-09	-1.54209	6.51045e-17	-1.30393e-09	-1.48994
5232680	chr9:5232680:G:C	5.43277e-34	-1.30393e-09	-1.42179	7.7086e-23	-1.30393e-09	-1.56533	6.84294e-17	-1.30393e-09	-1.44013
5232751	chr9:5232751:A:G	1.00577e-33	-1.30393e-09	-0.805893	1.11244e-22	-1.30393e-09	-1.19853	9.95383e-17	-1.30393e-09	-1.06539
5232753	chr9:5232753:T:A	4.54475e-34	-1.30393e-09	-1.60026	6.92854e-23	-1.30393e-09	-1.67202	5.41221e-17	-1.30393e-09	-1.67469
5232876	chr9:5232876:G:A	8.65428e-34	-1.30393e-09	-0.956182	1.55408e-22	-1.30393e-09	-0.8642	1.08034e-16	-1.30393e-09	-0.983492
5233054	chr9:5233054:T:C	2.62725e-34	-0.582922	-1.56538	2.6376e-23	-1.11685	-1.52094	6.58322e-17	0.0717011	-1.55053
5233199	chr9:5233199:T:C	8.88068e-34	-1.30393e-09	-0.930358	1.01419e-22	-1.30393e-09	-1.29099	8.90807e-17	-1.30393e-09	-1.17639
5233373	chr9:5233373:G:C	4.19173e-34	-1.30393e-09	-1.68112	6.83591e-23	-1.30393e-09	-1.68548	5.54828e-17	-1.30393e-09	-1.64986
5233457	chr9:5233457:A:T	4.37138e-34	-1.30393e-09	-1.63916	6.90599e-23	-1.30393e-09	-1.67528	5.4014e-17	-1.30393e-09	-1.67669
5233459	chr9:5233459:A:G	1.10734e-33	-1.30393e-09	-0.709694	1.21021e-22	-1.30393e-09	-1.11429	1.09147e-16	-1.30393e-09	-0.973239
5233557	chr9:5233557:TG:T	2.39392e-34	-0.660243	-1.58106	2.53283e-23	-1.17633	-1.502	6.20238e-17	-0.00511461	-1.5333
5233664	chr9:5233664:A:G	9.3715e-34	-1.30393e-09	-0.876563	1.0552e-22	-1.30393e-09	-1.25135	9.31498e-17	-1.30393e-09	-1.13173
5233855	chr9:5233855:C:A	4.25281e-34	-1.30393e-09	-1.66666	7.60593e-23	-1.30393e-09	-1.57874	5.66108e-17	-1.30393e-09	-1.62974
5233856	chr9:5233856:T:G	5.82567e-34	-1.30393e-09	-1.35196	1.20377e-22	-1.30393e-09	-1.11963	8.24671e-17	-1.30393e-09	-1.25354
5234291	chr9:5234291:T:C	4.80034e-34	-1.30393e-09	-1.54555	6.85393e-23	-1.30393e-09	-1.68284	5.37113e-17	-1.30393e-09	-1.68231
5234517	chr9:5234517:T:A	8.45233e-34	-1.30393e-09	-0.979794	9.77767e-23	-1.30393e-09	-1.32757	8.53808e-17	-1.30393e-09	-1.21881
5234617	chr9:5234617:C:T	4.45261e-34	-1.30393e-09	-1.62075	6.9815e-23	-1.30393e-09	-1.6644	5.45936e-17	-1.30393e-09	-1.66602
5234964	chr9:5234964:G:A	4.7047e-34	-1.30393e-09	-1.56567	6.82479e-23	-1.30393e-09	-1.6871	5.3519e-17	-1.30393e-09	-1.6859
5235057	chr9:5235057:T:A	4.62597e-34	-1.30393e-09	-1.58255	7.15515e-23	-1.30393e-09	-1.63983	5.58942e-17	-1.30393e-09	-1.64247
5235336	chr9:5235336:T:A	4.15096e-34	-1.30393e-09	-1.6909	7.0116e-23	-1.30393e-09	-1.6601	5.37535e-17	-1.30393e-09	-1.68153
5236121	chr9:5236121:A:G	6.98219e-34	-1.30393e-09	-1.17087	9.90784e-23	-1.30393e-09	-1.31434	7.12943e-17	-1.30393e-09	-1.39912
5236721	chr9:5236721:C:A	6.00321e-34	-1.30393e-09	-1.32194	1.2467e-22	-1.30393e-09	-1.08458	8.38288e-17	-1.30393e-09	-1.23716
5236732	chr9:5236732:G:C	6.58167e-34	-1.30393e-09	-1.22995	7.7535e-23	-1.30393e-09	-1.55952	6.72482e-17	-1.30393e-09	-1.45755
5236849	chr9:5236849:C:T	5.60325e-34	-1.30393e-09	-1.39089	7.88731e-23	-1.30393e-09	-1.54241	7.06305e-17	-1.30393e-09	-1.40847
5236924	chr9:5236924:T:C	1.97519e-33	0.278565	-0.409553	4.62351e-23	-1.08739	-0.989123	1.44321e-16	0.16922	-0.863113
5237081	chr9:5237081:T:C	1.33713e-33	-0.0612345	-0.459888	7.85398e-23	-1.03804	-0.508609	2.51632e-16	0.176258	-0.314226
5237136	chr9:5237136:C:T	1.30552e-33	-1.30393e-09	-0.545046	2.5231e-22	-1.30393e-09	-0.379593	1.6564e-16	-1.30393e-09	-0.556119
5237287	chr9:5237287:C:CA	4.16543e-34	-1.30393e-09	-1.68742	6.81543e-23	-1.30393e-09	-1.68848	5.3298e-17	-1.30393e-09	-1.69004
5237404	chr9:5237404:T:C	3.20558e-34	-1.94934	-7.1114e-10	5.35004e-23	-1.93056	-7.1114e-10	4.04953e-17	-1.96475	-7.1114e-10
5237442	chr9:5237442:T:C	1.19305e-33	-0.120995	-0.514142	7.12952e-23	-1.0832	-0.560217	2.24832e-16	0.117032	-0.367612
5237479	chr9:5237479:C:T	1.24466e-33	-0.0746503	-0.518136	7.35075e-23	-1.04908	-0.563787	2.35315e-16	0.166704	-0.371712
5237530	chr9:5237530:T:C	6.03337e-34	-1.30393e-09	-1.31693	1.25343e-22	-1.30393e-09	-1.07919	8.42335e-17	-1.30393e-09	-1.23234
5237712	chr9:5237712:T:C	4.97805e-34	-1.30393e-09	-1.5092	9.78907e-23	-1.30393e-09	-1.3264	7.08118e-17	-1.30393e-09	-1.40591
5237959	chr9:5237959:C:A	4.35149e-34	-1.30393e-09	-1.64372	6.91171e-23	-1.30393e-09	-1.67445	5.42119e-17	-1.30393e-09	-1.67304
5238177	chr9:5238177:C:A	5.49562e-34	-1.30393e-09	-1.41028	7.793e-23	-1.30393e-09	-1.55444	6.95285e-17	-1.30393e-09	-1.4242
5238253	chr9:5238253:C:T	6.0345e-34	-1.48419	0.167451	9.0618e-24	-2.47165	-1.23454	1.84041e-17	-1.79017	-0.963198
5238774	chr9:5238774:T:C	4.16346e-34	-1.30393e-09	-1.68789	6.83916e-23	-1.30393e-09	-1.685	5.5407e-17	-1.30393e-09	-1.65123
5238803	chr9:5238803:T:G	4.24748e-34	-1.30393e-09	-1.66791	6.80129e-23	-1.30393e-09	-1.69055	5.44194e-17	-1.30393e-09	-1.66921
5238814	chr9:5238814:G:A	4.46925e-34	-1.30393e-09	-1.61702	6.9962e-23	-1.30393e-09	-1.6623	5.47261e-17	-1.30393e-09	-1.66359
5239500	chr9:5239500:A:G	4.36895e-34	-1.30393e-09	-1.63971	6.893e-23	-1.30393e-09	-1.67716	5.32893e-17	-1.30393e-09	-1.6902
5239549	chr9:5239549:G:A	3.35149e-34	-0.466369	-1.43846	3.00678e-23	-1.23854	-1.26826	7.63096e-17	-0.108305	-1.22283
5239740	chr9:5239740:C:T	6.82534e-34	-1.30393e-09	-1.19359	9.09734e-23	-1.30393e-09	-1.39968	8.55347e-17	-1.30393e-09	-1.21701
5241059	chr9:5241059:T:C	4.20096e-34	-1.30393e-09	-1.67892	7.18724e-23	-1.30393e-09	-1.63536	5.54463e-17	-1.30393e-09	-1.65052
5243347	chr9:5243347:TA:T	4.55984e-34	-1.30393e-09	-1.59695	6.82072e-23	-1.30393e-09	-1.6877	5.36209e-17	-1.30393e-09	-1.684
5243453	chr9:5243453:C:T	4.33391e-34	-1.30393e-09	-1.64776	6.89243e-23	-1.30393e-09	-1.67724	5.3793e-17	-1.30393e-09	-1.68079
5243511	chr9:5243511:G:A	3.65891e-34	-1.60852	-0.208552	6.59853e-24	-2.54832	-1.47508	1.23927e-17	-1.9007	-1.24812
5243587	chr9:5243587:G:A	4.19504e-34	-1.30393e-09	-1.68033	8.74748e-23	-1.30393e-09	-1.4389	7.04211e-17	-1.30393e-09	-1.41144
5243736	chr9:5243736:T:C	1.23904e-33	0.138972	-0.73629	6.95046e-23	-0.900431	-0.768427	2.36015e-16	0.391727	-0.593767
5243780	chr9:5243780:A:G	4.57858e-34	-1.30393e-09	-1.59285	8.11543e-23	-1.30393e-09	-1.5139	5.83502e-17	-1.30393e-09	-1.59947
5243954	chr9:5243954:G:A	8.19452e-35	-1.63585	-1.67751	8.68514e-23	0.161249	-1.6073	4.50734e-17	-0.259676	-1.59797
5244356	chr9:5244356:C:G	9.91721e-34	-0.356379	-0.463586	6.42472e-23	-1.27299	-0.474525	1.947e-16	-0.117579	-0.276894
5244405	chr9:5244405:G:A	6.4133e-34	-1.30393e-09	-1.25586	1.14531e-22	-1.30393e-09	-1.16941	1.01714e-16	-1.30393e-09	-1.04377
5244708	chr9:5244708:C:A	1.94076e-33	-0.243097	0.0945252	1.50108e-22	-1.15451	0.255614	4.48479e-16	0.0467791	0.393148
5244807	chr9:5244807:G:A	4.15106e-34	-1.30393e-09	-1.69087	6.90621e-23	-1.30393e-09	-1.67525	5.66239e-17	-1.30393e-09	-1.6295
5244958	chr9:5244958:G:A	8.70458e-35	-1.57299	-1.67998	9.63297e-23	0.258576	-1.60105	4.97427e-17	-0.167501	-1.59157
5244968	chr9:5244968:A:T	4.99285e-34	-1.30393e-09	-1.50623	7.31007e-23	-1.30393e-09	-1.61841	5.43997e-17	-1.30393e-09	-1.66958
5245314	chr9:5245314:AAT:A	5.95643e-34	-1.32977	-7.1114e-10	6.99422e-22	0.640004	-7.1114e-10	3.40383e-16	0.164137	-7.1114e-10
5245398	chr9:5245398:G:A	1.07128e-33	-1.30393e-09	-0.742794	1.54173e-22	-1.30393e-09	-0.872179	1.02405e-16	-1.30393e-09	-1.037
5246396	chr9:5246396:G:A	5.5184e-34	-1.30393e-09	-1.40615	1.11391e-22	-1.30393e-09	-1.1972	7.73488e-17	-1.30393e-09	-1.31761
5246528	chr9:5246528:C:T	4.67799e-34	-1.30393e-09	-1.57137	7.20425e-23	-1.30393e-09	-1.63299	5.63059e-17	-1.30393e-09	-1.63514
5246645	chr9:5246645:G:A	4.33334e-34	-1.30393e-09	-1.6479	6.87699e-23	-1.30393e-09	-1.67948	5.4263e-17	-1.30393e-09	-1.67209
5246856	chr9:5246856:A:T	8.81914e-35	-1.58353	-1.65637	9.83942e-23	0.317445	-1.63871	4.94822e-17	-0.135367	-1.62896
5247025	chr9:5247025:G:A	1.66038e-33	-0.304603	-7.1114e-10	1.1065e-22	-1.20388	-7.1114e-10	1.4423e-16	-0.694528	-7.1114e-10
5247629	chr9:5247629:A:G	4.56144e-34	-1.30393e-09	-1.5966	6.82198e-23	-1.30393e-09	-1.68752	5.36159e-17	-1.30393e-09	-1.68409
5247969	chr9:5247969:A:C	4.72408e-34	-1.30393e-09	-1.56156	7.2443e-23	-1.30393e-09	-1.62745	5.66996e-17	-1.30393e-09	-1.62817
5247980	chr9:5247980:G:C	4.77428e-35	-2.27156	-1.58202	3.98252e-23	-0.588475	-1.63728	2.16282e-17	-0.93149	-1.66045
5248396	chr9:5248396:C:A	7.44472e-35	-2.22576	-1.18356	4.1398e-23	-0.538102	-1.64892	2.2225e-17	-0.932408	-1.63231
5248742	chr9:5248742:C:T	2.89002e-34	-1.69659	-0.356383	6.17987e-24	-2.57653	-1.51242	1.06398e-17	-1.98409	-1.31724
5248762	chr9:5248762:T:A	4.68566e-34	-1.30393e-09	-1.56973	7.20168e-23	-1.30393e-09	-1.63335	5.63744e-17	-1.30393e-09	-1.63392
5248768	chr9:5248768:C:T	2.63209e-34	-0.605631	-1.54083	3.87975e-23	-1.21441	-1.03748	7.81128e-17	-0.0957261	-1.21206
5248838	chr9:5248838:G:A	1.26646e-33	-1.30393e-09	-0.575429	2.41187e-22	-1.30393e-09	-0.424677	1.60275e-16	-1.30393e-09	-0.589041
5249075	chr9:5249075:G:A	1.76083e-33	-1.30393e-09	-0.245867	1.82345e-22	-1.30393e-09	-0.704352	1.77535e-16	-1.30393e-09	-0.486767
5249347	chr9:5249347:T:C	1.12128e-33	-0.697178	-7.1114e-10	1.10451e-22	-1.20568	-7.1114e-10	4.81042e-17	-1.79257	-7.1114e-10
5249364	chr9:5249364:A:G	3.04001e-34	-0.573376	-1.429	4.98828e-23	-1.19015	-0.810429	9.7301e-17	-0.0619928	-1.02613
5249874	chr9:5249874:C:G	1.84341e-34	-2.50262	-7.1114e-10	2.87188e-23	-2.5527	-7.1114e-10	1.92593e-17	-2.70794	-7.1114e-10
5249934	chr9:5249934:C:T	1.74668e-33	-1.30393e-09	-0.253933	2.01513e-22	-1.30393e-09	-0.604396	2.16972e-16	-1.30393e-09	-0.286168
5250273	chr9:5250273:G:T	2.90578e-34	-1.64903	-0.398501	6.24997e-24	-2.55079	-1.52688	1.09363e-17	-1.93742	-1.33643
5250761	chr9:5250761:G:C	4.69159e-34	-1.30393e-09	-1.56846	6.80043e-23	-1.30393e-09	-1.69068	5.40847e-17	-1.30393e-09	-1.67538
5251756	chr9:5251756:T:G	1.68815e-34	-2.5906	-7.1114e-10	2.63793e-23	-2.63767	-7.1114e-10	1.8483e-17	-2.74908	-7.1114e-10
5251758	chr9:5251758:T:C	1.06467e-33	-0.630782	-0.118202	7.61086e-23	-1.4894	-0.0886935	1.96861e-16	-0.431207	0.0477685
5251976	chr9:5251976:G:C	4.60424e-34	-1.30393e-09	-1.58726	7.12193e-23	-1.30393e-09	-1.64449	5.57089e-17	-1.30393e-09	-1.64579
5252349	chr9:5252349:A:G	4.69471e-34	-1.30393e-09	-1.5678	7.03644e-23	-1.30393e-09	-1.65656	5.34704e-17	-1.30393e-09	-1.68681
5252527	chr9:5252527:A:G	4.41909e-34	-1.30393e-09	-1.6283	6.94465e-23	-1.30393e-09	-1.66969	5.37752e-17	-1.30393e-09	-1.68112
5252637	chr9:5252637:A:T	1.92917e-33	-1.30393e-09	-0.154562	2.23678e-22	-1.30393e-09	-0.500042	2.42029e-16	-1.30393e-09	-0.176877
5252789	chr9:5252789:C:T	1.36782e-33	-0.341502	-0.156928	9.08381e-23	-1.26379	-0.137378	2.57522e-16	-0.118993	0.00416419
5252845	chr9:5252845:T:A	4.60761e-34	-1.30393e-09	-1.58653	6.80952e-23	-1.30393e-09	-1.68934	5.37688e-17	-1.30393e-09	-1.68124
5253156	chr9:5253156:C:T	6.97703e-34	-1.30393e-09	-1.17161	9.9009e-23	-1.30393e-09	-1.31504	7.1249e-17	-1.30393e-09	-1.39975
5253172	chr9:5253172:G:A	4.42841e-34	-1.30393e-09	-1.6262	6.85142e-23	-1.30393e-09	-1.68321	5.34067e-17	-1.30393e-09	-1.688
5253383	chr9:5253383:C:T	4.41667e-34	-1.30393e-09	-1.62885	6.8561e-23	-1.30393e-09	-1.68253	5.33899e-17	-1.30393e-09	-1.68831
5253540	chr9:5253540:G:C	6.96001e-34	-1.30393e-09	-1.17406	9.88038e-23	-1.30393e-09	-1.31711	7.11169e-17	-1.30393e-09	-1.40161
5253558	chr9:5253558:T:G	4.00468e-33	-0.418287	0.9941	1.96301e-22	-1.39098	0.760379	4.67181e-16	-0.285745	0.766527
5253683	chr9:5253683:T:G	4.56921e-34	-1.30393e-09	-1.5949	6.81784e-23	-1.30393e-09	-1.68812	5.34951e-17	-1.30393e-09	-1.68635
5254070	chr9:5254070:T:C	4.43386e-34	-1.30393e-09	-1.62497	6.8472e-23	-1.30393e-09	-1.68383	5.34329e-17	-1.30393e-09	-1.68751
5254113	chr9:5254113:G:C	8.2325e-34	-1.30393e-09	-1.00615	1.23802e-22	-1.30393e-09	-1.09157	8.20196e-17	-1.30393e-09	-1.25898
5254289	chr9:5254289:G:C	4.41306e-34	-1.30393e-09	-1.62967	6.8578e-23	-1.30393e-09	-1.68228	5.33792e-17	-1.30393e-09	-1.68851
5254681	chr9:5254681:G:A	4.16236e-34	-1.30393e-09	-1.68815	7.1718e-23	-1.30393e-09	-1.63751	5.46354e-17	-1.30393e-09	-1.66525
5254771	chr9:5254771:T:C	1.81291e-33	-1.30393e-09	-0.216719	4.12778e-22	-1.30393e-09	0.112659	2.62273e-16	-1.30393e-09	-0.0965505
5254965	chr9:5254965:T:C	4.90759e-34	-1.30393e-09	-1.52345	6.81459e-23	-1.30393e-09	-1.6886	5.47832e-17	-1.30393e-09	-1.66255
5255046	chr9:5255046:T:G	4.287e-34	-1.30393e-09	-1.65865	7.46613e-23	-1.30393e-09	-1.59729	5.73147e-17	-1.30393e-09	-1.61738
5255048	chr9:5255048:T:C	4.27706e-34	-1.30393e-09	-1.66097	7.43641e-23	-1.30393e-09	-1.60128	5.7115e-17	-1.30393e-09	-1.62087
5255130	chr9:5255130:T:C	7.24277e-34	-1.30393e-09	-1.13423	1.02272e-22	-1.30393e-09	-1.28262	7.33319e-17	-1.30393e-09	-1.37094
5255131	chr9:5255131:A:T	7.02839e-34	-1.30393e-09	-1.16428	9.96215e-23	-1.30393e-09	-1.30887	7.16345e-17	-1.30393e-09	-1.39436
5255564	chr9:5255564:T:C	1.45312e-33	-1.30393e-09	-0.437939	1.53583e-22	-1.30393e-09	-0.876009	1.42856e-16	-1.30393e-09	-0.704096
5255775	chr9:5255775:G:A	4.43248e-34	-1.30393e-09	-1.62528	6.847e-23	-1.30393e-09	-1.68386	5.34306e-17	-1.30393e-09	-1.68755
5255783	chr9:5255783:G:T	1.78627e-33	-1.30393e-09	-0.231524	2.09054e-22	-1.30393e-09	-0.567658	2.24051e-16	-1.30393e-09	-0.254062
5255805	chr9:5255805:A:T	1.53058e-33	-1.30393e-09	-0.386003	1.60036e-22	-1.30393e-09	-0.834851	1.49575e-16	-1.30393e-09	-0.658136
5255849	chr9:5255849:T:C	6.98617e-34	-1.30393e-09	-1.1703	9.9125e-23	-1.30393e-09	-1.31387	7.1324e-17	-1.30393e-09	-1.3987
5255920	chr9:5255920:G:A	2.25188e-34	-0.927917	-1.37455	1.23284e-23	-1.84414	-1.5542	2.82929e-17	-0.874623	-1.4487
5256267	chr9:5256267:G:A	4.59553e-34	-1.30393e-09	-1.58915	8.00049e-23	-1.30393e-09	-1.52816	6.40393e-17	-1.30393e-09	-1.50644
5256788	chr9:5256788:C:T	4.40144e-34	-1.30393e-09	-1.6323	6.79969e-23	-1.30393e-09	-1.69079	5.33789e-17	-1.30393e-09	-1.68852
5256969	chr9:5256969:C:T	4.42455e-34	-1.30393e-09	-1.62707	6.85101e-23	-1.30393e-09	-1.68327	5.34075e-17	-1.30393e-09	-1.68798
5257048	chr9:5257048:C:A	1.91242e-33	-0.413846	0.250563	1.40683e-22	-1.29335	0.329605	3.90046e-16	-0.163658	0.463988
5257117	chr9:5257117:T:C	1.97443e-33	-1.30393e-09	-0.131371	2.27436e-22	-1.30393e-09	-0.483381	2.46817e-16	-1.30393e-09	-0.157289
5257334	chr9:5257334:C:T	4.57819e-34	-0.85677	-0.736162	1.02725e-21	2.6596	-1.63521	4.00675e-16	1.87444	-1.54722
5257430	chr9:5257430:A:G	8.31046e-34	-0.150079	-0.846642	7.02846e-23	-1.00918	-0.648519	1.76235e-16	0.184707	-0.678824
5257551	chr9:5257551:A:C	4.30589e-34	-1.30393e-09	-1.65425	6.95287e-23	-1.30393e-09	-1.66851	5.32554e-17	-1.30393e-09	-1.69084
5257621	chr9:5257621:T:C	4.50157e-34	-1.30393e-09	-1.60981	6.8986e-23	-1.30393e-09	-1.67635	5.32522e-17	-1.30393e-09	-1.6909
5258127	chr9:5258127:A:G	3.16047e-34	-0.391798	-1.57172	3.21112e-23	-0.927256	-1.51379	8.36051e-17	0.30359	-1.54342
5258144	chr9:5258144:A:G	5.81932e-34	-1.30393e-09	-1.35305	7.9814e-23	-1.30393e-09	-1.53055	6.31332e-17	-1.30393e-09	-1.52069
5258561	chr9:5258561:T:C	4.35918e-34	-1.30393e-09	-1.64195	6.89683e-23	-1.30393e-09	-1.6766	5.32797e-17	-1.30393e-09	-1.69038
5258692	chr9:5258692:AG:A	3.91532e-34	-0.215666	-1.53367	1.67765e-21	3.16926	-1.65436	5.92069e-16	2.39724	-1.67955
5258728	chr9:5258728:T:C	1.6254e-33	-1.30393e-09	-0.325895	1.67751e-22	-1.30393e-09	-0.78777	1.57187e-16	-1.30393e-09	-0.608499
5258890	chr9:5258890:C:T	1.10749e-33	-0.709551	-7.1114e-10	6.58908e-22	0.580332	-7.1114e-10	2.15835e-15	2.01116	-7.1114e-10
5258924	chr9:5258924:T:G	4.63689e-34	-1.30393e-09	-1.58019	8.3809e-23	-1.30393e-09	-1.48171	7.23259e-17	-1.30393e-09	-1.38475
5259162	chr9:5259162:G:T	7.07286e-34	-1.30393e-09	-1.15797	1.00072e-22	-1.30393e-09	-1.30436	7.20071e-17	-1.30393e-09	-1.38917
5259335	chr9:5259335:C:A	4.61103e-34	-1.30393e-09	-1.58579	8.36396e-23	-1.30393e-09	-1.48373	6.38611e-17	-1.30393e-09	-1.50922
5259385	chr9:5259385:G:A	4.15096e-34	-1.30393e-09	-1.6909	7.46588e-23	-1.30393e-09	-1.59732	5.53196e-17	-1.30393e-09	-1.65281
5259504	chr9:5259504:G:A	8.43277e-34	-1.30393e-09	-0.98211	1.83056e-22	-1.30393e-09	-0.700456	1.20508e-16	-1.30393e-09	-0.874215
5259722	chr9:5259722:C:T	1.04289e-34	-2.52131	-0.550934	5.13912e-24	-2.77932	-1.49405	4.42471e-18	-2.77353	-1.4052
5259847	chr9:5259847:G:C	3.02082e-34	-1.86211	-0.146597	6.25347e-24	-2.64995	-1.42717	1.02974e-17	-2.1348	-1.19924
5259955	chr9:5259955:G:C	2.01583e-34	-0.812677	-1.60053	2.2676e-22	1.19968	-1.68604	1.16378e-16	0.771178	-1.68027
5260039	chr9:5260039:G:C	3.37827e-34	-1.75409	-0.142786	6.52783e-24	-2.60903	-1.42514	1.12731e-17	-2.04678	-1.19674
5260284	chr9:5260284:G:C	4.15103e-34	-1.30393e-09	-1.69088	6.86135e-23	-1.30393e-09	-1.68176	5.49167e-17	-1.30393e-09	-1.66012
5261013	chr9:5261013:C:A	2.23138e-33	-1.30393e-09	-0.00903175	1.76258e-22	-1.30393e-09	-0.738303	1.90743e-16	-1.30393e-09	-0.415007
5261162	chr9:5261162:A:T	4.39724e-34	-1.30393e-09	-1.63326	6.86964e-23	-1.30393e-09	-1.68055	5.33379e-17	-1.30393e-09	-1.68929
5261230	chr9:5261230:G:T	7.30867e-34	-1.30393e-09	-1.12518	1.54284e-22	-1.30393e-09	-0.871458	1.03173e-16	-1.30393e-09	-1.02953
5261275	chr9:5261275:T:C	2.64531e-32	2.46372	-7.1114e-10	8.42465e-21	3.12867	-7.1114e-10	6.70697e-15	3.14497	-7.1114e-10
5261324	chr9:5261324:A:G	2.8593e-34	-1.62016	-0.443494	6.12369e-24	-2.54748	-1.55061	1.05514e-17	-1.92648	-1.38319
5261376	chr9:5261376:AACTT:A	5.60439e-34	-1.30393e-09	-1.39069	7.58867e-23	-1.30393e-09	-1.58101	5.70235e-17	-1.30393e-09	-1.62247
5261539	chr9:5261539:A:C	5.28562e-34	-1.30393e-09	-1.44925	7.27915e-23	-1.30393e-09	-1.62265	5.53282e-17	-1.30393e-09	-1.65265
5261938	chr9:5261938:A:G	4.33428e-34	-1.30393e-09	-1.64768	7.96191e-23	-1.30393e-09	-1.533	5.99919e-17	-1.30393e-09	-1.57172
5262127	chr9:5262127:G:C	4.3812e-34	-1.30393e-09	-1.63691	6.87928e-23	-1.30393e-09	-1.67915	5.33101e-17	-1.30393e-09	-1.68981
5262162	chr9:5262162:G:A	4.30765e-34	-1.30393e-09	-1.65384	7.60726e-23	-1.30393e-09	-1.57856	5.64555e-17	-1.30393e-09	-1.63248
5262190	chr9:5262190:A:G	4.7849e-34	-1.30393e-09	-1.54877	7.21034e-23	-1.30393e-09	-1.63215	5.47107e-17	-1.30393e-09	-1.66388
5262298	chr9:5262298:A:G	4.28812e-34	-1.30393e-09	-1.65839	7.46939e-23	-1.30393e-09	-1.59685	5.7337e-17	-1.30393e-09	-1.61699
5262381	chr9:5262381:T:C	4.17601e-34	-1.30393e-09	-1.68488	6.85653e-23	-1.30393e-09	-1.68246	5.58843e-17	-1.30393e-09	-1.64265
5262402	chr9:5262402:T:C	4.32976e-34	-1.30393e-09	-1.64873	7.58989e-23	-1.30393e-09	-1.58085	5.81612e-17	-1.30393e-09	-1.60272
5262427	chr9:5262427:C:T	4.3202e-34	-1.30393e-09	-1.65093	6.93695e-23	-1.30393e-09	-1.6708	5.32519e-17	-1.30393e-09	-1.6909
5262446	chr9:5262446:A:G	4.28615e-34	-1.30393e-09	-1.65885	7.23928e-23	-1.30393e-09	-1.62814	5.59195e-17	-1.30393e-09	-1.64202
5262796	chr9:5262796:G:C	5.06442e-34	-1.30393e-09	-1.492	6.84501e-23	-1.30393e-09	-1.68415	5.54906e-17	-1.30393e-09	-1.64972
5262816	chr9:5262816:G:T	4.4341e-34	-1.30393e-09	-1.62491	6.8492e-23	-1.30393e-09	-1.68353	5.34163e-17	-1.30393e-09	-1.68782
5262832	chr9:5262832:G:C	4.19785e-34	-1.30393e-09	-1.67966	7.37223e-23	-1.30393e-09	-1.60995	5.56997e-17	-1.30393e-09	-1.64596
5262849	chr9:5262849:C:A	7.07752e-34	-1.30393e-09	-1.15731	1.0013e-22	-1.30393e-09	-1.30378	7.20433e-17	-1.30393e-09	-1.38867
5262881	chr9:5262881:T:C	5.12844e-34	-1.30393e-09	-1.47944	1.01909e-22	-1.30393e-09	-1.28617	7.32306e-17	-1.30393e-09	-1.37232
5262996	chr9:5262996:C:G	1.62078e-33	-1.30393e-09	-0.328742	1.67603e-22	-1.30393e-09	-0.788652	1.57291e-16	-1.30393e-09	-0.607836
5263013	chr9:5263013:A:G	6.62456e-34	-1.30393e-09	-1.22345	7.25879e-23	-1.30393e-09	-1.62545	6.42498e-17	-1.30393e-09	-1.50316
5263058	chr9:5263058:G:A	4.84545e-34	-0.248794	-1.2874	3.04524e-23	-1.06463	-1.42945	9.54608e-17	0.195406	-1.30263
5263127	chr9:5263127:C:T	6.56719e-33	1.07044	-7.1114e-10	2.09358e-21	1.73638	-7.1114e-10	1.25726e-15	1.47075	-7.1114e-10
5263335	chr9:5263335:ACAAT:A	7.47724e-35	-1.71412	-1.69084	7.69795e-23	-0.0454141	-1.5213	4.4017e-17	-0.356507	-1.52485
5263340	chr9:5263340:T:TGA	7.70452e-35	-1.6885	-1.68651	8.92077e-23	0.00504135	-1.42433	5.03501e-17	-0.311415	-1.43552
5263480	chr9:5263480:G:A	6.67349e-35	-1.83172	-1.68696	8.65802e-23	-0.0334773	-1.4157	4.55237e-17	-0.413965	-1.43374
5263685	chr9:5263685:G:A	4.15185e-34	-1.30393e-09	-1.69068	7.52215e-23	-1.30393e-09	-1.58981	5.49849e-17	-1.30393e-09	-1.65888
5263862	chr9:5263862:G:C	5.91534e-34	-1.30393e-09	-1.33669	8.62391e-23	-1.30393e-09	-1.45313	6.32394e-17	-1.30393e-09	-1.51901
5263899	chr9:5263899:T:C	1.15413e-33	-1.30393e-09	-0.668308	9.31715e-23	-1.30393e-09	-1.37581	8.9455e-17	-1.30393e-09	-1.1722
5264058	chr9:5264058:G:C	1.98222e-34	-2.43002	-7.1114e-10	3.1694e-23	-2.45412	-7.1114e-10	1.87381e-17	-2.73538	-7.1114e-10
5264075	chr9:5264075:C:T	4.27634e-34	-1.30393e-09	-1.66114	6.989e-23	-1.30393e-09	-1.66333	5.33003e-17	-1.30393e-09	-1.68999
5264122	chr9:5264122:G:A	4.18698e-34	-1.30393e-09	-1.68226	7.21107e-23	-1.30393e-09	-1.63205	5.38522e-17	-1.30393e-09	-1.67969
5264217	chr9:5264217:G:A	1.17728e-33	-1.30393e-09	-0.648448	1.68368e-22	-1.30393e-09	-0.784101	1.20434e-16	-1.30393e-09	-0.874837
5264308	chr9:5264308:TA:T	4.35348e-34	-1.30393e-09	-1.64326	8.12692e-23	-1.30393e-09	-1.51248	6.02207e-17	-1.30393e-09	-1.56792
5264398	chr9:5264398:A:G	4.29499e-34	-1.30393e-09	-1.65679	6.83619e-23	-1.30393e-09	-1.68544	5.44654e-17	-1.30393e-09	-1.66837
5264425	chr9:5264425:C:T	3.44057e-34	-2.15277	0.274169	1.12035e-23	-2.63867	-0.855354	9.98218e-18	-2.59264	-0.772492
5264464	chr9:5264464:G:A	5.70845e-34	-1.30393e-09	-1.37229	1.06379e-22	-1.30393e-09	-1.24324	7.87118e-17	-1.30393e-09	-1.30014
5264708	chr9:5264708:T:G	4.23689e-34	-1.30393e-09	-1.67041	7.05578e-23	-1.30393e-09	-1.65382	5.34123e-17	-1.30393e-09	-1.68789
5264710	chr9:5264710:TC:T	4.23179e-34	-1.30393e-09	-1.67161	7.06742e-23	-1.30393e-09	-1.65217	5.34374e-17	-1.30393e-09	-1.68742
5264765	chr9:5264765:T:C	4.19549e-34	-1.30393e-09	-1.68023	7.17607e-23	-1.30393e-09	-1.63691	5.37317e-17	-1.30393e-09	-1.68193
5265048	chr9:5265048:T:C	4.75359e-34	-1.72658	0.171245	8.43787e-24	-2.49819	-1.27933	9.25554e-18	-2.41786	-1.02286
5265200	chr9:5265200:G:T	4.21328e-34	-1.30393e-09	-1.676	7.15604e-23	-1.30393e-09	-1.63971	5.39256e-17	-1.30393e-09	-1.67833
5265292	chr9:5265292:A:G	4.23472e-34	-1.30393e-09	-1.67092	7.15904e-23	-1.30393e-09	-1.63929	5.38908e-17	-1.30393e-09	-1.67898
5265719	chr9:5265719:C:T	1.21839e-33	-1.30393e-09	-0.614119	1.76248e-22	-1.30393e-09	-0.738359	1.38605e-16	-1.30393e-09	-0.734304
5265824	chr9:5265824:G:T	1.32704e-32	3.40326	-1.62937	7.3067e-20	6.95411	-1.66523	2.55344e-14	6.16833	-1.68648
5265826	chr9:5265826:A:G	3.49777e-35	-2.53814	-1.62656	6.91083e-24	-2.32517	-1.65199	9.16122e-18	-1.82601	-1.62495
5265994	chr9:5265994:C:T	7.56267e-34	-1.30393e-09	-1.09101	1.05957e-22	-1.30393e-09	-1.24722	7.58358e-17	-1.30393e-09	-1.33736
5266202	chr9:5266202:C:T	2.79946e-34	-0.715186	-1.36962	1.77937e-23	-1.65803	-1.37338	1.87565e-17	-1.37874	-1.35566
5266232	chr9:5266232:G:A	6.20873e-34	-1.30393e-09	-1.28828	6.97541e-23	-1.30393e-09	-1.66528	5.67076e-17	-1.30393e-09	-1.62803
5266302	chr9:5266302:G:C	1.15958e-32	3.31966	-1.68067	7.39934e-20	6.88675	-1.58527	2.56248e-14	6.10799	-1.62261
5266326	chr9:5266326:T:G	2.21781e-34	-2.31771	-7.1114e-10	2.61455e-23	-2.64657	-7.1114e-10	1.86714e-17	-2.73894	-7.1114e-10
5266549	chr9:5266549:A:G	7.53196e-34	-1.30393e-09	-1.09508	1.05582e-22	-1.30393e-09	-1.25076	7.55941e-17	-1.30393e-09	-1.34056
5266612	chr9:5266612:G:C	4.18112e-34	-1.30393e-09	-1.68366	7.26865e-23	-1.30393e-09	-1.6241	5.46499e-17	-1.30393e-09	-1.66499
5266827	chr9:5266827:A:C	2.77025e-33	-1.30393e-09	0.207285	2.94303e-22	-1.30393e-09	-0.225642	3.25501e-16	-1.30393e-09	0.11943
5266897	chr9:5266897:C:T	6.05347e-34	-1.30393e-09	-1.3136	6.9331e-23	-1.30393e-09	-1.67136	5.613e-17	-1.30393e-09	-1.63827
5266913	chr9:5266913:A:G	8.62968e-34	-1.30393e-09	-0.959029	1.00513e-22	-1.30393e-09	-1.29996	8.86012e-17	-1.30393e-09	-1.18179
5267043	chr9:5267043:G:T	1.56876e-33	-1.41458	1.05321	4.17697e-23	-2.06143	-0.116645	4.45188e-17	-1.97424	0.10422
5267075	chr9:5267075:A:G	1.82611e-34	-2.51205	-7.1114e-10	2.49456e-23	-2.69355	-7.1114e-10	1.95404e-17	-2.69345	-7.1114e-10
5267247	chr9:5267247:C:G	9.02089e-34	-1.30393e-09	-0.914694	1.24038e-22	-1.30393e-09	-1.08967	8.82395e-17	-1.30393e-09	-1.18588
5267327	chr9:5267327:A:G	8.47601e-34	-1.30393e-09	-0.976996	1.0595e-22	-1.30393e-09	-1.24728	7.09576e-17	-1.30393e-09	-1.40385
5267367	chr9:5267367:G:C	6.30536e-34	-1.30393e-09	-1.27284	1.2959e-22	-1.30393e-09	-1.04588	8.98121e-17	-1.30393e-09	-1.16822
5267440	chr9:5267440:A:G	1.54224e-33	-0.540933	0.162517	4.56828e-23	-1.58488	-0.503645	1.26069e-16	-0.486519	-0.342587
5267460	chr9:5267460:T:C	8.6859e-34	-1.30393e-09	-0.952535	1.19954e-22	-1.30393e-09	-1.12314	8.54726e-17	-1.30393e-09	-1.21774
5267889	chr9:5267889:C:A	1.10738e-33	-1.35318	0.643528	1.17852e-23	-2.37574	-1.06767	2.53913e-17	-1.65983	-0.771697
5268126	chr9:5268126:C:A	1.37925e-33	-1.30393e-09	-0.490111	2.56372e-22	-1.30393e-09	-0.363621	1.81663e-16	-1.30393e-09	-0.463781
5268139	chr9:5268139:G:A	5.03085e-33	0.61725	0.186688	1.14566e-22	-0.692384	-0.476715	4.06531e-16	0.632166	-0.29044
5268812	chr9:5268812:T:C	6.29901e-34	-1.30393e-09	-1.27384	7.99017e-23	-1.30393e-09	-1.52945	6.02849e-17	-1.30393e-09	-1.56685
5269352	chr9:5269352:C:T	1.78478e-33	-1.30393e-09	-0.232356	3.36867e-22	-1.30393e-09	-0.0905637	2.35247e-16	-1.30393e-09	-0.2053
5269535	chr9:5269535:T:C	2.00573e-34	-0.729166	-1.68906	2.60535e-22	1.17611	-1.52363	1.46893e-16	0.883686	-1.55992
5269575	chr9:5269575:A:G	4.1566e-34	-1.30393e-09	-1.68954	6.8551e-23	-1.30393e-09	-1.68267	5.57462e-17	-1.30393e-09	-1.64513
5269627	chr9:5269627:C:CA	8.71163e-34	-1.30393e-09	-0.949577	1.2033e-22	-1.30393e-09	-1.12002	8.57974e-17	-1.30393e-09	-1.21395
5269954	chr9:5269954:G:A	4.3525e-34	-1.30393e-09	-1.64348	6.87443e-23	-1.30393e-09	-1.67986	5.49735e-17	-1.30393e-09	-1.65908
5270161	chr9:5270161:A:G	1.81669e-33	-1.30393e-09	-0.214634	2.57729e-22	-1.30393e-09	-0.358342	2.03334e-16	-1.30393e-09	-0.351086
5270239	chr9:5270239:G:A	4.12637e-35	-2.48756	-1.51187	1.25264e-23	-2.2492	-1.13321	1.13452e-17	-2.16372	-1.07342
5270248	chr9:5270248:T:C	4.7004e-34	-1.30393e-09	-1.56659	1.12928e-22	-1.30393e-09	-1.1835	7.66708e-17	-1.30393e-09	-1.32641
5270287	chr9:5270287:C:T	4.37336e-34	-1.30393e-09	-1.6387	7.75262e-23	-1.30393e-09	-1.55964	5.73223e-17	-1.30393e-09	-1.61725
5270709	chr9:5270709:A:G	4.39356e-34	-1.30393e-09	-1.6341	8.71747e-23	-1.30393e-09	-1.44234	6.8918e-17	-1.30393e-09	-1.43302
5270849	chr9:5270849:G:C	4.21035e-34	-1.30393e-09	-1.67669	7.51936e-23	-1.30393e-09	-1.59018	6.05312e-17	-1.30393e-09	-1.56278
5271010	chr9:5271010:T:C	1.05341e-34	-1.4933	-1.5689	3.08671e-23	-1.07489	-1.40567	2.68391e-17	-1.0111	-1.36497
5271410	chr9:5271410:G:A	7.8721e-34	-1.30393e-09	-1.05091	1.17815e-22	-1.30393e-09	-1.14114	9.19635e-17	-1.30393e-09	-1.14454
5271754	chr9:5271754:G:A	1.42253e-34	-2.7618	-7.1114e-10	2.34177e-23	-2.75676	-7.1114e-10	1.79503e-17	-2.77833	-7.1114e-10
5271813	chr9:5271813:G:T	8.7396e-34	-1.30393e-09	-0.946372	1.98346e-22	-1.30393e-09	-0.620236	1.71471e-16	-1.30393e-09	-0.521522
5271907	chr9:5271907:G:T	6.50852e-34	-1.30393e-09	-1.24112	1.39578e-22	-1.30393e-09	-0.971628	1.18044e-16	-1.30393e-09	-0.894875
5272089	chr9:5272089:G:A	4.43676e-34	-1.30393e-09	-1.62431	6.97312e-23	-1.30393e-09	-1.6656	5.60099e-17	-1.30393e-09	-1.64041
5272131	chr9:5272131:A:C	5.28338e-34	-1.30393e-09	-1.44967	1.02126e-22	-1.30393e-09	-1.28405	7.30362e-17	-1.30393e-09	-1.37498
5272381	chr9:5272381:T:C	1.10025e-33	0.441533	-1.15765	3.67965e-23	-0.772389	-1.53246	7.91259e-17	0.134517	-1.42941
5272390	chr9:5272390:C:T	3.18772e-33	1.28957	-0.941917	3.73677e-21	3.75387	-1.43815	1.68384e-15	3.22888	-1.46598
5272475	chr9:5272475:AC:A	2.98788e-35	-2.68964	-1.63262	4.76512e-24	-2.66418	-1.68475	4.19223e-18	-2.59857	-1.63413
5272535	chr9:5272535:G:C	7.39025e-34	-1.30393e-09	-1.11407	1.09301e-22	-1.30393e-09	-1.21615	8.66454e-17	-1.30393e-09	-1.20411
5272767	chr9:5272767:A:G	5.91581e-34	-1.30393e-09	-1.33661	1.17834e-22	-1.30393e-09	-1.14097	8.30548e-17	-1.30393e-09	-1.24643
5272822	chr9:5272822:T:C	2.60827e-34	-0.571266	-1.58428	1.09489e-22	0.473613	-1.68804	6.78592e-17	0.23678	-1.68528
5272887	chr9:5272887:G:C	1.32446e-33	-1.30393e-09	-0.53065	1.89416e-22	-1.30393e-09	-0.666307	1.28331e-16	-1.30393e-09	-0.811323
5273019	chr9:5273019:C:A	7.79028e-34	-1.30393e-09	-1.06136	1.0877e-22	-1.30393e-09	-1.22102	7.78141e-17	-1.30393e-09	-1.31161
5273651	chr9:5273651:G:A	4.20095e-34	-1.30393e-09	-1.67893	6.79893e-23	-1.30393e-09	-1.6909	5.35113e-17	-1.30393e-09	-1.68604
5273704	chr9:5273704:A:T	4.65028e-34	-1.30393e-09	-1.57731	7.29621e-23	-1.30393e-09	-1.62031	5.71676e-17	-1.30393e-09	-1.61995
5273947	chr9:5273947:C:G	5.73357e-34	-1.30393e-09	-1.3679	1.1401e-22	-1.30393e-09	-1.17396	8.08435e-17	-1.30393e-09	-1.27342
5274182	chr9:5274182:T:G	1.1181e-33	-1.30393e-09	-0.70002	1.24609e-22	-1.30393e-09	-1.08507	1.15536e-16	-1.30393e-09	-0.916357
5274464	chr9:5274464:A:G	7.61625e-35	-2.37101	-1.01553	7.59283e-24	-2.56026	-1.32278	5.7268e-18	-2.57668	-1.3441
5274648	chr9:5274648:A:G	2.56924e-33	1.78159	-1.64963	8.35606e-23	0.188229	-1.67291	6.82545e-17	0.240642	-1.68333
5274860	chr9:5274860:T:C	4.28556e-30	4.15016	3.4012	4.02755e-20	3.46623	1.22702	3.28725e-14	3.43078	1.30368
5274930	chr9:5274930:C:T	4.58678e-34	-1.30393e-09	-1.59106	8.46875e-23	-1.30393e-09	-1.47128	6.67364e-17	-1.30393e-09	-1.46518
5275442	chr9:5275442:T:C	4.34375e-34	-1.30393e-09	-1.6455	6.8317e-23	-1.30393e-09	-1.68609	5.32956e-17	-1.30393e-09	-1.69008
5275509	chr9:5275509:T:C	4.33963e-34	-1.30393e-09	-1.64645	6.82939e-23	-1.30393e-09	-1.68643	5.32993e-17	-1.30393e-09	-1.69001
5275556	chr9:5275556:G:A	4.03526e-34	-1.07273	-0.64644	2.61206e-23	-1.56125	-1.08628	1.84087e-17	-1.53393	-1.21918
5275600	chr9:5275600:T:A	1.83912e-33	-1.30393e-09	-0.202364	2.34018e-22	-1.30393e-09	-0.454853	1.60388e-16	-1.30393e-09	-0.588337
5276029	chr9:5276029:G:A	1.16694e-33	-1.30393e-09	-0.657266	2.58637e-22	-1.30393e-09	-0.354824	2.04539e-16	-1.30393e-09	-0.345175
5276259	chr9:5276259:G:C	1.20879e-33	-1.30393e-09	-0.62203	2.69242e-22	-1.30393e-09	-0.314642	2.12898e-16	-1.30393e-09	-0.305121
5276545	chr9:5276545:T:C	1.54025e-34	-2.15235	-0.529947	1.19444e-23	-2.41236	-1.01763	8.39928e-18	-2.38455	-1.15324
5276598	chr9:5276598:T:C	8.11724e-34	0.551971	-1.57222	5.14138e-23	-0.370776	-1.59957	2.45644e-17	-0.962293	-1.50234
5277032	chr9:5277032:T:A	5.10829e-34	-1.30393e-09	-1.48337	9.35065e-23	-1.30393e-09	-1.37222	7.99913e-17	-1.30393e-09	-1.28402
5277086	chr9:5277086:G:A	2.07884e-33	-1.30393e-09	-0.0798394	5.07438e-22	-1.30393e-09	0.319123	4.05887e-16	-1.30393e-09	0.34014
5277145	chr9:5277145:T:C	1.99146e-33	-1.30393e-09	-0.122782	4.82469e-22	-1.30393e-09	0.268665	3.89045e-16	-1.30393e-09	0.297761
5277180	chr9:5277180:T:C	4.34094e-34	-1.30393e-09	-1.64615	6.82437e-23	-1.30393e-09	-1.68717	5.33896e-17	-1.30393e-09	-1.68832
5277261	chr9:5277261:G:A	3.33058e-34	-0.53923	-1.37186	3.13131e-23	-1.42541	-1.04081	1.48458e-17	-1.86051	-1.10771
5277614	chr9:5277614:T:C	4.21879e-34	-1.30393e-09	-1.67469	6.86311e-23	-1.30393e-09	-1.6815	5.34777e-17	-1.30393e-09	-1.68667
5277722	chr9:5277722:G:A	8.38803e-34	-1.30393e-09	-0.98743	1.24592e-22	-1.30393e-09	-1.08521	8.72627e-17	-1.30393e-09	-1.19701
5277752	chr9:5277752:G:A	9.90758e-35	-1.5972	-1.52632	8.92573e-24	-2.10535	-1.61596	6.55776e-18	-2.15886	-1.62643
5277849	chr9:5277849:T:A	5.0224e-34	-1.30393e-09	-1.50033	7.21435e-23	-1.30393e-09	-1.63159	5.96739e-17	-1.30393e-09	-1.57704
5278480	chr9:5278480:A:G	7.62453e-34	-1.30393e-09	-1.08286	1.0867e-22	-1.30393e-09	-1.22193	9.44178e-17	-1.30393e-09	-1.11821
5278596	chr9:5278596:G:A	4.77345e-35	-2.26214	-1.59162	5.48274e-24	-2.62054	-1.5881	4.0844e-18	-2.64095	-1.61782
5278674	chr9:5278674:G:A	4.88358e-33	-1.30393e-09	0.774228	1.59204e-21	-1.30393e-09	1.46252	1.15214e-15	-1.30393e-09	1.38344
5278767	chr9:5278767:T:C	9.72091e-33	-1.30393e-09	1.46263	9.48962e-22	-1.30393e-09	0.945117	9.07062e-16	-1.30393e-09	1.14428
5278818	chr9:5278818:T:C	5.89886e-35	-2.02287	-1.61919	6.1937e-24	-2.41554	-1.67118	4.94822e-18	-2.38893	-1.67797
5279082	chr9:5279082:G:A	5.75795e-35	-2.01517	-1.65107	5.90743e-24	-2.48418	-1.64986	4.43383e-18	-2.50793	-1.66874
5279135	chr9:5279135:G:A	4.74559e-34	-1.30393e-09	-1.55702	8.50661e-23	-1.30393e-09	-1.46682	7.21146e-17	-1.30393e-09	-1.38768
5279137	chr9:5279137:G:A	4.72735e-34	-1.30393e-09	-1.56087	8.46487e-23	-1.30393e-09	-1.47174	7.17026e-17	-1.30393e-09	-1.39341
5279168	chr9:5279168:T:C	4.31751e-34	-1.30393e-09	-1.65156	7.82554e-23	-1.30393e-09	-1.55027	6.00793e-17	-1.30393e-09	-1.57027
5279371	chr9:5279371:G:A	4.17119e-34	-1.30393e-09	-1.68603	6.80817e-23	-1.30393e-09	-1.68954	5.38046e-17	-1.30393e-09	-1.68058
5279376	chr9:5279376:T:C	8.57197e-33	-1.30393e-09	1.33685	8.56042e-22	-1.30393e-09	0.842068	8.08258e-16	-1.30393e-09	1.02895
5279781	chr9:5279781:A:G	4.54438e-34	-1.30393e-09	-1.60034	7.21414e-23	-1.30393e-09	-1.63162	5.56931e-17	-1.30393e-09	-1.64608
5279892	chr9:5279892:G:C	4.71713e-34	-1.30393e-09	-1.56304	8.43898e-23	-1.30393e-09	-1.4748	7.14102e-17	-1.30393e-09	-1.39749
5279928	chr9:5279928:C:G	4.69901e-34	-1.30393e-09	-1.56689	8.40084e-23	-1.30393e-09	-1.47933	7.11049e-17	-1.30393e-09	-1.40178
5279969	chr9:5279969:C:A	1.23911e-32	-1.30393e-09	1.70532	1.40499e-21	-1.30393e-09	1.33753	1.50345e-15	-1.30393e-09	1.64958
5280119	chr9:5280119:A:G	1.26039e-34	-1.4392	-1.44362	1.07309e-23	-2.00099	-1.53613	8.23682e-18	-1.98139	-1.57593
5280287	chr9:5280287:G:A	4.31256e-34	-1.30393e-09	-1.6527	6.93114e-23	-1.30393e-09	-1.67164	5.38694e-17	-1.30393e-09	-1.67937
5280548	chr9:5280548:A:G	4.23686e-34	-1.30393e-09	-1.67041	7.23566e-23	-1.30393e-09	-1.62864	5.86248e-17	-1.30393e-09	-1.59478
5281318	chr9:5281318:G:A	4.2359e-34	-1.30393e-09	-1.67064	6.80828e-23	-1.30393e-09	-1.68953	5.37086e-17	-1.30393e-09	-1.68236
5281319	chr9:5281319:C:T	4.42056e-34	-2.7789	1.15093	1.19142e-23	-2.77474	-0.657786	1.22945e-17	-2.63181	-0.524972
5281484	chr9:5281484:A:G	1.56148e-34	-1.61154	-1.05706	1.41724e-23	-2.1621	-1.09685	1.03859e-17	-2.1497	-1.1758
5281533	chr9:5281533:G:A	4.43449e-34	-1.30393e-09	-1.62482	6.91588e-23	-1.30393e-09	-1.67385	5.32651e-17	-1.30393e-09	-1.69065
5281881	chr9:5281881:AC:A	1.62943e-33	-1.30393e-09	-0.323424	3.26319e-22	-1.30393e-09	-0.122376	2.02199e-16	-1.30393e-09	-0.356683
5282163	chr9:5282163:T:A	4.28214e-34	-1.30393e-09	-1.65978	7.39329e-23	-1.30393e-09	-1.60709	5.60159e-17	-1.30393e-09	-1.6403
5282213	chr9:5282213:C:G	1.27494e-34	-1.18434	-1.687	9.93105e-24	-1.96316	-1.65142	7.9694e-18	-1.91583	-1.67449
5282348	chr9:5282348:T:C	1.65475e-33	-1.30393e-09	-0.307999	2.17774e-22	-1.30393e-09	-0.526793	1.68669e-16	-1.30393e-09	-0.537995
5282522	chr9:5282522:T:C	4.16724e-34	-1.30393e-09	-1.68698	6.98456e-23	-1.30393e-09	-1.66396	5.60183e-17	-1.30393e-09	-1.64026
5282588	chr9:5282588:G:A	3.80179e-33	-1.30393e-09	0.52382	4.2976e-22	-1.30393e-09	0.152975	3.21258e-16	-1.30393e-09	0.10631
5282701	chr9:5282701:C:T	4.20285e-34	-1.30393e-09	-1.67847	7.15458e-23	-1.30393e-09	-1.63991	5.46826e-17	-1.30393e-09	-1.66439
5282884	chr9:5282884:A:G	4.15223e-34	-1.30393e-09	-1.69059	6.83805e-23	-1.30393e-09	-1.68516	5.35033e-17	-1.30393e-09	-1.68619
5283126	chr9:5283126:C:T	5.04749e-34	-1.30393e-09	-1.49534	7.48389e-23	-1.30393e-09	-1.59491	5.6243e-17	-1.30393e-09	-1.63625
5283210	chr9:5283210:A:T	1.25091e-33	-1.30393e-09	-0.587781	3.03265e-22	-1.30393e-09	-0.195645	2.48495e-16	-1.30393e-09	-0.150514
5283344	chr9:5283344:G:A	4.16741e-34	-1.30393e-09	-1.68694	6.98525e-23	-1.30393e-09	-1.66387	5.60259e-17	-1.30393e-09	-1.64012
5283631	chr9:5283631:T:C	4.66116e-34	-1.30393e-09	-1.57497	8.25319e-23	-1.30393e-09	-1.49707	6.80809e-17	-1.30393e-09	-1.44524
5284234	chr9:5284234:AG:A	2.62524e-32	2.45611	-7.1114e-10	7.95295e-21	3.07105	-7.1114e-10	6.45735e-15	3.10704	-7.1114e-10
5284278	chr9:5284278:G:C	5.95609e-33	-1.30393e-09	0.972762	1.24348e-21	-1.30393e-09	1.21542	7.66949e-16	-1.30393e-09	0.976485
5284496	chr9:5284496:A:G	4.85351e-34	-1.30393e-09	-1.53453	8.76789e-23	-1.30393e-09	-1.43657	7.36255e-17	-1.30393e-09	-1.36694
5284827	chr9:5284827:C:T	4.77127e-34	-1.30393e-09	-1.55162	8.58225e-23	-1.30393e-09	-1.45797	7.28769e-17	-1.30393e-09	-1.37716
5284886	chr9:5284886:G:A	4.18019e-34	-1.30393e-09	-1.68388	6.80196e-23	-1.30393e-09	-1.69046	5.33144e-17	-1.30393e-09	-1.68973
5284977	chr9:5284977:G:A	1.47238e-33	-1.30393e-09	-0.424769	2.92101e-22	-1.30393e-09	-0.233152	1.8235e-16	-1.30393e-09	-0.460006
5285169	chr9:5285169:G:A	1.45317e-33	-1.30393e-09	-0.437904	2.87975e-22	-1.30393e-09	-0.247379	1.80457e-16	-1.30393e-09	-0.470445
5285774	chr9:5285774:T:C	2.91123e-34	-1.30035	-0.745315	2.23757e-23	-1.93727	-0.865006	1.72791e-17	-1.89117	-0.925261
5285943	chr9:5285943:G:C	4.18695e-34	-1.30393e-09	-1.68226	6.79992e-23	-1.30393e-09	-1.69076	5.3354e-17	-1.30393e-09	-1.68899
5286484	chr9:5286484:A:G	4.88746e-34	-1.30393e-09	-1.52756	7.31881e-23	-1.30393e-09	-1.61722	5.57933e-17	-1.30393e-09	-1.64428
5286521	chr9:5286521:G:T	4.36607e-34	-1.30393e-09	-1.64037	7.80668e-23	-1.30393e-09	-1.55269	5.68656e-17	-1.30393e-09	-1.62524
5286794	chr9:5286794:T:C	4.19865e-34	-1.30393e-09	-1.67947	7.0138e-23	-1.30393e-09	-1.65979	5.53501e-17	-1.30393e-09	-1.65226
5286847	chr9:5286847:T:A	7.38983e-34	-1.11413	-7.1114e-10	2.29723e-22	-0.473375	-7.1114e-10	8.82948e-16	1.11733	-7.1114e-10
5287277	chr9:5287277:A:G	8.67863e-33	-1.30393e-09	1.34921	8.56728e-22	-1.30393e-09	0.84287	8.02326e-16	-1.30393e-09	1.02158
5287289	chr9:5287289:G:A	4.81433e-34	-1.30393e-09	-1.54264	7.31941e-23	-1.30393e-09	-1.61714	5.66765e-17	-1.30393e-09	-1.62858
5287734	chr9:5287734:C:T	3.14918e-34	-1.67075	-0.296344	2.57074e-23	-2.15802	-0.505449	1.83565e-17	-2.20825	-0.5477
5287982	chr9:5287982:G:A	4.67613e-34	-1.30393e-09	-1.57177	8.34364e-23	-1.30393e-09	-1.48617	7.06216e-17	-1.30393e-09	-1.4086
5288335	chr9:5288335:T:C	4.18009e-34	-1.30393e-09	-1.6839	7.00765e-23	-1.30393e-09	-1.66066	5.53656e-17	-1.30393e-09	-1.65198
5288582	chr9:5288582:G:A	4.18547e-34	-1.30393e-09	-1.68262	7.02397e-23	-1.30393e-09	-1.65834	5.54737e-17	-1.30393e-09	-1.65003
5288707	chr9:5288707:T:A	3.49614e-35	-2.77932	-1.38585	5.46444e-24	-2.76963	-1.44236	4.70834e-18	-2.7296	-1.387
5288865	chr9:5288865:A:G	6.65027e-34	-1.30393e-09	-1.21958	8.10932e-23	-1.30393e-09	-1.51465	6.73532e-17	-1.30393e-09	-1.45598
5288908	chr9:5288908:G:A	1.43971e-34	-1.44471	-1.30509	1.28292e-23	-2.058	-1.30053	9.42111e-18	-2.08485	-1.33814
5289118	chr9:5289118:A:G	4.34017e-34	-1.30393e-09	-1.64632	7.54473e-23	-1.30393e-09	-1.58682	6.26136e-17	-1.30393e-09	-1.52895
5289195	chr9:5289195:A:G	4.16464e-34	-1.30393e-09	-1.68761	6.79896e-23	-1.30393e-09	-1.6909	5.354e-17	-1.30393e-09	-1.68551
5289288	chr9:5289288:T:C	4.37257e-34	-1.30393e-09	-1.63888	6.85378e-23	-1.30393e-09	-1.68287	5.3326e-17	-1.30393e-09	-1.68951
5289607	chr9:5289607:G:T	9.95975e-35	-1.75221	-1.36606	9.56201e-24	-2.28828	-1.36417	7.14308e-18	-2.29757	-1.40223
5289901	chr9:5289901:T:C	4.5675e-34	-1.30393e-09	-1.59527	8.09825e-23	-1.30393e-09	-1.51602	6.82423e-17	-1.30393e-09	-1.44287
5290048	chr9:5290048:T:C	4.87924e-34	-1.30393e-09	-1.52925	8.83571e-23	-1.30393e-09	-1.42886	7.3713e-17	-1.30393e-09	-1.36576
5290445	chr9:5290445:C:G	9.02889e-34	-1.30393e-09	-0.913807	1.25192e-22	-1.30393e-09	-1.0804	1.02405e-16	-1.30393e-09	-1.037
5290448	chr9:5290448:C:A	8.38127e-33	-1.30393e-09	1.31435	8.44739e-22	-1.30393e-09	0.828777	8.01825e-16	-1.30393e-09	1.02096
5290490	chr9:5290490:A:G	6.57954e-34	-1.30393e-09	-1.23027	1.31432e-22	-1.30393e-09	-1.03176	9.42407e-17	-1.30393e-09	-1.12008
5290605	chr9:5290605:C:A	4.25695e-34	-1.30393e-09	-1.66568	6.80041e-23	-1.30393e-09	-1.69068	5.40938e-17	-1.30393e-09	-1.67522
5290737	chr9:5290737:G:A	4.18612e-34	-1.30393e-09	-1.68246	7.34621e-23	-1.30393e-09	-1.61348	5.62339e-17	-1.30393e-09	-1.63641
5290792	chr9:5290792:A:T	4.15419e-34	-1.30393e-09	-1.69012	6.84673e-23	-1.30393e-09	-1.6839	5.46105e-17	-1.30393e-09	-1.66571
5290815	chr9:5290815:A:G	4.1529e-34	-1.30393e-09	-1.69043	6.83981e-23	-1.30393e-09	-1.68491	5.4504e-17	-1.30393e-09	-1.66766
5290990	chr9:5290990:C:G	4.18186e-34	-1.30393e-09	-1.68348	6.79897e-23	-1.30393e-09	-1.69089	5.3252e-17	-1.30393e-09	-1.6909
5291025	chr9:5291025:G:A	5.7453e-34	-1.30393e-09	-1.36585	1.07221e-22	-1.30393e-09	-1.23536	8.24944e-17	-1.30393e-09	-1.2532
5291100	chr9:5291100:T:C	6.69662e-34	-1.30393e-09	-1.21263	1.34242e-22	-1.30393e-09	-1.0106	9.61716e-17	-1.30393e-09	-1.0998
5291171	chr9:5291171:C:T	4.18225e-34	-1.30393e-09	-1.68339	6.799e-23	-1.30393e-09	-1.69089	5.3252e-17	-1.30393e-09	-1.6909
5291180	chr9:5291180:A:G	1.89105e-34	-2.47711	-7.1114e-10	3.26285e-23	-2.42506	-7.1114e-10	3.80365e-17	-2.02739	-7.1114e-10
5291211	chr9:5291211:T:C	6.69651e-34	-1.30393e-09	-1.21265	1.34247e-22	-1.30393e-09	-1.01057	9.61812e-17	-1.30393e-09	-1.0997
5291710	chr9:5291710:A:G	1.81049e-34	-2.42127	-0.099365	1.29842e-23	-2.35213	-0.994393	1.46757e-17	-2.03957	-0.940179
5291904	chr9:5291904:C:A	4.1659e-34	-1.30393e-09	-1.6873	6.83055e-23	-1.30393e-09	-1.68626	5.33284e-17	-1.30393e-09	-1.68947
5291940	chr9:5291940:G:A	4.90608e-34	-1.52376	-7.1114e-10	7.72969e-23	-1.5626	-7.1114e-10	4.42618e-17	-1.87581	-7.1114e-10
5292023	chr9:5292023:ATACT:A	6.19818e-34	-1.30393e-09	-1.28998	1.15771e-22	-1.30393e-09	-1.15864	8.76466e-17	-1.30393e-09	-1.19262
5292257	chr9:5292257:T:C	3.76364e-34	-2.16471	0.375857	2.14394e-23	-2.3967	-0.448322	1.48948e-17	-2.41172	-0.553199
5292743	chr9:5292743:G:A	1.47503e-34	-1.29845	-1.42711	1.25098e-23	-1.9697	-1.41404	9.20604e-18	-1.99294	-1.45314
5292798	chr9:5292798:G:A	8.48638e-34	-1.30393e-09	-0.975774	1.03746e-22	-1.30393e-09	-1.26831	7.28144e-17	-1.30393e-09	-1.37802
5293229	chr9:5293229:T:C	1.74862e-33	-1.30393e-09	-0.252823	2.08719e-22	-1.30393e-09	-0.569262	1.81431e-16	-1.30393e-09	-0.465059
5293587	chr9:5293587:A:G	4.17843e-34	-1.30393e-09	-1.6843	6.80436e-23	-1.30393e-09	-1.6901	5.37409e-17	-1.30393e-09	-1.68176
5293796	chr9:5293796:G:A	1.90651e-33	-1.30393e-09	-0.166377	1.45674e-22	-1.30393e-09	-0.928877	1.11154e-16	-1.30393e-09	-0.955019
5294057	chr9:5294057:G:A	4.19594e-34	-1.30393e-09	-1.68012	7.05888e-23	-1.30393e-09	-1.65338	5.5817e-17	-1.30393e-09	-1.64386
5294202	chr9:5294202:A:G	4.26073e-34	-1.30393e-09	-1.6648	7.41955e-23	-1.30393e-09	-1.60355	5.71693e-17	-1.30393e-09	-1.61992
5294331	chr9:5294331:A:G	8.95503e-34	-1.30393e-09	-0.922021	1.33291e-22	-1.30393e-09	-1.01772	9.24395e-17	-1.30393e-09	-1.13938
5294495	chr9:5294495:T:C	5.92129e-35	-1.94807	-1.69019	5.975e-24	-2.43191	-1.69076	4.98007e-18	-2.37547	-1.68502
5294608	chr9:5294608:C:T	2.22146e-34	-2.31607	-7.1114e-10	3.2259e-23	-2.43645	-7.1114e-10	2.59706e-17	-2.40897	-7.1114e-10
5294735	chr9:5294735:C:T	4.69172e-34	-1.30393e-09	-1.56844	8.36238e-23	-1.30393e-09	-1.48392	7.0636e-17	-1.30393e-09	-1.40839
5294942	chr9:5294942:C:T	4.15339e-34	-1.30393e-09	-1.69031	7.01302e-23	-1.30393e-09	-1.6599	5.35419e-17	-1.30393e-09	-1.68547
5295487	chr9:5295487:T:C	2.16639e-33	-1.30393e-09	-0.0385882	6.46961e-22	-1.30393e-09	0.562036	4.64442e-16	-1.30393e-09	0.474901
5295781	chr9:5295781:C:T	1.93687e-34	-2.45316	-7.1114e-10	3.3409e-23	-2.40143	-7.1114e-10	3.94116e-17	-1.99187	-7.1114e-10
5295820	chr9:5295820:T:C	4.17756e-34	-1.30393e-09	-1.68451	6.80483e-23	-1.30393e-09	-1.69003	5.37532e-17	-1.30393e-09	-1.68153
5295861	chr9:5295861:A:C	5.8161e-34	-1.30393e-09	-1.35361	8.80474e-23	-1.30393e-09	-1.43238	6.71748e-17	-1.30393e-09	-1.45864
5296151	chr9:5296151:A:T	5.36652e-34	-1.30393e-09	-1.43406	7.4739e-23	-1.30393e-09	-1.59625	5.57982e-17	-1.30393e-09	-1.64419
5296200	chr9:5296200:G:A	1.12953e-33	-1.30393e-09	-0.689849	1.66487e-22	-1.30393e-09	-0.795334	1.13338e-16	-1.30393e-09	-0.93556
5296204	chr9:5296204:C:A	7.03037e-34	-1.63967	0.47567	2.10574e-23	-1.84199	-1.02101	1.27576e-17	-2.20303	-0.916778
5296352	chr9:5296352:C:T	7.43657e-34	-1.30393e-09	-1.10783	9.40961e-23	-1.30393e-09	-1.36593	6.71982e-17	-1.30393e-09	-1.45829
5296434	chr9:5296434:A:C	1.39986e-34	-2.77787	-7.1114e-10	2.29852e-23	-2.7754	-7.1114e-10	2.12553e-17	-2.60933	-7.1114e-10
5296711	chr9:5296711:T:C	4.15884e-34	-1.30393e-09	-1.689	6.79986e-23	-1.30393e-09	-1.69076	5.36662e-17	-1.30393e-09	-1.68315
5297252	chr9:5297252:C:T	7.21962e-35	-2.15824	-1.28178	7.62729e-24	-2.57121	-1.30731	5.60672e-18	-2.59602	-1.34595
5297489	chr9:5297489:A:G	4.50584e-34	-1.30393e-09	-1.60886	8.0932e-23	-1.30393e-09	-1.51664	6.19988e-17	-1.30393e-09	-1.53882
5297563	chr9:5297563:A:G	5.07863e-34	0.17991	-1.66911	4.98246e-23	-0.322772	-1.67897	1.90008e-17	-1.03068	-1.69077
5297718	chr9:5297718:C:A	3.58144e-35	-2.61777	-1.52329	6.18138e-24	-2.45451	-1.6342	5.64637e-18	-2.36127	-1.57365
5298112	chr9:5298112:G:C	1.40067e-34	-2.77729	-7.1114e-10	3.33796e-23	-2.4023	-7.1114e-10	2.57481e-17	-2.41758	-7.1114e-10
5298114	chr9:5298114:CTT:C	1.40304e-34	-2.77559	-7.1114e-10	3.27493e-23	-2.42137	-7.1114e-10	2.52693e-17	-2.43635	-7.1114e-10
5298228	chr9:5298228:G:A	5.73424e-34	-1.30393e-09	-1.36778	1.11244e-22	-1.30393e-09	-1.19852	8.05304e-17	-1.30393e-09	-1.2773
5298330	chr9:5298330:C:A	4.37861e-34	-1.30393e-09	-1.6375	7.72539e-23	-1.30393e-09	-1.56315	6.44881e-17	-1.30393e-09	-1.49945
5298476	chr9:5298476:G:C	3.07776e-34	-2.53718	0.547148	3.83274e-23	-2.42611	0.162021	3.85266e-17	-2.33473	0.320141
5298834	chr9:5298834:A:C	7.41627e-35	-1.9039	-1.50925	7.42364e-24	-2.36883	-1.53675	5.27931e-18	-2.42378	-1.57836
5298860	chr9:5298860:G:T	1.83435e-34	-2.50754	-7.1114e-10	3.42141e-23	-2.37761	-7.1114e-10	2.2869e-17	-2.53615	-7.1114e-10
5298908	chr9:5298908:T:C	5.02727e-34	-1.30393e-09	-1.49936	9.2249e-23	-1.30393e-09	-1.38576	6.62299e-17	-1.30393e-09	-1.4728
5298977	chr9:5298977:G:C	5.26404e-35	-2.31328	-1.44264	6.38441e-24	-2.62913	-1.42726	4.5113e-18	-2.66513	-1.49422
5299146	chr9:5299146:T:TA	7.63631e-34	-1.08132	-7.1114e-10	5.83655e-23	-1.84353	-7.1114e-10	4.39262e-17	-1.88342	-7.1114e-10
5299220	chr9:5299220:A:G	1.30019e-34	-2.53533	-0.316392	1.68688e-23	-2.29173	-0.793054	1.77593e-17	-2.22106	-0.567972
5299385	chr9:5299385:A:C	1.43705e-33	-1.92064	1.47158	3.33127e-23	-2.17815	-0.226165	2.20476e-17	-2.4824	-0.0903272
5299480	chr9:5299480:C:G	4.56319e-34	-1.30393e-09	-1.59621	8.04028e-23	-1.30393e-09	-1.5232	6.38517e-17	-1.30393e-09	-1.50937
5299655	chr9:5299655:A:G	5.6207e-35	-2.08793	-1.60243	6.16293e-24	-2.47741	-1.61428	4.72353e-18	-2.48085	-1.63253
5299696	chr9:5299696:T:C	4.15145e-34	-1.30393e-09	-1.69078	6.81197e-23	-1.30393e-09	-1.68898	5.40359e-17	-1.30393e-09	-1.67629
5300076	chr9:5300076:G:A	4.17302e-34	-1.30393e-09	-1.6856	6.80178e-23	-1.30393e-09	-1.69048	5.33438e-17	-1.30393e-09	-1.68918
5300268	chr9:5300268:T:C	4.18892e-34	-1.30393e-09	-1.68179	6.79894e-23	-1.30393e-09	-1.6909	5.32719e-17	-1.30393e-09	-1.69053
5300513	chr9:5300513:G:C	4.18677e-34	-1.30393e-09	-1.68231	7.22759e-23	-1.30393e-09	-1.62976	5.43926e-17	-1.30393e-09	-1.66971
5300546	chr9:5300546:G:A	2.26049e-34	-2.28326	-0.0153974	1.45964e-23	-2.45983	-0.769649	1.04051e-17	-2.46274	-0.860899
5301844	chr9:5301844:C:A	4.32664e-35	-2.68668	-1.26535	7.02437e-24	-2.43061	-1.53026	6.00639e-18	-2.40696	-1.46615
5302500	chr9:5302500:A:G	8.8899e-35	-2.04074	-1.19117	9.91348e-24	-2.48567	-1.13069	7.34592e-18	-2.47218	-1.19961
5302591	chr9:5302591:C:T	7.47969e-35	-2.15786	-1.24677	8.22065e-24	-2.54517	-1.25844	6.25198e-18	-2.52801	-1.30503
5302856	chr9:5302856:AAG:A	1.6421e-34	-1.87975	-0.738507	1.00916e-23	-2.13531	-1.46323	6.00208e-18	-2.44268	-1.43114
5302860	chr9:5302860:T:C	1.5743e-34	-1.92756	-0.732865	9.71133e-24	-2.17611	-1.46085	5.84166e-18	-2.47204	-1.42888
5302926	chr9:5302926:T:C	4.2504e-34	-1.30393e-09	-1.66722	6.82365e-23	-1.30393e-09	-1.68727	5.33244e-17	-1.30393e-09	-1.68954
5302969	chr9:5302969:C:T	4.07388e-33	-1.30393e-09	0.592946	4.78379e-22	-1.30393e-09	0.260153	3.52277e-16	-1.30393e-09	0.198483
5304677	chr9:5304677:C:T	4.21408e-34	-1.30393e-09	-1.6758	7.27039e-23	-1.30393e-09	-1.62386	5.61242e-17	-1.30393e-09	-1.63837
5304821	chr9:5304821:T:C	3.04111e-35	-2.62269	-1.68191	5.75832e-24	-2.47807	-1.68153	4.82528e-18	-2.40117	-1.69089
5304881	chr9:5304881:A:T	4.16096e-34	-1.30393e-09	-1.68849	7.65139e-23	-1.30393e-09	-1.57278	6.49249e-17	-1.30393e-09	-1.4927
5304951	chr9:5304951:C:T	1.45877e-33	-1.30393e-09	-0.434061	1.89209e-22	-1.30393e-09	-0.667397	1.41964e-16	-1.30393e-09	-0.71036
5304957	chr9:5304957:G:C	4.20914e-34	-1.30393e-09	-1.67698	7.25593e-23	-1.30393e-09	-1.62585	5.61126e-17	-1.30393e-09	-1.63857
5305010	chr9:5305010:A:G	4.18546e-34	-1.30393e-09	-1.68262	6.80814e-23	-1.30393e-09	-1.68955	5.44103e-17	-1.30393e-09	-1.66938
5305384	chr9:5305384:CACACACACACACACACACAG:C	4.64942e-34	-1.30393e-09	-1.57749	8.6843e-23	-1.30393e-09	-1.44615	6.15954e-17	-1.30393e-09	-1.54535
5305821	chr9:5305821:T:C	6.85657e-34	-1.30393e-09	-1.18903	1.30322e-22	-1.30393e-09	-1.04025	1.18083e-16	-1.30393e-09	-0.894551
5306228	chr9:5306228:C:T	6.86879e-34	-1.30393e-09	-1.18725	1.3203e-22	-1.30393e-09	-1.02722	1.18228e-16	-1.30393e-09	-0.893319
5306805	chr9:5306805:G:T	4.16654e-34	-1.30393e-09	-1.68715	6.80444e-23	-1.30393e-09	-1.69009	5.33894e-17	-1.30393e-09	-1.68832
5306824	chr9:5306824:A:G	2.50612e-34	-1.58347	-0.612032	1.76263e-23	-2.18561	-0.855249	1.66045e-17	-2.08932	-0.766945
5306961	chr9:5306961:T:C	8.69482e-35	-2.74077	-0.513321	9.48911e-24	-2.57567	-1.08444	7.57262e-18	-2.50814	-1.13326
5307368	chr9:5307368:A:G	2.11327e-34	-2.57699	0.210987	2.62087e-23	-2.48464	-0.15952	2.56461e-17	-2.40292	-0.018625
5307823	chr9:5307823:A:G	4.56897e-34	-1.30393e-09	-1.59495	7.01905e-23	-1.30393e-09	-1.65904	5.54221e-17	-1.30393e-09	-1.65096
5308012	chr9:5308012:G:A	7.25678e-34	-1.30393e-09	-1.1323	1.41366e-22	-1.30393e-09	-0.9589	1.25936e-16	-1.30393e-09	-0.830159
5308318	chr9:5308318:A:G	7.8348e-34	-1.05566	-7.1114e-10	4.68977e-23	-2.06228	-7.1114e-10	3.66011e-17	-2.06586	-7.1114e-10
5308518	chr9:5308518:G:A	4.18877e-34	-1.30393e-09	-1.68183	7.15924e-23	-1.30393e-09	-1.63926	5.53632e-17	-1.30393e-09	-1.65202
5308580	chr9:5308580:C:T	6.79049e-34	-1.30393e-09	-1.19871	8.82326e-23	-1.30393e-09	-1.43027	6.36139e-17	-1.30393e-09	-1.5131
5308584	chr9:5308584:G:A	7.22928e-35	-2.1378	-1.30088	7.56903e-24	-2.60775	-1.27844	5.69456e-18	-2.61578	-1.31065
5309087	chr9:5309087:G:A	5.43272e-34	-1.30393e-09	-1.4218	7.33917e-23	-1.30393e-09	-1.61444	5.58597e-17	-1.30393e-09	-1.64309
5309322	chr9:5309322:T:A	4.19514e-34	-1.30393e-09	-1.68031	7.18628e-23	-1.30393e-09	-1.63549	5.55451e-17	-1.30393e-09	-1.64874
5309398	chr9:5309398:A:G	4.18841e-34	-1.30393e-09	-1.68192	7.17596e-23	-1.30393e-09	-1.63693	5.54977e-17	-1.30393e-09	-1.64959
5309485	chr9:5309485:C:T	4.55241e-34	-1.30393e-09	-1.59858	7.12911e-23	-1.30393e-09	-1.64348	5.54618e-17	-1.30393e-09	-1.65024
5309550	chr9:5309550:T:C	4.41455e-34	-1.30393e-09	-1.62933	7.87468e-23	-1.30393e-09	-1.54401	6.05036e-17	-1.30393e-09	-1.56323
5309660	chr9:5309660:C:T	5.67316e-34	-1.30393e-09	-1.37849	7.53584e-23	-1.30393e-09	-1.588	5.70291e-17	-1.30393e-09	-1.62237
5309793	chr9:5309793:G:T	4.15861e-34	-2.31857	0.62952	2.03656e-23	-2.58464	-0.311764	1.51402e-17	-2.56295	-0.385629
5309795	chr9:5309795:G:T	3.96074e-35	-2.49644	-1.54395	6.619e-24	-2.43633	-1.58398	5.83668e-18	-2.32342	-1.57835
5310214	chr9:5310214:T:C	6.89345e-34	-1.30393e-09	-1.18366	9.61501e-23	-1.30393e-09	-1.34434	7.18478e-17	-1.30393e-09	-1.39138
5310338	chr9:5310338:G:C	6.35807e-34	-1.30393e-09	-1.26451	8.54338e-23	-1.30393e-09	-1.46251	6.59909e-17	-1.30393e-09	-1.47642
5310650	chr9:5310650:G:A	4.35368e-34	-1.30393e-09	-1.64322	6.91681e-23	-1.30393e-09	-1.67371	5.39759e-17	-1.30393e-09	-1.6774
5310712	chr9:5310712:A:T	1.46725e-34	-2.41758	-0.313261	8.27528e-24	-2.59573	-1.20125	6.19522e-18	-2.59047	-1.25169
5311171	chr9:5311171:A:G	1.29042e-33	-1.45058	0.893902	3.29269e-23	-1.66058	-0.755383	1.77473e-17	-2.12263	-0.66707
5312105	chr9:5312105:T:C	4.22755e-34	-1.30393e-09	-1.67261	7.21542e-23	-1.30393e-09	-1.63145	5.81124e-17	-1.30393e-09	-1.60356
5312600	chr9:5312600:G:A	4.33516e-34	-1.30393e-09	-1.64748	7.52863e-23	-1.30393e-09	-1.58895	5.62646e-17	-1.30393e-09	-1.63587
5312685	chr9:5312685:A:G	4.53602e-34	-1.30393e-09	-1.60219	8.91382e-23	-1.30393e-09	-1.42006	6.19032e-17	-1.30393e-09	-1.54036
5313087	chr9:5313087:T:C	6.54404e-34	-1.30393e-09	-1.23568	8.73936e-23	-1.30393e-09	-1.43983	7.34271e-17	-1.30393e-09	-1.36964
5313800	chr9:5313800:T:C	2.57141e-34	-2.21599	0.046212	2.19857e-23	-2.60444	-0.215413	1.66121e-17	-2.59016	-0.26564
5314055	chr9:5314055:T:G	4.99659e-34	-1.30393e-09	-1.50548	7.28877e-23	-1.30393e-09	-1.62133	5.93938e-17	-1.30393e-09	-1.58175
5314117	chr9:5314117:C:T	5.89623e-34	-1.30393e-09	-1.33992	8.14953e-23	-1.30393e-09	-1.50971	6.78082e-17	-1.30393e-09	-1.44925
5315142	chr9:5315142:T:C	5.20011e-34	-1.30393e-09	-1.46556	7.37096e-23	-1.30393e-09	-1.61012	5.53094e-17	-1.30393e-09	-1.65299
5315460	chr9:5315460:A:C	5.36092e-34	0.184757	-1.61986	4.29689e-23	-0.547294	-1.60248	1.76569e-17	-1.24896	-1.54585
5315759	chr9:5315759:A:C	4.18873e-34	-1.30393e-09	-1.68184	6.80485e-23	-1.30393e-09	-1.69003	5.37481e-17	-1.30393e-09	-1.68163
5315817	chr9:5315817:A:C	1.69087e-33	-1.30393e-09	-0.286407	3.44696e-22	-1.30393e-09	-0.0675895	3.44622e-16	-1.30393e-09	0.176512
5315863	chr9:5315863:T:A	1.84209e-34	-1.82892	-0.674413	1.31743e-23	-2.29008	-1.0419	1.00112e-17	-2.31049	-1.05174
5316011	chr9:5316011:C:A	4.59527e-34	-1.30393e-09	-1.58921	8.18414e-23	-1.30393e-09	-1.50547	6.37146e-17	-1.30393e-09	-1.51152
5316120	chr9:5316120:G:C	1.53601e-34	-1.525	-1.16005	1.14508e-23	-2.17535	-1.29684	8.47114e-18	-2.15737	-1.3719
5316161	chr9:5316161:T:C	2.19117e-34	-2.3298	-7.1114e-10	7.11594e-23	-1.64533	-7.1114e-10	5.76813e-17	-1.611	-7.1114e-10
5316296	chr9:5316296:C:A	4.84641e-34	-2.3609	0.824901	1.38537e-23	-2.47379	-0.807906	9.68742e-18	-2.67623	-0.718876
5316398	chr9:5316398:C:T	6.10885e-34	-1.30393e-09	-1.3045	1.3184e-22	-1.30393e-09	-1.02866	1.08964e-16	-1.30393e-09	-0.974914
5316580	chr9:5316580:G:C	4.26036e-34	-1.30393e-09	-1.66488	6.81513e-23	-1.30393e-09	-1.68852	5.34203e-17	-1.30393e-09	-1.68774
5316731	chr9:5316731:GT:G	4.16608e-34	-1.30393e-09	-1.68726	6.82591e-23	-1.30393e-09	-1.68694	5.32808e-17	-1.30393e-09	-1.69036
5317132	chr9:5317132:T:A	4.30886e-34	-1.30393e-09	-1.65356	7.48525e-23	-1.30393e-09	-1.59473	5.65172e-17	-1.30393e-09	-1.63139
5317489	chr9:5317489:G:C	4.57858e-34	-1.30393e-09	-1.59285	6.99605e-23	-1.30393e-09	-1.66232	5.35463e-17	-1.30393e-09	-1.68539
5317534	chr9:5317534:C:T	7.23702e-34	-2.7375	1.60247	4.22008e-23	-2.45539	0.28758	2.22702e-17	-2.73085	0.168163
5318233	chr9:5318233:C:T	2.85844e-35	-2.71254	-1.654	5.72648e-24	-2.7414	-1.42375	4.24904e-18	-2.76669	-1.45255
5318311	chr9:5318311:C:T	6.6167e-34	-1.30393e-09	-1.22464	9.39377e-23	-1.30393e-09	-1.36762	7.8501e-17	-1.30393e-09	-1.30282
5318706	chr9:5318706:GA:G	2.14491e-34	-2.35114	-7.1114e-10	2.79472e-23	-2.57994	-7.1114e-10	2.04349e-17	-2.64869	-7.1114e-10
5318764	chr9:5318764:T:A	1.60826e-34	-2.63908	-7.1114e-10	2.65582e-23	-2.63091	-7.1114e-10	2.11304e-17	-2.61522	-7.1114e-10
5319107	chr9:5319107:T:C	4.82172e-34	-1.5411	-7.1114e-10	5.1553e-23	-1.96764	-7.1114e-10	5.75189e-17	-1.61382	-7.1114e-10
5319183	chr9:5319183:A:G	1.92067e-34	-0.962289	-1.49928	8.96701e-24	-2.0258	-1.6909	1.14643e-17	-1.54441	-1.68229
5319362	chr9:5319362:C:T	1.41076e-34	-2.77011	-7.1114e-10	2.46314e-23	-2.70623	-7.1114e-10	1.83148e-17	-2.75822	-7.1114e-10
5319437	chr9:5319437:T:C	2.26764e-33	-1.30393e-09	0.00708805	3.10973e-22	-1.30393e-09	-0.170544	2.68734e-16	-1.30393e-09	-0.0722117
5319863	chr9:5319863:A:T	4.44453e-34	-1.30393e-09	-1.62256	8.01312e-23	-1.30393e-09	-1.52659	6.12651e-17	-1.30393e-09	-1.55072
5320596	chr9:5320596:T:C	3.52027e-35	-2.4785	-1.67978	4.88649e-24	-2.65386	-1.66992	5.0689e-18	-2.37462	-1.66819
5320829	chr9:5320829:C:T	4.17381e-34	-1.30393e-09	-1.68541	6.81773e-23	-1.30393e-09	-1.68814	5.32519e-17	-1.30393e-09	-1.6909
5320922	chr9:5320922:C:A	5.35643e-34	-1.30393e-09	-1.43594	9.92168e-23	-1.30393e-09	-1.31294	8.30878e-17	-1.30393e-09	-1.24604
5320980	chr9:5320980:T:C	4.73943e-34	-1.30393e-09	-1.55832	8.15152e-23	-1.30393e-09	-1.50946	6.87511e-17	-1.30393e-09	-1.43544
5321337	chr9:5321337:G:A	3.78142e-34	-0.160506	-1.62363	3.91502e-23	-0.645185	-1.59766	2.05358e-17	-0.995676	-1.64809
5321413	chr9:5321413:AG:A	4.19562e-34	-1.30393e-09	-1.68019	7.3222e-23	-1.30393e-09	-1.61675	6.01371e-17	-1.30393e-09	-1.56931
5321568	chr9:5321568:T:C	2.28428e-33	-1.30393e-09	0.0144011	3.13152e-22	-1.30393e-09	-0.163563	2.70724e-16	-1.30393e-09	-0.0648356
5321668	chr9:5321668:G:C	2.55395e-34	-0.514412	-1.66218	2.85297e-23	-0.901405	-1.6579	1.68388e-17	-1.23867	-1.60358
5321715	chr9:5321715:G:A	2.18308e-34	-0.678138	-1.65536	2.40119e-23	-1.07283	-1.65887	1.34145e-17	-1.38335	-1.68625
5321719	chr9:5321719:C:T	2.2777e-34	-0.621692	-1.66938	2.49451e-23	-1.02137	-1.6722	1.39616e-17	-1.33938	-1.69024
5321723	chr9:5321723:T:A	2.24061e-34	-0.652766	-1.65472	2.45568e-23	-1.05078	-1.65849	1.36527e-17	-1.36582	-1.68618
5321774	chr9:5321774:G:A	1.72943e-34	-0.876305	-1.69014	1.96095e-23	-1.24345	-1.69078	1.07414e-17	-1.60997	-1.68185
5321990	chr9:5321990:G:T	1.79442e-33	-1.30393e-09	-0.226972	3.88398e-22	-1.30393e-09	0.0517785	3.55735e-16	-1.30393e-09	0.20825
5322157	chr9:5322157:A:G	1.32305e-33	1.15459	-1.6863	6.19576e-23	-0.137967	-1.64583	8.41832e-17	0.434636	-1.66758
5322310	chr9:5322310:T:C	1.71941e-34	-0.910666	-1.66159	1.85911e-23	-1.38833	-1.59924	1.1088e-17	-1.64571	-1.61437
5322334	chr9:5322334:G:C	9.81749e-35	-1.74206	-1.39059	1.24196e-23	-2.01831	-1.37267	1.17112e-17	-1.84166	-1.36373
5322454	chr9:5322454:T:G	2.07596e-33	-1.30393e-09	-0.0812272	2.86081e-22	-1.30393e-09	-0.253974	2.46579e-16	-1.30393e-09	-0.158254
5322613	chr9:5322613:G:A	2.46917e-34	-2.22995	0.0195967	1.35541e-23	-2.37564	-0.927923	9.51197e-18	-2.57708	-0.836304
5322671	chr9:5322671:T:C	5.25331e-34	-1.30393e-09	-1.45538	1.0149e-22	-1.30393e-09	-1.29029	7.83317e-17	-1.30393e-09	-1.30498
5322687	chr9:5322687:A:C	2.2935e-34	-0.729511	-1.55465	2.29428e-23	-1.16962	-1.60762	1.44024e-17	-1.45717	-1.54137
5322728	chr9:5322728:T:A	3.23918e-33	-1.30393e-09	0.36367	3.83132e-22	-1.30393e-09	0.038129	2.91781e-16	-1.30393e-09	0.0100673
5322843	chr9:5322843:A:G	3.55447e-34	-0.183414	-1.66262	3.7115e-23	-0.651123	-1.64511	1.97523e-17	-1.00511	-1.67756
5323049	chr9:5323049:T:C	2.69454e-34	-0.471563	-1.65145	3.00725e-23	-0.858938	-1.6477	1.76529e-17	-1.20557	-1.58947
5324179	chr9:5324179:G:C	6.73991e-34	-1.30393e-09	-1.20619	9.54942e-23	-1.30393e-09	-1.35119	7.99253e-17	-1.30393e-09	-1.28484
5324451	chr9:5324451:G:A	4.17496e-34	-1.30393e-09	-1.68513	6.80424e-23	-1.30393e-09	-1.69012	5.3256e-17	-1.30393e-09	-1.69082
5324666	chr9:5324666:A:G	1.50823e-34	-2.7033	-7.1114e-10	2.29552e-23	-2.77671	-7.1114e-10	2.1439e-17	-2.60072	-7.1114e-10
5325285	chr9:5325285:C:T	5.48155e-34	-1.30393e-09	-1.41285	1.18339e-22	-1.30393e-09	-1.1367	1.02972e-16	-1.30393e-09	-1.03148
5325666	chr9:5325666:T:G	4.16959e-34	-1.30393e-09	-1.68642	7.16795e-23	-1.30393e-09	-1.63805	5.61629e-17	-1.30393e-09	-1.63768
5325801	chr9:5325801:T:C	1.67627e-33	1.20943	-1.50451	6.74807e-23	-0.0941197	-1.60429	1.03379e-16	0.51872	-1.54625
5326114	chr9:5326114:T:C	4.87368e-34	-1.30393e-09	-1.53039	7.50951e-23	-1.30393e-09	-1.5915	5.74284e-17	-1.30393e-09	-1.6154
5326232	chr9:5326232:G:A	1.24154e-33	-1.30393e-09	-0.595296	1.2154e-22	-1.30393e-09	-1.11001	1.02792e-16	-1.30393e-09	-1.03323
5326664	chr9:5326664:G:C	4.67846e-34	-1.30393e-09	-1.57127	8.79114e-23	-1.30393e-09	-1.43392	6.93612e-17	-1.30393e-09	-1.42661
5326715	chr9:5326715:C:T	5.27844e-34	-1.30393e-09	-1.4506	7.69939e-23	-1.30393e-09	-1.56653	5.7769e-17	-1.30393e-09	-1.60948
5326913	chr9:5326913:A:G	3.65222e-34	-0.346477	-1.47242	1.6609e-22	0.470803	-1.26853	7.74132e-17	-0.0386303	-1.27815
5327004	chr9:5327004:C:T	6.0185e-34	-1.30393e-09	-1.3194	7.90411e-23	-1.30393e-09	-1.54028	5.72051e-17	-1.30393e-09	-1.61929
5327042	chr9:5327042:G:A	4.17295e-34	-1.30393e-09	-1.68561	7.02208e-23	-1.30393e-09	-1.65861	5.42279e-17	-1.30393e-09	-1.67274
5327154	chr9:5327154:T:C	1.30398e-34	-1.15891	-1.6899	9.37348e-24	-2.15134	-1.52102	1.0347e-17	-1.76265	-1.56659
5327370	chr9:5327370:G:A	5.67381e-34	-1.30393e-09	-1.37838	8.44226e-23	-1.30393e-09	-1.47442	6.48164e-17	-1.30393e-09	-1.49438
5327540	chr9:5327540:A:T	5.50411e-34	-1.30393e-09	-1.40874	7.93176e-23	-1.30393e-09	-1.53679	5.91402e-17	-1.30393e-09	-1.58602
5327619	chr9:5327619:C:G	5.26055e-34	-1.30393e-09	-1.454	7.66068e-23	-1.30393e-09	-1.57157	5.74997e-17	-1.30393e-09	-1.61416
5327681	chr9:5327681:G:A	1.48708e-33	-1.30393e-09	-0.414838	2.98576e-22	-1.30393e-09	-0.211227	2.95629e-16	-1.30393e-09	0.0231711
5327788	chr9:5327788:T:C	4.17729e-34	-1.30393e-09	-1.68457	6.81075e-23	-1.30393e-09	-1.68916	5.32529e-17	-1.30393e-09	-1.69088
5328063	chr9:5328063:G:A	4.73784e-34	-1.30393e-09	-1.55865	7.15384e-23	-1.30393e-09	-1.64002	5.45123e-17	-1.30393e-09	-1.66751
5328456	chr9:5328456:G:A	4.49577e-34	-1.30393e-09	-1.6111	6.94763e-23	-1.30393e-09	-1.66927	5.58305e-17	-1.30393e-09	-1.64361
5328503	chr9:5328503:G:A	1.41019e-34	-2.77051	-7.1114e-10	2.36558e-23	-2.74664	-7.1114e-10	1.79566e-17	-2.77798	-7.1114e-10
5328693	chr9:5328693:T:C	4.96639e-34	-1.30393e-09	-1.51154	7.10641e-23	-1.30393e-09	-1.64667	5.45391e-17	-1.30393e-09	-1.66702
5328770	chr9:5328770:G:GA	6.5805e-35	-2.71418	-0.818532	4.75609e-24	-2.75013	-1.6007	4.45832e-18	-2.5918	-1.57936
5328915	chr9:5328915:G:A	3.48721e-35	-2.59581	-1.57191	4.65574e-24	-2.69908	-1.67308	4.62139e-18	-2.45835	-1.67689
5329026	chr9:5329026:G:A	1.38392e-34	-1.22245	-1.56686	1.23804e-23	-1.8638	-1.53033	1.37463e-17	-1.54584	-1.49932
5329251	chr9:5329251:C:T	9.74938e-34	-1.30393e-09	-0.837032	1.13128e-22	-1.30393e-09	-1.18173	8.98734e-17	-1.30393e-09	-1.16753
5329382	chr9:5329382:A:G	7.53396e-35	-1.70785	-1.68955	1.04246e-23	-1.88708	-1.679	6.72943e-18	-2.12099	-1.63845
5330341	chr9:5330341:T:C	2.43432e-34	-2.22457	-7.1114e-10	4.21751e-23	-2.16842	-7.1114e-10	3.01759e-17	-2.25889	-7.1114e-10
5330345	chr9:5330345:A:G	8.78659e-34	-1.30393e-09	-0.94101	1.64584e-22	-1.30393e-09	-0.806827	1.25635e-16	-1.30393e-09	-0.832555
5330464	chr9:5330464:C:T	1.49287e-33	0.183213	-0.594164	5.48762e-23	-0.93578	-0.969392	7.40511e-17	-0.539754	-0.821425
5330840	chr9:5330840:T:C	8.81876e-34	-1.30393e-09	-0.937355	1.65367e-22	-1.30393e-09	-0.802081	1.26226e-16	-1.30393e-09	-0.827864
5330872	chr9:5330872:G:C	4.33313e-34	-1.30393e-09	-1.64795	7.76703e-23	-1.30393e-09	-1.55778	6.12876e-17	-1.30393e-09	-1.55036
5331008	chr9:5331008:T:C	1.46306e-33	-1.30393e-09	-0.431119	2.11653e-22	-1.30393e-09	-0.555302	1.61808e-16	-1.30393e-09	-0.579524
5331440	chr9:5331440:G:A	4.56324e-34	-1.30393e-09	-1.5962	6.8628e-23	-1.30393e-09	-1.68155	5.33507e-17	-1.30393e-09	-1.68905
5331577	chr9:5331577:A:G	4.69144e-34	-1.30393e-09	-1.5685	6.93118e-23	-1.30393e-09	-1.67164	5.36362e-17	-1.30393e-09	-1.68371
5331937	chr9:5331937:A:G	4.48327e-34	-1.30393e-09	-1.61388	6.82958e-23	-1.30393e-09	-1.6864	5.32611e-17	-1.30393e-09	-1.69073
5332100	chr9:5332100:TAA:T	6.02948e-34	-1.31757	-7.1114e-10	7.86964e-23	-1.54465	-7.1114e-10	8.88274e-17	-1.17924	-7.1114e-10
5332207	chr9:5332207:G:A	1.50323e-34	-2.70662	-7.1114e-10	2.56925e-23	-2.66405	-7.1114e-10	2.03004e-17	-2.65529	-7.1114e-10
5332477	chr9:5332477:G:C	8.082e-35	-1.68956	-1.63763	1.11806e-23	-1.89179	-1.60429	7.63402e-18	-2.11254	-1.52078
5332766	chr9:5332766:C:T	4.42205e-34	-1.30393e-09	-1.62763	6.85384e-23	-1.30393e-09	-1.68286	5.32532e-17	-1.30393e-09	-1.69088
5332829	chr9:5332829:A:C	1.59206e-34	-1.14461	-1.50459	1.9872e-23	-1.44131	-1.47963	1.30182e-17	-1.73866	-1.36093
5333026	chr9:5333026:T:A	4.1597e-34	-1.30393e-09	-1.68879	7.36684e-23	-1.30393e-09	-1.61068	5.39083e-17	-1.30393e-09	-1.67865
5333154	chr9:5333154:T:C	9.47381e-34	-0.382358	-0.483346	3.68395e-23	-1.4364	-0.867276	5.2135e-17	-0.991147	-0.720951
5333297	chr9:5333297:AAGG:A	4.37296e-34	-1.30393e-09	-1.6388	6.87768e-23	-1.30393e-09	-1.67938	5.36219e-17	-1.30393e-09	-1.68398
5333315	chr9:5333315:A:C	6.03677e-34	-1.30393e-09	-1.31637	8.72087e-23	-1.30393e-09	-1.44195	7.27088e-17	-1.30393e-09	-1.37947
5333338	chr9:5333338:GA:G	1.42973e-33	-1.30393e-09	-0.454166	2.07661e-22	-1.30393e-09	-0.574346	1.58605e-16	-1.30393e-09	-0.599518
5333406	chr9:5333406:T:C	5.93153e-34	-1.30393e-09	-1.33395	1.06875e-22	-1.30393e-09	-1.2386	8.20023e-17	-1.30393e-09	-1.25919
5333480	chr9:5333480:C:T	2.1292e-33	-1.30393e-09	-0.0559032	2.7545e-22	-1.30393e-09	-0.291845	2.66569e-16	-1.30393e-09	-0.0803006
5333485	chr9:5333485:T:C	2.11829e-33	-1.30393e-09	-0.0610398	2.741e-22	-1.30393e-09	-0.296757	2.65176e-16	-1.30393e-09	-0.08554
5333554	chr9:5333554:G:A	1.07201e-34	-1.68888	-1.35582	5.91486e-24	-2.45561	-1.67717	6.3378e-18	-2.16806	-1.65134
5333875	chr9:5333875:C:G	5.56216e-34	-1.30393e-09	-1.39825	8.68233e-23	-1.30393e-09	-1.44638	6.68131e-17	-1.30393e-09	-1.46404
5334054	chr9:5334054:G:A	4.41764e-34	-1.30393e-09	-1.62863	6.9491e-23	-1.30393e-09	-1.66905	5.37093e-17	-1.30393e-09	-1.68235
5334796	chr9:5334796:T:C	4.67839e-34	-1.30393e-09	-1.57128	7.01943e-23	-1.30393e-09	-1.65898	5.36081e-17	-1.30393e-09	-1.68423
5334933	chr9:5334933:C:G	1.30163e-34	-1.35715	-1.49347	1.56392e-23	-1.66822	-1.49225	1.07731e-17	-1.92333	-1.36555
5335383	chr9:5335383:G:C	4.84232e-34	-1.30393e-09	-1.53684	7.15202e-23	-1.30393e-09	-1.64027	5.41306e-17	-1.30393e-09	-1.67454
5335470	chr9:5335470:C:T	1.80318e-34	-1.14297	-1.38172	1.87356e-23	-1.52714	-1.45268	1.21694e-17	-1.79503	-1.37198
5335639	chr9:5335639:C:T	5.54692e-35	-2.39162	-1.31196	7.27613e-24	-2.60729	-1.31836	8.45703e-18	-2.23529	-1.29565
5335689	chr9:5335689:G:T	1.54416e-33	-1.30393e-09	-0.377173	2.15707e-22	-1.30393e-09	-0.536329	1.69345e-16	-1.30393e-09	-0.533994
5335696	chr9:5335696:T:C	4.40271e-34	-1.30393e-09	-1.63201	6.87304e-23	-1.30393e-09	-1.68006	5.32519e-17	-1.30393e-09	-1.6909
5335804	chr9:5335804:G:A	1.11567e-33	-1.30393e-09	-0.702193	1.01349e-22	-1.30393e-09	-1.29168	8.49655e-17	-1.30393e-09	-1.22369
5335940	chr9:5335940:C:G	5.20655e-35	-2.52355	-1.24335	7.09912e-24	-2.69637	-1.25391	7.58869e-18	-2.41305	-1.22622
5336319	chr9:5336319:A:G	1.26155e-33	-1.30393e-09	-0.579313	1.10459e-22	-1.30393e-09	-1.20561	9.47935e-17	-1.30393e-09	-1.11423
5336412	chr9:5336412:T:A	1.15092e-34	-1.55707	-1.4166	1.32945e-23	-1.84917	-1.47373	8.96091e-18	-2.07286	-1.4002
5336630	chr9:5336630:A:C	1.59536e-33	-1.30393e-09	-0.344552	1.25997e-22	-1.30393e-09	-1.07399	1.08749e-16	-1.30393e-09	-0.976896
5336909	chr9:5336909:C:T	4.49695e-34	-1.30393e-09	-1.61084	6.89832e-23	-1.30393e-09	-1.67639	5.32861e-17	-1.30393e-09	-1.69026
5336984	chr9:5336984:C:G	2.12344e-34	-0.922144	-1.43905	2.19696e-23	-1.32036	-1.50024	1.37932e-17	-1.61138	-1.43038
5337068	chr9:5337068:C:G	4.76148e-34	-1.30393e-09	-1.55368	7.18376e-23	-1.30393e-09	-1.63584	5.86021e-17	-1.30393e-09	-1.59516
5337526	chr9:5337526:G:A	1.92653e-33	-1.30393e-09	-0.155929	2.08399e-22	-1.30393e-09	-0.570796	1.72618e-16	-1.30393e-09	-0.514854
5337842	chr9:5337842:T:C	2.39133e-34	-2.24239	-7.1114e-10	3.23091e-23	-2.4349	-7.1114e-10	1.98234e-17	-2.67907	-7.1114e-10
5337980	chr9:5337980:T:C	7.55999e-34	-1.30393e-09	-1.09137	1.04384e-22	-1.30393e-09	-1.26218	8.83249e-17	-1.30393e-09	-1.18491
5338022	chr9:5338022:AAG:A	4.37936e-34	-1.30393e-09	-1.63733	6.83061e-23	-1.30393e-09	-1.68625	5.32895e-17	-1.30393e-09	-1.6902
5338097	chr9:5338097:T:C	1.2797e-34	-1.78071	-1.0869	2.51635e-23	-1.50463	-1.18023	1.53078e-17	-1.78095	-1.15662
5339544	chr9:5339544:G:T	3.46928e-33	-1.30393e-09	0.432295	4.94814e-22	-1.30393e-09	0.293931	3.72745e-16	-1.30393e-09	0.254959
5339872	chr9:5339872:C:G	6.3744e-34	-1.30393e-09	-1.26195	9.90181e-23	-1.30393e-09	-1.31495	7.43016e-17	-1.30393e-09	-1.3578
5339884	chr9:5339884:A:ATCCCT	4.37506e-34	-1.30393e-09	-1.63832	6.99457e-23	-1.30393e-09	-1.66253	5.39555e-17	-1.30393e-09	-1.67778
5339971	chr9:5339971:T:G	7.00822e-34	-1.30393e-09	-1.16715	9.79452e-23	-1.30393e-09	-1.32584	8.17748e-17	-1.30393e-09	-1.26197
5340004	chr9:5340004:T:C	5.85741e-34	-1.30393e-09	-1.34653	1.05497e-22	-1.30393e-09	-1.25157	9.05263e-17	-1.30393e-09	-1.16029
5340137	chr9:5340137:G:A	4.40607e-34	-1.30393e-09	-1.63125	6.94565e-23	-1.30393e-09	-1.66955	5.41541e-17	-1.30393e-09	-1.6741
5340363	chr9:5340363:T:G	1.12276e-32	-1.30393e-09	1.60672	1.12352e-21	-1.30393e-09	1.11397	8.99281e-16	-1.30393e-09	1.13566
5340399	chr9:5340399:C:T	4.15146e-34	-1.30393e-09	-1.69078	6.93547e-23	-1.30393e-09	-1.67102	5.37842e-17	-1.30393e-09	-1.68096
5340418	chr9:5340418:T:C	9.4727e-33	-1.30393e-09	1.43676	9.60464e-22	-1.30393e-09	0.957165	7.6829e-16	-1.30393e-09	0.978232
5340596	chr9:5340596:T:C	2.92387e-35	-2.65331	-1.69061	4.64052e-24	-2.70306	-1.67236	4.21917e-18	-2.54515	-1.68115
5340890	chr9:5340890:A:G	2.49806e-33	-1.30393e-09	0.103863	3.5786e-22	-1.30393e-09	-0.0301102	2.65521e-16	-1.30393e-09	-0.0842423
5341150	chr9:5341150:C:T	4.77496e-34	-1.30393e-09	-1.55085	7.09349e-23	-1.30393e-09	-1.64849	5.38575e-17	-1.30393e-09	-1.67959
5341226	chr9:5341226:A:G	4.60783e-34	-1.30393e-09	-1.58648	7.03249e-23	-1.30393e-09	-1.65713	5.68997e-17	-1.30393e-09	-1.62464
5341329	chr9:5341329:C:T	1.59207e-34	-2.6492	-7.1114e-10	2.79931e-23	-2.57829	-7.1114e-10	2.34963e-17	-2.50909	-7.1114e-10
5341556	chr9:5341556:C:T	4.92705e-35	-2.7333	-1.08878	5.65383e-24	-2.74112	-1.43679	4.91833e-18	-2.62272	-1.45025
5341945	chr9:5341945:G:A	1.29155e-33	-1.30393e-09	-0.555812	2.63308e-22	-1.30393e-09	-0.336927	1.99256e-16	-1.30393e-09	-0.371345
5342152	chr9:5342152:C:T	4.86134e-35	-2.7454	-1.0901	5.57511e-24	-2.75444	-1.4375	4.78684e-18	-2.64977	-1.4503
5342164	chr9:5342164:A:G	3.96393e-35	-2.73608	-1.3035	5.0352e-24	-2.75169	-1.54211	4.41953e-18	-2.64105	-1.53885
5342698	chr9:5342698:T:C	5.03483e-34	-1.30393e-09	-1.49786	7.27649e-23	-1.30393e-09	-1.62302	5.46743e-17	-1.30393e-09	-1.66454
5342882	chr9:5342882:G:A	3.91856e-35	-2.36068	-1.69042	5.14496e-24	-2.59133	-1.6809	3.48972e-18	-2.72542	-1.69069
5343001	chr9:5343001:C:T	1.47962e-34	-2.72245	-7.1114e-10	2.64002e-23	-2.63688	-7.1114e-10	1.90544e-17	-2.71864	-7.1114e-10
5343254	chr9:5343254:A:G	1.56112e-33	-1.30393e-09	-0.36625	3.2455e-22	-1.30393e-09	-0.12781	2.45122e-16	-1.30393e-09	-0.16418
5343415	chr9:5343415:A:G	4.24446e-34	-1.30393e-09	-1.66862	6.85989e-23	-1.30393e-09	-1.68197	5.35753e-17	-1.30393e-09	-1.68485
5343421	chr9:5343421:A:G	1.05563e-33	-1.30393e-09	-0.75751	2.22336e-22	-1.30393e-09	-0.506062	2.18708e-16	-1.30393e-09	-0.278199
5343914	chr9:5343914:A:T	4.1937e-34	-1.30393e-09	-1.68065	6.81567e-23	-1.30393e-09	-1.68844	5.32555e-17	-1.30393e-09	-1.69083
5345562	chr9:5345562:A:T	9.55059e-34	-1.30393e-09	-0.857633	1.76508e-22	-1.30393e-09	-0.736888	1.56111e-16	-1.30393e-09	-0.615368
5345673	chr9:5345673:G:A	8.65686e-35	-2.77824	-0.480226	5.227e-24	-2.77679	-1.47963	4.82575e-18	-2.64058	-1.45139
5346043	chr9:5346043:C:T	8.93011e-34	-1.30393e-09	-0.924808	1.8379e-22	-1.30393e-09	-0.696458	1.77076e-16	-1.30393e-09	-0.489358
5346251	chr9:5346251:T:C	4.31095e-34	-1.30393e-09	-1.65308	6.90832e-23	-1.30393e-09	-1.67494	5.4541e-17	-1.30393e-09	-1.66698
5346352	chr9:5346352:A:G	3.07035e-35	-2.72036	-1.57467	4.44528e-24	-2.74045	-1.67795	3.9082e-18	-2.62062	-1.68224
5346708	chr9:5346708:C:T	4.66165e-34	-1.30393e-09	-1.57487	6.99265e-23	-1.30393e-09	-1.66281	5.35244e-17	-1.30393e-09	-1.6858
5346774	chr9:5346774:A:T	4.21822e-35	-2.64867	-1.32874	5.45142e-24	-2.68309	-1.53128	5.2031e-18	-2.52121	-1.49547
5346858	chr9:5346858:A:G	1.38522e-33	-1.30393e-09	-0.485795	1.69209e-22	-1.30393e-09	-0.779116	1.42201e-16	-1.30393e-09	-0.70869
5346995	chr9:5346995:T:C	4.35236e-35	-2.27945	-1.66666	5.28824e-24	-2.57983	-1.66493	4.62736e-18	-2.49403	-1.63992
5347352	chr9:5347352:A:G	2.13031e-34	-2.69427	0.336299	8.14659e-24	-2.73873	-1.07392	7.90166e-18	-2.57313	-1.02574
5347589	chr9:5347589:G:C	1.141e-32	-1.30393e-09	1.62284	1.12861e-21	-1.30393e-09	1.11849	9.06293e-16	-1.30393e-09	1.14343
5347596	chr9:5347596:G:A	6.33959e-34	-1.30393e-09	-1.26742	9.07372e-23	-1.30393e-09	-1.40228	6.79456e-17	-1.30393e-09	-1.44723
5347906	chr9:5347906:A:G	4.20189e-34	-1.30393e-09	-1.6787	7.10385e-23	-1.30393e-09	-1.64703	5.49267e-17	-1.30393e-09	-1.65994
5347933	chr9:5347933:T:A	4.3924e-34	-1.30393e-09	-1.63436	6.87061e-23	-1.30393e-09	-1.68041	5.34984e-17	-1.30393e-09	-1.68628
5348016	chr9:5348016:A:T	4.42223e-34	-1.30393e-09	-1.62759	7.74179e-23	-1.30393e-09	-1.56103	5.90097e-17	-1.30393e-09	-1.58823
5348031	chr9:5348031:A:G	3.73139e-35	-2.74384	-1.3562	4.66126e-24	-2.75559	-1.61537	4.03303e-18	-2.65812	-1.61329
5348181	chr9:5348181:T:A	8.10771e-34	-1.30393e-09	-1.02142	9.69943e-23	-1.30393e-09	-1.3356	7.0775e-17	-1.30393e-09	-1.40643
5348281	chr9:5348281:G:A	2.97477e-35	-2.76997	-1.55668	6.98518e-24	-2.67753	-1.28893	4.57188e-18	-2.7497	-1.39631
5348305	chr9:5348305:G:A	4.63745e-35	-2.19456	-1.6881	5.96837e-24	-2.43481	-1.68897	3.91671e-18	-2.61572	-1.68497
5348712	chr9:5348712:A:G	1.44336e-34	-2.74726	-7.1114e-10	2.41538e-23	-2.72581	-7.1114e-10	1.80931e-17	-2.7704	-7.1114e-10
5348767	chr9:5348767:A:G	8.39785e-34	-0.98626	-7.1114e-10	2.22268e-22	-0.506367	-7.1114e-10	1.67277e-16	-0.546286	-7.1114e-10
5349757	chr9:5349757:C:A	5.4295e-34	-1.30393e-09	-1.42239	8.37197e-23	-1.30393e-09	-1.48278	6.27037e-17	-1.30393e-09	-1.52751
5349836	chr9:5349836:G:A	3.17636e-35	-2.72234	-1.53875	4.8994e-24	-2.77887	-1.54226	4.04561e-18	-2.77465	-1.49366
5350017	chr9:5350017:C:T	2.10582e-34	-2.36953	-7.1114e-10	3.20436e-23	-2.44315	-7.1114e-10	2.40042e-17	-2.48771	-7.1114e-10
5350224	chr9:5350224:T:G	1.42591e-34	-2.75942	-7.1114e-10	2.33753e-23	-2.75857	-7.1114e-10	1.83975e-17	-2.75372	-7.1114e-10
5350264	chr9:5350264:A:G	4.70782e-34	-1.30393e-09	-1.56501	6.9553e-23	-1.30393e-09	-1.66816	5.37129e-17	-1.30393e-09	-1.68228
5350308	chr9:5350308:A:G	8.13122e-34	-1.30393e-09	-1.01853	1.0609e-22	-1.30393e-09	-1.24596	1.06266e-16	-1.30393e-09	-0.999987
5350548	chr9:5350548:C:T	7.9958e-35	-2.69853	-0.639376	7.53455e-24	-2.66706	-1.2237	6.51573e-18	-2.58544	-1.20627
5350816	chr9:5350816:A:G	8.22306e-34	-1.30393e-09	-1.00729	1.58129e-22	-1.30393e-09	-0.846843	1.15894e-16	-1.30393e-09	-0.913256
5350821	chr9:5350821:C:T	3.32284e-35	-2.55205	-1.66396	4.61794e-24	-2.73703	-1.64327	3.93683e-18	-2.67708	-1.61848
5350828	chr9:5350828:C:G	4.71056e-35	-2.26866	-1.59836	5.90211e-24	-2.57457	-1.56037	5.30179e-18	-2.48062	-1.51727
5351130	chr9:5351130:C:T	1.19287e-33	-1.30393e-09	-0.635292	1.70207e-22	-1.30393e-09	-0.773236	1.32906e-16	-1.30393e-09	-0.776291
5351156	chr9:5351156:G:C	2.7712e-35	-2.71281	-1.68474	4.23517e-24	-2.77662	-1.69021	3.37256e-18	-2.76704	-1.68322
5351278	chr9:5351278:AC:A	2.61892e-35	-2.7729	-1.68116	4.27975e-24	-2.76546	-1.6909	3.63246e-18	-2.69747	-1.67855
5351334	chr9:5351334:AC:A	1.54945e-34	-2.67634	-7.1114e-10	2.28966e-23	-2.77926	-7.1114e-10	1.79333e-17	-2.77928	-7.1114e-10
5351834	chr9:5351834:A:G	2.61121e-35	-2.7765	-1.68051	4.60181e-24	-2.69382	-1.68998	3.97832e-18	-2.59943	-1.68565
5352226	chr9:5352226:G:A	6.90871e-34	-1.18145	-7.1114e-10	1.01393e-22	-1.29125	-7.1114e-10	8.16953e-17	-1.26294	-7.1114e-10
5352625	chr9:5352625:C:G	2.97674e-35	-2.64094	-1.68505	4.24057e-24	-2.77541	-1.69015	3.41737e-18	-2.74891	-1.68816
5353868	chr9:5353868:T:C	4.0953e-35	-2.33329	-1.67369	6.60562e-24	-2.33155	-1.69078	4.85069e-18	-2.40409	-1.68272
5354066	chr9:5354066:T:C	4.44712e-34	-1.30393e-09	-1.62198	7.79619e-23	-1.30393e-09	-1.55403	6.01687e-17	-1.30393e-09	-1.56878
5354412	chr9:5354412:C:T	2.59395e-35	-2.77623	-1.68741	4.33571e-24	-2.75403	-1.68933	3.70973e-18	-2.66948	-1.6855
5354558	chr9:5354558:G:A	4.72856e-35	-2.55899	-1.30421	7.53303e-24	-2.48652	-1.40443	5.56401e-18	-2.55027	-1.39935
5354681	chr9:5354681:C:T	4.30602e-35	-2.59243	-1.36438	4.76281e-24	-2.721	-1.62842	3.59651e-18	-2.77339	-1.61258
5354963	chr9:5354963:T:C	9.08063e-34	-1.30393e-09	-0.908092	1.07623e-22	-1.30393e-09	-1.23162	7.75796e-17	-1.30393e-09	-1.31463
5355175	chr9:5355175:T:C	4.15377e-34	-1.30393e-09	-1.69022	7.10778e-23	-1.30393e-09	-1.64648	5.33715e-17	-1.30393e-09	-1.68866
5355223	chr9:5355223:G:GT	7.7033e-35	-2.68633	-0.68884	5.11627e-24	-2.72739	-1.55044	4.86554e-18	-2.55793	-1.52583
5355289	chr9:5355289:G:A	1.55482e-34	-2.67288	-7.1114e-10	3.47029e-23	-2.36343	-7.1114e-10	2.55131e-17	-2.42674	-7.1114e-10
5355536	chr9:5355536:A:G	4.77495e-35	-2.73164	-1.1218	5.75059e-24	-2.77887	-1.38208	4.13867e-18	-2.77219	-1.47337
5355601	chr9:5355601:T:G	4.30736e-35	-2.63414	-1.32235	8.16665e-24	-2.7754	-1.03479	5.97417e-18	-2.77198	-1.10651
5355951	chr9:5355951:T:C	5.87989e-34	-1.30393e-09	-1.3427	7.27372e-23	-1.30393e-09	-1.6234	5.77304e-17	-1.30393e-09	-1.61015
5355995	chr9:5355995:T:C	8.8313e-35	-2.66756	-0.570959	5.43156e-24	-2.71415	-1.50387	5.25285e-18	-2.53084	-1.47632
5356333	chr9:5356333:G:A	1.5273e-34	-2.71152	0.0207832	8.01467e-24	-2.75058	-1.07839	7.35723e-18	-2.60489	-1.06536
5356357	chr9:5356357:T:C	4.36638e-34	-1.30393e-09	-1.6403	6.91145e-23	-1.30393e-09	-1.67449	5.58339e-17	-1.30393e-09	-1.64355
5356674	chr9:5356674:A:G	5.00353e-35	-2.12808	-1.6786	5.52337e-24	-2.52677	-1.67449	4.76005e-18	-2.42663	-1.67904
5356710	chr9:5356710:T:C	1.39363e-34	-2.66607	-0.116257	7.6206e-24	-2.7186	-1.1608	7.22842e-18	-2.53704	-1.15088
5356813	chr9:5356813:T:C	1.27071e-34	-2.67621	-0.198453	7.21696e-24	-2.7271	-1.20671	6.80144e-18	-2.55172	-1.19708
5356880	chr9:5356880:T:C	4.25429e-34	-1.30393e-09	-1.66631	6.79998e-23	-1.30393e-09	-1.69075	5.32611e-17	-1.30393e-09	-1.69073
5357364	chr9:5357364:C:T	6.33333e-34	-1.30393e-09	-1.26841	8.21097e-23	-1.30393e-09	-1.5022	6.59399e-17	-1.30393e-09	-1.47719
5357520	chr9:5357520:C:T	4.18056e-34	-1.30393e-09	-1.68379	6.84469e-23	-1.30393e-09	-1.68419	5.34318e-17	-1.30393e-09	-1.68753
5357801	chr9:5357801:A:T	2.03335e-33	-2.77849	2.67652	3.5183e-23	-2.7354	0.385712	3.2272e-17	-2.76295	0.571219
5357998	chr9:5357998:T:C	1.43518e-34	-2.75295	-7.1114e-10	2.28957e-23	-2.7793	-7.1114e-10	1.81446e-17	-2.76756	-7.1114e-10
5358856	chr9:5358856:A:G	6.77172e-34	-1.30393e-09	-1.20148	1.3377e-22	-1.30393e-09	-1.01413	1.24032e-16	-1.30393e-09	-0.845395
5358899	chr9:5358899:G:A	4.9184e-34	-1.30393e-09	-1.52125	7.40982e-23	-1.30393e-09	-1.60486	5.96132e-17	-1.30393e-09	-1.57806
5359070	chr9:5359070:T:A	1.39885e-34	-2.77858	-7.1114e-10	2.34549e-23	-2.75517	-7.1114e-10	1.79467e-17	-2.77853	-7.1114e-10
5359072	chr9:5359072:T:A	1.93147e-33	-1.30393e-09	-0.153371	1.33933e-22	-1.30393e-09	-1.01291	1.00563e-16	-1.30393e-09	-1.05515
5359139	chr9:5359139:T:C	2.9849e-35	-2.77922	-1.54404	4.37607e-24	-2.7521	-1.682	3.32273e-18	-2.77436	-1.69079
5359178	chr9:5359178:T:A	4.31403e-34	-1.30393e-09	-1.65236	7.74393e-23	-1.30393e-09	-1.56076	6.61519e-17	-1.30393e-09	-1.47398
5359230	chr9:5359230:G:A	2.6989e-34	-2.77525	0.653853	1.09115e-23	-2.76746	-0.75297	9.48321e-18	-2.77926	-0.637155
5359318	chr9:5359318:G:T	4.23783e-34	-1.30393e-09	-1.67018	6.81226e-23	-1.30393e-09	-1.68894	5.35718e-17	-1.30393e-09	-1.68491
5359367	chr9:5359367:T:C	1.86684e-34	-2.48999	-7.1114e-10	3.50902e-23	-2.35233	-7.1114e-10	2.28481e-17	-2.53707	-7.1114e-10
5359538	chr9:5359538:C:T	2.61955e-35	-2.76908	-1.68474	4.32634e-24	-2.75835	-1.68718	3.64709e-18	-2.68359	-1.68841
5359601	chr9:5359601:A:G	2.29271e-32	-1.30393e-09	2.32067	2.76492e-21	-1.30393e-09	2.01452	1.70834e-15	-1.30393e-09	1.77734
5359614	chr9:5359614:T:C	4.16189e-34	-1.30393e-09	-1.68827	6.81939e-23	-1.30393e-09	-1.6879	5.33185e-17	-1.30393e-09	-1.68965
5359714	chr9:5359714:T:A	3.24164e-35	-2.76695	-1.47379	4.59237e-24	-2.77889	-1.60696	3.75069e-18	-2.7718	-1.5722
5359788	chr9:5359788:T:C	4.53467e-34	-1.30393e-09	-1.60248	6.98906e-23	-1.30393e-09	-1.66332	5.53469e-17	-1.30393e-09	-1.65231
5360042	chr9:5360042:T:C	2.54546e-34	-2.17993	-7.1114e-10	3.55537e-23	-2.33921	-7.1114e-10	2.58188e-17	-2.41483	-7.1114e-10
5360325	chr9:5360325:G:C	5.69862e-35	-2.66992	-1.00667	6.26329e-24	-2.76077	-1.31477	4.60573e-18	-2.71648	-1.42215
5360871	chr9:5360871:C:G	4.9285e-34	-1.30393e-09	-1.5192	6.83963e-23	-1.30393e-09	-1.68493	5.3841e-17	-1.30393e-09	-1.6799
5361052	chr9:5361052:G:C	5.74482e-34	-1.30393e-09	-1.36594	8.95501e-23	-1.30393e-09	-1.41545	6.88157e-17	-1.30393e-09	-1.4345
5361243	chr9:5361243:T:C	6.09004e-34	-1.30393e-09	-1.30758	9.4425e-23	-1.30393e-09	-1.36245	7.23932e-17	-1.30393e-09	-1.38382
5361454	chr9:5361454:G:C	4.51764e-34	-1.30393e-09	-1.60625	6.97273e-23	-1.30393e-09	-1.66566	5.51927e-17	-1.30393e-09	-1.6551
5361476	chr9:5361476:A:T	4.93936e-34	-1.30393e-09	-1.517	8.93878e-23	-1.30393e-09	-1.41727	6.74668e-17	-1.30393e-09	-1.4543
5361699	chr9:5361699:G:T	6.28716e-34	-1.30393e-09	-1.27573	9.12501e-23	-1.30393e-09	-1.39665	7.00506e-17	-1.30393e-09	-1.41672
5362028	chr9:5362028:C:A	3.3809e-35	-2.5566	-1.64208	5.22064e-24	-2.77135	-1.48628	4.08569e-18	-2.73473	-1.52371
5362103	chr9:5362103:T:C	4.16575e-34	-1.30393e-09	-1.68734	6.80064e-23	-1.30393e-09	-1.69065	5.32756e-17	-1.30393e-09	-1.69046
5362389	chr9:5362389:C:T	2.00217e-34	-2.42001	-7.1114e-10	3.17729e-23	-2.45164	-7.1114e-10	2.63544e-17	-2.3943	-7.1114e-10
5362983	chr9:5362983:C:T	1.94513e-33	-1.30393e-09	-0.146321	2.07154e-22	-1.30393e-09	-0.576786	1.8836e-16	-1.30393e-09	-0.427581
5363023	chr9:5363023:T:G	2.9037e-35	-2.67059	-1.68024	4.26275e-24	-2.77489	-1.68545	3.43943e-18	-2.73973	-1.6909
5363027	chr9:5363027:C:G	3.18991e-35	-2.66828	-1.58855	5.60315e-24	-2.77713	-1.40979	4.20467e-18	-2.77211	-1.45763
5363068	chr9:5363068:T:C	2.69197e-35	-2.73947	-1.68707	4.79021e-24	-2.76064	-1.58304	4.38414e-18	-2.62212	-1.56582
5363380	chr9:5363380:T:C	4.94859e-34	-1.30393e-09	-1.51513	9.36232e-23	-1.30393e-09	-1.37097	8.19731e-17	-1.30393e-09	-1.25954
5363563	chr9:5363563:C:G	6.72861e-35	-1.8242	-1.68626	1.557e-23	-1.48311	-1.68179	1.02834e-17	-1.6455	-1.6899
5363937	chr9:5363937:G:C	4.1907e-34	-1.30393e-09	-1.68137	7.15915e-23	-1.30393e-09	-1.63928	5.56765e-17	-1.30393e-09	-1.64638
5364157	chr9:5364157:A:T	8.14472e-35	-2.50792	-0.811534	1.11161e-23	-2.68538	-0.816476	1.09593e-17	-2.53994	-0.731806
5364377	chr9:5364377:C:G	4.17058e-34	-1.30393e-09	-1.68618	7.37293e-23	-1.30393e-09	-1.60985	5.70002e-17	-1.30393e-09	-1.62288
5364478	chr9:5364478:A:G	1.01714e-34	-2.74789	-0.34935	7.20011e-24	-2.75974	-1.17642	6.57485e-18	-2.61277	-1.16991
5364536	chr9:5364536:G:T	5.48268e-34	-1.30393e-09	-1.41264	1.06722e-22	-1.30393e-09	-1.24002	9.5383e-17	-1.30393e-09	-1.10803
5364592	chr9:5364592:C:T	3.48393e-35	-2.66809	-1.50057	4.96344e-24	-2.77816	-1.52999	3.79691e-18	-2.74967	-1.58208
5364836	chr9:5364836:C:T	5.82609e-34	-1.30393e-09	-1.35189	9.04915e-23	-1.30393e-09	-1.405	6.94355e-17	-1.30393e-09	-1.42554
5365196	chr9:5365196:G:T	1.26972e-33	-1.30393e-09	-0.572857	1.68656e-22	-1.30393e-09	-0.78239	1.44135e-16	-1.30393e-09	-0.695184
5365511	chr9:5365511:CT:C	2.81227e-35	-2.69814	-1.68469	4.74286e-24	-2.67344	-1.68017	3.59162e-18	-2.70445	-1.68288
5365661	chr9:5365661:T:C	3.41741e-35	-2.52457	-1.66337	4.77697e-24	-2.7124	-1.63405	3.85768e-18	-2.65333	-1.66254
5365761	chr9:5365761:A:T	1.86215e-34	-2.57302	0.0805162	9.77786e-24	-2.50281	-1.12732	1.03156e-17	-2.21781	-1.11447
5365883	chr9:5365883:T:C	5.39622e-34	-1.30393e-09	-1.42854	7.96553e-23	-1.30393e-09	-1.53254	5.96614e-17	-1.30393e-09	-1.57725
5365890	chr9:5365890:A:C	2.95794e-35	-2.76973	-1.5626	4.32948e-24	-2.76784	-1.67696	3.62075e-18	-2.7238	-1.65546
5366203	chr9:5366203:G:A	4.93059e-35	-2.2227	-1.59867	5.99934e-24	-2.45714	-1.66146	5.20818e-18	-2.33841	-1.67729
5366450	chr9:5366450:G:C	5.27822e-34	-1.30393e-09	-1.45065	1.01178e-22	-1.30393e-09	-1.29337	8.99101e-17	-1.30393e-09	-1.16712
5366554	chr9:5366554:A:G	4.49814e-34	-1.30393e-09	-1.61057	7.03699e-23	-1.30393e-09	-1.65649	5.74294e-17	-1.30393e-09	-1.61538
5366683	chr9:5366683:C:T	9.02614e-34	-1.30393e-09	-0.914111	1.23812e-22	-1.30393e-09	-1.09149	1.0287e-16	-1.30393e-09	-1.03247
5366696	chr9:5366696:A:G	9.01791e-34	-1.30393e-09	-0.915024	1.237e-22	-1.30393e-09	-1.09239	1.02777e-16	-1.30393e-09	-1.03337
5366829	chr9:5366829:T:C	3.39215e-35	-2.67367	-1.52168	4.59847e-24	-2.76763	-1.6169	3.69486e-18	-2.72971	-1.62928
5366842	chr9:5366842:A:T	5.25712e-34	-1.30393e-09	-1.45465	7.82391e-23	-1.30393e-09	-1.55048	6.3944e-17	-1.30393e-09	-1.50793
5366911	chr9:5366911:T:G	5.27504e-34	-1.30393e-09	-1.45125	9.67992e-23	-1.30393e-09	-1.33761	7.26436e-17	-1.30393e-09	-1.38037
5367530	chr9:5367530:T:C	3.30908e-35	-2.59993	-1.62022	4.88779e-24	-2.74679	-1.57672	3.82946e-18	-2.70283	-1.62039
5367571	chr9:5367571:C:T	4.1792e-34	-1.30393e-09	-1.68412	6.79972e-23	-1.30393e-09	-1.69079	5.33249e-17	-1.30393e-09	-1.68953
5367664	chr9:5367664:C:T	3.98739e-35	-2.562	-1.47168	5.41645e-24	-2.70391	-1.5169	4.26563e-18	-2.64169	-1.57365
5368124	chr9:5368124:C:G	4.29504e-34	-1.30393e-09	-1.65678	6.85724e-23	-1.30393e-09	-1.68236	5.34866e-17	-1.30393e-09	-1.6865
5368172	chr9:5368172:G:C	5.27222e-34	-1.30393e-09	-1.45179	7.86637e-23	-1.30393e-09	-1.54507	6.43614e-17	-1.30393e-09	-1.50142
5368216	chr9:5368216:C:T	2.78624e-35	-2.70395	-1.68818	4.23236e-24	-2.77885	-1.68864	3.38116e-18	-2.76018	-1.68753
5368472	chr9:5368472:A:G	5.35588e-35	-2.07239	-1.66623	1.1162e-23	-1.8069	-1.69084	7.81678e-18	-1.92196	-1.68771
5368627	chr9:5368627:G:A	6.82706e-34	-1.30393e-09	-1.19334	1.0531e-22	-1.30393e-09	-1.25334	8.46846e-17	-1.30393e-09	-1.227
5368980	chr9:5368980:G:A	2.95983e-35	-2.66476	-1.66693	4.26827e-24	-2.77099	-1.68805	3.40687e-18	-2.77418	-1.66596
5369292	chr9:5369292:C:T	3.16871e-35	-2.76357	-1.49992	4.90478e-24	-2.74656	-1.57348	3.82851e-18	-2.76231	-1.56115
5369473	chr9:5369473:C:T	3.23778e-35	-2.76466	-1.47727	4.9961e-24	-2.7477	-1.55389	3.90284e-18	-2.76314	-1.54109
5369520	chr9:5369520:G:A	4.31983e-34	-1.30393e-09	-1.65102	6.82449e-23	-1.30393e-09	-1.68715	5.35531e-17	-1.30393e-09	-1.68526
5369654	chr9:5369654:G:A	2.92875e-35	-2.77688	-1.56536	4.36491e-24	-2.77935	-1.65731	3.40313e-18	-2.77833	-1.66291
5369911	chr9:5369911:G:A	2.83604e-35	-2.68361	-1.6908	4.26643e-24	-2.77588	-1.6836	3.34232e-18	-2.76904	-1.69023
5369952	chr9:5369952:TA:T	4.15145e-34	-1.30393e-09	-1.69078	7.13924e-23	-1.30393e-09	-1.64206	5.34361e-17	-1.30393e-09	-1.68745
5370255	chr9:5370255:T:C	4.37039e-34	-1.30393e-09	-1.63938	7.7381e-23	-1.30393e-09	-1.56151	5.99031e-17	-1.30393e-09	-1.57321
5370261	chr9:5370261:C:T	2.34593e-34	-2.26156	-7.1114e-10	3.71017e-23	-2.29659	-7.1114e-10	2.74054e-17	-2.3552	-7.1114e-10
5370386	chr9:5370386:A:G	6.05083e-34	-1.30393e-09	-1.31404	8.78135e-23	-1.30393e-09	-1.43504	7.29322e-17	-1.30393e-09	-1.37641
5370829	chr9:5370829:C:T	8.69445e-34	-1.30393e-09	-0.951551	1.19806e-22	-1.30393e-09	-1.12438	9.09462e-17	-1.30393e-09	-1.15567
5371025	chr9:5371025:T:A	7.53114e-34	-1.30393e-09	-1.09519	1.12961e-22	-1.30393e-09	-1.18321	9.03871e-17	-1.30393e-09	-1.16183
5371703	chr9:5371703:G:C	5.57994e-34	-1.30393e-09	-1.39506	8.71346e-23	-1.30393e-09	-1.4428	6.68662e-17	-1.30393e-09	-1.46324
5372188	chr9:5372188:C:T	4.15105e-34	-1.30393e-09	-1.69087	6.86428e-23	-1.30393e-09	-1.68134	5.34683e-17	-1.30393e-09	-1.68685
5372266	chr9:5372266:T:C	3.07045e-35	-2.66614	-1.62886	4.7123e-24	-2.76932	-1.59076	3.46252e-18	-2.7776	-1.64634
5372344	chr9:5372344:A:G	5.32971e-34	-1.30393e-09	-1.44094	7.91803e-23	-1.30393e-09	-1.53852	5.92556e-17	-1.30393e-09	-1.58408
5372366	chr9:5372366:G:A	1.46902e-34	-2.72964	-7.1114e-10	2.43503e-23	-2.71771	-7.1114e-10	2.00932e-17	-2.66555	-7.1114e-10
5372468	chr9:5372468:T:G	3.82984e-35	-2.46061	-1.61339	7.24737e-24	-2.24841	-1.6812	5.45556e-18	-2.3068	-1.6625
5372724	chr9:5372724:G:T	3.14629e-35	-2.71867	-1.55193	4.88418e-24	-2.74243	-1.58182	4.35235e-18	-2.58925	-1.60597
5372796	chr9:5372796:T:C	9.11854e-34	-1.30393e-09	-0.903926	1.27691e-22	-1.30393e-09	-1.06064	1.04688e-16	-1.30393e-09	-1.01495
5372818	chr9:5372818:A:T	4.24128e-34	-1.30393e-09	-1.66937	6.8137e-23	-1.30393e-09	-1.68873	5.3591e-17	-1.30393e-09	-1.68455
5373113	chr9:5373113:A:T	3.4285e-35	-2.58031	-1.60439	6.22241e-24	-2.40438	-1.67771	4.71908e-18	-2.45738	-1.65694
5373334	chr9:5373334:T:C	6.67481e-34	-1.30393e-09	-1.2159	1.3215e-22	-1.30393e-09	-1.02632	1.22367e-16	-1.30393e-09	-0.858911
5373441	chr9:5373441:C:A	5.51311e-35	-2.76829	-0.941407	4.44958e-24	-2.77637	-1.64107	3.5877e-18	-2.77889	-1.60953
5373590	chr9:5373590:G:A	3.24839e-35	-2.61468	-1.62399	5.95558e-24	-2.44039	-1.68553	4.48933e-18	-2.49111	-1.67312
5373738	chr9:5373738:C:A	5.59922e-34	-1.30393e-09	-1.39161	7.84694e-23	-1.30393e-09	-1.54754	5.75981e-17	-1.30393e-09	-1.61245
5374613	chr9:5374613:T:C	5.23352e-34	-1.30393e-09	-1.45915	8.18478e-23	-1.30393e-09	-1.50539	6.26161e-17	-1.30393e-09	-1.52891
5374895	chr9:5374895:T:C	4.51208e-34	-1.30393e-09	-1.60748	7.05089e-23	-1.30393e-09	-1.65451	5.75807e-17	-1.30393e-09	-1.61275
5375277	chr9:5375277:T:C	7.83225e-34	-1.30393e-09	-1.05599	1.59234e-22	-1.30393e-09	-0.839875	1.50608e-16	-1.30393e-09	-0.651254
5375496	chr9:5375496:A:G	2.9353e-35	-2.65794	-1.68207	4.22077e-24	-2.77935	-1.69088	3.37352e-18	-2.76283	-1.68715
5375540	chr9:5375540:T:C	4.97931e-34	-1.30393e-09	-1.50894	9.38328e-23	-1.30393e-09	-1.36874	7.35955e-17	-1.30393e-09	-1.36735
5375601	chr9:5375601:C:T	3.35224e-35	-2.66399	-1.54321	6.35448e-24	-2.66342	-1.39767	5.40335e-18	-2.61127	-1.36764
5375912	chr9:5375912:C:T	6.17268e-34	-1.30393e-09	-1.2941	1.27695e-22	-1.30393e-09	-1.06061	9.60186e-17	-1.30393e-09	-1.10139
5376515	chr9:5376515:C:T	5.33162e-34	-1.30393e-09	-1.44058	8.19755e-23	-1.30393e-09	-1.50383	6.17019e-17	-1.30393e-09	-1.54362
5376595	chr9:5376595:C:A	1.05827e-33	-1.88015	1.12514	3.4235e-23	-1.59872	-0.778281	4.54435e-17	-1.11881	-0.730656
5376789	chr9:5376789:T:C	2.70795e-35	-2.74045	-1.68018	4.36426e-24	-2.74753	-1.68927	3.39079e-18	-2.75435	-1.69052
5376817	chr9:5376817:T:C	1.15474e-33	-1.30393e-09	-0.667779	2.40703e-22	-1.30393e-09	-0.426687	1.73489e-16	-1.30393e-09	-0.509819
5376900	chr9:5376900:G:A	4.62593e-34	-1.30393e-09	-1.58256	7.17442e-23	-1.30393e-09	-1.63714	5.89989e-17	-1.30393e-09	-1.58842
5377115	chr9:5377115:C:T	8.4442e-35	-1.66903	-1.61431	1.56626e-23	-1.46947	-1.68951	1.89192e-17	-1.04521	-1.68055
5377200	chr9:5377200:G:A	1.24541e-33	-1.30393e-09	-0.592188	1.72877e-22	-1.30393e-09	-0.757672	1.40724e-16	-1.30393e-09	-0.719134
5377398	chr9:5377398:C:T	4.93225e-35	-2.28826	-1.53277	6.34995e-24	-2.37099	-1.69081	4.19993e-18	-2.54103	-1.68983
5377621	chr9:5377621:T:C	2.78867e-35	-2.77651	-1.61475	4.61869e-24	-2.77474	-1.6054	3.50658e-18	-2.77843	-1.63287
5377747	chr9:5377747:C:T	4.67448e-35	-2.55631	-1.31839	7.52981e-24	-2.41773	-1.47365	5.99688e-18	-2.45489	-1.41981
5377827	chr9:5377827:C:T	5.8165e-34	-1.30393e-09	-1.35354	8.16522e-23	-1.30393e-09	-1.50778	5.926e-17	-1.30393e-09	-1.584
5377846	chr9:5377846:G:A	7.48225e-35	-1.9081	-1.49619	9.35784e-24	-2.20617	-1.46787	9.63485e-18	-2.02162	-1.37893
5377986	chr9:5377986:G:A	1.78319e-33	-1.30393e-09	-0.233246	3.7007e-22	-1.30393e-09	0.00344237	3.24046e-16	-1.30393e-09	0.114951
5378231	chr9:5378231:G:A	4.27456e-34	-1.30393e-09	-1.66156	6.80077e-23	-1.30393e-09	-1.69063	5.37347e-17	-1.30393e-09	-1.68188
5378452	chr9:5378452:G:C	2.60757e-35	-2.7675	-1.6909	4.30308e-24	-2.76034	-1.69058	3.33079e-18	-2.77184	-1.69089
5378536	chr9:5378536:G:A	1.51341e-33	1.23043	-1.62772	2.1049e-23	-1.21793	-1.64546	1.94185e-17	-1.05236	-1.64735
5378605	chr9:5378605:A:G	2.58612e-35	-2.77713	-1.68953	4.22232e-24	-2.77898	-1.69088	3.34559e-18	-2.76872	-1.68957
5378773	chr9:5378773:A:G	3.85164e-33	-1.30393e-09	0.536847	8.32198e-22	-1.30393e-09	0.813819	7.56827e-16	-1.30393e-09	0.963199
5379440	chr9:5379440:T:A	4.25978e-34	-1.30393e-09	-1.66502	6.82529e-23	-1.30393e-09	-1.68703	5.37387e-17	-1.30393e-09	-1.6818
5379577	chr9:5379577:A:G	5.63857e-34	-1.30393e-09	-1.3846	7.99411e-23	-1.30393e-09	-1.52896	5.83428e-17	-1.30393e-09	-1.5996
5380090	chr9:5380090:C:T	2.12228e-33	-1.52104	1.46188	6.10853e-23	-1.24094	-0.557042	8.93279e-17	-0.667818	-0.505803
5380258	chr9:5380258:G:A	5.44332e-34	-1.30393e-09	-1.41985	7.79131e-23	-1.30393e-09	-1.55466	5.72121e-17	-1.30393e-09	-1.61917
5380665	chr9:5380665:T:G	7.12601e-34	-1.30393e-09	-1.15048	9.33134e-23	-1.30393e-09	-1.37429	7.38581e-17	-1.30393e-09	-1.36379
5381236	chr9:5381236:C:A	6.5061e-35	-2.61753	-0.926556	9.0093e-24	-2.56531	-1.14668	7.70552e-18	-2.5598	-1.06419
5381396	chr9:5381396:A:G	3.66865e-35	-2.73908	-1.37792	6.96862e-24	-2.77902	-1.18982	5.35641e-18	-2.7722	-1.21544
5381682	chr9:5381682:T:TA	3.86542e-35	-2.74929	-1.31546	7.53755e-24	-2.77738	-1.11297	5.75372e-18	-2.77596	-1.14013
5381686	chr9:5381686:A:G	5.64061e-34	-1.30393e-09	-1.38424	1.04959e-22	-1.30393e-09	-1.25668	7.96033e-17	-1.30393e-09	-1.28888
5381688	chr9:5381688:G:A	5.2592e-34	-1.30393e-09	-1.45426	7.92948e-23	-1.30393e-09	-1.53708	6.57757e-17	-1.30393e-09	-1.47968
5381870	chr9:5381870:A:G	2.14277e-34	-2.72337	0.371239	8.30217e-24	-2.71374	-1.07999	8.53252e-18	-2.49442	-1.02763
5382192	chr9:5382192:G:A	2.79598e-35	-2.77491	-1.61373	4.79068e-24	-2.77561	-1.56797	3.79718e-18	-2.71216	-1.61952
5382325	chr9:5382325:C:T	1.50192e-34	-2.70749	-7.1114e-10	2.51522e-23	-2.6853	-7.1114e-10	2.13861e-17	-2.60319	-7.1114e-10
5382899	chr9:5382899:G:A	4.69713e-34	-1.30393e-09	-1.56728	7.2764e-23	-1.30393e-09	-1.62303	5.74452e-17	-1.30393e-09	-1.6151
5383428	chr9:5383428:A:G	3.522e-35	-2.77096	-1.38683	6.92005e-24	-2.76303	-1.21279	5.27207e-18	-2.77886	-1.22465
5383832	chr9:5383832:A:C	9.25965e-34	-1.30393e-09	-0.888569	1.2229e-22	-1.30393e-09	-1.10386	1.02261e-16	-1.30393e-09	-1.03841
5383905	chr9:5383905:G:A	6.45371e-35	-2.4553	-1.09686	1.02403e-23	-2.3016	-1.28232	8.34714e-18	-2.34996	-1.19405
5383915	chr9:5383915:G:A	4.43591e-34	-1.30393e-09	-1.6245	6.81829e-23	-1.30393e-09	-1.68806	5.3264e-17	-1.30393e-09	-1.69067
5383969	chr9:5383969:G:T	7.92797e-34	-1.30393e-09	-1.04384	1.10287e-22	-1.30393e-09	-1.20717	9.37811e-17	-1.30393e-09	-1.12497
5384024	chr9:5384024:T:C	3.09085e-35	-2.59862	-1.68975	4.99162e-24	-2.68811	-1.61438	3.96785e-18	-2.6396	-1.64811
5384069	chr9:5384069:A:T	3.92257e-35	-2.50109	-1.54899	6.62945e-24	-2.64975	-1.36898	5.62451e-18	-2.5621	-1.3767
5384188	chr9:5384188:A:T	7.92921e-34	-1.30393e-09	-1.04368	1.21719e-22	-1.30393e-09	-1.10854	1.00835e-16	-1.30393e-09	-1.05245
5385354	chr9:5385354:A:T	1.00773e-33	-1.30393e-09	-0.80395	1.30159e-22	-1.30393e-09	-1.04149	9.97817e-17	-1.30393e-09	-1.06295
5385382	chr9:5385382:G:A	3.14028e-35	-2.62281	-1.6497	5.37852e-24	-2.55887	-1.66897	4.12871e-18	-2.61333	-1.63464
5385406	chr9:5385406:C:T	4.64039e-34	-1.30393e-09	-1.57944	8.19914e-23	-1.30393e-09	-1.50364	6.23249e-17	-1.30393e-09	-1.53357
5385423	chr9:5385423:C:A	4.12377e-35	-2.33564	-1.66442	8.21741e-24	-2.18099	-1.62301	5.57188e-18	-2.28656	-1.66164
5385470	chr9:5385470:C:T	7.34992e-35	-1.79546	-1.62667	1.11798e-23	-2.03691	-1.45924	1.12259e-17	-1.75987	-1.48784
5385649	chr9:5385649:C:T	4.71817e-34	-1.30393e-09	-1.56282	8.79642e-23	-1.30393e-09	-1.43332	6.56733e-17	-1.30393e-09	-1.48124
5385758	chr9:5385758:G:A	3.93968e-32	-1.30393e-09	2.86203	4.5764e-21	-1.30393e-09	2.51842	2.79287e-15	-1.30393e-09	2.26889
5385783	chr9:5385783:T:G	3.44366e-35	-2.72425	-1.45604	6.26724e-24	-2.77935	-1.29556	4.80465e-18	-2.76833	-1.32802
5385927	chr9:5385927:A:C	4.16154e-34	-1.30393e-09	-1.68835	6.87725e-23	-1.30393e-09	-1.67945	5.36669e-17	-1.30393e-09	-1.68314
5386999	chr9:5386999:T:A	1.54155e-33	-2.52402	2.14516	1.23832e-23	-2.69758	-0.696326	1.01839e-17	-2.77871	-0.566416
5387357	chr9:5387357:T:C	5.29799e-34	-1.44691	-7.1114e-10	1.11409e-22	-1.19704	-7.1114e-10	5.1113e-17	-1.7319	-7.1114e-10
5387369	chr9:5387369:C:T	6.63155e-33	-2.48309	3.56328	2.02117e-23	-2.73418	-0.169806	1.80471e-17	-2.76985	-0.00310058
5387416	chr9:5387416:G:C	4.1945e-34	-1.30393e-09	-1.68046	7.07399e-23	-1.30393e-09	-1.65124	5.48961e-17	-1.30393e-09	-1.66049
5387571	chr9:5387571:A:C	4.66696e-34	-1.30393e-09	-1.57373	8.93755e-23	-1.30393e-09	-1.4174	8.0769e-17	-1.30393e-09	-1.27434
5387574	chr9:5387574:T:C	5.31457e-34	-1.30393e-09	-1.44378	1.00771e-22	-1.30393e-09	-1.2974	7.4636e-17	-1.30393e-09	-1.35331
5387785	chr9:5387785:A:T	1.80338e-33	-1.30393e-09	-0.22199	2.49241e-22	-1.30393e-09	-0.391829	1.93976e-16	-1.30393e-09	-0.398199
5387860	chr9:5387860:T:C	2.78185e-35	-2.77211	-1.62159	4.31639e-24	-2.75746	-1.69037	3.31305e-18	-2.77875	-1.68931
5388266	chr9:5388266:G:C	5.83764e-35	-2.76252	-0.889972	5.35516e-24	-2.76419	-1.468	4.39911e-18	-2.77634	-1.40819
5388642	chr9:5388642:C:A	4.18596e-34	-1.30393e-09	-1.6825	7.0463e-23	-1.30393e-09	-1.65516	5.46374e-17	-1.30393e-09	-1.66522
5388698	chr9:5388698:T:C	4.19183e-34	-1.30393e-09	-1.6811	6.79919e-23	-1.30393e-09	-1.69086	5.32564e-17	-1.30393e-09	-1.69082
5388743	chr9:5388743:A:T	4.21409e-34	-1.30393e-09	-1.6758	7.35685e-23	-1.30393e-09	-1.61203	5.66974e-17	-1.30393e-09	-1.62821
5389075	chr9:5389075:T:C	5.00623e-35	-2.2389	-1.56723	5.52617e-24	-2.51874	-1.68201	4.22491e-18	-2.56273	-1.66221
5389085	chr9:5389085:A:G	4.219e-34	-1.30393e-09	-1.67464	7.14616e-23	-1.30393e-09	-1.64109	5.53905e-17	-1.30393e-09	-1.65153
5389122	chr9:5389122:C:T	3.476e-35	-2.7788	-1.39214	5.53222e-24	-2.74867	-1.45099	4.06319e-18	-2.77903	-1.48493
5389215	chr9:5389215:G:A	2.48052e-34	-2.77873	0.57296	3.35602e-23	-2.7656	0.36869	2.45416e-17	-2.69669	0.231123
5389652	chr9:5389652:C:T	3.0537e-35	-2.77372	-1.52675	4.95095e-24	-2.77618	-1.53449	3.80663e-18	-2.76963	-1.55956
5389821	chr9:5389821:C:A	3.77035e-35	-2.77938	-1.31028	5.92464e-24	-2.75787	-1.37326	4.35105e-18	-2.77915	-1.41637
5389835	chr9:5389835:T:C	4.82189e-34	-1.30393e-09	-1.54107	7.18173e-23	-1.30393e-09	-1.63613	5.64621e-17	-1.30393e-09	-1.63236
5389859	chr9:5389859:A:G	5.28794e-34	-1.30393e-09	-1.44881	7.66568e-23	-1.30393e-09	-1.57091	6.0007e-17	-1.30393e-09	-1.57147
5390064	chr9:5390064:A:G	4.6242e-34	-1.30393e-09	-1.58293	7.06368e-23	-1.30393e-09	-1.6527	5.47977e-17	-1.30393e-09	-1.66229
5390183	chr9:5390183:C:G	3.78095e-35	-2.65885	-1.428	4.4735e-24	-2.77785	-1.63423	3.65446e-18	-2.77916	-1.59083
5390245	chr9:5390245:A:G	4.88784e-34	-1.30393e-09	-1.52749	7.30636e-23	-1.30393e-09	-1.61892	5.64597e-17	-1.30393e-09	-1.63241
5390351	chr9:5390351:G:A	4.27182e-34	-1.30393e-09	-1.6622	7.68121e-23	-1.30393e-09	-1.56889	6.65543e-17	-1.30393e-09	-1.46792
5390439	chr9:5390439:AG:A	4.7034e-34	-1.30393e-09	-1.56595	7.13966e-23	-1.30393e-09	-1.642	5.53029e-17	-1.30393e-09	-1.65311
5390536	chr9:5390536:C:G	4.18326e-34	-1.30393e-09	-1.68315	6.97421e-23	-1.30393e-09	-1.66545	5.44927e-17	-1.30393e-09	-1.66787
5390572	chr9:5390572:AG:A	1.45013e-34	-2.74258	-7.1114e-10	2.29742e-23	-2.77588	-7.1114e-10	1.80469e-17	-2.77296	-7.1114e-10
5390574	chr9:5390574:C:A	1.45169e-34	-2.74151	-7.1114e-10	2.29822e-23	-2.77553	-7.1114e-10	1.80552e-17	-2.7725	-7.1114e-10
5391071	chr9:5391071:G:A	3.54203e-34	-1.84954	-7.1114e-10	4.29875e-23	-2.14934	-7.1114e-10	3.08204e-17	-2.23776	-7.1114e-10
5391110	chr9:5391110:A:G	4.17547e-34	-1.30393e-09	-1.68501	6.99284e-23	-1.30393e-09	-1.66278	5.32581e-17	-1.30393e-09	-1.69079
5391401	chr9:5391401:G:A	5.05108e-34	-1.30393e-09	-1.49463	7.84208e-23	-1.30393e-09	-1.54816	5.92817e-17	-1.30393e-09	-1.58364
5391511	chr9:5391511:C:T	1.97482e-34	-2.70638	0.27262	1.32433e-23	-2.49728	-0.829487	9.62127e-18	-2.63542	-0.766542
5391745	chr9:5391745:C:G	4.65104e-34	-1.30393e-09	-1.57715	7.17238e-23	-1.30393e-09	-1.63743	5.39957e-17	-1.30393e-09	-1.67703
5392199	chr9:5392199:G:A	3.49372e-35	-2.48594	-1.67991	5.26995e-24	-2.60185	-1.64638	3.49743e-18	-2.74047	-1.67343
5392243	chr9:5392243:G:A	3.16235e-35	-2.64508	-1.62043	4.22674e-24	-2.77846	-1.69036	3.31452e-18	-2.77843	-1.68919
5392271	chr9:5392271:G:A	2.94513e-34	-2.40306	0.368977	1.05174e-23	-2.66782	-0.889402	9.18609e-18	-2.76333	-0.684919
5392420	chr9:5392420:T:C	4.18083e-34	-1.30393e-09	-1.68373	7.01388e-23	-1.30393e-09	-1.65977	5.44818e-17	-1.30393e-09	-1.66807
5392507	chr9:5392507:T:C	5.20092e-34	-1.30393e-09	-1.4654	7.83439e-23	-1.30393e-09	-1.54914	6.49282e-17	-1.30393e-09	-1.49265
5392805	chr9:5392805:C:T	7.638e-34	-1.30393e-09	-1.0811	1.10571e-22	-1.30393e-09	-1.20459	8.21612e-17	-1.30393e-09	-1.25725
5393057	chr9:5393057:G:C	8.46314e-34	-1.30393e-09	-0.978515	1.22083e-22	-1.30393e-09	-1.10555	8.92185e-17	-1.30393e-09	-1.17485
5393183	chr9:5393183:A:C	8.23452e-34	-1.30393e-09	-1.0059	1.19104e-22	-1.30393e-09	-1.13026	8.7192e-17	-1.30393e-09	-1.19782
5393199	chr9:5393199:C:A	3.90461e-34	-2.77636	1.02428	5.29808e-23	-2.74983	0.809508	3.77727e-17	-2.65015	0.615801
5393236	chr9:5393236:T:A	8.27494e-34	-1.30393e-09	-1.001	1.19631e-22	-1.30393e-09	-1.12584	8.75478e-17	-1.30393e-09	-1.19375
5393318	chr9:5393318:T:C	3.35878e-35	-2.72348	-1.48176	5.38708e-24	-2.68324	-1.543	4.07741e-18	-2.74897	-1.5115
5393324	chr9:5393324:A:G	5.08465e-34	-1.30393e-09	-1.48801	7.29327e-23	-1.30393e-09	-1.62071	5.83373e-17	-1.30393e-09	-1.59969
5393325	chr9:5393325:T:C	9.58065e-34	-1.30393e-09	-0.854491	1.36628e-22	-1.30393e-09	-0.992991	9.90922e-17	-1.30393e-09	-1.06988
5393536	chr9:5393536:A:G	2.81028e-35	-2.70436	-1.67917	5.07579e-24	-2.62154	-1.66422	3.64283e-18	-2.71444	-1.65873
5393731	chr9:5393731:G:T	8.50615e-34	-1.30393e-09	-0.973447	1.22699e-22	-1.30393e-09	-1.10052	8.96393e-17	-1.30393e-09	-1.17014
5393744	chr9:5393744:C:T	8.50972e-34	-1.30393e-09	-0.973027	1.22691e-22	-1.30393e-09	-1.10058	8.96448e-17	-1.30393e-09	-1.17008
5393745	chr9:5393745:A:G	8.49717e-34	-1.30393e-09	-0.974503	1.22529e-22	-1.30393e-09	-1.1019	8.95403e-17	-1.30393e-09	-1.17125
5393931	chr9:5393931:T:C	4.20586e-34	-1.30393e-09	-1.67776	6.80011e-23	-1.30393e-09	-1.69073	5.3315e-17	-1.30393e-09	-1.68972
5393939	chr9:5393939:T:C	7.38279e-34	-1.30393e-09	-1.11508	1.51969e-22	-1.30393e-09	-0.886572	1.33385e-16	-1.30393e-09	-0.772697
5394099	chr9:5394099:G:A	9.16379e-35	-2.71758	-0.48398	9.28465e-24	-2.56158	-1.12031	7.40286e-18	-2.68429	-0.979782
5394272	chr9:5394272:G:A	3.99895e-35	-2.3506	-1.68019	5.60566e-24	-2.62259	-1.56388	4.14978e-18	-2.62705	-1.61583
5394282	chr9:5394282:T:C	3.87652e-35	-2.37317	-1.68871	5.31507e-24	-2.63759	-1.60212	3.98234e-18	-2.63999	-1.64407
5394309	chr9:5394309:A:G	5.28879e-34	-1.30393e-09	-1.44865	1.0025e-22	-1.30393e-09	-1.30258	8.89671e-17	-1.30393e-09	-1.17767
5394574	chr9:5394574:G:A	8.23233e-34	-1.30393e-09	-1.00617	1.19e-22	-1.30393e-09	-1.13113	8.71854e-17	-1.30393e-09	-1.1979
5394869	chr9:5394869:T:C	8.48075e-34	-1.30393e-09	-0.976437	1.22306e-22	-1.30393e-09	-1.10372	8.93687e-17	-1.30393e-09	-1.17316
5395020	chr9:5395020:T:C	1.45807e-34	-2.73712	-7.1114e-10	2.95082e-23	-2.52558	-7.1114e-10	2.23899e-17	-2.55733	-7.1114e-10
5395137	chr9:5395137:T:C	2.75959e-35	-2.74003	-1.66171	4.78785e-24	-2.68724	-1.65693	3.4763e-18	-2.75371	-1.66626
5395402	chr9:5395402:TACTTCAATTCTGG:T	4.55787e-34	-1.30393e-09	-1.59738	7.16644e-23	-1.30393e-09	-1.63826	5.5445e-17	-1.30393e-09	-1.65054
5395466	chr9:5395466:T:C	4.18493e-34	-1.30393e-09	-1.68275	7.07594e-23	-1.30393e-09	-1.65097	5.61963e-17	-1.30393e-09	-1.63708
5395531	chr9:5395531:A:C	3.02572e-35	-2.62073	-1.68894	4.50308e-24	-2.77602	-1.62947	3.4289e-18	-2.77533	-1.65837
5396047	chr9:5396047:A:C	9.55818e-35	-2.68907	-0.47035	6.27362e-24	-2.75392	-1.31998	5.48983e-18	-2.72381	-1.23923
5396054	chr9:5396054:C:T	6.16452e-34	-1.30393e-09	-1.29543	9.19502e-23	-1.30393e-09	-1.389	6.86964e-17	-1.30393e-09	-1.43624
5396437	chr9:5396437:C:T	5.03994e-34	-1.30393e-09	-1.49684	7.7469e-23	-1.30393e-09	-1.56037	5.8892e-17	-1.30393e-09	-1.59023
5396458	chr9:5396458:G:A	5.24811e-34	-1.30393e-09	-1.45637	8.01361e-23	-1.30393e-09	-1.52652	6.07003e-17	-1.30393e-09	-1.55999
5396552	chr9:5396552:C:T	3.1933e-35	-2.56666	-1.6891	4.67376e-24	-2.76982	-1.59847	3.50251e-18	-2.76835	-1.64411
5396729	chr9:5396729:AG:A	4.32954e-34	-1.30393e-09	-1.64878	6.79939e-23	-1.30393e-09	-1.69083	5.33552e-17	-1.30393e-09	-1.68896
5396941	chr9:5396941:C:T	3.54853e-33	-1.30393e-09	0.454882	7.73405e-22	-1.30393e-09	0.740551	7.09751e-16	-1.30393e-09	0.898979
5397063	chr9:5397063:T:G	4.22446e-34	-1.30393e-09	-1.67335	7.26481e-23	-1.30393e-09	-1.62462	5.51147e-17	-1.30393e-09	-1.65652
5397233	chr9:5397233:G:T	1.78863e-33	-1.30393e-09	-0.230204	1.59189e-22	-1.30393e-09	-0.840162	1.41583e-16	-1.30393e-09	-0.713049
5397315	chr9:5397315:T:C	5.10103e-34	-1.30393e-09	-1.48479	7.82287e-23	-1.30393e-09	-1.55061	5.94103e-17	-1.30393e-09	-1.58147
5397343	chr9:5397343:G:T	4.31751e-34	-1.30393e-09	-1.65156	6.8621e-23	-1.30393e-09	-1.68165	5.39962e-17	-1.30393e-09	-1.67702
5397385	chr9:5397385:C:T	5.08747e-34	-1.30393e-09	-1.48746	7.80651e-23	-1.30393e-09	-1.55271	5.93002e-17	-1.30393e-09	-1.58332
5397556	chr9:5397556:G:A	2.79116e-34	-2.75926	0.671483	3.98528e-23	-2.69839	0.473333	3.00123e-17	-2.56403	0.299707
5397573	chr9:5397573:G:T	2.96621e-35	-2.67386	-1.65568	5.40944e-24	-2.58021	-1.64189	3.76467e-18	-2.69228	-1.648
5397599	chr9:5397599:G:A	1.12082e-34	-2.65614	-0.34404	6.66196e-24	-2.76571	-1.24813	5.77907e-18	-2.74451	-1.16718
5397617	chr9:5397617:G:A	1.73891e-33	-1.30393e-09	-0.258394	2.2607e-22	-1.30393e-09	-0.489406	1.73043e-16	-1.30393e-09	-0.512396
5397661	chr9:5397661:C:T	4.12259e-35	-2.41929	-1.58105	4.90005e-24	-2.65126	-1.66974	3.524e-18	-2.71887	-1.68746
5397662	chr9:5397662:A:T	7.41099e-34	-2.49046	1.37918	1.47703e-23	-2.73019	-0.487435	1.28552e-17	-2.77889	-0.333294
5397695	chr9:5397695:C:T	3.30077e-34	-1.81692	-0.103157	2.02833e-23	-1.85392	-1.04653	2.1336e-17	-1.59133	-1.01421
5397730	chr9:5397730:A:G	8.33219e-35	-2.64041	-0.656285	5.71443e-24	-2.77226	-1.395	4.93814e-18	-2.75525	-1.3137
5397818	chr9:5397818:T:C	6.4496e-35	-2.77514	-0.777659	8.85941e-24	-2.73518	-0.993588	6.70108e-18	-2.62867	-1.135
5397862	chr9:5397862:T:C	5.24417e-34	-1.30393e-09	-1.45712	8.00782e-23	-1.30393e-09	-1.52725	6.06501e-17	-1.30393e-09	-1.56081
5397889	chr9:5397889:C:T	4.46018e-34	-1.30393e-09	-1.61905	6.97712e-23	-1.30393e-09	-1.66503	5.32987e-17	-1.30393e-09	-1.69002
5397899	chr9:5397899:T:C	4.30979e-34	-1.30393e-09	-1.65335	6.85342e-23	-1.30393e-09	-1.68292	5.3896e-17	-1.30393e-09	-1.67888
5398056	chr9:5398056:C:G	8.33592e-34	-1.30393e-09	-0.993662	1.01465e-22	-1.30393e-09	-1.29054	8.56067e-17	-1.30393e-09	-1.21617
5398119	chr9:5398119:A:G	4.26245e-34	-1.30393e-09	-1.66439	6.80265e-23	-1.30393e-09	-1.69035	5.3615e-17	-1.30393e-09	-1.68411
5398137	chr9:5398137:C:T	4.37288e-34	-1.30393e-09	-1.63881	6.89059e-23	-1.30393e-09	-1.67751	5.36647e-17	-1.30393e-09	-1.68318
5398240	chr9:5398240:T:G	2.82492e-35	-2.71101	-1.66733	4.99652e-24	-2.62983	-1.67167	3.53553e-18	-2.7275	-1.67557
5398288	chr9:5398288:T:C	3.00187e-35	-2.63227	-1.68532	4.85401e-24	-2.77894	-1.5515	3.63223e-18	-2.77766	-1.59843
5398327	chr9:5398327:G:A	2.33193e-34	-2.26754	-7.1114e-10	3.35503e-23	-2.3972	-7.1114e-10	3.35828e-17	-2.15192	-7.1114e-10
5398516	chr9:5398516:G:A	1.07498e-33	-2.70522	1.96587	3.79849e-23	-2.49284	0.219775	2.86801e-17	-2.65418	0.344442
5398635	chr9:5398635:C:CAATAG	5.13575e-34	-1.30393e-09	-1.47801	7.61218e-23	-1.30393e-09	-1.57792	6.24087e-17	-1.30393e-09	-1.53223
5399098	chr9:5399098:T:C	1.45162e-34	-2.77822	0.0366662	1.63043e-23	-2.73206	-0.386767	1.33633e-17	-2.62158	-0.451843
5399439	chr9:5399439:G:A	4.15387e-34	-1.30393e-09	-1.6902	6.94491e-23	-1.30393e-09	-1.66966	5.35375e-17	-1.30393e-09	-1.68555
5399859	chr9:5399859:T:G	4.15332e-34	-1.30393e-09	-1.69033	6.87874e-23	-1.30393e-09	-1.67923	5.34801e-17	-1.30393e-09	-1.68663
5399888	chr9:5399888:A:G	4.19704e-34	-1.30393e-09	-1.67986	6.80715e-23	-1.30393e-09	-1.68969	5.32852e-17	-1.30393e-09	-1.69028
5399916	chr9:5399916:G:C	3.80937e-35	-2.38846	-1.6909	5.11236e-24	-2.65923	-1.61936	3.92344e-18	-2.64634	-1.65262
5400130	chr9:5400130:G:C	4.8973e-34	-1.30393e-09	-1.52555	7.26234e-23	-1.30393e-09	-1.62496	5.73426e-17	-1.30393e-09	-1.61689
5400135	chr9:5400135:G:C	3.19783e-33	-1.30393e-09	0.350823	6.84697e-22	-1.30393e-09	0.618725	6.26904e-16	-1.30393e-09	0.774858
5400253	chr9:5400253:A:G	6.15506e-34	-1.30393e-09	-1.29696	1.14952e-22	-1.30393e-09	-1.16573	8.07974e-17	-1.30393e-09	-1.27399
5400313	chr9:5400313:A:C	4.54043e-34	-1.30393e-09	-1.60121	7.08139e-23	-1.30393e-09	-1.6502	5.59437e-17	-1.30393e-09	-1.64159
5400434	chr9:5400434:C:G	2.62784e-34	-2.77911	0.631033	3.4645e-23	-2.76791	0.402812	2.58895e-17	-2.69697	0.28487
5400661	chr9:5400661:T:C	3.95035e-35	-2.53046	-1.51256	7.58345e-24	-2.76864	-1.11564	5.62487e-18	-2.75646	-1.18228
5400969	chr9:5400969:T:C	1.51724e-34	-2.69735	-7.1114e-10	2.66943e-23	-2.6258	-7.1114e-10	1.92318e-17	-2.70937	-7.1114e-10
5401043	chr9:5401043:T:C	4.25596e-34	-1.30393e-09	-1.66592	6.80025e-23	-1.30393e-09	-1.69071	5.35411e-17	-1.30393e-09	-1.68549
5401127	chr9:5401127:A:G	4.2278e-34	-1.30393e-09	-1.67255	6.79941e-23	-1.30393e-09	-1.69083	5.33943e-17	-1.30393e-09	-1.68823
5401143	chr9:5401143:T:G	4.24017e-34	-1.30393e-09	-1.66963	6.79895e-23	-1.30393e-09	-1.6909	5.3459e-17	-1.30393e-09	-1.68702
5401146	chr9:5401146:T:G	4.22568e-34	-1.30393e-09	-1.67306	6.79965e-23	-1.30393e-09	-1.69079	5.33849e-17	-1.30393e-09	-1.68841
5401295	chr9:5401295:AG:A	3.72645e-35	-2.63514	-1.46622	7.5295e-24	-2.77935	-1.11207	5.49399e-18	-2.77727	-1.18501
5401374	chr9:5401374:A:G	5.93022e-34	-1.30393e-09	-1.33417	8.64086e-23	-1.30393e-09	-1.45116	6.6105e-17	-1.30393e-09	-1.47469
5401405	chr9:5401405:A:T	4.15527e-34	-1.30393e-09	-1.68986	6.8673e-23	-1.30393e-09	-1.68089	5.34249e-17	-1.30393e-09	-1.68766
5401494	chr9:5401494:C:T	4.22669e-34	-1.30393e-09	-1.67282	6.79952e-23	-1.30393e-09	-1.69081	5.3388e-17	-1.30393e-09	-1.68835
5401562	chr9:5401562:C:T	4.30705e-34	-1.30393e-09	-1.65398	7.41744e-23	-1.30393e-09	-1.60383	5.82945e-17	-1.30393e-09	-1.60043
5401657	chr9:5401657:G:A	4.15781e-34	-1.30393e-09	-1.68925	6.85508e-23	-1.30393e-09	-1.68268	5.33745e-17	-1.30393e-09	-1.6886
5402021	chr9:5402021:G:A	4.27846e-34	-1.30393e-09	-1.66064	6.8051e-23	-1.30393e-09	-1.68999	5.36849e-17	-1.30393e-09	-1.6828
5402163	chr9:5402163:A:G	4.23738e-34	-1.30393e-09	-1.67029	6.79892e-23	-1.30393e-09	-1.6909	5.34414e-17	-1.30393e-09	-1.68735
5402199	chr9:5402199:T:C	1.56433e-33	-1.30393e-09	-0.364193	1.32552e-22	-1.30393e-09	-1.02327	1.13872e-16	-1.30393e-09	-0.93086
5402355	chr9:5402355:G:T	4.16949e-34	-1.30393e-09	-1.68644	7.09574e-23	-1.30393e-09	-1.64817	5.5387e-17	-1.30393e-09	-1.65159
5402375	chr9:5402375:G:T	5.10518e-34	-1.30393e-09	-1.48398	7.83906e-23	-1.30393e-09	-1.54855	6.25041e-17	-1.30393e-09	-1.5307
5402383	chr9:5402383:G:A	4.54955e-34	-1.30393e-09	-1.59921	7.08955e-23	-1.30393e-09	-1.64904	5.60274e-17	-1.30393e-09	-1.64009
5403048	chr9:5403048:G:A	8.27002e-34	-1.30393e-09	-1.0016	1.65073e-22	-1.30393e-09	-0.803865	1.39382e-16	-1.30393e-09	-0.728717
5403166	chr9:5403166:C:G	5.38093e-34	-1.30393e-09	-1.43138	7.22022e-23	-1.30393e-09	-1.63078	5.82043e-17	-1.30393e-09	-1.60198
5403294	chr9:5403294:G:A	7.6952e-34	-1.30393e-09	-1.07364	1.12794e-22	-1.30393e-09	-1.18469	8.26226e-17	-1.30393e-09	-1.25165
5403958	chr9:5403958:A:G	4.28988e-34	-1.30393e-09	-1.65798	6.8122e-23	-1.30393e-09	-1.68895	5.38022e-17	-1.30393e-09	-1.68062
5404292	chr9:5404292:C:T	4.15456e-34	-1.30393e-09	-1.69003	6.86745e-23	-1.30393e-09	-1.68087	5.42367e-17	-1.30393e-09	-1.67258
5404368	chr9:5404368:A:T	8.02608e-34	-1.30393e-09	-1.03154	1.12996e-22	-1.30393e-09	-1.1829	9.08813e-17	-1.30393e-09	-1.15638
5404398	chr9:5404398:A:T	4.22244e-34	-1.30393e-09	-1.67382	6.7991e-23	-1.30393e-09	-1.69088	5.33842e-17	-1.30393e-09	-1.68842
5404562	chr9:5404562:T:A	5.07601e-35	-2.31994	-1.47235	8.0539e-24	-2.67699	-1.14711	6.23805e-18	-2.65633	-1.17894
5404764	chr9:5404764:G:A	4.81219e-35	-2.57658	-1.26909	7.24046e-24	-2.35137	-1.5792	5.08481e-18	-2.52376	-1.51592
5404786	chr9:5404786:G:C	4.79074e-34	-1.30393e-09	-1.54755	7.30067e-23	-1.30393e-09	-1.6197	5.45035e-17	-1.30393e-09	-1.66767
5405540	chr9:5405540:G:C	2.4302e-29	9.28666	-7.1114e-10	4.91429e-20	4.89224	-7.1114e-10	1.92323e-14	4.19841	-7.1114e-10
5405689	chr9:5405689:C:T	3.34908e-34	-1.95715	0.0516057	7.21076e-24	-2.49509	-1.43958	5.13099e-18	-2.6408	-1.38983
5405738	chr9:5405738:A:G	4.15324e-34	-1.30393e-09	-1.69035	6.9421e-23	-1.30393e-09	-1.67006	5.35495e-17	-1.30393e-09	-1.68533
5405896	chr9:5405896:T:C	5.37848e-35	-2.63096	-1.10345	7.38806e-24	-2.42386	-1.48653	5.41147e-18	-2.57199	-1.40543
5405987	chr9:5405987:C:T	3.64378e-34	-1.82122	-7.1114e-10	4.41628e-23	-2.12237	-7.1114e-10	3.84933e-17	-2.01545	-7.1114e-10
5406113	chr9:5406113:A:G	3.29638e-35	-2.75605	-1.46795	5.16211e-24	-2.77876	-1.49015	3.88187e-18	-2.76744	-1.54218
5406996	chr9:5406996:G:T	3.85464e-33	-2.10474	2.64237	1.59588e-23	-2.58893	-0.551315	1.27656e-17	-2.70553	-0.413644
5407065	chr9:5407065:G:A	6.31125e-34	-1.30393e-09	-1.2719	9.0025e-23	-1.30393e-09	-1.41016	7.1892e-17	-1.30393e-09	-1.39077
5407146	chr9:5407146:A:G	1.40028e-34	-2.77757	-7.1114e-10	2.62419e-23	-2.64289	-7.1114e-10	1.80945e-17	-2.77032	-7.1114e-10
5407367	chr9:5407367:T:A	1.47285e-34	-2.72704	-7.1114e-10	2.3934e-23	-2.73495	-7.1114e-10	1.86467e-17	-2.74027	-7.1114e-10
5407547	chr9:5407547:T:C	4.65463e-34	-1.30393e-09	-1.57637	6.93492e-23	-1.30393e-09	-1.6711	5.5016e-17	-1.30393e-09	-1.65831
5407628	chr9:5407628:C:A	4.35112e-33	-2.08346	2.74224	1.71391e-23	-2.57349	-0.495395	1.36175e-17	-2.69721	-0.357365
5407803	chr9:5407803:T:C	5.81274e-35	-2.01533	-1.64144	7.3321e-24	-2.57505	-1.34294	5.73332e-18	-2.51157	-1.40807
5407897	chr9:5407897:T:C	9.77492e-34	-1.30393e-09	-0.834416	1.06187e-22	-1.30393e-09	-1.24505	8.90622e-17	-1.30393e-09	-1.1766
5408160	chr9:5408160:G:A	6.07788e-34	-1.30393e-09	-1.30958	8.8957e-23	-1.30393e-09	-1.4221	6.87231e-17	-1.30393e-09	-1.43585
5408242	chr9:5408242:G:A	7.10019e-34	-2.03286	0.87875	8.12292e-24	-2.54586	-1.26971	5.98879e-18	-2.67235	-1.2037
5408335	chr9:5408335:T:C	6.0053e-35	-2.65504	-0.969139	7.57647e-24	-2.46021	-1.42499	5.6761e-18	-2.60121	-1.32846
5408358	chr9:5408358:C:G	3.00913e-35	-2.64802	-1.66716	5.63494e-24	-2.57897	-1.60229	3.69508e-18	-2.71954	-1.63939
5408579	chr9:5408579:T:C	4.29589e-34	-1.30393e-09	-1.65658	6.82366e-23	-1.30393e-09	-1.68727	5.37997e-17	-1.30393e-09	-1.68067
5408808	chr9:5408808:C:G	4.85505e-34	-1.30393e-09	-1.53422	7.40512e-23	-1.30393e-09	-1.60549	5.50109e-17	-1.30393e-09	-1.6584
5409226	chr9:5409226:G:A	5.04606e-35	-2.67897	-1.11924	6.57681e-24	-2.51668	-1.51002	4.9735e-18	-2.63149	-1.43032
5409488	chr9:5409488:T:C	4.46132e-34	-1.30393e-09	-1.61879	6.96929e-23	-1.30393e-09	-1.66615	5.33521e-17	-1.30393e-09	-1.68902
5409661	chr9:5409661:A:G	5.24257e-35	-2.67598	-1.08402	6.83595e-24	-2.49686	-1.49119	5.12836e-18	-2.62307	-1.40808
5409680	chr9:5409680:T:G	3.65961e-33	-1.30393e-09	0.485706	3.5632e-22	-1.30393e-09	-0.0344221	2.97773e-16	-1.30393e-09	0.0303956
5410253	chr9:5410253:T:C	4.63067e-34	-1.30393e-09	-1.58153	6.91846e-23	-1.30393e-09	-1.67347	5.483e-17	-1.30393e-09	-1.6617
5410286	chr9:5410286:G:A	4.9784e-35	-2.36724	-1.44447	7.35017e-24	-2.68225	-1.23328	5.46608e-18	-2.66184	-1.30553
5410296	chr9:5410296:G:A	4.17015e-35	-2.30087	-1.688	5.03392e-24	-2.61081	-1.68324	4.08183e-18	-2.56885	-1.69054
5410399	chr9:5410399:A:G	4.29775e-34	-1.30393e-09	-1.65615	6.80776e-23	-1.30393e-09	-1.6896	5.32755e-17	-1.30393e-09	-1.69046
5410409	chr9:5410409:T:C	4.46545e-34	-1.30393e-09	-1.61787	6.92191e-23	-1.30393e-09	-1.67297	5.52371e-17	-1.30393e-09	-1.6543
5410624	chr9:5410624:T:C	3.54877e-35	-2.77818	-1.37204	5.3388e-24	-2.72451	-1.51074	4.3632e-18	-2.6306	-1.56213
5410723	chr9:5410723:C:T	7.94442e-35	-2.76879	-0.575558	1.11792e-23	-2.77599	-0.720213	8.40308e-18	-2.73259	-0.804745
5410817	chr9:5410817:C:T	4.42679e-34	-1.30393e-09	-1.62656	6.9729e-23	-1.30393e-09	-1.66563	5.50655e-17	-1.30393e-09	-1.65741
5411031	chr9:5411031:T:G	5.02981e-34	-1.30393e-09	-1.49885	9.01867e-23	-1.30393e-09	-1.40837	6.54984e-17	-1.30393e-09	-1.48391
5411084	chr9:5411084:C:T	3.5622e-33	-2.1767	2.63543	1.53341e-23	-2.61616	-0.56401	1.23891e-17	-2.72164	-0.427472
5411116	chr9:5411116:A:G	9.11723e-35	-2.12485	-1.0818	1.29022e-23	-2.2916	-1.06125	8.61129e-18	-2.41705	-1.09581
5411553	chr9:5411553:G:A	6.24648e-34	-1.30393e-09	-1.28222	7.42607e-23	-1.30393e-09	-1.60267	6.0022e-17	-1.30393e-09	-1.57122
5412139	chr9:5412139:C:G	4.84795e-34	-1.30393e-09	-1.53568	7.39015e-23	-1.30393e-09	-1.60752	5.48995e-17	-1.30393e-09	-1.66043
5412475	chr9:5412475:G:T	4.56987e-34	-1.30393e-09	-1.59475	7.0129e-23	-1.30393e-09	-1.65992	5.63138e-17	-1.30393e-09	-1.635
5412655	chr9:5412655:C:A	4.27968e-35	-2.28506	-1.67789	5.31153e-24	-2.64919	-1.59118	4.13488e-18	-2.62139	-1.62509
5412687	chr9:5412687:A:G	7.30991e-34	-1.30393e-09	-1.12501	1.07714e-22	-1.30393e-09	-1.23077	7.91401e-17	-1.30393e-09	-1.29472
5412959	chr9:5412959:T:C	2.15749e-33	-1.30393e-09	-0.0427041	2.99389e-22	-1.30393e-09	-0.208509	2.32526e-16	-1.30393e-09	-0.216933
5413140	chr9:5413140:C:A	1.29246e-33	-1.30393e-09	-0.555105	1.86916e-22	-1.30393e-09	-0.679594	1.66055e-16	-1.30393e-09	-0.553615
5413303	chr9:5413303:T:C	2.47226e-34	-2.2091	-7.1114e-10	3.33317e-23	-2.40374	-7.1114e-10	2.44013e-17	-2.4713	-7.1114e-10
5413410	chr9:5413410:T:C	1.64149e-33	-1.30393e-09	-0.316049	1.81401e-22	-1.30393e-09	-0.709543	1.52222e-16	-1.30393e-09	-0.640592
5413558	chr9:5413558:G:C	4.52087e-34	-1.30393e-09	-1.60553	7.0645e-23	-1.30393e-09	-1.65258	5.5873e-17	-1.30393e-09	-1.64285
5413684	chr9:5413684:A:G	1.47521e-34	-2.76554	0.040111	1.92376e-23	-2.77523	-0.178155	1.42427e-17	-2.72792	-0.281772
5413733	chr9:5413733:T:A	6.30098e-29	10.2394	-7.1114e-10	6.90964e-20	5.23301	-7.1114e-10	3.91694e-14	4.90972	-7.1114e-10
5413748	chr9:5413748:A:C	4.83204e-34	-1.30393e-09	-1.53897	9.13007e-23	-1.30393e-09	-1.39609	6.68584e-17	-1.30393e-09	-1.46336
5414705	chr9:5414705:C:T	4.57426e-34	-1.30393e-09	-1.59379	7.07841e-23	-1.30393e-09	-1.65062	5.36513e-17	-1.30393e-09	-1.68343
5414883	chr9:5414883:T:C	1.42796e-34	-2.75799	-7.1114e-10	2.32465e-23	-2.7641	-7.1114e-10	1.81509e-17	-2.76722	-7.1114e-10
5415025	chr9:5415025:C:T	9.90514e-35	-2.77914	-0.344623	1.37569e-23	-2.74109	-0.54762	1.08207e-17	-2.64932	-0.63516
5415388	chr9:5415388:G:A	1.47611e-34	-2.72483	-7.1114e-10	2.75445e-23	-2.59445	-7.1114e-10	2.36254e-17	-2.50361	-7.1114e-10
5415874	chr9:5415874:T:C	4.76677e-35	-2.64237	-1.21278	6.83944e-24	-2.4404	-1.54714	4.90464e-18	-2.59944	-1.47631
5416148	chr9:5416148:G:C	1.49833e-33	-1.30393e-09	-0.407297	1.44204e-22	-1.30393e-09	-0.939025	1.18366e-16	-1.30393e-09	-0.89215
5416262	chr9:5416262:G:C	4.28389e-34	-1.30393e-09	-1.65938	6.80449e-23	-1.30393e-09	-1.69008	5.35301e-17	-1.30393e-09	-1.68569
5416294	chr9:5416294:T:A	4.64283e-34	-1.30393e-09	-1.57891	7.14623e-23	-1.30393e-09	-1.64108	5.38693e-17	-1.30393e-09	-1.67938
5416341	chr9:5416341:T:A	1.51743e-33	-1.30393e-09	-0.394631	1.4562e-22	-1.30393e-09	-0.929252	1.19565e-16	-1.30393e-09	-0.882075
5416342	chr9:5416342:C:A	1.49754e-33	-1.30393e-09	-0.407827	1.4417e-22	-1.30393e-09	-0.939259	1.18349e-16	-1.30393e-09	-0.892295
5417104	chr9:5417104:C:T	4.94728e-34	-1.30393e-09	-1.5154	9.15425e-23	-1.30393e-09	-1.39345	7.03526e-17	-1.30393e-09	-1.41242
5417137	chr9:5417137:C:T	5.36258e-34	-1.30393e-09	-1.43479	1.06887e-22	-1.30393e-09	-1.23848	7.91007e-17	-1.30393e-09	-1.29521
5417556	chr9:5417556:G:A	5.14443e-34	-1.30393e-09	-1.47632	9.2105e-23	-1.30393e-09	-1.38732	6.97097e-17	-1.30393e-09	-1.4216
5417680	chr9:5417680:C:T	5.82476e-35	-2.57943	-1.07527	8.10892e-24	-2.35069	-1.4666	5.75713e-18	-2.533	-1.38249
5417707	chr9:5417707:C:G	3.7933e-33	-1.30393e-09	0.521586	7.93159e-22	-1.30393e-09	0.765773	7.48516e-16	-1.30393e-09	0.952157
5417762	chr9:5417762:A:G	3.91963e-35	-2.75728	-1.29355	5.47418e-24	-2.61937	-1.59084	4.07895e-18	-2.73077	-1.52933
5417863	chr9:5417863:G:A	4.38383e-35	-2.76621	-1.17269	7.34829e-24	-2.77015	-1.14563	5.85228e-18	-2.76857	-1.13054
5418115	chr9:5418115:C:T	9.90114e-34	-1.30393e-09	-0.821586	1.21604e-22	-1.30393e-09	-1.10948	1.00761e-16	-1.30393e-09	-1.05319
5418152	chr9:5418152:G:C	3.95509e-35	-2.69285	-1.34897	5.86972e-24	-2.522	-1.61845	4.25112e-18	-2.65328	-1.56548
5418191	chr9:5418191:T:C	5.46781e-35	-2.2548	-1.46314	8.24895e-24	-2.53699	-1.26318	5.99913e-18	-2.52806	-1.34626
5418647	chr9:5418647:C:T	4.51974e-34	-1.30393e-09	-1.60578	7.00291e-23	-1.30393e-09	-1.66134	5.571e-17	-1.30393e-09	-1.64578
5418823	chr9:5418823:A:G	4.17379e-34	-1.30393e-09	-1.68541	6.80437e-23	-1.30393e-09	-1.6901	5.32531e-17	-1.30393e-09	-1.69088
5418987	chr9:5418987:G:A	1.60348e-33	-1.30393e-09	-0.339477	3.31499e-22	-1.30393e-09	-0.106626	2.45507e-16	-1.30393e-09	-0.16261
5419042	chr9:5419042:C:T	4.51034e-34	-1.30393e-09	-1.60786	6.99409e-23	-1.30393e-09	-1.6626	5.56257e-17	-1.30393e-09	-1.64729
5419257	chr9:5419257:A:G	4.5164e-34	-1.30393e-09	-1.60652	7.0593e-23	-1.30393e-09	-1.65332	5.58579e-17	-1.30393e-09	-1.64312
5419358	chr9:5419358:G:C	1.11324e-33	-1.30393e-09	-0.704374	1.46127e-22	-1.30393e-09	-0.925776	1.11267e-16	-1.30393e-09	-0.954003
5419504	chr9:5419504:T:C	1.39897e-34	-2.7785	-7.1114e-10	2.30093e-23	-2.77435	-7.1114e-10	1.80445e-17	-2.77309	-7.1114e-10
5419784	chr9:5419784:A:T	7.18543e-34	-1.30393e-09	-1.14218	8.59875e-23	-1.30393e-09	-1.45605	7.0983e-17	-1.30393e-09	-1.4035
5419855	chr9:5419855:G:A	3.06682e-32	-1.30393e-09	2.61157	2.54175e-21	-1.30393e-09	1.93036	2.04144e-15	-1.30393e-09	1.95548
5420266	chr9:5420266:T:C	5.74747e-35	-1.98041	-1.68765	1.08335e-23	-2.09813	-1.42948	1.00869e-17	-1.91375	-1.44095
5420512	chr9:5420512:G:A	4.25451e-34	-1.30393e-09	-1.66626	6.81092e-23	-1.30393e-09	-1.68914	5.35163e-17	-1.30393e-09	-1.68595
5420526	chr9:5420526:A:C	2.92431e-35	-2.77698	-1.56678	4.49551e-24	-2.77178	-1.63539	3.68598e-18	-2.75143	-1.60997
5421023	chr9:5421023:C:T	6.19883e-34	-1.30393e-09	-1.28988	8.15874e-23	-1.30393e-09	-1.50858	6.55376e-17	-1.30393e-09	-1.48331
5421178	chr9:5421178:C:T	7.82867e-34	-1.30393e-09	-1.05644	9.67305e-23	-1.30393e-09	-1.33832	7.88246e-17	-1.30393e-09	-1.29871
5421234	chr9:5421234:G:A	3.70525e-35	-2.41924	-1.68783	5.75741e-24	-2.472	-1.68776	3.82887e-18	-2.64419	-1.67917
5421235	chr9:5421235:C:T	3.73949e-35	-2.41053	-1.68735	5.80682e-24	-2.46396	-1.68726	3.85304e-18	-2.63884	-1.67823
5422030	chr9:5422030:TTTG:T	4.57408e-34	-1.30393e-09	-1.59383	8.52675e-23	-1.30393e-09	-1.46446	6.3998e-17	-1.30393e-09	-1.50708
5422185	chr9:5422185:G:A	6.85434e-35	-2.77691	-0.715029	6.67117e-24	-2.75451	-1.25795	5.6164e-18	-2.77914	-1.16111
5422210	chr9:5422210:A:C	5.62487e-34	-1.30393e-09	-1.38704	7.66567e-23	-1.30393e-09	-1.57091	6.12856e-17	-1.30393e-09	-1.55039
5422493	chr9:5422493:CAAAT:C	4.6112e-34	-1.30393e-09	-1.58575	8.6321e-23	-1.30393e-09	-1.45218	6.47099e-17	-1.30393e-09	-1.49602
5423190	chr9:5423190:A:G	5.19945e-34	-1.30393e-09	-1.46568	7.72225e-23	-1.30393e-09	-1.56356	6.04978e-17	-1.30393e-09	-1.56333
5423551	chr9:5423551:C:G	4.73966e-34	-1.30393e-09	-1.55827	7.26836e-23	-1.30393e-09	-1.62414	5.43841e-17	-1.30393e-09	-1.66986
5423842	chr9:5423842:A:G	1.47363e-34	-2.7265	-7.1114e-10	2.29883e-23	-2.77526	-7.1114e-10	1.88781e-17	-2.72793	-7.1114e-10
5424041	chr9:5424041:C:T	3.27538e-35	-2.67775	-1.55264	4.61437e-24	-2.75197	-1.62911	3.93753e-18	-2.67205	-1.62333
5424237	chr9:5424237:G:A	3.36967e-35	-2.63345	-1.56855	4.68075e-24	-2.72665	-1.64014	4.08456e-18	-2.62378	-1.63494
5425398	chr9:5425398:G:A	5.786e-34	-1.35879	-7.1114e-10	1.39922e-22	-0.969166	-7.1114e-10	7.25435e-17	-1.38175	-7.1114e-10
5425479	chr9:5425479:G:A	8.54822e-34	-2.77766	1.80914	7.82485e-23	-2.60928	1.05892	6.01545e-17	-2.68245	1.11343
5425503	chr9:5425503:T:C	4.22875e-34	-1.30393e-09	-1.67233	7.40982e-23	-1.30393e-09	-1.60486	5.60635e-17	-1.30393e-09	-1.63945
5425578	chr9:5425578:G:C	1.23032e-34	-1.36727	-1.53969	1.52606e-23	-1.67865	-1.50633	1.91421e-17	-1.19706	-1.51698
5425765	chr9:5425765:G:A	4.17641e-34	-1.30393e-09	-1.68479	6.97866e-23	-1.30393e-09	-1.66481	5.40656e-17	-1.30393e-09	-1.67574
5425847	chr9:5425847:A:G	6.76958e-35	-2.75738	-0.747004	6.40788e-24	-2.77537	-1.27736	5.53195e-18	-2.76845	-1.18694
5425933	chr9:5425933:T:C	2.5773e-33	-1.30393e-09	0.135091	5.20059e-22	-1.30393e-09	0.343692	4.81351e-16	-1.30393e-09	0.510661
5426094	chr9:5426094:C:T	4.42464e-34	-1.30393e-09	-1.62705	6.9275e-23	-1.30393e-09	-1.67217	5.32847e-17	-1.30393e-09	-1.69029
5426136	chr9:5426136:T:C	4.39095e-34	-1.30393e-09	-1.63469	7.93155e-23	-1.30393e-09	-1.53682	5.92415e-17	-1.30393e-09	-1.58431
5426532	chr9:5426532:G:A	2.1918e-33	-1.30393e-09	-0.0269284	4.91666e-22	-1.30393e-09	0.287549	4.42542e-16	-1.30393e-09	0.4266
5426542	chr9:5426542:A:T	1.54682e-34	-2.67804	-7.1114e-10	2.37945e-23	-2.7408	-7.1114e-10	1.81655e-17	-2.76641	-7.1114e-10
5426647	chr9:5426647:A:G	1.12562e-33	-1.30393e-09	-0.693316	1.10057e-22	-1.30393e-09	-1.20925	9.21898e-17	-1.30393e-09	-1.14209
5426781	chr9:5426781:C:T	1.9812e-33	-1.30393e-09	-0.12795	2.63945e-22	-1.30393e-09	-0.33451	2.70482e-16	-1.30393e-09	-0.0657307
5426815	chr9:5426815:A:G	6.08687e-35	-2.72927	-0.881418	1.06886e-23	-2.73951	-0.801565	8.60039e-18	-2.7163	-0.797828
5427198	chr9:5427198:G:A	4.16669e-34	-1.30393e-09	-1.68711	7.03978e-23	-1.30393e-09	-1.65609	5.55761e-17	-1.30393e-09	-1.64818
5427501	chr9:5427501:T:C	5.18201e-34	-1.30393e-09	-1.46904	7.29544e-23	-1.30393e-09	-1.62042	5.86024e-17	-1.30393e-09	-1.59516
5427550	chr9:5427550:T:C	7.21922e-34	-1.30393e-09	-1.13749	9.98918e-23	-1.30393e-09	-1.30616	8.16826e-17	-1.30393e-09	-1.26309
5427850	chr9:5427850:C:T	3.00899e-34	-2.52214	0.509508	2.21524e-23	-2.76973	-0.0425713	1.86453e-17	-2.72491	-0.0154376
5428094	chr9:5428094:T:G	2.01209e-33	-1.30393e-09	-0.112479	4.11243e-22	-1.30393e-09	0.108934	3.69012e-16	-1.30393e-09	0.244895
5428115	chr9:5428115:C:T	7.47524e-34	-1.30393e-09	-1.10264	1.00823e-22	-1.30393e-09	-1.29688	7.72382e-17	-1.30393e-09	-1.31904
5428266	chr9:5428266:C:T	9.08865e-34	-1.30393e-09	-0.90721	1.16961e-22	-1.30393e-09	-1.14841	9.5703e-17	-1.30393e-09	-1.10469
5428512	chr9:5428512:G:A	4.60657e-34	-1.30393e-09	-1.58675	8.55953e-23	-1.30393e-09	-1.46062	6.41789e-17	-1.30393e-09	-1.50426
5429108	chr9:5429108:T:C	1.21e-33	-2.14024	1.51921	3.19544e-23	-1.78179	-0.664147	3.12777e-17	-1.77126	-0.451774
5429327	chr9:5429327:G:A	1.13995e-33	-2.17199	1.49132	3.04022e-23	-1.80946	-0.68628	2.9679e-17	-1.79877	-0.476731
5429523	chr9:5429523:TC:T	9.77611e-34	-1.30393e-09	-0.834294	1.28597e-22	-1.30393e-09	-1.05357	1.03068e-16	-1.30393e-09	-1.03054
5429570	chr9:5429570:T:C	8.7523e-33	-1.30393e-09	1.35767	9.02421e-22	-1.30393e-09	0.89483	7.37741e-16	-1.30393e-09	0.937658
5429721	chr9:5429721:A:G	1.5989e-33	-2.21545	1.87312	3.1289e-23	-1.83839	-0.628596	3.09622e-17	-1.8346	-0.398567
5430245	chr9:5430245:A:G	1.24697e-33	-2.2962	1.70526	2.57199e-23	-1.95755	-0.705442	2.52366e-17	-1.95443	-0.483209
5430337	chr9:5430337:C:T	6.58598e-34	-1.30393e-09	-1.22929	9.93273e-23	-1.30393e-09	-1.31183	7.79577e-17	-1.30393e-09	-1.30977
5430383	chr9:5430383:T:A	4.89677e-34	-1.30393e-09	-1.52566	7.41345e-23	-1.30393e-09	-1.60437	6.02163e-17	-1.30393e-09	-1.56799
5430439	chr9:5430439:C:G	5.81525e-34	-1.30393e-09	-1.35375	7.81858e-23	-1.30393e-09	-1.55116	6.26369e-17	-1.30393e-09	-1.52858
5430817	chr9:5430817:G:A	4.88371e-32	4.62901	-1.55217	2.74577e-22	1.39085	-1.68587	2.47102e-16	1.52865	-1.68478
5431456	chr9:5431456:C:A	4.56759e-35	-2.54735	-1.35049	4.88277e-24	-2.77665	-1.54789	4.05592e-18	-2.74129	-1.52447
5431582	chr9:5431582:C:A	4.31586e-34	-2.77888	1.12694	4.59313e-23	-2.77576	0.692661	3.48041e-17	-2.76795	0.65175
5431913	chr9:5431913:A:G	1.11321e-33	-1.30393e-09	-0.704408	1.83124e-22	-1.30393e-09	-0.700085	1.59645e-16	-1.30393e-09	-0.592983
5432487	chr9:5432487:C:T	7.50598e-34	-1.30393e-09	-1.09854	1.08897e-22	-1.30393e-09	-1.21985	8.12143e-17	-1.30393e-09	-1.26884
5432636	chr9:5432636:T:C	4.8475e-34	-1.30393e-09	-1.53577	9.30078e-23	-1.30393e-09	-1.37757	7.06628e-17	-1.30393e-09	-1.40802
5432650	chr9:5432650:A:G	3.78274e-35	-2.44507	-1.6413	6.40741e-24	-2.4705	-1.5823	5.24377e-18	-2.40632	-1.60257
5432749	chr9:5432749:C:T	4.17378e-34	-1.30393e-09	-1.68541	6.91422e-23	-1.30393e-09	-1.67409	5.35128e-17	-1.30393e-09	-1.68601
5432833	chr9:5432833:T:G	1.50892e-34	-2.70284	-7.1114e-10	2.77315e-23	-2.58768	-7.1114e-10	1.98637e-17	-2.67704	-7.1114e-10
5433519	chr9:5433519:G:A	1.04477e-33	-1.30393e-09	-0.767858	1.39734e-22	-1.30393e-09	-0.970511	1.12254e-16	-1.30393e-09	-0.945173
5434155	chr9:5434155:G:A	7.21514e-34	-1.30393e-09	-1.13805	1.44682e-22	-1.30393e-09	-0.935714	1.34021e-16	-1.30393e-09	-0.767942
5434593	chr9:5434593:G:C	4.57807e-34	-1.30393e-09	-1.59296	8.63564e-23	-1.30393e-09	-1.45177	6.62003e-17	-1.30393e-09	-1.47325
5434597	chr9:5434597:C:A	4.38259e-34	-1.30393e-09	-1.6366	6.80437e-23	-1.30393e-09	-1.6901	5.33906e-17	-1.30393e-09	-1.6883
5434711	chr9:5434711:C:T	5.47515e-34	-1.30393e-09	-1.41402	7.39722e-23	-1.30393e-09	-1.60656	6.00143e-17	-1.30393e-09	-1.57135
5434785	chr9:5434785:C:T	5.02582e-34	-1.30393e-09	-1.49965	7.38355e-23	-1.30393e-09	-1.60841	5.78003e-17	-1.30393e-09	-1.60894
5434885	chr9:5434885:A:C	4.94947e-34	-1.30393e-09	-1.51496	9.58402e-23	-1.30393e-09	-1.34757	7.27702e-17	-1.30393e-09	-1.37863
5435078	chr9:5435078:G:C	4.53603e-34	-1.30393e-09	-1.60218	7.02655e-23	-1.30393e-09	-1.65797	5.35088e-17	-1.30393e-09	-1.68609
5435079	chr9:5435079:T:C	5.26914e-35	-2.14194	-1.61302	7.9546e-24	-2.18596	-1.65054	6.9073e-18	-2.11668	-1.61668
5435280	chr9:5435280:T:A	1.18193e-33	-1.30393e-09	-0.644504	1.69586e-22	-1.30393e-09	-0.776892	1.35486e-16	-1.30393e-09	-0.757067
5435448	chr9:5435448:A:G	5.46916e-35	-2.1034	-1.61429	8.24023e-24	-2.15003	-1.65119	7.16833e-18	-2.07842	-1.61784
5435709	chr9:5435709:C:T	5.32328e-35	-2.11548	-1.62925	8.20211e-24	-2.14371	-1.66215	7.15249e-18	-2.0646	-1.63388
5436149	chr9:5436149:T:C	4.58344e-34	-1.30393e-09	-1.59179	7.17629e-23	-1.30393e-09	-1.63688	5.66396e-17	-1.30393e-09	-1.62923
5436289	chr9:5436289:G:C	4.17632e-34	-1.30393e-09	-1.6848	7.01618e-23	-1.30393e-09	-1.65945	5.47104e-17	-1.30393e-09	-1.66388
5436461	chr9:5436461:C:A	3.52626e-35	-2.46572	-1.69087	5.85939e-24	-2.47316	-1.66904	4.83516e-18	-2.41124	-1.67878
5436575	chr9:5436575:C:G	4.15128e-34	-1.30393e-09	-1.69082	6.88375e-23	-1.30393e-09	-1.6785	5.38715e-17	-1.30393e-09	-1.67933
5436753	chr9:5436753:A:G	8.37749e-34	-1.30393e-09	-0.988688	1.22663e-22	-1.30393e-09	-1.10081	9.71677e-17	-1.30393e-09	-1.0895
5436965	chr9:5436965:A:G	4.48933e-34	-1.30393e-09	-1.61253	7.07787e-23	-1.30393e-09	-1.65069	5.76376e-17	-1.30393e-09	-1.61176
5437005	chr9:5437005:T:G	4.53807e-34	-1.30393e-09	-1.60173	8.36204e-23	-1.30393e-09	-1.48396	6.29608e-17	-1.30393e-09	-1.52342
5437400	chr9:5437400:C:A	8.72552e-34	-1.30393e-09	-0.947984	1.30867e-22	-1.30393e-09	-1.03607	9.33869e-17	-1.30393e-09	-1.12918
5437493	chr9:5437493:G:A	1.50548e-33	-1.30393e-09	-0.402539	2.21772e-22	-1.30393e-09	-0.508603	1.63593e-16	-1.30393e-09	-0.568551
5437650	chr9:5437650:G:A	1.55953e-34	-2.66985	-7.1114e-10	2.43453e-23	-2.71791	-7.1114e-10	1.84821e-17	-2.74913	-7.1114e-10
5437772	chr9:5437772:G:C	6.1063e-34	-1.30393e-09	-1.30491	1.10001e-22	-1.30393e-09	-1.20976	8.36139e-17	-1.30393e-09	-1.23973
5437858	chr9:5437858:T:C	6.06879e-34	-1.30393e-09	-1.31108	1.12649e-22	-1.30393e-09	-1.18597	1.00378e-16	-1.30393e-09	-1.05699
5438028	chr9:5438028:G:A	4.17871e-34	-1.30393e-09	-1.68423	6.83285e-23	-1.30393e-09	-1.68592	5.32523e-17	-1.30393e-09	-1.69089
5438204	chr9:5438204:T:A	9.34392e-35	-1.49267	-1.68942	9.30934e-24	-2.01507	-1.66416	9.43973e-18	-1.75498	-1.66603
5438295	chr9:5438295:T:C	4.35404e-34	-1.30393e-09	-1.64313	8.78631e-23	-1.30393e-09	-1.43447	6.29923e-17	-1.30393e-09	-1.52292
5438435	chr9:5438435:C:A	2.83469e-35	-2.68399	-1.6909	4.80891e-24	-2.67469	-1.66509	4.20144e-18	-2.55818	-1.67233
5438598	chr9:5438598:A:C	5.57367e-34	-1.30393e-09	-1.39618	8.19592e-23	-1.30393e-09	-1.50403	5.98682e-17	-1.30393e-09	-1.57379
5439027	chr9:5439027:C:T	1.40787e-34	-2.77215	-7.1114e-10	2.29163e-23	-2.7784	-7.1114e-10	1.8157e-17	-2.76688	-7.1114e-10
5439084	chr9:5439084:T:C	4.24237e-34	-1.30393e-09	-1.66911	6.80126e-23	-1.30393e-09	-1.69056	5.32534e-17	-1.30393e-09	-1.69087
5439100	chr9:5439100:T:G	7.99355e-34	-1.30393e-09	-1.0356	1.08207e-22	-1.30393e-09	-1.22621	8.47775e-17	-1.30393e-09	-1.22591
5439775	chr9:5439775:C:T	1.57482e-32	2.21769	-0.272617	3.2059e-22	1.34418	-1.48427	2.35429e-16	1.23595	-1.44048
5439876	chr9:5439876:C:G	9.09528e-34	-1.28841	0.381926	3.23169e-22	-1.40955	1.27747	1.85171e-16	-1.70155	1.25689
5440075	chr9:5440075:AACAT:A	2.51472e-34	-1.71005	-0.482026	5.78596e-23	-1.94316	0.09093	4.16357e-17	-2.0258	0.0888258
5440245	chr9:5440245:A:G	1.27212e-33	-1.30393e-09	-0.570963	1.87114e-22	-1.30393e-09	-0.678531	1.28814e-16	-1.30393e-09	-0.807567
5440400	chr9:5440400:C:G	9.69074e-34	-1.30393e-09	-0.843065	1.85591e-22	-1.30393e-09	-0.686707	1.53001e-16	-1.30393e-09	-0.635494
5440428	chr9:5440428:A:C	2.28459e-33	1.17891	-1.16438	1.31517e-22	0.656732	-1.68784	1.03377e-16	0.64972	-1.67727
5440634	chr9:5440634:T:C	4.20757e-34	-1.30393e-09	-1.67735	7.41524e-23	-1.30393e-09	-1.60413	5.98057e-17	-1.30393e-09	-1.57483
5440746	chr9:5440746:A:C	5.75038e-34	-1.30393e-09	-1.36497	1.19962e-22	-1.30393e-09	-1.12307	9.26584e-17	-1.30393e-09	-1.13702
5440799	chr9:5440799:T:C	2.55977e-33	-1.30393e-09	0.128266	3.36903e-22	-1.30393e-09	-0.0904574	2.84917e-16	-1.30393e-09	-0.0137373
5440929	chr9:5440929:T:C	5.17905e-34	-1.46961	-7.1114e-10	1.22628e-22	-1.10109	-7.1114e-10	7.88629e-17	-1.29822	-7.1114e-10
5441681	chr9:5441681:A:G	4.51e-35	-2.61995	-1.29058	6.65569e-24	-2.66414	-1.35064	5.73368e-18	-2.53405	-1.38553
5442377	chr9:5442377:G:C	1.40769e-34	-2.77229	-7.1114e-10	2.46672e-23	-2.70478	-7.1114e-10	1.86832e-17	-2.73831	-7.1114e-10
5442385	chr9:5442385:G:A	1.01857e-34	-1.58967	-1.50617	1.28813e-23	-1.73243	-1.62205	9.32876e-18	-1.8002	-1.63263
5442487	chr9:5442487:C:T	9.0982e-35	-2.60281	-0.605939	7.87263e-24	-2.72734	-1.11952	6.0577e-18	-2.7518	-1.11281
5442722	chr9:5442722:T:C	4.80497e-35	-2.5315	-1.31567	7.1716e-24	-2.59626	-1.34386	6.34621e-18	-2.45947	-1.35861
5442835	chr9:5442835:A:T	8.64299e-34	-1.30393e-09	-0.957488	1.21541e-22	-1.30393e-09	-1.11	1.01278e-16	-1.30393e-09	-1.04807
5442987	chr9:5442987:G:A	5.22955e-35	-2.51062	-1.25188	7.70941e-24	-2.59371	-1.2741	6.92054e-18	-2.44278	-1.28866
5443097	chr9:5443097:T:G	5.08392e-35	-2.56487	-1.22587	7.57e-24	-2.62981	-1.25624	6.68391e-18	-2.4957	-1.27053
5443565	chr9:5443565:T:A	5.36937e-35	-2.55483	-1.18128	8.09101e-24	-2.61484	-1.20465	7.12114e-18	-2.48469	-1.21818
5443583	chr9:5443583:T:A	5.65721e-34	-1.30393e-09	-1.3813	8.18755e-23	-1.30393e-09	-1.50505	6.35497e-17	-1.30393e-09	-1.51411
5443890	chr9:5443890:A:G	1.75403e-33	-2.28644	2.0367	5.3414e-23	-2.59041	0.658228	4.19217e-17	-2.62343	0.693301
5444096	chr9:5444096:C:G	1.14245e-34	-1.48511	-1.49595	1.4333e-23	-1.63274	-1.61494	1.03695e-17	-1.70177	-1.6253
5444219	chr9:5444219:A:G	4.21468e-34	-1.30393e-09	-1.67566	7.12097e-23	-1.30393e-09	-1.64462	5.55687e-17	-1.30393e-09	-1.64832
5445177	chr9:5445177:C:T	9.78421e-34	-1.30393e-09	-0.833466	1.3532e-22	-1.30393e-09	-1.00261	1.13456e-16	-1.30393e-09	-0.934518
5445307	chr9:5445307:T:C	8.55098e-34	-1.88186	0.913666	3.00234e-23	-2.35384	-0.154431	2.46972e-17	-2.34	-0.11924
5445611	chr9:5445611:G:A	6.00085e-34	-1.30393e-09	-1.32234	8.83603e-23	-1.30393e-09	-1.42883	7.00675e-17	-1.30393e-09	-1.41648
5445702	chr9:5445702:T:C	2.48735e-33	-2.26523	2.36479	7.02989e-23	-2.5765	0.919009	5.50902e-17	-2.61012	0.953155
5445985	chr9:5445985:G:A	4.15923e-34	-1.30393e-09	-1.68891	6.83227e-23	-1.30393e-09	-1.68601	5.33543e-17	-1.30393e-09	-1.68898
5446078	chr9:5446078:A:G	7.91042e-35	-2.31552	-1.03312	8.16399e-24	-2.56402	-1.24649	6.02742e-18	-2.65861	-1.211
5446100	chr9:5446100:T:C	2.48673e-32	-1.30393e-09	2.4019	2.94738e-21	-1.30393e-09	2.07842	2.56406e-15	-1.30393e-09	2.18341
5446174	chr9:5446174:C:G	5.28538e-34	-1.30393e-09	-1.44929	8.01132e-23	-1.30393e-09	-1.52681	6.39387e-17	-1.30393e-09	-1.50801
5446625	chr9:5446625:A:G	4.1526e-34	-1.30393e-09	-1.6905	7.38125e-23	-1.30393e-09	-1.60872	5.66513e-17	-1.30393e-09	-1.62902
5446835	chr9:5446835:C:T	5.68932e-35	-2.41449	-1.26374	8.31969e-24	-2.50017	-1.29146	7.61548e-18	-2.33159	-1.30416
5447128	chr9:5447128:G:C	4.34633e-34	-1.30393e-09	-1.6449	7.60535e-23	-1.30393e-09	-1.57881	5.94357e-17	-1.30393e-09	-1.58104
5447227	chr9:5447227:A:G	1.69889e-33	-1.86428	1.5826	1.98968e-23	-2.58832	-0.331374	1.48537e-17	-2.68825	-0.279433
5447301	chr9:5447301:T:G	2.85646e-33	-1.30393e-09	0.237931	3.1916e-22	-1.30393e-09	-0.14456	2.43438e-16	-1.30393e-09	-0.171074
5447403	chr9:5447403:T:A	9.0613e-35	-1.55581	-1.657	1.25461e-23	-1.69041	-1.69043	9.15554e-18	-1.76068	-1.69089
5448218	chr9:5448218:T:C	3.05032e-35	-2.66755	-1.63403	4.57823e-24	-2.71003	-1.67891	3.65021e-18	-2.6884	-1.68275
5448641	chr9:5448641:T:C	1.40304e-33	-1.30393e-09	-0.47301	1.71645e-22	-1.30393e-09	-0.764821	1.31611e-16	-1.30393e-09	-0.786087
5448956	chr9:5448956:T:C	4.74991e-35	-2.23434	-1.62436	1.01729e-23	-2.12573	-1.4648	9.38436e-18	-1.93954	-1.48735
5449012	chr9:5449012:G:A	4.57809e-35	-2.25932	-1.63622	9.7489e-24	-2.15029	-1.48281	9.01733e-18	-1.96342	-1.50336
5449154	chr9:5449154:T:A	2.89299e-35	-2.69733	-1.6572	5.27043e-24	-2.75603	-1.49211	4.21254e-18	-2.7381	-1.48977
5449444	chr9:5449444:T:C	4.404e-34	-1.30393e-09	-1.63172	7.74922e-23	-1.30393e-09	-1.56007	6.05373e-17	-1.30393e-09	-1.56267
5449820	chr9:5449820:G:A	5.49511e-34	-1.30393e-09	-1.41038	8.2151e-23	-1.30393e-09	-1.50169	6.57619e-17	-1.30393e-09	-1.47989
5450750	chr9:5450750:A:G	5.93014e-35	-1.97045	-1.66633	9.12469e-24	-2.0084	-1.69087	7.08284e-18	-2.01809	-1.69017
5450953	chr9:5450953:C:T	4.23666e-35	-2.70463	-1.26841	7.07525e-24	-2.36123	-1.59242	5.75781e-18	-2.34921	-1.56617
5451542	chr9:5451542:A:G	5.05163e-35	-2.1933	-1.60381	1.14705e-23	-2.05275	-1.41773	1.04755e-17	-1.87023	-1.44667
5451557	chr9:5451557:C:T	5.01339e-35	-2.11408	-1.69063	7.8531e-24	-2.32549	-1.52386	5.46059e-18	-2.41795	-1.55042
5451912	chr9:5451912:C:T	3.62781e-33	-1.30393e-09	0.476979	3.68524e-22	-1.30393e-09	-0.000746354	2.97074e-16	-1.30393e-09	0.0280477
5452033	chr9:5452033:T:TC	4.1514e-34	-1.30393e-09	-1.69079	6.88408e-23	-1.30393e-09	-1.67845	5.36488e-17	-1.30393e-09	-1.68348
5452198	chr9:5452198:G:T	6.47887e-34	-1.30393e-09	-1.24569	7.69108e-23	-1.30393e-09	-1.5676	6.28934e-17	-1.30393e-09	-1.52449
5452921	chr9:5452921:T:TG	8.02802e-35	-2.11883	-1.21505	6.44842e-24	-2.48695	-1.55947	4.71014e-18	-2.5847	-1.53152
5453172	chr9:5453172:A:G	3.45541e-35	-2.48642	-1.69046	6.08119e-24	-2.57474	-1.53031	4.30479e-18	-2.64959	-1.55661
5453198	chr9:5453198:A:C	3.54192e-35	-2.463	-1.68915	6.29961e-24	-2.55595	-1.51381	4.4393e-18	-2.63408	-1.54136
5453396	chr9:5453396:T:C	3.43726e-35	-2.49651	-1.68564	5.59261e-24	-2.58275	-1.60606	4.00684e-18	-2.65586	-1.62207
5453412	chr9:5453412:G:A	8.62538e-35	-2.08735	-1.17476	6.62596e-24	-2.47782	-1.54144	4.87774e-18	-2.57108	-1.51017
5453973	chr9:5453973:T:C	3.47378e-35	-2.48288	-1.6887	5.73421e-24	-2.57177	-1.59203	4.09979e-18	-2.64534	-1.60965
5454014	chr9:5454014:C:T	6.86184e-34	-1.30393e-09	-1.18826	7.70792e-23	-1.30393e-09	-1.56542	6.18553e-17	-1.30393e-09	-1.54114
5454437	chr9:5454437:T:C	9.17232e-33	-1.30393e-09	1.40454	1.14502e-21	-1.30393e-09	1.13292	9.87728e-16	-1.30393e-09	1.22947
5454500	chr9:5454500:A:T	6.01488e-35	-2.09571	-1.52687	1.46352e-23	-1.93173	-1.29509	1.32237e-17	-1.75498	-1.32895
5454516	chr9:5454516:C:T	5.48283e-34	-1.30393e-09	-1.41261	7.81744e-23	-1.30393e-09	-1.55131	6.19244e-17	-1.30393e-09	-1.54002
5454967	chr9:5454967:T:A	1.1316e-33	-1.30393e-09	-0.688017	1.0196e-22	-1.30393e-09	-1.28567	8.28452e-17	-1.30393e-09	-1.24896
5455098	chr9:5455098:T:C	4.33648e-34	-1.30393e-09	-1.64717	7.95438e-23	-1.30393e-09	-1.53394	6.65102e-17	-1.30393e-09	-1.46858
5455143	chr9:5455143:CTCTT:C	7.19463e-34	-1.30393e-09	-1.1409	7.8924e-23	-1.30393e-09	-1.54177	6.35082e-17	-1.30393e-09	-1.51477
5455632	chr9:5455632:C:T	2.70425e-35	-2.77816	-1.64383	4.83662e-24	-2.68091	-1.65313	3.80843e-18	-2.67338	-1.65534
5455850	chr9:5455850:C:T	4.33948e-34	-1.30393e-09	-1.64648	8.48769e-23	-1.30393e-09	-1.46905	6.31983e-17	-1.30393e-09	-1.51966
5456523	chr9:5456523:T:C	4.19666e-35	-2.29624	-1.68629	7.32671e-24	-2.42149	-1.49723	5.18358e-18	-2.50152	-1.51892
5456572	chr9:5456572:A:G	4.30518e-34	-1.30393e-09	-1.65442	6.84552e-23	-1.30393e-09	-1.68407	5.3965e-17	-1.30393e-09	-1.6776
5456587	chr9:5456587:C:G	3.7933e-35	-2.74799	-1.33559	6.13472e-24	-2.47578	-1.62051	4.97063e-18	-2.4614	-1.60099
5456604	chr9:5456604:T:C	4.4956e-34	-1.30393e-09	-1.61114	7.94054e-23	-1.30393e-09	-1.53568	6.23646e-17	-1.30393e-09	-1.53294
5456675	chr9:5456675:A:G	4.61765e-34	-1.30393e-09	-1.58435	8.92837e-23	-1.30393e-09	-1.41843	6.66501e-17	-1.30393e-09	-1.46648
5457049	chr9:5457049:T:C	1.18293e-33	-1.30393e-09	-0.643657	1.04377e-22	-1.30393e-09	-1.26224	8.51818e-17	-1.30393e-09	-1.22115
5457296	chr9:5457296:C:T	1.19305e-33	-1.30393e-09	-0.635134	2.25376e-22	-1.30393e-09	-0.492481	1.66459e-16	-1.30393e-09	-0.551188
5457733	chr9:5457733:T:C	6.0307e-35	-2.05501	-1.56494	7.38128e-24	-2.49337	-1.41793	5.1396e-18	-2.57826	-1.4507
5458035	chr9:5458035:G:T	4.63824e-35	-2.74792	-1.13457	6.29038e-24	-2.74513	-1.3261	4.9389e-18	-2.75556	-1.31324
5458575	chr9:5458575:A:T	3.78028e-35	-2.5608	-1.52622	4.87447e-24	-2.73285	-1.59339	4.09905e-18	-2.67305	-1.58213
5458585	chr9:5458585:C:T	6.94073e-35	-2.46467	-1.01474	6.36443e-24	-2.53071	-1.52881	5.6524e-18	-2.42366	-1.5102
5458702	chr9:5458702:A:T	4.5968e-35	-2.77922	-1.11224	5.85654e-24	-2.62566	-1.51703	4.73071e-18	-2.62427	-1.48759
5459313	chr9:5459313:T:G	1.03732e-33	-0.775015	-7.1114e-10	2.51656e-22	-0.382186	-7.1114e-10	2.95829e-16	0.0238463	-7.1114e-10
5459419	chr9:5459419:C:T	4.22218e-35	-2.53922	-1.43725	6.46473e-24	-2.42446	-1.61943	4.57748e-18	-2.54952	-1.59527
5460192	chr9:5460192:A:G	2.61481e-32	-1.30393e-09	2.45212	3.0379e-21	-1.30393e-09	2.10867	2.62303e-15	-1.30393e-09	2.20615
5460238	chr9:5460238:A:G	4.37223e-34	-1.30393e-09	-1.63896	7.64996e-23	-1.30393e-09	-1.57297	6.01033e-17	-1.30393e-09	-1.56987
5460463	chr9:5460463:T:C	1.19601e-32	-1.30393e-09	1.66992	1.20407e-21	-1.30393e-09	1.18321	9.05598e-16	-1.30393e-09	1.14266
5460801	chr9:5460801:T:C	5.50963e-35	-2.74165	-0.968672	5.68182e-24	-2.71377	-1.45921	4.54185e-18	-2.73739	-1.41522
5460842	chr9:5460842:C:G	7.78752e-34	-1.30393e-09	-1.06171	8.27511e-23	-1.30393e-09	-1.49441	6.72048e-17	-1.30393e-09	-1.45819
5460910	chr9:5460910:G:A	5.37737e-35	-2.72116	-1.01346	6.8642e-24	-2.76396	-1.21997	5.44155e-18	-2.77049	-1.20138
5461209	chr9:5461209:G:A	8.64983e-33	-1.30393e-09	1.34589	8.26207e-22	-1.30393e-09	0.806595	6.3466e-16	-1.30393e-09	0.787154
5461379	chr9:5461379:C:T	4.96064e-35	-2.28712	-1.52817	5.5536e-24	-2.60746	-1.58835	4.89536e-18	-2.50544	-1.57221
5461397	chr9:5461397:T:A	6.65228e-34	-1.30393e-09	-1.21928	9.89954e-23	-1.30393e-09	-1.31518	7.9184e-17	-1.30393e-09	-1.29416
5461414	chr9:5461414:G:T	3.11074e-35	-2.64187	-1.6401	5.2297e-24	-2.58083	-1.67507	3.65314e-18	-2.6875	-1.68285
5461641	chr9:5461641:A:G	6.90447e-35	-2.66886	-0.815795	8.08847e-24	-2.77886	-1.04095	6.46179e-18	-2.77931	-1.02071
5461729	chr9:5461729:G:A	5.75754e-35	-2.63919	-1.02712	9.3747e-24	-2.58418	-1.08806	7.14742e-18	-2.66122	-1.03796
5461766	chr9:5461766:C:T	4.8068e-34	-1.30393e-09	-1.5442	1.04808e-22	-1.30393e-09	-1.25812	7.8413e-17	-1.30393e-09	-1.30395
5461820	chr9:5461820:T:G	4.53725e-35	-2.22644	-1.67806	7.89855e-24	-2.16812	-1.67545	6.04813e-18	-2.18693	-1.67926
5462054	chr9:5462054:C:G	4.20448e-34	-1.30393e-09	-1.67809	7.08102e-23	-1.30393e-09	-1.65025	5.51493e-17	-1.30393e-09	-1.65589
5462211	chr9:5462211:T:C	1.57574e-34	-2.34045	-0.319059	9.55184e-24	-2.63709	-1.01643	7.46563e-18	-2.69883	-0.956798
5462245	chr9:5462245:A:T	3.23683e-35	-2.59105	-1.65118	5.52962e-24	-2.5191	-1.68103	3.81172e-18	-2.64106	-1.68679
5463243	chr9:5463243:G:A	4.65455e-35	-2.59141	-1.28756	6.82104e-24	-2.36542	-1.62482	4.7165e-18	-2.51531	-1.59956
5463552	chr9:5463552:G:A	4.72729e-34	-1.30393e-09	-1.56088	6.86715e-23	-1.30393e-09	-1.68092	5.3551e-17	-1.30393e-09	-1.6853
5463780	chr9:5463780:C:T	4.76014e-35	-2.76355	-1.093	5.83652e-24	-2.69281	-1.45331	4.5329e-18	-2.71653	-1.43804
5463805	chr9:5463805:C:T	1.55296e-32	-1.30393e-09	1.9311	1.40993e-21	-1.30393e-09	1.34104	1.06271e-15	-1.30393e-09	1.30264
5463926	chr9:5463926:AAG:A	1.51609e-34	-2.22185	-0.476247	9.85871e-24	-2.46892	-1.15297	7.12511e-18	-2.61517	-1.08714
5463988	chr9:5463988:G:T	9.4156e-35	-2.70544	-0.469013	1.19805e-23	-2.77431	-0.652655	9.11119e-18	-2.77615	-0.680281
5464065	chr9:5464065:A:G	1.39991e-33	0.780884	-1.25613	4.64872e-23	-0.791569	-1.2795	3.42937e-17	-0.838517	-1.29246
5464376	chr9:5464376:A:C	5.58371e-34	-0.320988	-1.07339	3.85868e-23	-1.213	-1.04434	2.91726e-17	-1.21115	-1.08156
5464552	chr9:5464552:A:G	6.38443e-35	-2.58274	-0.980214	4.67917e-24	-2.77528	-1.59185	3.74242e-18	-2.77769	-1.56851
5464690	chr9:5464690:G:A	2.01806e-32	-1.30393e-09	2.19307	1.93876e-21	-1.30393e-09	1.65955	1.45795e-15	-1.30393e-09	1.61885
5464792	chr9:5464792:A:G	4.34571e-34	-1.30393e-09	-1.64505	7.587e-23	-1.30393e-09	-1.58123	6.14443e-17	-1.30393e-09	-1.5478
5464974	chr9:5464974:C:A	5.30784e-34	-1.30393e-09	-1.44505	1.08788e-22	-1.30393e-09	-1.22085	8.96834e-17	-1.30393e-09	-1.16965
5465255	chr9:5465255:A:C	5.21378e-34	-1.30393e-09	-1.46293	1.09252e-22	-1.30393e-09	-1.21659	9.06993e-17	-1.30393e-09	-1.15839
5465262	chr9:5465262:G:A	5.69266e-35	-2.7635	-0.914146	5.80309e-24	-2.75105	-1.40081	4.67034e-18	-2.77153	-1.35317
5465309	chr9:5465309:G:A	1.54444e-34	-2.67958	-7.1114e-10	2.3918e-23	-2.73562	-7.1114e-10	1.81686e-17	-2.76624	-7.1114e-10
5465732	chr9:5465732:G:A	3.03245e-34	-2.24528	0.240415	1.01566e-23	-2.40092	-1.19121	9.38716e-18	-2.3188	-1.10779
5466085	chr9:5466085:A:G	3.6548e-35	-2.61097	-1.50981	4.5512e-24	-2.73715	-1.65771	3.4832e-18	-2.77835	-1.63963
5466202	chr9:5466202:G:T	1.00676e-33	-1.30393e-09	-0.804912	1.87623e-22	-1.30393e-09	-0.675814	1.63592e-16	-1.30393e-09	-0.568557
5466618	chr9:5466618:A:C	1.96863e-34	-2.4369	-7.1114e-10	3.5465e-23	-2.34171	-7.1114e-10	2.57298e-17	-2.41829	-7.1114e-10
5466640	chr9:5466640:G:A	1.98175e-33	-1.30393e-09	-0.127669	2.28375e-22	-1.30393e-09	-0.479261	1.76202e-16	-1.30393e-09	-0.494303
5466735	chr9:5466735:C:A	4.90969e-34	-1.30393e-09	-1.52303	9.00618e-23	-1.30393e-09	-1.40976	6.94926e-17	-1.30393e-09	-1.42471
5467073	chr9:5467073:G:A	2.07563e-33	-1.30393e-09	-0.0813845	2.36594e-22	-1.30393e-09	-0.443904	1.82095e-16	-1.30393e-09	-0.461407
5467079	chr9:5467079:A:G	1.52898e-34	-2.68964	-7.1114e-10	2.51161e-23	-2.68674	-7.1114e-10	1.8218e-17	-2.76353	-7.1114e-10
5467256	chr9:5467256:T:C	2.62067e-35	-2.77847	-1.67492	4.42143e-24	-2.77334	-1.65045	3.45827e-18	-2.77695	-1.64821
5467570	chr9:5467570:C:T	4.45356e-34	-1.30393e-09	-1.62053	7.72436e-23	-1.30393e-09	-1.56329	6.02651e-17	-1.30393e-09	-1.56718
5467955	chr9:5467955:G:A	2.19133e-34	-0.693186	-1.63654	9.21026e-24	-2.00676	-1.68317	7.43361e-18	-1.97572	-1.6842
5468257	chr9:5468257:G:C	4.75541e-34	-2.37118	0.816228	1.17692e-23	-2.4462	-0.998569	9.26554e-18	-2.5258	-0.913837
5468535	chr9:5468535:T:C	4.15098e-34	-1.30393e-09	-1.69089	6.86018e-23	-1.30393e-09	-1.68193	5.35897e-17	-1.30393e-09	-1.68458
5468647	chr9:5468647:T:C	4.46968e-34	-1.61692	-7.1114e-10	6.21162e-23	-1.78124	-7.1114e-10	6.11234e-17	-1.55304	-7.1114e-10
5469424	chr9:5469424:C:T	1.65654e-33	-1.30393e-09	-0.306922	2.23202e-22	-1.30393e-09	-0.502174	1.79534e-16	-1.30393e-09	-0.475571
5469654	chr9:5469654:C:T	3.58617e-34	-1.83715	-7.1114e-10	4.40677e-23	-2.12452	-7.1114e-10	5.3229e-17	-1.69133	-7.1114e-10
5470242	chr9:5470242:G:T	4.21433e-34	-1.30393e-09	-1.67575	6.95225e-23	-1.30393e-09	-1.6686	5.41672e-17	-1.30393e-09	-1.67386
5470497	chr9:5470497:A:G	6.94972e-35	-1.78726	-1.69086	8.70138e-24	-2.13999	-1.60678	6.8537e-18	-2.15347	-1.58768
5470727	chr9:5470727:G:A	5.16514e-34	-1.30393e-09	-1.4723	9.46109e-23	-1.30393e-09	-1.36048	7.53698e-17	-1.30393e-09	-1.34353
5470749	chr9:5470749:G:C	3.46974e-33	-1.30393e-09	0.432428	4.23995e-22	-1.30393e-09	0.13947	3.35353e-16	-1.30393e-09	0.149248
5470775	chr9:5470775:T:C	3.12145e-35	-2.72404	-1.55448	4.7922e-24	-2.65243	-1.69083	3.80418e-18	-2.63933	-1.69051
5470807	chr9:5470807:A:C	4.59773e-34	-1.30393e-09	-1.58867	7.10868e-23	-1.30393e-09	-1.64635	5.65218e-17	-1.30393e-09	-1.63131
5470813	chr9:5470813:G:A	3.73031e-34	-2.31177	0.514022	1.27921e-23	-2.47089	-0.890531	1.03843e-17	-2.52459	-0.801054
5470954	chr9:5470954:A:C	9.78497e-35	-2.31258	-0.823394	1.02704e-23	-2.55062	-1.03036	8.16113e-18	-2.58982	-0.976728
5471193	chr9:5471193:T:C	1.87786e-34	-2.4841	-7.1114e-10	2.91781e-23	-2.53683	-7.1114e-10	2.06964e-17	-2.63597	-7.1114e-10
5471271	chr9:5471271:A:G	3.92937e-34	-2.336	0.590247	1.32011e-23	-2.50558	-0.824377	1.09559e-17	-2.54757	-0.724493
5471700	chr9:5471700:T:C	4.29366e-34	-1.30393e-09	-1.6571	7.49476e-23	-1.30393e-09	-1.59346	5.8946e-17	-1.30393e-09	-1.58931
5471745	chr9:5471745:G:A	4.30774e-34	-1.30393e-09	-1.65382	7.53615e-23	-1.30393e-09	-1.58795	5.9276e-17	-1.30393e-09	-1.58373
5471820	chr9:5471820:TTTA:T	4.47249e-34	-1.30393e-09	-1.61629	6.8181e-23	-1.30393e-09	-1.68809	5.35488e-17	-1.30393e-09	-1.68534
5472409	chr9:5472409:A:C	4.64029e-34	-1.30393e-09	-1.57946	7.14454e-23	-1.30393e-09	-1.64132	5.67668e-17	-1.30393e-09	-1.62698
5472567	chr9:5472567:T:C	7.63319e-35	-2.77716	-0.607156	6.55672e-24	-2.72185	-1.30791	6.30456e-18	-2.56035	-1.26431
5472645	chr9:5472645:T:G	3.84003e-35	-2.38691	-1.68443	4.97032e-24	-2.61808	-1.68868	3.76189e-18	-2.65505	-1.68597
5472916	chr9:5472916:T:A	6.3368e-34	-1.30393e-09	-1.26786	9.27552e-23	-1.30393e-09	-1.38029	7.46587e-17	-1.30393e-09	-1.35301
5473050	chr9:5473050:C:T	3.18716e-34	-2.35637	0.401262	1.12913e-23	-2.51231	-0.973904	9.13592e-18	-2.55755	-0.896169
5473349	chr9:5473349:A:G	2.14117e-34	-2.35288	-7.1114e-10	2.87703e-23	-2.55091	-7.1114e-10	2.88625e-17	-2.30339	-7.1114e-10
5473495	chr9:5473495:G:C	6.4917e-34	-1.30393e-09	-1.24371	9.5028e-23	-1.30393e-09	-1.35608	7.61542e-17	-1.30393e-09	-1.33317
5473863	chr9:5473863:G:A	3.61176e-35	-2.68529	-1.44734	4.68696e-24	-2.74919	-1.61627	3.61565e-18	-2.74434	-1.63633
5474182	chr9:5474182:A:C	9.12204e-34	-1.30393e-09	-0.903543	1.14228e-22	-1.30393e-09	-1.17206	8.8908e-17	-1.30393e-09	-1.17833
5474403	chr9:5474403:G:C	3.33114e-35	-2.69599	-1.51752	4.47982e-24	-2.75659	-1.65407	3.47462e-18	-2.752	-1.66845
5474598	chr9:5474598:G:A	7.95777e-35	-2.32628	-1.01639	8.09735e-24	-2.53007	-1.28864	6.29526e-18	-2.58092	-1.24521
5474973	chr9:5474973:C:A	4.51254e-34	-1.30393e-09	-1.60738	7.0236e-23	-1.30393e-09	-1.65839	5.56689e-17	-1.30393e-09	-1.64651
5475004	chr9:5475004:T:C	5.28618e-34	-1.30393e-09	-1.44914	9.36156e-23	-1.30393e-09	-1.37105	7.73208e-17	-1.30393e-09	-1.31797
5475106	chr9:5475106:T:C	1.40998e-34	-2.77066	-7.1114e-10	2.28995e-23	-2.77914	-7.1114e-10	1.79339e-17	-2.77924	-7.1114e-10
5475241	chr9:5475241:A:T	7.92232e-33	-1.30393e-09	1.25803	1.01647e-21	-1.30393e-09	1.01384	8.54837e-16	-1.30393e-09	1.08498
5475406	chr9:5475406:T:C	1.71494e-34	-2.57486	-7.1114e-10	2.38888e-23	-2.73684	-7.1114e-10	1.89233e-17	-2.72554	-7.1114e-10
5475754	chr9:5475754:G:A	8.38539e-35	-2.40033	-0.889996	8.23142e-24	-2.59458	-1.20772	6.52319e-18	-2.6332	-1.15737
5475773	chr9:5475773:A:G	4.54135e-34	-1.30393e-09	-1.60101	7.81824e-23	-1.30393e-09	-1.55121	6.05705e-17	-1.30393e-09	-1.56213
5475966	chr9:5475966:C:G	4.22166e-34	-1.30393e-09	-1.67401	7.18041e-23	-1.30393e-09	-1.63631	5.55031e-17	-1.30393e-09	-1.6495
5476103	chr9:5476103:T:G	4.251e-34	-1.30393e-09	-1.66708	7.25797e-23	-1.30393e-09	-1.62557	5.5905e-17	-1.30393e-09	-1.64228
5476128	chr9:5476128:G:A	8.12665e-34	-1.30393e-09	-1.01909	1.13156e-22	-1.30393e-09	-1.18148	9.0163e-17	-1.30393e-09	-1.16432
5476673	chr9:5476673:A:G	4.53542e-34	-1.30393e-09	-1.60232	7.98971e-23	-1.30393e-09	-1.52951	6.10042e-17	-1.30393e-09	-1.55499
5476879	chr9:5476879:C:T	3.11159e-35	-2.69873	-1.58296	4.37121e-24	-2.75563	-1.67958	3.4118e-18	-2.752	-1.6867
5477324	chr9:5477324:C:T	2.95762e-34	-2.25021	0.220359	1.1174e-23	-2.42126	-1.0754	8.8864e-18	-2.47919	-1.00222
5477374	chr9:5477374:A:G	1.0051e-33	-1.30393e-09	-0.806566	1.26958e-22	-1.30393e-09	-1.0664	1.02722e-16	-1.30393e-09	-1.03391
5477520	chr9:5477520:G:A	1.33329e-33	-1.30393e-09	-0.524002	1.61523e-22	-1.30393e-09	-0.825601	1.2963e-16	-1.30393e-09	-0.80125
5477983	chr9:5477983:T:C	5.30631e-34	-1.30393e-09	-1.44534	9.73773e-23	-1.30393e-09	-1.33166	7.75085e-17	-1.30393e-09	-1.31555
5478044	chr9:5478044:A:G	3.18325e-34	-2.40592	0.449584	1.13211e-23	-2.55656	-0.927023	9.34359e-18	-2.59929	-0.831953
5478142	chr9:5478142:G:C	3.14716e-33	-1.30393e-09	0.33485	3.87725e-22	-1.30393e-09	0.0500448	3.01027e-16	-1.30393e-09	0.0412633
5478522	chr9:5478522:T:C	3.65712e-35	-2.61018	-1.50996	4.88324e-24	-2.68092	-1.64352	3.90354e-18	-2.64164	-1.66241
5479578	chr9:5479578:T:A	9.31465e-34	-1.30393e-09	-0.882647	1.19613e-22	-1.30393e-09	-1.12599	9.62264e-17	-1.30393e-09	-1.09923
5479640	chr9:5479640:T:G	3.83582e-35	-2.41376	-1.65868	5.02875e-24	-2.62469	-1.67039	3.78523e-18	-2.66686	-1.66797
5479822	chr9:5479822:A:G	3.92499e-35	-2.43123	-1.61822	5.10849e-24	-2.64185	-1.6375	3.8736e-18	-2.67947	-1.63228
5480327	chr9:5480327:C:A	5.43126e-34	-1.30393e-09	-1.42206	9.63868e-23	-1.30393e-09	-1.34188	7.98319e-17	-1.30393e-09	-1.28601
5480810	chr9:5480810:T:C	5.51452e-34	-1.40685	-7.1114e-10	1.0553e-22	-1.25125	-7.1114e-10	5.3556e-17	-1.68521	-7.1114e-10
5480872	chr9:5480872:A:T	1.3972e-34	-2.48235	-0.297417	1.32181e-23	-2.65883	-0.669832	1.0823e-17	-2.68879	-0.595479
5481135	chr9:5481135:A:G	4.33577e-34	-1.30393e-09	-1.64734	7.48386e-23	-1.30393e-09	-1.59492	5.75198e-17	-1.30393e-09	-1.61381
5481275	chr9:5481275:A:G	1.02296e-33	0.359837	-1.14879	4.88983e-23	-0.691078	-1.32943	4.27524e-17	-0.535588	-1.37492
5482255	chr9:5482255:T:C	4.40764e-34	-1.30393e-09	-1.6309	7.93044e-23	-1.30393e-09	-1.53696	6.0762e-17	-1.30393e-09	-1.55897
5482762	chr9:5482762:A:T	2.88541e-35	-2.68771	-1.66945	4.58608e-24	-2.75819	-1.62903	3.81484e-18	-2.7379	-1.58914
5482798	chr9:5482798:T:C	4.68701e-34	-1.30393e-09	-1.56944	9.17549e-23	-1.30393e-09	-1.39113	7.91896e-17	-1.30393e-09	-1.29409
5482953	chr9:5482953:C:T	2.27789e-33	-1.30393e-09	0.0115968	2.87462e-22	-1.30393e-09	-0.249161	2.2861e-16	-1.30393e-09	-0.233919
5483076	chr9:5483076:G:C	1.4437e-33	-1.30393e-09	-0.444438	1.86595e-22	-1.30393e-09	-0.681311	1.45968e-16	-1.30393e-09	-0.682545
5483088	chr9:5483088:G:A	4.64071e-34	-1.30393e-09	-1.57937	7.11269e-23	-1.30393e-09	-1.64579	5.52928e-17	-1.30393e-09	-1.65329
5483127	chr9:5483127:C:T	2.93546e-35	-2.66846	-1.6715	4.43824e-24	-2.73365	-1.68634	3.65772e-18	-2.67892	-1.69017
5483132	chr9:5483132:T:C	2.82492e-35	-2.71723	-1.66111	4.24535e-24	-2.77876	-1.68566	3.31454e-18	-2.77824	-1.68938
5483363	chr9:5483363:A:G	5.00037e-35	-2.35894	-1.44837	7.085e-24	-2.50985	-1.44242	5.72877e-18	-2.51664	-1.40379
5483659	chr9:5483659:C:T	3.33241e-35	-2.52537	-1.68776	5.08483e-24	-2.60304	-1.68095	3.78878e-18	-2.64345	-1.69044
5483804	chr9:5483804:AAAC:A	4.54085e-34	-1.30393e-09	-1.60112	6.96093e-23	-1.30393e-09	-1.66735	5.39084e-17	-1.30393e-09	-1.67865
5483940	chr9:5483940:C:T	4.21949e-34	-1.30393e-09	-1.67452	7.20781e-23	-1.30393e-09	-1.6325	5.5627e-17	-1.30393e-09	-1.64727
5484100	chr9:5484100:T:C	3.93944e-35	-2.35496	-1.69082	5.12115e-24	-2.6009	-1.67598	4.48959e-18	-2.5064	-1.65777
5484103	chr9:5484103:C:T	3.87779e-35	-2.37066	-1.69089	5.08966e-24	-2.6086	-1.67444	4.45325e-18	-2.51699	-1.65531
5484104	chr9:5484104:G:A	3.96763e-35	-2.54173	-1.49692	6.79009e-24	-2.779	-1.21579	5.05021e-18	-2.76612	-1.28039
5484203	chr9:5484203:T:C	4.53449e-35	-2.60145	-1.30366	7.25203e-24	-2.7383	-1.19068	5.49049e-18	-2.76718	-1.19574
5484400	chr9:5484400:A:ACC	4.25119e-34	-1.30393e-09	-1.66704	8.17274e-23	-1.30393e-09	-1.50686	6.42478e-17	-1.30393e-09	-1.50319
5484418	chr9:5484418:C:T	3.50106e-35	-2.4804	-1.68336	4.69526e-24	-2.6741	-1.6896	3.98459e-18	-2.60178	-1.68172
5484834	chr9:5484834:T:G	3.21009e-35	-2.56097	-1.68955	4.49267e-24	-2.72094	-1.68687	3.78969e-18	-2.65963	-1.67402
5484968	chr9:5484968:T:C	3.7313e-35	-2.6661	-1.43397	6.05168e-24	-2.76562	-1.3443	4.65583e-18	-2.77876	-1.34906
5485113	chr9:5485113:G:C	3.68108e-35	-2.46967	-1.64395	6.18009e-24	-2.44066	-1.64826	5.25528e-18	-2.35543	-1.65128
5485125	chr9:5485125:A:G	7.18892e-35	-2.0462	-1.39808	9.10379e-24	-2.49655	-1.20501	7.32223e-18	-2.5178	-1.15722
5485145	chr9:5485145:C:G	4.17539e-34	-1.30393e-09	-1.68503	7.42427e-23	-1.30393e-09	-1.60291	6.10819e-17	-1.30393e-09	-1.55372
5485182	chr9:5485182:C:T	4.5285e-34	-1.30393e-09	-1.60384	8.20852e-23	-1.30393e-09	-1.50249	6.24028e-17	-1.30393e-09	-1.53233
5485264	chr9:5485264:C:T	4.0919e-35	-2.4178	-1.59001	5.16201e-24	-2.63711	-1.63182	3.98121e-18	-2.6581	-1.62625
5485307	chr9:5485307:G:A	3.12291e-35	-2.63732	-1.64074	5.21394e-24	-2.61662	-1.6423	4.34176e-18	-2.54812	-1.64953
5485387	chr9:5485387:A:T	4.08395e-35	-2.66544	-1.34432	6.1153e-24	-2.54845	-1.551	5.24479e-18	-2.4725	-1.5362
5485393	chr9:5485393:T:C	3.79982e-35	-2.69585	-1.38601	5.70154e-24	-2.5919	-1.57762	4.83917e-18	-2.52457	-1.56462
5485738	chr9:5485738:G:A	9.26541e-34	-1.30393e-09	-0.887948	1.13771e-22	-1.30393e-09	-1.17606	9.31702e-17	-1.30393e-09	-1.13151
5485793	chr9:5485793:T:TG	3.08061e-35	-2.62875	-1.66295	4.70595e-24	-2.76665	-1.59477	3.66685e-18	-2.77457	-1.59203
5485804	chr9:5485804:A:C	3.03759e-35	-2.61518	-1.69058	4.40648e-24	-2.76233	-1.66484	3.42612e-18	-2.77141	-1.66309
5485885	chr9:5485885:T:C	2.95372e-35	-2.77911	-1.55464	5.1268e-24	-2.7422	-1.53357	4.24015e-18	-2.6985	-1.52284
5486106	chr9:5486106:G:A	4.90968e-35	-2.62923	-1.19638	7.4864e-24	-2.75741	-1.13975	5.89021e-18	-2.7703	-1.12235
5486432	chr9:5486432:G:A	4.68603e-34	-1.30393e-09	-1.56965	8.17522e-23	-1.30393e-09	-1.50656	6.36007e-17	-1.30393e-09	-1.51331
5486496	chr9:5486496:T:C	1.55451e-33	-1.30393e-09	-0.370493	2.00363e-22	-1.30393e-09	-0.610122	1.5577e-16	-1.30393e-09	-0.617556
5486662	chr9:5486662:G:C	6.70631e-34	-1.30393e-09	-1.21119	9.58671e-23	-1.30393e-09	-1.34729	7.58934e-17	-1.30393e-09	-1.3366
5486856	chr9:5486856:A:G	7.87598e-35	-2.47961	-0.87339	2.25749e-23	-2.17513	-0.618284	1.74622e-17	-2.16765	-0.638243
5486975	chr9:5486975:CAT:C	3.59078e-35	-2.44772	-1.69073	5.0634e-24	-2.62413	-1.66408	4.21776e-18	-2.56547	-1.66116
5486982	chr9:5486982:C:T	3.55727e-35	-2.45732	-1.6905	5.08852e-24	-2.63115	-1.65212	4.22251e-18	-2.57696	-1.64855
5487181	chr9:5487181:G:C	9.60789e-34	-1.30393e-09	-0.851652	1.93402e-22	-1.30393e-09	-0.645478	1.4954e-16	-1.30393e-09	-0.658368
5487475	chr9:5487475:C:T	2.37936e-33	-1.30393e-09	0.0551809	2.64325e-22	-1.30393e-09	-0.333073	2.03727e-16	-1.30393e-09	-0.349156
5487546	chr9:5487546:AT:A	4.34772e-34	-1.30393e-09	-1.64458	6.88096e-23	-1.30393e-09	-1.67891	5.43513e-17	-1.30393e-09	-1.67047
5487614	chr9:5487614:C:T	5.12319e-34	-1.30393e-09	-1.48046	7.63847e-23	-1.30393e-09	-1.57447	5.73703e-17	-1.30393e-09	-1.61641
5487791	chr9:5487791:G:A	4.56905e-35	-2.44759	-1.44992	7.37546e-24	-2.42916	-1.48293	6.86617e-18	-2.2477	-1.49163
5487864	chr9:5487864:G:A	1.96686e-33	-1.30393e-09	-0.135213	2.45261e-22	-1.30393e-09	-0.407929	1.90778e-16	-1.30393e-09	-0.414825
5488002	chr9:5488002:T:C	7.85816e-35	-1.75482	-1.60045	1.00559e-23	-2.08897	-1.51312	7.41776e-18	-2.18399	-1.47807
5488054	chr9:5488054:G:A	7.58551e-34	-1.088	-7.1114e-10	1.32965e-22	-1.02016	-7.1114e-10	6.52451e-17	-1.48778	-7.1114e-10
5488176	chr9:5488176:C:T	1.234e-34	-2.41153	-0.492447	1.28642e-23	-2.42814	-0.927665	1.24225e-17	-2.22935	-0.917075
5488449	chr9:5488449:A:G	4.57619e-34	-1.30393e-09	-1.59337	6.79902e-23	-1.30393e-09	-1.69089	5.33039e-17	-1.30393e-09	-1.68992
5488594	chr9:5488594:A:T	3.33591e-35	-2.58536	-1.62671	6.02157e-24	-2.74975	-1.36515	4.65423e-18	-2.77622	-1.35194
5489057	chr9:5489057:C:G	9.95934e-34	-1.30393e-09	-0.815725	1.15362e-22	-1.30393e-09	-1.16217	8.911e-17	-1.30393e-09	-1.17606
5489094	chr9:5489094:C:T	2.8228e-33	-1.30393e-09	0.226079	3.53454e-22	-1.30393e-09	-0.0424985	2.76477e-16	-1.30393e-09	-0.0438086
5489303	chr9:5489303:T:G	3.43915e-35	-2.49124	-1.69035	5.66972e-24	-2.50628	-1.66883	3.97216e-18	-2.60539	-1.68124
5489323	chr9:5489323:T:A	4.77759e-34	-1.5503	-7.1114e-10	9.17407e-23	-1.39129	-7.1114e-10	6.55376e-17	-1.48331	-7.1114e-10
5489568	chr9:5489568:T:A	5.68951e-34	-1.30393e-09	-1.37561	8.38799e-23	-1.30393e-09	-1.48086	6.84337e-17	-1.30393e-09	-1.44007
5489593	chr9:5489593:T:C	4.68021e-35	-2.19757	-1.67591	8.88829e-24	-2.03464	-1.69088	8.84885e-18	-1.79485	-1.6908
5489651	chr9:5489651:A:G	4.48361e-35	-2.23743	-1.67897	8.49544e-24	-2.07989	-1.69083	8.39991e-18	-1.84682	-1.69089
5489674	chr9:5489674:T:C	1.66701e-34	-2.30475	-0.298456	2.24365e-23	-2.29602	-0.503542	2.10673e-17	-2.07984	-0.538374
5489684	chr9:5489684:G:A	5.43548e-34	-1.30393e-09	-1.42129	7.50918e-23	-1.30393e-09	-1.59154	5.85989e-17	-1.30393e-09	-1.59522
5489758	chr9:5489758:A:G	4.64759e-34	-1.30393e-09	-1.57789	6.98236e-23	-1.30393e-09	-1.66428	5.58152e-17	-1.30393e-09	-1.64389
5489883	chr9:5489883:C:T	7.04535e-35	-1.84052	-1.62393	9.031e-24	-2.14669	-1.5629	6.62809e-18	-2.23675	-1.53787
5490027	chr9:5490027:C:T	3.23056e-35	-2.55986	-1.68431	5.1292e-24	-2.75538	-1.51992	3.8533e-18	-2.77309	-1.54391
5490212	chr9:5490212:G:C	5.7848e-34	-1.30393e-09	-1.359	8.521e-23	-1.30393e-09	-1.46513	6.93347e-17	-1.30393e-09	-1.42699
5490506	chr9:5490506:G:C	4.17362e-34	-1.30393e-09	-1.68545	6.80209e-23	-1.30393e-09	-1.69044	5.32789e-17	-1.30393e-09	-1.69039
5490522	chr9:5490522:C:T	8.50057e-35	-1.80402	-1.47267	1.13765e-23	-2.13736	-1.34134	8.56764e-18	-2.23003	-1.28792
5491222	chr9:5491222:G:A	4.15592e-34	-1.30393e-09	-1.6897	7.22239e-23	-1.30393e-09	-1.63048	5.5498e-17	-1.30393e-09	-1.64959
5491308	chr9:5491308:C:T	4.24051e-35	-2.33249	-1.63965	7.78879e-24	-2.17391	-1.68366	7.65888e-18	-1.94808	-1.68199
5491338	chr9:5491338:G:T	6.08223e-34	-1.30393e-09	-1.30887	1.09805e-22	-1.30393e-09	-1.21155	9.31415e-17	-1.30393e-09	-1.13182
5491467	chr9:5491467:G:A	3.05698e-35	-2.69502	-1.60438	6.21991e-24	-2.77913	-1.30336	5.0114e-18	-2.76824	-1.28598
5492276	chr9:5492276:T:C	4.35085e-34	-1.30393e-09	-1.64386	8.11868e-23	-1.30393e-09	-1.5135	6.13038e-17	-1.30393e-09	-1.55009
5492424	chr9:5492424:A:C	4.43278e-34	-1.30393e-09	-1.62521	8.38631e-23	-1.30393e-09	-1.48106	6.32811e-17	-1.30393e-09	-1.51835
5492566	chr9:5492566:C:G	4.10145e-35	-2.35029	-1.6552	7.72483e-24	-2.25432	-1.6115	7.62788e-18	-2.02702	-1.6071
5492671	chr9:5492671:T:C	7.5161e-34	-1.09719	-7.1114e-10	1.02762e-22	-1.27784	-7.1114e-10	1.36431e-16	-0.750115	-7.1114e-10
5493062	chr9:5493062:G:A	1.5879e-34	-2.65182	-7.1114e-10	2.48662e-23	-2.69674	-7.1114e-10	1.92774e-17	-2.707	-7.1114e-10
5493339	chr9:5493339:G:C	4.09485e-33	-1.30393e-09	0.598079	4.36314e-22	-1.30393e-09	0.168111	3.34413e-16	-1.30393e-09	0.146443
5493405	chr9:5493405:C:T	8.78322e-35	-2.44592	-0.798055	9.73508e-24	-2.46382	-1.1707	9.33172e-18	-2.27271	-1.15981
5493409	chr9:5493409:C:G	4.70588e-34	-1.30393e-09	-1.56542	7.27463e-23	-1.30393e-09	-1.62327	5.71225e-17	-1.30393e-09	-1.62074
5493570	chr9:5493570:T:C	4.51657e-35	-2.22758	-1.68149	8.62571e-24	-2.09996	-1.65554	8.74985e-18	-1.84424	-1.65266
5493618	chr9:5493618:C:T	3.88931e-35	-2.38516	-1.67343	7.2326e-24	-2.2895	-1.64216	7.0801e-18	-2.07041	-1.63824
5493906	chr9:5493906:C:T	5.22739e-35	-2.07798	-1.68493	6.85457e-24	-2.4187	-1.56664	5.15497e-18	-2.46438	-1.56159
5493994	chr9:5493994:G:A	5.15524e-35	-2.09296	-1.68384	6.81312e-24	-2.42971	-1.5617	5.12972e-18	-2.4743	-1.55658
5494264	chr9:5494264:A:T	2.95887e-35	-2.67693	-1.65508	5.52675e-24	-2.77635	-1.4243	4.3872e-18	-2.77577	-1.41147
5494418	chr9:5494418:G:C	5.04496e-35	-2.11479	-1.68364	6.71893e-24	-2.44543	-1.55989	5.05427e-18	-2.49074	-1.55496
5494430	chr9:5494430:A:C	2.95111e-35	-2.66834	-1.6663	5.36534e-24	-2.77484	-1.45545	4.24216e-18	-2.77701	-1.44385
5494438	chr9:5494438:T:C	3.05769e-35	-2.63829	-1.66087	5.47793e-24	-2.77077	-1.43875	4.30312e-18	-2.77935	-1.42724
5494541	chr9:5494541:T:C	5.71767e-34	-1.30393e-09	-1.37067	1.02365e-22	-1.30393e-09	-1.28171	8.62855e-17	-1.30393e-09	-1.20827
5494562	chr9:5494562:G:C	6.16716e-34	-1.30393e-09	-1.295	1.11565e-22	-1.30393e-09	-1.19564	8.37071e-17	-1.30393e-09	-1.23861
5494586	chr9:5494586:T:C	6.50201e-34	-1.30393e-09	-1.24212	1.17968e-22	-1.30393e-09	-1.13984	9.18105e-17	-1.30393e-09	-1.14621
5494609	chr9:5494609:T:C	2.69883e-35	-2.77574	-1.64826	4.8098e-24	-2.7425	-1.5971	3.89853e-18	-2.74858	-1.55676
5494657	chr9:5494657:C:G	1.05713e-34	-2.18939	-0.869286	1.20556e-23	-2.20478	-1.21594	1.23098e-17	-1.94765	-1.20789
5494842	chr9:5494842:G:A	3.67553e-35	-2.42425	-1.69088	5.19259e-24	-2.70259	-1.56043	3.87592e-18	-2.72988	-1.58128
5494936	chr9:5494936:A:G	4.0349e-35	-2.36248	-1.65936	7.6085e-24	-2.26243	-1.61855	7.51704e-18	-2.0346	-1.61416
5494987	chr9:5494987:T:A	4.29966e-35	-2.30892	-1.64936	8.20229e-24	-2.20243	-1.60341	8.19568e-18	-1.96359	-1.59874
5495072	chr9:5495072:T:C	3.07917e-35	-2.65022	-1.64194	5.73081e-24	-2.77124	-1.39316	4.50802e-18	-2.7793	-1.38078
5495080	chr9:5495080:G:A	3.02654e-35	-2.66421	-1.64519	5.71086e-24	-2.77336	-1.39452	4.51099e-18	-2.77793	-1.38149
5495519	chr9:5495519:C:T	2.97301e-34	-2.02466	-7.1114e-10	3.34437e-23	-2.40039	-7.1114e-10	3.55826e-17	-2.09408	-7.1114e-10
5495566	chr9:5495566:C:G	4.51479e-34	-1.30393e-09	-1.60688	8.04241e-23	-1.30393e-09	-1.52294	6.39064e-17	-1.30393e-09	-1.50852
5495695	chr9:5495695:T:C	6.09467e-34	-1.30393e-09	-1.30682	8.83066e-23	-1.30393e-09	-1.42944	6.96713e-17	-1.30393e-09	-1.42215
5495796	chr9:5495796:A:T	5.84687e-35	-2.02676	-1.62415	8.15587e-24	-2.37997	-1.43154	6.18161e-18	-2.42653	-1.41783
5495897	chr9:5495897:C:T	3.92054e-35	-2.60621	-1.44438	9.14105e-24	-2.76163	-0.935846	7.17862e-18	-2.77876	-0.916069
5496169	chr9:5496169:T:C	3.33303e-33	-1.30393e-09	0.39223	4.04966e-22	-1.30393e-09	0.0935532	3.14762e-16	-1.30393e-09	0.0858822
5496389	chr9:5496389:C:T	9.51325e-34	-0.861551	-7.1114e-10	1.74117e-22	-0.750526	-7.1114e-10	8.2647e-17	-1.25136	-7.1114e-10
5496499	chr9:5496499:C:T	1.59488e-34	-2.29369	-0.35375	2.00513e-23	-2.29794	-0.614014	1.88352e-17	-2.07548	-0.654725
5496503	chr9:5496503:G:A	4.85703e-34	-1.30393e-09	-1.53381	8.5108e-23	-1.30393e-09	-1.46633	7.04946e-17	-1.30393e-09	-1.4104
5496519	chr9:5496519:G:A	6.48852e-35	-1.92221	-1.62457	8.79113e-24	-2.1964	-1.54011	6.48604e-18	-2.29428	-1.502
5496876	chr9:5496876:T:C	1.2566e-32	-1.30393e-09	1.71935	1.28481e-21	-1.30393e-09	1.24812	9.99841e-16	-1.30393e-09	1.24166
5496918	chr9:5496918:G:T	2.70366e-35	-2.73286	-1.68936	4.29294e-24	-2.77752	-1.67576	3.4866e-18	-2.74304	-1.67397
5497026	chr9:5497026:G:A	1.5641e-33	-1.30393e-09	-0.364342	1.89301e-22	-1.30393e-09	-0.666913	1.57548e-16	-1.30393e-09	-0.606202
5497040	chr9:5497040:C:G	5.67317e-35	-2.06186	-1.61921	8.22412e-24	-2.41248	-1.3907	6.16794e-18	-2.46334	-1.38323
5497346	chr9:5497346:G:T	3.33244e-35	-2.52233	-1.69078	4.76968e-24	-2.76365	-1.58433	3.6596e-18	-2.76355	-1.60503
5497401	chr9:5497401:C:T	3.78705e-33	-1.30393e-09	0.519935	4.57154e-22	-1.30393e-09	0.21477	3.52514e-16	-1.30393e-09	0.199156
5497407	chr9:5497407:G:A	4.54871e-35	-2.63361	-1.26836	1.00881e-23	-2.76236	-0.83654	8.15665e-18	-2.77908	-0.788021
5497679	chr9:5497679:C:T	5.80457e-34	-1.30393e-09	-1.35559	1.04072e-22	-1.30393e-09	-1.26517	8.76829e-17	-1.30393e-09	-1.19221
5497708	chr9:5497708:C:G	8.11212e-34	-1.30393e-09	-1.02088	1.78578e-22	-1.30393e-09	-0.725225	1.31559e-16	-1.30393e-09	-0.786476
5498240	chr9:5498240:T:C	4.99461e-34	-1.30393e-09	-1.50588	1.01678e-22	-1.30393e-09	-1.28844	7.4847e-17	-1.30393e-09	-1.35049
5498320	chr9:5498320:A:T	6.07863e-34	-1.30946	-7.1114e-10	1.22777e-22	-1.09988	-7.1114e-10	8.66898e-17	-1.2036	-7.1114e-10
5498403	chr9:5498403:C:T	4.16652e-34	-1.30393e-09	-1.68715	6.80356e-23	-1.30393e-09	-1.69022	5.3271e-17	-1.30393e-09	-1.69054
5498475	chr9:5498475:T:C	2.84888e-35	-2.71335	-1.65655	5.50342e-24	-2.77922	-1.42566	4.45282e-18	-2.76411	-1.40829
5498561	chr9:5498561:CA:C	2.96116e-35	-2.64179	-1.68945	4.40735e-24	-2.73869	-1.68828	3.74052e-18	-2.65947	-1.68724
5498632	chr9:5498632:T:C	4.50003e-34	-1.30393e-09	-1.61015	6.92755e-23	-1.30393e-09	-1.67216	5.46262e-17	-1.30393e-09	-1.66542
5498654	chr9:5498654:A:G	2.93706e-35	-2.69189	-1.64752	5.64221e-24	-2.77867	-1.4013	4.52974e-18	-2.77155	-1.38372
5498753	chr9:5498753:G:A	1.75782e-33	-1.30393e-09	-0.247576	3.76111e-22	-1.30393e-09	0.0196328	2.9181e-16	-1.30393e-09	0.0101686
5498770	chr9:5498770:A:G	2.93063e-35	-2.70287	-1.63873	5.78072e-24	-2.77937	-1.37635	4.66087e-18	-2.7681	-1.35863
5498964	chr9:5498964:G:A	1.19994e-34	-2.75145	-0.180509	2.66327e-23	-2.77845	0.150339	2.26171e-17	-2.75667	0.209446
5499027	chr9:5499027:T:A	4.17989e-34	-1.30393e-09	-1.68395	6.79978e-23	-1.30393e-09	-1.69078	5.3296e-17	-1.30393e-09	-1.69007
5499268	chr9:5499268:A:G	3.25116e-33	-1.30393e-09	0.367359	4.03558e-22	-1.30393e-09	0.0900684	3.12262e-16	-1.30393e-09	0.0779066
5499577	chr9:5499577:G:T	1.86236e-33	-1.30393e-09	-0.189804	4.02481e-22	-1.30393e-09	0.0873979	3.07313e-16	-1.30393e-09	0.061933
5499978	chr9:5499978:G:A	7.21928e-35	-2.58741	-0.852656	1.57476e-23	-2.73014	-0.42343	1.24495e-17	-2.7705	-0.373753
5500129	chr9:5500129:C:G	4.95442e-35	-2.1609	-1.65564	6.32019e-24	-2.38209	-1.68441	4.56087e-18	-2.4595	-1.68892
5500300	chr9:5500300:A:G	3.54215e-35	-2.46177	-1.69032	5.14965e-24	-2.68433	-1.587	3.8825e-18	-2.74247	-1.56699
5500346	chr9:5500346:T:C	1.23206e-33	-1.30393e-09	-0.602967	2.57881e-22	-1.30393e-09	-0.357752	1.98307e-16	-1.30393e-09	-0.376116
5500453	chr9:5500453:C:A	1.64987e-33	-1.30393e-09	-0.310957	3.27134e-22	-1.30393e-09	-0.119882	2.39252e-16	-1.30393e-09	-0.188416
5500497	chr9:5500497:C:T	1.62798e-34	-2.6269	-7.1114e-10	2.50924e-23	-2.68768	-7.1114e-10	1.99995e-17	-2.67023	-7.1114e-10
5500847	chr9:5500847:A:T	1.30424e-34	-2.3906	-0.458011	1.66018e-23	-2.39238	-0.708366	1.52724e-17	-2.19387	-0.746022
5501213	chr9:5501213:T:A	6.57297e-35	-2.39412	-1.13973	7.42161e-24	-2.41887	-1.48699	5.39814e-18	-2.53137	-1.44851
5501360	chr9:5501360:T:G	5.15187e-34	-1.30393e-09	-1.47488	9.09092e-23	-1.30393e-09	-1.40039	7.56855e-17	-1.30393e-09	-1.33935
5501433	chr9:5501433:G:A	1.04133e-33	-1.30393e-09	-0.771152	2.08721e-22	-1.30393e-09	-0.569254	1.56901e-16	-1.30393e-09	-0.61032
5501460	chr9:5501460:A:C	2.98845e-35	-2.63126	-1.6908	4.75197e-24	-2.76659	-1.58511	3.69976e-18	-2.77935	-1.57832
5501978	chr9:5501978:A:G	7.09785e-34	-1.30393e-09	-1.15444	1.0401e-22	-1.30393e-09	-1.26577	8.35425e-17	-1.30393e-09	-1.24058
5502186	chr9:5502186:T:A	2.76979e-35	-2.73139	-1.66666	4.87431e-24	-2.7771	-1.54917	3.89033e-18	-2.76916	-1.53828
5502190	chr9:5502190:T:C	2.99512e-35	-2.68346	-1.63637	5.3693e-24	-2.76061	-1.46894	4.05181e-18	-2.77545	-1.49132
5502226	chr9:5502226:C:T	4.13449e-33	-1.30393e-09	0.607712	5.05194e-22	-1.30393e-09	0.314691	3.95377e-16	-1.30393e-09	0.313904
5502492	chr9:5502492:C:A	4.62415e-35	-2.6801	-1.20543	4.97539e-24	-2.7777	-1.52805	3.8677e-18	-2.77171	-1.54157
5502756	chr9:5502756:C:T	4.02e-35	-2.64072	-1.38483	1.05091e-23	-2.71081	-0.847207	7.67058e-18	-2.72057	-0.907978
5502841	chr9:5502841:C:T	1.70971e-34	-2.3907	-0.187215	2.94018e-23	-2.34962	-0.17957	3.34703e-17	-2.14796	-0.0073176
5502856	chr9:5502856:T:C	3.13463e-33	-1.30393e-09	0.330861	3.2314e-22	-1.30393e-09	-0.132164	2.50539e-16	-1.30393e-09	-0.142319
5503252	chr9:5503252:T:C	1.40619e-33	-1.30393e-09	-0.470768	2.11796e-22	-1.30393e-09	-0.55463	1.61849e-16	-1.30393e-09	-0.579268
5503432	chr9:5503432:T:C	4.71738e-34	-1.30393e-09	-1.56298	7.05689e-23	-1.30393e-09	-1.65366	5.46068e-17	-1.30393e-09	-1.66578
5503614	chr9:5503614:G:A	4.20421e-34	-1.30393e-09	-1.67815	7.47713e-23	-1.30393e-09	-1.59582	6.02175e-17	-1.30393e-09	-1.56797
5503860	chr9:5503860:T:C	5.89945e-35	-2.16654	-1.47542	5.66259e-24	-2.48563	-1.69074	4.8414e-18	-2.39822	-1.69051
5504038	chr9:5504038:A:C	9.63397e-35	-2.04601	-1.10551	6.42927e-24	-2.45638	-1.59301	5.37797e-18	-2.41339	-1.57023
5504080	chr9:5504080:GGCCT:G	9.83424e-35	-2.23331	-0.89764	1.31147e-23	-2.21995	-1.11657	1.25286e-17	-2.00245	-1.13547
5504150	chr9:5504150:A:G	4.78126e-34	-1.30393e-09	-1.54953	7.10935e-23	-1.30393e-09	-1.64626	5.49768e-17	-1.30393e-09	-1.65902
5504515	chr9:5504515:T:C	5.02146e-34	-1.30393e-09	-1.50052	9.20901e-23	-1.30393e-09	-1.38748	7.34012e-17	-1.30393e-09	-1.36999
5504518	chr9:5504518:A:C	4.22029e-35	-2.48694	-1.48998	7.30488e-24	-2.28971	-1.632	6.9018e-18	-2.09209	-1.64207
5504666	chr9:5504666:G:A	7.47876e-35	-2.28454	-1.12021	1.03349e-23	-2.27189	-1.30283	9.84456e-18	-2.05954	-1.31947
5504858	chr9:5504858:A:T	1.59992e-33	-1.30393e-09	-0.341698	2.10312e-22	-1.30393e-09	-0.561659	1.68688e-16	-1.30393e-09	-0.537881
5505014	chr9:5505014:G:C	9.29728e-35	-2.2403	-0.946802	1.24762e-23	-2.22862	-1.15781	1.20612e-17	-2.00067	-1.17527
5505276	chr9:5505276:T:C	4.97185e-34	-1.30393e-09	-1.51044	7.28223e-23	-1.30393e-09	-1.62223	5.61493e-17	-1.30393e-09	-1.63792
5505342	chr9:5505342:AC:A	4.9402e-34	-1.30393e-09	-1.51683	7.25373e-23	-1.30393e-09	-1.62615	5.59558e-17	-1.30393e-09	-1.64137
5505508	chr9:5505508:A:C	8.0002e-35	-2.54979	-0.787565	8.68863e-24	-2.38457	-1.36367	8.26781e-18	-2.25824	-1.29532
5505525	chr9:5505525:C:G	1.6699e-33	-1.30393e-09	-0.298885	2.19128e-22	-1.30393e-09	-0.520595	1.76029e-16	-1.30393e-09	-0.495287
5505822	chr9:5505822:T:C	5.18781e-35	-2.68955	-1.08096	5.47525e-24	-2.69351	-1.5165	4.88571e-18	-2.59342	-1.4862
5505934	chr9:5505934:T:C	4.16557e-34	-1.30393e-09	-1.68738	6.89474e-23	-1.30393e-09	-1.67691	5.39264e-17	-1.30393e-09	-1.67831
5506147	chr9:5506147:A:T	9.18422e-35	-2.33345	-0.865883	1.23316e-23	-2.31042	-1.08766	1.14731e-17	-2.11821	-1.10772
5506167	chr9:5506167:G:A	1.36696e-33	-1.30393e-09	-0.499062	2.7294e-22	-1.30393e-09	-0.301	2.39763e-16	-1.30393e-09	-0.186282
5506432	chr9:5506432:A:C	1.12436e-33	-1.30393e-09	-0.69444	2.25324e-22	-1.30393e-09	-0.492711	1.88402e-16	-1.30393e-09	-0.427358
5506688	chr9:5506688:A:G	4.447e-34	-1.30393e-09	-1.62201	6.98742e-23	-1.30393e-09	-1.66356	5.51598e-17	-1.30393e-09	-1.6557
5506733	chr9:5506733:C:G	1.05397e-33	-1.30393e-09	-0.759086	2.0479e-22	-1.30393e-09	-0.588266	1.79398e-16	-1.30393e-09	-0.476329
5506767	chr9:5506767:T:C	6.13794e-34	-1.30393e-09	-1.29975	7.69288e-23	-1.30393e-09	-1.56737	5.90646e-17	-1.30393e-09	-1.5873
5507047	chr9:5507047:A:G	6.71348e-35	-2.33719	-1.17551	1.16001e-23	-2.22951	-1.22972	1.10609e-17	-2.04016	-1.22236
5507175	chr9:5507175:T:G	1.9714e-33	-1.30393e-09	-0.132908	2.54631e-22	-1.30393e-09	-0.370437	2.03786e-16	-1.30393e-09	-0.348865
5507186	chr9:5507186:G:C	1.0514e-33	-1.30393e-09	-0.761533	2.04237e-22	-1.30393e-09	-0.590972	1.78879e-16	-1.30393e-09	-0.479223
5507262	chr9:5507262:T:C	1.17541e-33	-1.30393e-09	-0.650032	2.34754e-22	-1.30393e-09	-0.451713	1.97744e-16	-1.30393e-09	-0.378963
5507389	chr9:5507389:C:T	4.37952e-35	-2.26236	-1.67752	9.05066e-24	-2.02006	-1.68735	8.8956e-18	-1.79699	-1.68339
5507406	chr9:5507406:T:C	8.58663e-35	-2.18465	-1.08197	1.49232e-23	-2.06729	-1.14004	1.45581e-17	-1.85701	-1.13078
5507507	chr9:5507507:A:G	5.05249e-35	-2.29201	-1.50493	6.91586e-24	-2.29047	-1.68596	6.54596e-18	-2.1068	-1.68029
5507561	chr9:5507561:T:C	4.96029e-35	-2.33179	-1.48356	9.05731e-24	-2.07562	-1.63106	8.68791e-18	-1.86385	-1.64015
5507611	chr9:5507611:T:A	1.38242e-33	-1.30393e-09	-0.487817	1.58478e-22	-1.30393e-09	-0.844638	1.29574e-16	-1.30393e-09	-0.80168
5507630	chr9:5507630:C:T	4.33338e-35	-2.70511	-1.24537	6.26318e-24	-2.569	-1.50656	4.70207e-18	-2.63908	-1.47885
5507668	chr9:5507668:C:T	1.05823e-33	-0.755053	-7.1114e-10	1.09715e-22	-1.21237	-7.1114e-10	9.9497e-17	-1.06581	-7.1114e-10
5507862	chr9:5507862:T:C	9.97153e-35	-2.10784	-1.00925	1.3851e-23	-2.07256	-1.20933	1.34188e-17	-1.84072	-1.22856
5507869	chr9:5507869:A:G	8.14822e-35	-2.16493	-1.15409	1.43223e-23	-2.04758	-1.20084	1.40098e-17	-1.83122	-1.19495
5507874	chr9:5507874:A:G	2.57815e-35	-2.77893	-1.69082	4.37413e-24	-2.76586	-1.66868	3.36092e-18	-2.77889	-1.67483
5508065	chr9:5508065:T:C	2.21706e-33	-0.0154676	-7.1114e-10	2.22969e-22	-0.503219	-7.1114e-10	3.85974e-16	0.289835	-7.1114e-10
5508156	chr9:5508156:G:A	3.96509e-35	-2.35767	-1.68162	7.99914e-24	-2.14542	-1.6855	7.67056e-18	-1.94835	-1.6802
5508539	chr9:5508539:C:T	5.00526e-34	-1.30393e-09	-1.50375	7.3152e-23	-1.30393e-09	-1.61771	5.63669e-17	-1.30393e-09	-1.63405
5508598	chr9:5508598:A:G	1.00902e-32	-1.30393e-09	1.49992	9.39736e-22	-1.30393e-09	0.935348	7.26473e-16	-1.30393e-09	0.922266
5508621	chr9:5508621:A:G	8.19726e-34	-1.30393e-09	-1.01044	1.53453e-22	-1.30393e-09	-0.876854	1.3179e-16	-1.30393e-09	-0.784722
5508647	chr9:5508647:C:T	4.08822e-35	-2.32399	-1.68472	8.2037e-24	-2.12319	-1.68248	8.07507e-18	-1.90131	-1.67585
5509091	chr9:5509091:C:T	8.55503e-35	-2.16858	-1.10173	1.1671e-23	-2.16069	-1.29245	1.13994e-17	-1.92182	-1.31055
5509392	chr9:5509392:A:G	1.64172e-33	-1.30393e-09	-0.315906	3.52314e-22	-1.30393e-09	-0.0457269	2.90027e-16	-1.30393e-09	0.00403891
5509404	chr9:5509404:G:A	4.94544e-34	-1.30393e-09	-1.51577	9.52067e-23	-1.30393e-09	-1.3542	7.31615e-17	-1.30393e-09	-1.37327
5509629	chr9:5509629:G:A	1.53858e-33	-1.30393e-09	-0.38079	2.0692e-22	-1.30393e-09	-0.57792	1.63681e-16	-1.30393e-09	-0.568018
5509678	chr9:5509678:G:A	4.60212e-35	-2.74313	-1.14718	7.70072e-24	-2.77927	-1.08967	5.94794e-18	-2.77407	-1.10882
5509802	chr9:5509802:T:C	3.64518e-32	-1.30393e-09	2.78434	3.26682e-21	-1.30393e-09	2.18132	2.53497e-15	-1.30393e-09	2.172
5509849	chr9:5509849:C:A	4.2731e-35	-2.34043	-1.62405	7.08849e-24	-2.30807	-1.64371	6.83596e-18	-2.0932	-1.65054
5509859	chr9:5509859:G:A	8.15308e-35	-2.34598	-0.972442	1.09995e-23	-2.32575	-1.18665	1.00832e-17	-2.1458	-1.20927
5510002	chr9:5510002:T:G	1.42119e-33	-1.30393e-09	-0.460156	1.54766e-22	-1.30393e-09	-0.868337	1.15748e-16	-1.30393e-09	-0.914518
5510021	chr9:5510021:T:C	1.41801e-33	-1.30393e-09	-0.462394	1.54634e-22	-1.30393e-09	-0.869187	1.15632e-16	-1.30393e-09	-0.915525
5510040	chr9:5510040:A:G	9.07916e-35	-2.36833	-0.842505	1.30197e-23	-2.33143	-1.01236	1.18747e-17	-2.16076	-1.03077
5510601	chr9:5510601:A:G	1.51579e-33	-1.30393e-09	-0.395712	1.63187e-22	-1.30393e-09	-0.815352	1.21706e-16	-1.30393e-09	-0.864324
5510644	chr9:5510644:A:G	3.39271e-35	-2.62712	-1.56808	5.88016e-24	-2.60565	-1.53301	5.10567e-18	-2.48408	-1.55151
5510679	chr9:5510679:T:C	1.98338e-33	-1.30393e-09	-0.12685	2.57062e-22	-1.30393e-09	-0.360934	2.02085e-16	-1.30393e-09	-0.357245
5510742	chr9:5510742:A:G	1.36541e-33	-1.30393e-09	-0.500193	1.58115e-22	-1.30393e-09	-0.846928	1.32417e-16	-1.30393e-09	-0.779976
5510837	chr9:5510837:T:TG	5.40133e-35	-2.71936	-1.01082	6.24066e-24	-2.77366	-1.3055	4.75106e-18	-2.76839	-1.33917
5511190	chr9:5511190:T:C	1.37117e-33	-1.30393e-09	-0.495985	1.58032e-22	-1.30393e-09	-0.847454	1.19717e-16	-1.30393e-09	-0.880801
5511646	chr9:5511646:G:A	2.72449e-33	-1.30393e-09	0.190631	5.47845e-22	-1.30393e-09	0.395741	5.03766e-16	-1.30393e-09	0.556176
5511824	chr9:5511824:T:C	1.54726e-33	-1.30393e-09	-0.375167	1.75176e-22	-1.30393e-09	-0.744458	1.32177e-16	-1.30393e-09	-0.78179
5511986	chr9:5511986:A:G	8.41209e-34	-1.30393e-09	-0.984566	1.20133e-22	-1.30393e-09	-1.12165	9.35218e-17	-1.30393e-09	-1.12774
5512270	chr9:5512270:C:G	5.52096e-35	-2.30855	-1.39972	8.03981e-24	-2.27921	-1.54663	7.51165e-18	-2.09396	-1.55552
5512459	chr9:5512459:T:C	6.23559e-35	-1.94307	-1.64348	9.63878e-24	-2.00113	-1.64333	8.37995e-18	-1.93141	-1.60868
5512486	chr9:5512486:G:A	1.03941e-34	-2.44366	-0.631919	1.92532e-23	-2.19561	-0.756964	1.68836e-17	-2.10297	-0.736622
5512507	chr9:5512507:A:G	7.0015e-34	-1.30393e-09	-1.16811	9.00558e-23	-1.30393e-09	-1.40982	7.02035e-17	-1.30393e-09	-1.41454
5512522	chr9:5512522:T:G	2.23552e-34	-2.03975	-0.270014	4.40068e-23	-1.62836	-0.497545	4.56802e-17	-1.3685	-0.475775
5512786	chr9:5512786:C:A	1.32581e-34	-2.71795	-0.114262	2.15316e-23	-2.40581	-0.434916	1.78283e-17	-2.37946	-0.405687
5512818	chr9:5512818:C:T	1.41915e-34	-2.72619	-0.0379892	2.25821e-23	-2.42643	-0.366658	1.867e-17	-2.40063	-0.338384
5512849	chr9:5512849:G:C	1.32274e-33	-1.30393e-09	-0.531949	1.50503e-22	-1.30393e-09	-0.896266	1.15606e-16	-1.30393e-09	-0.915746
5513057	chr9:5513057:C:T	5.16815e-34	-1.30393e-09	-1.47172	9.2119e-23	-1.30393e-09	-1.38717	7.24499e-17	-1.30393e-09	-1.38304
5513545	chr9:5513545:T:C	1.05879e-33	-1.30393e-09	-0.754527	1.2513e-22	-1.30393e-09	-1.0809	9.26617e-17	-1.30393e-09	-1.13698
5513546	chr9:5513546:G:A	7.76546e-34	-1.30393e-09	-1.06455	1.12798e-22	-1.30393e-09	-1.18465	8.83381e-17	-1.30393e-09	-1.18476
5514331	chr9:5514331:T:A	1.81394e-33	-1.30393e-09	-0.21615	2.00514e-22	-1.30393e-09	-0.609366	1.50293e-16	-1.30393e-09	-0.653346
5514351	chr9:5514351:T:C	1.91619e-33	-1.30393e-09	-0.161311	2.09802e-22	-1.30393e-09	-0.564086	1.57159e-16	-1.30393e-09	-0.60868
5514372	chr9:5514372:A:C	1.05924e-34	-2.74391	-0.312778	1.85392e-23	-2.67178	-0.318581	1.46398e-17	-2.66098	-0.32121
5514454	chr9:5514454:G:A	4.33046e-34	-1.30393e-09	-1.64856	6.97842e-23	-1.30393e-09	-1.66484	5.62928e-17	-1.30393e-09	-1.63537
5514839	chr9:5514839:T:C	3.74382e-35	-2.67556	-1.42116	6.91482e-24	-2.29899	-1.6776	5.26615e-18	-2.32036	-1.68427
5514869	chr9:5514869:G:A	9.08416e-33	-1.30393e-09	1.39488	1.21584e-21	-1.30393e-09	1.19294	1.01588e-15	-1.30393e-09	1.25757
5514882	chr9:5514882:T:C	2.04246e-33	-1.30393e-09	-0.0974957	2.21572e-22	-1.30393e-09	-0.509504	1.65862e-16	-1.30393e-09	-0.554778
5514919	chr9:5514919:T:C	1.06408e-34	-2.76068	-0.291443	1.83102e-23	-2.70231	-0.300479	1.4362e-17	-2.69453	-0.306815
5515251	chr9:5515251:A:G	9.85559e-35	-2.77496	-0.35382	1.68017e-23	-2.73476	-0.354012	1.31457e-17	-2.72691	-0.36293
5515990	chr9:5515990:G:C	7.41447e-35	-2.6008	-0.812584	1.56728e-23	-2.46627	-0.692057	1.3623e-17	-2.35991	-0.69427
5516007	chr9:5516007:G:C	5.63227e-34	-1.30393e-09	-1.38572	7.85319e-23	-1.30393e-09	-1.54675	6.15104e-17	-1.30393e-09	-1.54673
5516182	chr9:5516182:G:C	9.47915e-35	-1.82302	-1.34471	1.38489e-23	-1.78974	-1.49231	1.42785e-17	-1.50244	-1.50474
5516197	chr9:5516197:A:G	8.68724e-35	-2.44585	-0.809114	1.9642e-23	-2.25039	-0.682186	1.73499e-17	-2.12446	-0.687895
5516461	chr9:5516461:A:G	7.50536e-34	-1.30393e-09	-1.09862	1.08282e-22	-1.30393e-09	-1.22551	8.43437e-17	-1.30393e-09	-1.23104
5516463	chr9:5516463:T:C	2.45913e-33	-1.30393e-09	0.088155	5.42611e-22	-1.30393e-09	0.386141	3.6588e-16	-1.30393e-09	0.236372
5516703	chr9:5516703:C:T	4.95935e-34	-1.30393e-09	-1.51296	9.08843e-23	-1.30393e-09	-1.40066	6.96342e-17	-1.30393e-09	-1.42268
5516956	chr9:5516956:G:A	4.88832e-35	-2.45477	-1.37521	7.60126e-24	-2.35067	-1.53127	6.60038e-18	-2.2709	-1.50791
5517069	chr9:5517069:G:A	4.69168e-34	-1.30393e-09	-1.56845	7.45443e-23	-1.30393e-09	-1.59886	6.15558e-17	-1.30393e-09	-1.54599
5517559	chr9:5517559:C:T	1.37994e-34	-2.58503	-0.207167	1.24654e-23	-1.99393	-1.39336	8.45839e-18	-2.11794	-1.41283
5517589	chr9:5517589:G:A	3.71537e-33	-1.30393e-09	0.500828	5.01691e-22	-1.30393e-09	0.307734	4.14365e-16	-1.30393e-09	0.360812
5517662	chr9:5517662:C:T	6.23647e-34	-1.30393e-09	-1.28382	8.91015e-23	-1.30393e-09	-1.42048	6.7868e-17	-1.30393e-09	-1.44837
5517719	chr9:5517719:G:A	1.53881e-34	-2.68323	-7.1114e-10	2.92012e-23	-2.53604	-7.1114e-10	2.26449e-17	-2.546	-7.1114e-10
5518260	chr9:5518260:C:T	4.6564e-35	-2.38467	-1.4939	9.2937e-24	-2.01339	-1.66753	7.99284e-18	-1.91352	-1.67387
5518633	chr9:5518633:C:G	1.79117e-34	-2.53137	-7.1114e-10	2.81091e-23	-2.57416	-7.1114e-10	2.10604e-17	-2.61854	-7.1114e-10
5518780	chr9:5518780:C:T	3.25283e-35	-2.66932	-1.56798	6.43037e-24	-2.48796	-1.56125	4.88258e-18	-2.50258	-1.57768
5519343	chr9:5519343:C:G	4.58623e-33	-1.30393e-09	0.711407	1.0027e-21	-1.30393e-09	1.0002	6.70887e-16	-1.30393e-09	0.842665
5519361	chr9:5519361:A:G	2.11484e-33	-0.062671	-7.1114e-10	1.27625e-22	-1.06115	-7.1114e-10	1.46598e-16	-0.678238	-7.1114e-10
5519370	chr9:5519370:T:C	2.12338e-34	-2.36122	-7.1114e-10	2.92419e-23	-2.53465	-7.1114e-10	2.36852e-17	-2.50109	-7.1114e-10
5519594	chr9:5519594:A:G	4.22758e-34	-1.30393e-09	-1.67261	6.88382e-23	-1.30393e-09	-1.67849	5.35866e-17	-1.30393e-09	-1.68464
5519738	chr9:5519738:T:C	6.56997e-35	-2.32183	-1.21248	1.08711e-23	-2.15102	-1.37312	1.00785e-17	-2.02909	-1.32644
5519786	chr9:5519786:C:T	3.47444e-35	-2.48456	-1.68683	6.36234e-24	-2.38957	-1.67028	5.54151e-18	-2.27743	-1.67624
5520215	chr9:5520215:G:A	4.53867e-35	-2.22329	-1.68089	8.27397e-24	-2.13048	-1.66665	7.69206e-18	-1.95935	-1.6664
5520404	chr9:5520404:T:G	1.62331e-33	-1.30393e-09	-0.327181	2.1195e-22	-1.30393e-09	-0.553899	1.58804e-16	-1.30393e-09	-0.598264
5520415	chr9:5520415:T:C	1.54419e-33	-1.30393e-09	-0.377153	2.0737e-22	-1.30393e-09	-0.575748	1.53755e-16	-1.30393e-09	-0.630575
5520929	chr9:5520929:T:A	7.73072e-34	-1.30393e-09	-1.06903	9.46577e-23	-1.30393e-09	-1.35998	7.09441e-17	-1.30393e-09	-1.40404
5521094	chr9:5521094:G:A	4.12286e-34	-2.62786	0.930174	4.60337e-23	-2.28423	0.203354	3.1032e-17	-2.4576	0.226686
5521109	chr9:5521109:C:A	2.32147e-34	-2.67956	0.407525	2.67336e-23	-2.37492	-0.249414	1.80543e-17	-2.5379	-0.234652
5521655	chr9:5521655:G:T	9.14078e-34	-2.75449	1.853	6.95998e-23	-2.5351	0.867609	4.7739e-17	-2.66087	0.860684
5521736	chr9:5521736:T:C	1.54623e-33	-1.30393e-09	-0.37583	1.75909e-22	-1.30393e-09	-0.740285	1.32179e-16	-1.30393e-09	-0.781781
5522711	chr9:5522711:C:T	1.36352e-33	-1.30393e-09	-0.501583	2.67666e-22	-1.30393e-09	-0.320512	2.29725e-16	-1.30393e-09	-0.229052
5522712	chr9:5522712:G:A	4.6913e-34	-1.30393e-09	-1.56853	8.08666e-23	-1.30393e-09	-1.51745	6.17608e-17	-1.30393e-09	-1.54267
5522909	chr9:5522909:G:A	5.08843e-34	-1.30393e-09	-1.48727	7.55523e-23	-1.30393e-09	-1.58543	5.8426e-17	-1.30393e-09	-1.59817
5522943	chr9:5522943:C:T	1.59273e-34	-2.64879	-7.1114e-10	2.346e-23	-2.75495	-7.1114e-10	1.98916e-17	-2.67564	-7.1114e-10
5523308	chr9:5523308:C:G	2.8378e-35	-2.75626	-1.61754	4.8921e-24	-2.66589	-1.65674	3.78586e-18	-2.67563	-1.65903
5523469	chr9:5523469:G:T	2.81697e-32	-1.30393e-09	2.52659	2.16351e-21	-1.30393e-09	1.76924	1.82616e-15	-1.30393e-09	1.84403
5523773	chr9:5523773:C:T	5.30625e-35	-2.133	-1.61493	7.43003e-24	-2.3829	-1.52182	7.13404e-18	-2.18434	-1.51671
5523850	chr9:5523850:C:T	1.54697e-34	-2.67794	-7.1114e-10	2.93919e-23	-2.52953	-7.1114e-10	2.27132e-17	-2.54299	-7.1114e-10
5524353	chr9:5524353:C:T	1.3992e-33	-1.30393e-09	-0.475752	2.80934e-22	-1.30393e-09	-0.272131	2.46782e-16	-1.30393e-09	-0.15743
5524389	chr9:5524389:A:G	1.28127e-31	-1.30393e-09	4.04137	6.83845e-21	-1.30393e-09	2.92006	5.97132e-15	-1.30393e-09	3.02879
5524571	chr9:5524571:T:A	3.20706e-35	-2.74786	-1.50361	5.41696e-24	-2.77226	-1.44845	4.05955e-18	-2.76313	-1.50174
5524679	chr9:5524679:G:A	7.42597e-34	-1.30393e-09	-1.10925	1.3969e-22	-1.30393e-09	-0.970823	1.16765e-16	-1.30393e-09	-0.905775
5524915	chr9:5524915:A:G	1.2835e-34	-2.73976	-0.12489	2.55295e-23	-2.77343	0.103018	2.06441e-17	-2.74556	0.107057
5524967	chr9:5524967:T:C	1.78105e-33	-1.30393e-09	-0.234449	2.36196e-22	-1.30393e-09	-0.445587	1.78167e-16	-1.30393e-09	-0.483215
5525034	chr9:5525034:T:C	1.72585e-33	-1.30393e-09	-0.265933	2.29596e-22	-1.30393e-09	-0.473932	1.73599e-16	-1.30393e-09	-0.509188
5525073	chr9:5525073:C:T	1.37889e-33	-1.30393e-09	-0.490375	2.77243e-22	-1.30393e-09	-0.285357	2.43431e-16	-1.30393e-09	-0.1711
5525192	chr9:5525192:G:C	3.85466e-32	-1.30393e-09	2.84022	2.81622e-21	-1.30393e-09	2.0329	2.36519e-15	-1.30393e-09	2.10268
5525370	chr9:5525370:A:T	7.60055e-33	-1.30393e-09	1.21657	8.25569e-22	-1.30393e-09	0.805822	6.53824e-16	-1.30393e-09	0.816904
5525608	chr9:5525608:A:T	7.46596e-35	-2.59537	-0.811093	1.48716e-23	-2.69905	-0.511751	1.17744e-17	-2.62796	-0.572048
5525733	chr9:5525733:T:C	8.27158e-34	-1.30393e-09	-1.00141	1.79193e-22	-1.30393e-09	-0.721789	1.4142e-16	-1.30393e-09	-0.7142
5525744	chr9:5525744:T:C	5.02989e-34	-1.30393e-09	-1.49884	9.51146e-23	-1.30393e-09	-1.35517	7.87888e-17	-1.30393e-09	-1.29916
5525787	chr9:5525787:G:A	7.95621e-34	-1.30393e-09	-1.04028	1.12555e-22	-1.30393e-09	-1.18681	8.34818e-17	-1.30393e-09	-1.24131
5525884	chr9:5525884:A:T	4.27567e-34	-1.30393e-09	-1.66129	7.27298e-23	-1.30393e-09	-1.6235	5.71134e-17	-1.30393e-09	-1.6209
5525941	chr9:5525941:G:A	5.56336e-34	-1.7632	0.365164	6.08364e-23	-1.63276	-0.169299	7.80745e-17	-1.14375	-0.164525
5526124	chr9:5526124:C:T	1.16333e-34	-2.34357	-0.61938	6.91425e-24	-2.5828	-1.39387	6.3259e-18	-2.45259	-1.36869
5526165	chr9:5526165:A:T	5.21227e-34	-1.30393e-09	-1.46322	7.71514e-23	-1.30393e-09	-1.56448	6.02524e-17	-1.30393e-09	-1.56739
5526880	chr9:5526880:T:C	3.44992e-35	-2.52365	-1.65482	8.57811e-24	-2.32205	-1.43899	7.21324e-18	-2.21966	-1.47035
5527351	chr9:5527351:A:G	2.01777e-34	-0.950066	-1.46218	3.63873e-23	-0.732221	-1.58381	4.31524e-17	-0.327733	-1.57346
5527878	chr9:5527878:A:G	1.19186e-34	-2.17025	-0.768467	5.63548e-24	-2.76437	-1.4168	4.65436e-18	-2.74972	-1.37841
5528155	chr9:5528155:G:A	4.21506e-34	-1.30393e-09	-1.67557	6.80948e-23	-1.30393e-09	-1.68935	5.32614e-17	-1.30393e-09	-1.69072
5528198	chr9:5528198:T:C	7.04417e-34	-1.30393e-09	-1.16204	7.93261e-23	-1.30393e-09	-1.53668	6.57942e-17	-1.30393e-09	-1.4794
5528595	chr9:5528595:G:A	8.56656e-34	-1.30393e-09	-0.966369	1.09252e-22	-1.30393e-09	-1.21659	8.20605e-17	-1.30393e-09	-1.25848
5528658	chr9:5528658:A:G	2.42825e-34	-2.20765	-0.0194184	1.62162e-23	-2.51187	-0.612367	1.27577e-17	-2.47612	-0.643676
5528899	chr9:5528899:T:A	5.67409e-34	-1.30393e-09	-1.37833	1.18541e-22	-1.30393e-09	-1.13499	9.52949e-17	-1.30393e-09	-1.10896
5528908	chr9:5528908:T:G	5.6008e-34	-1.30393e-09	-1.39133	1.05614e-22	-1.30393e-09	-1.25046	8.53219e-17	-1.30393e-09	-1.2195
5528912	chr9:5528912:T:C	6.53259e-34	-1.30393e-09	-1.23743	7.62167e-23	-1.30393e-09	-1.57667	6.2834e-17	-1.30393e-09	-1.52544
5528915	chr9:5528915:A:G	9.02744e-34	-1.30393e-09	-0.913967	1.31553e-22	-1.30393e-09	-1.03084	1.13073e-16	-1.30393e-09	-0.937903
5528923	chr9:5528923:T:A	3.82542e-35	-2.6196	-1.45556	7.35913e-24	-2.66906	-1.24525	6.64833e-18	-2.51156	-1.26001
5528957	chr9:5528957:G:C	6.1472e-34	-1.30393e-09	-1.29824	1.28329e-22	-1.30393e-09	-1.05565	1.00591e-16	-1.30393e-09	-1.05488
5529294	chr9:5529294:T:C	3.17843e-35	-2.6046	-1.65584	5.38299e-24	-2.65431	-1.57269	4.88137e-18	-2.49365	-1.58686
5529705	chr9:5529705:A:C	4.38109e-34	-1.30393e-09	-1.63694	7.45735e-23	-1.30393e-09	-1.59847	5.63061e-17	-1.30393e-09	-1.63513
5530082	chr9:5530082:A:C	1.51679e-34	-2.69764	-7.1114e-10	2.78571e-23	-2.58316	-7.1114e-10	2.01952e-17	-2.66049	-7.1114e-10
5530248	chr9:5530248:A:G	1.03474e-34	-2.26423	-0.815854	5.41988e-24	-2.77487	-1.44531	4.44738e-18	-2.76908	-1.40454
5530500	chr9:5530500:G:A	5.45848e-34	-1.30393e-09	-1.41707	1.07469e-22	-1.30393e-09	-1.23305	8.65323e-17	-1.30393e-09	-1.20542
5530716	chr9:5530716:G:A	1.39837e-34	-2.77893	-7.1114e-10	2.34387e-23	-2.75586	-7.1114e-10	1.83296e-17	-2.75742	-7.1114e-10
5530983	chr9:5530983:G:A	6.07593e-34	-1.30393e-09	-1.3099	1.22877e-22	-1.30393e-09	-1.09907	9.90507e-17	-1.30393e-09	-1.0703
5531311	chr9:5531311:A:G	5.20281e-34	-1.30393e-09	-1.46504	9.86423e-23	-1.30393e-09	-1.31875	7.83629e-17	-1.30393e-09	-1.30459
5531861	chr9:5531861:A:T	3.36586e-35	-2.70017	-1.50297	5.55863e-24	-2.71357	-1.48133	5.12804e-18	-2.58293	-1.44828
5532821	chr9:5532821:C:T	1.40169e-34	-2.77656	-7.1114e-10	2.31474e-23	-2.76837	-7.1114e-10	1.83632e-17	-2.75559	-7.1114e-10
5532871	chr9:5532871:T:C	1.65564e-34	-2.74913	0.139087	2.24043e-23	-2.76175	-0.039253	1.92321e-17	-2.63124	-0.0781178
5533831	chr9:5533831:T:C	5.51277e-35	-2.35623	-1.35352	2.40471e-23	-2.37809	-0.352151	2.25793e-17	-2.08613	-0.462767
5533935	chr9:5533935:C:T	4.5936e-34	-1.30393e-09	-1.58957	8.3289e-23	-1.30393e-09	-1.48793	6.60522e-17	-1.30393e-09	-1.47549
5534087	chr9:5534087:T:G	5.60535e-35	-2.15675	-1.53635	6.87122e-24	-2.37145	-1.61146	7.11235e-18	-2.06397	-1.64013
5534243	chr9:5534243:C:T	1.51566e-32	-0.578893	2.48568	6.73034e-23	-1.79683	0.0957911	6.86645e-17	-1.60546	0.168761
5534424	chr9:5534424:T:C	1.00431e-33	-1.30393e-09	-0.807348	9.55054e-23	-1.30393e-09	-1.35107	8.02096e-17	-1.30393e-09	-1.28129
5534862	chr9:5534862:G:C	5.58063e-34	-1.30393e-09	-1.39493	1.01926e-22	-1.30393e-09	-1.286	7.93128e-17	-1.30393e-09	-1.29254
5535535	chr9:5535535:G:C	9.96745e-34	-1.30393e-09	-0.814911	9.55562e-23	-1.30393e-09	-1.35054	8.06425e-17	-1.30393e-09	-1.27591
5535884	chr9:5535884:T:C	4.15132e-34	-1.30393e-09	-1.69081	6.95252e-23	-1.30393e-09	-1.66856	5.46697e-17	-1.30393e-09	-1.66463
5536161	chr9:5536161:G:A	4.17528e-34	-1.30393e-09	-1.68505	6.94727e-23	-1.30393e-09	-1.66932	5.35876e-17	-1.30393e-09	-1.68462
5536167	chr9:5536167:A:G	1.27234e-33	-1.30393e-09	-0.570796	1.00549e-22	-1.30393e-09	-1.29961	8.16343e-17	-1.30393e-09	-1.26369
5536288	chr9:5536288:A:G	1.03976e-33	-1.30393e-09	-0.772658	1.27864e-22	-1.30393e-09	-1.05928	9.52121e-17	-1.30393e-09	-1.10983
5536904	chr9:5536904:C:T	4.18677e-34	-1.30393e-09	-1.68231	7.07297e-23	-1.30393e-09	-1.65138	5.5724e-17	-1.30393e-09	-1.64552
5537066	chr9:5537066:G:A	2.11624e-34	-2.3646	-7.1114e-10	3.5817e-23	-2.33183	-7.1114e-10	2.63403e-17	-2.39484	-7.1114e-10
5537071	chr9:5537071:T:A	2.14245e-33	-1.30393e-09	-0.0496992	1.40562e-22	-1.30393e-09	-0.964606	1.14912e-16	-1.30393e-09	-0.921773
5537530	chr9:5537530:C:T	1.3985e-34	-2.77884	-7.1114e-10	2.31043e-23	-2.77023	-7.1114e-10	1.79313e-17	-2.77939	-7.1114e-10
5537575	chr9:5537575:C:T	3.5428e-33	-2.59905	3.05232	5.74917e-23	-2.76508	0.906472	4.43537e-17	-2.77878	0.905042
5537646	chr9:5537646:G:A	1.12095e-34	-2.5615	-0.438561	6.913e-24	-2.75264	-1.22421	5.57943e-18	-2.76248	-1.18437
5537901	chr9:5537901:A:G	1.71958e-34	-2.57215	-7.1114e-10	2.37857e-23	-2.74117	-7.1114e-10	1.89761e-17	-2.72276	-7.1114e-10
5537973	chr9:5537973:G:C	6.37663e-34	-1.30393e-09	-1.2616	1.31483e-22	-1.30393e-09	-1.03137	1.05585e-16	-1.30393e-09	-1.00642
5538354	chr9:5538354:G:A	4.66859e-34	-1.57338	-7.1114e-10	5.35673e-23	-1.92931	-7.1114e-10	6.06308e-17	-1.56113	-7.1114e-10
5538411	chr9:5538411:C:T	5.04687e-34	-1.30393e-09	-1.49547	6.8266e-23	-1.30393e-09	-1.68684	5.39478e-17	-1.30393e-09	-1.67792
5538512	chr9:5538512:T:C	1.87328e-34	-1.81661	-0.669929	6.75372e-24	-2.64432	-1.35583	5.58019e-18	-2.62086	-1.32585
5538607	chr9:5538607:T:G	2.30082e-33	-1.30393e-09	0.0216156	1.54701e-22	-1.30393e-09	-0.868756	1.28637e-16	-1.30393e-09	-0.808941
5538637	chr9:5538637:G:A	6.97208e-34	-1.30393e-09	-1.17232	7.46594e-23	-1.30393e-09	-1.59732	5.94708e-17	-1.30393e-09	-1.58045
5538667	chr9:5538667:G:A	4.01479e-34	-1.24282	-0.481432	2.10086e-23	-1.85619	-1.00913	2.0321e-17	-1.64372	-1.01056
5538775	chr9:5538775:A:T	7.43747e-34	-1.30393e-09	-1.10771	1.4219e-22	-1.30393e-09	-0.953089	1.13228e-16	-1.30393e-09	-0.936535
5538793	chr9:5538793:G:A	8.80002e-34	-1.30393e-09	-0.939482	9.02623e-23	-1.30393e-09	-1.40753	7.5701e-17	-1.30393e-09	-1.33914
5538879	chr9:5538879:A:G	6.47499e-33	-2.37177	3.42807	7.83751e-23	-2.71972	1.17098	6.17526e-17	-2.75215	1.20935
5539033	chr9:5539033:A:G	4.99784e-34	-1.30393e-09	-1.50523	9.5495e-23	-1.30393e-09	-1.35118	7.74686e-17	-1.30393e-09	-1.31606
5539247	chr9:5539247:G:C	3.82789e-34	-1.06178	-0.710139	1.81376e-23	-1.78471	-1.22756	1.82533e-17	-1.54407	-1.21752
5539451	chr9:5539451:G:A	1.14751e-34	-2.74867	-0.227972	7.68812e-24	-2.77509	-1.09548	6.70008e-18	-2.69297	-1.07084
5539537	chr9:5539537:G:A	1.22009e-34	-2.72791	-0.187397	7.93309e-24	-2.77923	-1.05997	6.75005e-18	-2.72083	-1.03556
5539866	chr9:5539866:T:A	5.41382e-33	-1.30393e-09	0.877303	3.34626e-22	-1.30393e-09	-0.0972377	2.95189e-16	-1.30393e-09	0.0216822
5539929	chr9:5539929:C:T	5.68017e-34	-0.747353	-0.629903	2.59648e-23	-1.50562	-1.14788	2.65563e-17	-1.24077	-1.1459
5540697	chr9:5540697:G:C	5.96317e-34	-1.30393e-09	-1.32863	1.06412e-22	-1.30393e-09	-1.24293	9.11853e-17	-1.30393e-09	-1.15304
5540782	chr9:5540782:A:T	5.35562e-34	-1.30393e-09	-1.43609	9.95717e-23	-1.30393e-09	-1.30937	8.04916e-17	-1.30393e-09	-1.27778
5541797	chr9:5541797:C:G	1.4251e-34	-2.75999	-7.1114e-10	2.39727e-23	-2.73334	-7.1114e-10	1.85121e-17	-2.74751	-7.1114e-10
5541877	chr9:5541877:G:A	5.44148e-34	-0.884055	-0.53613	2.47733e-23	-1.62081	-1.07967	2.40043e-17	-1.40484	-1.08286
5542030	chr9:5542030:A:G	3.33091e-35	-2.66896	-1.54461	1.20197e-23	-2.65414	-0.769567	1.00866e-17	-2.49911	-0.85562
5542032	chr9:5542032:A:C	8.80534e-32	3.66629	-7.1114e-10	1.61086e-21	1.47427	-7.1114e-10	1.26311e-15	1.4754	-7.1114e-10
5542813	chr9:5542813:C:G	1.40556e-34	-2.7738	-7.1114e-10	2.34374e-23	-2.75592	-7.1114e-10	1.81844e-17	-2.76537	-7.1114e-10
5543028	chr9:5543028:A:G	1.21718e-34	-2.77897	-0.138727	8.47437e-24	-2.7295	-1.0437	7.98101e-18	-2.56454	-1.02433
5543142	chr9:5543142:C:T	4.75184e-34	-1.30393e-09	-1.5557	6.93147e-23	-1.30393e-09	-1.67159	5.40504e-17	-1.30393e-09	-1.67602
5543271	chr9:5543271:T:G	1.49256e-34	-2.71375	-7.1114e-10	2.48732e-23	-2.69646	-7.1114e-10	1.93879e-17	-2.70129	-7.1114e-10
5543340	chr9:5543340:T:C	6.57633e-34	-1.30393e-09	-1.23076	1.00032e-22	-1.30393e-09	-1.30476	8.1281e-17	-1.30393e-09	-1.26802
5543690	chr9:5543690:G:T	4.54932e-34	-1.30393e-09	-1.59926	7.73631e-23	-1.30393e-09	-1.56174	6.05118e-17	-1.30393e-09	-1.5631
5544405	chr9:5544405:A:G	1.24108e-33	-2.42569	1.83002	6.83572e-23	-2.67722	0.99172	4.41927e-17	-2.72355	0.846171
5544769	chr9:5544769:G:A	5.70675e-34	-1.30393e-09	-1.37259	8.62792e-23	-1.30393e-09	-1.45266	6.93534e-17	-1.30393e-09	-1.42672
5544992	chr9:5544992:G:A	9.10798e-34	-1.12529	0.220202	3.97422e-23	-1.75895	-0.468891	3.70854e-17	-1.56768	-0.485036
5545117	chr9:5545117:C:A	7.40239e-34	-1.30393e-09	-1.11243	9.59009e-23	-1.30393e-09	-1.34694	7.25737e-17	-1.30393e-09	-1.38133
5545198	chr9:5545198:T:C	1.01662e-33	-2.14731	1.35215	5.2629e-23	-2.54744	0.600459	3.47877e-17	-2.59429	0.47762
5545273	chr9:5545273:G:T	4.33227e-34	-1.30393e-09	-1.64814	7.24585e-23	-1.30393e-09	-1.62724	5.72069e-17	-1.30393e-09	-1.61926
5546030	chr9:5546030:T:C	1.80568e-32	-2.25913	4.341	1.59031e-22	-2.65438	1.81323	1.28875e-16	-2.71032	1.90323
5546496	chr9:5546496:A:C	2.09573e-33	-0.807227	0.735477	7.14412e-23	-1.52893	-0.112447	6.82775e-17	-1.28285	-0.1595
5546571	chr9:5546571:T:C	8.99648e-33	-2.18643	3.57161	9.84129e-23	-2.60593	1.28485	7.83435e-17	-2.67696	1.37212
5546857	chr9:5546857:G:A	2.397e-33	-2.03512	2.09769	4.26203e-23	-2.5751	0.417178	3.27426e-17	-2.61988	0.44262
5547148	chr9:5547148:A:G	4.93899e-34	-1.30393e-09	-1.51707	7.39738e-23	-1.30393e-09	-1.60654	5.75582e-17	-1.30393e-09	-1.61314
5547288	chr9:5547288:C:T	6.84629e-34	-1.30393e-09	-1.19053	7.80257e-23	-1.30393e-09	-1.55321	6.53311e-17	-1.30393e-09	-1.48647
5547408	chr9:5547408:C:T	2.7788e-35	-2.70733	-1.68747	5.50723e-24	-2.63879	-1.5654	4.55005e-18	-2.56473	-1.58607
5547927	chr9:5547927:ACT:A	6.78409e-34	-1.30393e-09	-1.19966	7.81058e-23	-1.30393e-09	-1.55219	6.51758e-17	-1.30393e-09	-1.48885
5548542	chr9:5548542:T:C	1.07699e-33	-1.30393e-09	-0.737479	1.01513e-22	-1.30393e-09	-1.29007	8.85661e-17	-1.30393e-09	-1.18219
5549063	chr9:5549063:T:C	4.38946e-34	-1.30393e-09	-1.63503	7.80131e-23	-1.30393e-09	-1.55337	6.15752e-17	-1.30393e-09	-1.54568
5549099	chr9:5549099:G:A	3.16915e-34	-1.35877	-0.602005	1.58346e-23	-2.05165	-1.0964	1.22722e-17	-2.01238	-1.14622
5549540	chr9:5549540:C:T	7.72342e-34	-1.30393e-09	-1.06998	1.67357e-22	-1.30393e-09	-0.79012	1.2797e-16	-1.30393e-09	-0.814143
5550288	chr9:5550288:A:G	4.96966e-34	-1.30393e-09	-1.51088	7.42891e-23	-1.30393e-09	-1.60229	5.77753e-17	-1.30393e-09	-1.60937
5551385	chr9:5551385:G:A	6.59523e-34	-1.30393e-09	-1.22789	7.69344e-23	-1.30393e-09	-1.5673	6.39289e-17	-1.30393e-09	-1.50816
5551451	chr9:5551451:A:T	2.56584e-34	-1.83909	-0.332864	1.33611e-23	-2.40304	-0.914859	1.02757e-17	-2.3666	-0.969551
5552284	chr9:5552284:T:G	2.84433e-34	-2.06891	-7.1114e-10	4.13987e-23	-2.187	-7.1114e-10	4.9925e-17	-1.75541	-7.1114e-10
5552514	chr9:5552514:G:A	9.47671e-34	-1.30393e-09	-0.865398	1.19437e-22	-1.30393e-09	-1.12746	8.89664e-17	-1.30393e-09	-1.17768
5553068	chr9:5553068:T:C	4.23526e-34	-1.30393e-09	-1.67079	6.82505e-23	-1.30393e-09	-1.68707	5.36304e-17	-1.30393e-09	-1.68382
5553237	chr9:5553237:A:C	4.87839e-34	-1.30393e-09	-1.52942	7.20339e-23	-1.30393e-09	-1.63311	5.59837e-17	-1.30393e-09	-1.64087
5553765	chr9:5553765:T:A	8.10086e-35	-2.75196	-0.572892	1.00631e-23	-2.61605	-0.98532	9.50948e-18	-2.47917	-0.934472
5553957	chr9:5553957:G:A	6.275e-35	-2.0952	-1.48505	9.76348e-24	-2.13628	-1.49532	8.04023e-18	-2.07348	-1.508
5553991	chr9:5553991:C:T	7.00518e-34	-1.30393e-09	-1.16759	7.87931e-23	-1.30393e-09	-1.54343	6.61963e-17	-1.30393e-09	-1.47331
5554035	chr9:5554035:T:C	6.5177e-34	-1.94998	0.710261	3.41468e-23	-2.43151	0.0519325	2.23989e-17	-2.50343	-0.0534928
5554109	chr9:5554109:T:C	2.54596e-33	0.122858	-7.1114e-10	1.1886e-22	-1.13231	-7.1114e-10	1.1161e-16	-0.950924	-7.1114e-10
5554187	chr9:5554187:C:T	5.7029e-34	-1.30393e-09	-1.37326	1.03671e-22	-1.30393e-09	-1.26903	7.9782e-17	-1.30393e-09	-1.28664
5554275	chr9:5554275:G:A	4.78903e-34	-1.30393e-09	-1.54791	8.3184e-23	-1.30393e-09	-1.4892	6.85466e-17	-1.30393e-09	-1.43842
5554773	chr9:5554773:G:A	5.28126e-34	-1.73397	0.283895	2.8245e-23	-2.28569	-0.283648	1.85972e-17	-2.36465	-0.378275
5554977	chr9:5554977:G:A	6.77611e-34	-1.30393e-09	-1.20083	1.22061e-22	-1.30393e-09	-1.10573	9.39119e-17	-1.30393e-09	-1.12358
5555023	chr9:5555023:A:C	4.2902e-34	-2.02404	0.366137	2.56989e-23	-2.46155	-0.202252	1.69559e-17	-2.52345	-0.311863
5555160	chr9:5555160:A:C	1.56743e-34	-2.77019	0.105394	1.62241e-23	-2.67315	-0.450601	1.49537e-17	-2.55131	-0.409659
5555304	chr9:5555304:C:A	7.73856e-34	-0.510143	-0.557877	3.52302e-23	-1.26835	-1.08	3.53551e-17	-1.01484	-1.08565
5555348	chr9:5555348:C:T	5.34379e-34	-0.658511	-0.779791	2.55017e-23	-1.41309	-1.25842	2.54255e-17	-1.17477	-1.25541
5555554	chr9:5555554:G:A	6.49042e-34	-0.517141	-0.726768	3.04778e-23	-1.2737	-1.21955	2.95481e-17	-1.06011	-1.2198
5555831	chr9:5555831:G:A	7.03398e-34	-0.548702	-0.614781	3.18282e-23	-1.3148	-1.1351	3.2352e-17	-1.05263	-1.13663
5555897	chr9:5555897:C:T	7.5613e-34	-0.304938	-0.786255	3.59796e-23	-1.08503	-1.24227	3.65552e-17	-0.823577	-1.24353
5556024	chr9:5556024:G:A	1.27393e-33	-1.30393e-09	-0.569542	1.6039e-22	-1.30393e-09	-0.832643	1.29976e-16	-1.30393e-09	-0.798583
5556034	chr9:5556034:T:C	9.19692e-33	-2.22366	3.63088	1.10702e-22	-2.66676	1.46335	9.36761e-17	-2.69385	1.56776
5556272	chr9:5556272:A:G	2.0933e-33	-1.30393e-09	-0.0729112	2.86592e-22	-1.30393e-09	-0.25219	2.20519e-16	-1.30393e-09	-0.269949
5556434	chr9:5556434:G:A	7.2204e-34	-0.360399	-0.776927	3.21179e-23	-1.17997	-1.26087	3.37791e-17	-0.894054	-1.25204
5556677	chr9:5556677:C:T	7.74671e-34	-1.30393e-09	-1.06697	1.69834e-22	-1.30393e-09	-0.775431	1.36975e-16	-1.30393e-09	-0.746135
5556786	chr9:5556786:A:G	1.87788e-32	-2.11425	4.23532	1.99974e-22	-2.59095	1.97889	1.62619e-16	-2.63217	2.05764
5556822	chr9:5556822:T:C	1.37151e-32	-0.232066	2.03892	2.5382e-22	-1.14863	0.775006	2.55508e-16	-0.829878	0.707196
5556970	chr9:5556970:C:T	1.82496e-34	-2.51268	-7.1114e-10	2.73029e-23	-2.60326	-7.1114e-10	2.19313e-17	-2.57802	-7.1114e-10
5557251	chr9:5557251:TGATA:T	2.62467e-35	-2.76197	-1.6899	4.23947e-24	-2.77726	-1.68855	3.32305e-18	-2.7767	-1.68835
5557708	chr9:5557708:T:C	3.78883e-35	-2.7071	-1.37767	2.05649e-23	-2.77581	-0.110859	1.48237e-17	-2.77542	-0.194285
5558503	chr9:5558503:C:T	4.15407e-34	-1.30393e-09	-1.69015	6.86292e-23	-1.30393e-09	-1.68153	5.35427e-17	-1.30393e-09	-1.68545
5558834	chr9:5558834:G:C	8.49557e-34	-1.30393e-09	-0.974692	9.18238e-23	-1.30393e-09	-1.39038	7.27312e-17	-1.30393e-09	-1.37917
5559893	chr9:5559893:C:T	8.16198e-35	-2.43211	-0.885225	3.20017e-23	-2.62824	0.183773	2.26879e-17	-2.63999	0.0958867
5559962	chr9:5559962:C:G	4.15247e-34	-1.30393e-09	-1.69053	6.92295e-23	-1.30393e-09	-1.67282	5.41805e-17	-1.30393e-09	-1.67361
5560320	chr9:5560320:C:A	4.23413e-34	-1.30393e-09	-1.67106	7.2265e-23	-1.30393e-09	-1.62991	5.67632e-17	-1.30393e-09	-1.62705
5560469	chr9:5560469:C:T	8.05685e-34	-1.30393e-09	-1.02771	1.81377e-22	-1.30393e-09	-0.709673	1.49839e-16	-1.30393e-09	-0.656371
5560635	chr9:5560635:C:T	4.49467e-34	-1.30393e-09	-1.61134	7.79524e-23	-1.30393e-09	-1.55415	6.22788e-17	-1.30393e-09	-1.53431
5561755	chr9:5561755:A:G	4.62753e-34	-1.30393e-09	-1.58221	6.99004e-23	-1.30393e-09	-1.66318	5.45438e-17	-1.30393e-09	-1.66693
5561962	chr9:5561962:C:T	1.27994e-34	-2.57719	-0.290234	3.04701e-23	-2.61907	0.125567	2.08194e-17	-2.64401	0.0139649
5562302	chr9:5562302:C:T	1.39003e-33	-0.482324	-7.1114e-10	3.11545e-22	-0.168708	-7.1114e-10	2.05352e-16	-0.341209	-7.1114e-10
5563115	chr9:5563115:A:T	1.78335e-33	-1.30393e-09	-0.233156	1.73959e-22	-1.30393e-09	-0.75143	1.38191e-16	-1.30393e-09	-0.7373
5563942	chr9:5563942:T:C	4.2478e-34	-1.30393e-09	-1.66783	7.20114e-23	-1.30393e-09	-1.63343	5.71178e-17	-1.30393e-09	-1.62082
5564748	chr9:5564748:A:C	8.55644e-35	-2.77803	-0.492105	1.97707e-23	-2.77937	-0.146675	1.41772e-17	-2.77868	-0.235619
5564968	chr9:5564968:G:A	8.41176e-34	-1.30393e-09	-0.984606	1.64964e-22	-1.30393e-09	-0.804524	1.24988e-16	-1.30393e-09	-0.837717
5565413	chr9:5565413:G:A	8.15154e-34	-1.30393e-09	-1.01603	1.50605e-22	-1.30393e-09	-0.895592	1.07518e-16	-1.30393e-09	-0.988273
5565472	chr9:5565472:C:T	1.46138e-34	-2.73485	-7.1114e-10	2.37569e-23	-2.74238	-7.1114e-10	2.05089e-17	-2.64507	-7.1114e-10
5565716	chr9:5565716:G:A	1.48719e-34	-2.71735	-7.1114e-10	2.89926e-23	-2.54321	-7.1114e-10	2.13895e-17	-2.60304	-7.1114e-10
5565866	chr9:5565866:CAAT:C	7.74541e-34	-1.30393e-09	-1.06714	1.72668e-22	-1.30393e-09	-0.758878	1.42608e-16	-1.30393e-09	-0.705833
5566113	chr9:5566113:GC:G	1.45526e-34	-2.35735	-0.3817	6.08156e-23	-2.56464	0.76224	4.61432e-17	-2.58656	0.752375
5566148	chr9:5566148:C:T	7.984e-34	-1.30393e-09	-1.0368	1.47035e-22	-1.30393e-09	-0.919583	1.04668e-16	-1.30393e-09	-1.01514
5566929	chr9:5566929:C:T	4.20414e-34	-1.30393e-09	-1.67817	6.81634e-23	-1.30393e-09	-1.68834	5.38671e-17	-1.30393e-09	-1.67942
5567182	chr9:5567182:G:A	4.23364e-34	-1.30393e-09	-1.67117	7.45018e-23	-1.30393e-09	-1.59943	5.77182e-17	-1.30393e-09	-1.61036
5567389	chr9:5567389:G:C	6.13471e-34	-1.30393e-09	-1.30027	8.71341e-23	-1.30393e-09	-1.4428	6.79717e-17	-1.30393e-09	-1.44684
5567678	chr9:5567678:C:T	6.12105e-34	-1.30393e-09	-1.3025	8.65154e-23	-1.30393e-09	-1.44993	6.77383e-17	-1.30393e-09	-1.45028
5567808	chr9:5567808:C:T	5.46543e-34	-1.30393e-09	-1.41579	9.70902e-23	-1.30393e-09	-1.33461	8.19553e-17	-1.30393e-09	-1.25976
5568027	chr9:5568027:G:GTTTCC	1.22468e-33	-1.30393e-09	-0.608972	2.67693e-22	-1.30393e-09	-0.320409	1.9819e-16	-1.30393e-09	-0.376709
5568222	chr9:5568222:C:T	1.10642e-34	-2.30777	-0.705332	4.06055e-23	-2.51565	0.309299	3.04895e-17	-2.55601	0.307455
5568338	chr9:5568338:T:C	4.17667e-34	-1.30393e-09	-1.68472	6.8157e-23	-1.30393e-09	-1.68844	5.3623e-17	-1.30393e-09	-1.68396
5568737	chr9:5568737:G:T	2.06474e-33	-2.6265	2.53985	4.69437e-22	-2.60891	2.8502	3.11039e-16	-2.63296	2.70694
5569246	chr9:5569246:C:T	4.17783e-34	-1.30393e-09	-1.68444	6.79928e-23	-1.30393e-09	-1.69085	5.32947e-17	-1.30393e-09	-1.6901
5569495	chr9:5569495:A:G	7.99083e-34	-1.30393e-09	-1.03594	1.01786e-22	-1.30393e-09	-1.28738	7.55317e-17	-1.30393e-09	-1.34138
5570463	chr9:5570463:T:C	4.97715e-34	-1.30393e-09	-1.50938	8.78266e-23	-1.30393e-09	-1.43489	6.80814e-17	-1.30393e-09	-1.44523
5570944	chr9:5570944:C:T	6.51516e-34	-1.30393e-09	-1.2401	1.43381e-22	-1.30393e-09	-0.944745	1.15638e-16	-1.30393e-09	-0.915473
5572047	chr9:5572047:G:A	4.38059e-34	-1.30393e-09	-1.63705	6.81293e-23	-1.30393e-09	-1.68884	5.35e-17	-1.30393e-09	-1.68625
5572448	chr9:5572448:G:T	4.43091e-35	-2.77342	-1.1548	5.10163e-24	-2.59058	-1.69012	3.60781e-18	-2.70116	-1.68167
5572457	chr9:5572457:C:T	4.23446e-33	-1.81419	2.44579	5.28106e-22	-1.45801	1.81706	3.35295e-16	-1.82089	1.96997
5572825	chr9:5572825:A:G	4.63318e-34	-1.30393e-09	-1.58099	7.18742e-23	-1.30393e-09	-1.63533	5.56638e-17	-1.30393e-09	-1.64661
5573132	chr9:5573132:T:C	9.59526e-34	-1.30393e-09	-0.852967	1.34606e-22	-1.30393e-09	-1.0079	1.07549e-16	-1.30393e-09	-0.987985
5573192	chr9:5573192:A:AC	5.94656e-35	-2.36482	-1.26918	9.04084e-24	-2.03235	-1.67615	5.81239e-18	-2.24549	-1.66046
5573499	chr9:5573499:G:A	4.71833e-34	-1.30393e-09	-1.56278	7.36304e-23	-1.30393e-09	-1.61119	5.76106e-17	-1.30393e-09	-1.61223
5573518	chr9:5573518:C:T	4.15175e-34	-1.30393e-09	-1.69071	6.87654e-23	-1.30393e-09	-1.67955	5.40276e-17	-1.30393e-09	-1.67644
5574096	chr9:5574096:TC:T	4.24333e-34	-1.30393e-09	-1.66889	7.26091e-23	-1.30393e-09	-1.62516	5.74337e-17	-1.30393e-09	-1.6153
5574392	chr9:5574392:G:A	9.11115e-34	-2.74474	1.84	1.94141e-22	-2.73222	2.09055	1.3143e-16	-2.73933	1.95187
5574488	chr9:5574488:C:T	6.6842e-34	-1.30393e-09	-1.21449	1.48062e-22	-1.30393e-09	-0.912621	1.20109e-16	-1.30393e-09	-0.877534
5575572	chr9:5575572:A:T	1.39127e-34	-2.73979	-0.0442283	3.15111e-23	-2.74016	0.280252	2.25601e-17	-2.74766	0.197906
5576069	chr9:5576069:T:C	4.25941e-34	-1.30393e-09	-1.66511	7.23893e-23	-1.30393e-09	-1.62819	5.6461e-17	-1.30393e-09	-1.63239
5576218	chr9:5576218:T:A	6.49142e-35	-2.63444	-0.911902	2.98578e-23	-2.75719	0.243386	2.27022e-17	-2.76282	0.21935
5576337	chr9:5576337:A:C	1.74487e-33	-1.30393e-09	-0.254969	1.55622e-22	-1.30393e-09	-0.862818	1.19336e-16	-1.30393e-09	-0.883996
5576444	chr9:5576444:A:G	7.18618e-34	-1.30393e-09	-1.14208	1.64019e-22	-1.30393e-09	-0.810268	1.34074e-16	-1.30393e-09	-0.767545
5576821	chr9:5576821:T:C	8.15092e-34	-1.30393e-09	-1.01611	1.63377e-22	-1.30393e-09	-0.814193	1.2655e-16	-1.30393e-09	-0.825296
5576825	chr9:5576825:C:T	6.81172e-35	-2.65852	-0.839654	3.18331e-23	-2.76302	0.313271	2.46259e-17	-2.76901	0.306878
5577510	chr9:5577510:G:T	5.79456e-34	-1.30393e-09	-1.35732	1.01982e-22	-1.30393e-09	-1.28545	8.54078e-17	-1.30393e-09	-1.2185
5577876	chr9:5577876:T:C	7.08782e-35	-1.86417	-1.59427	7.46813e-24	-2.23398	-1.66563	6.23608e-18	-2.16876	-1.66683
5578077	chr9:5578077:C:G	8.01528e-34	-1.30393e-09	-1.03289	1.48279e-22	-1.30393e-09	-0.911153	1.05607e-16	-1.30393e-09	-1.00621
5578722	chr9:5578722:TAG:T	4.4531e-34	-1.30393e-09	-1.62064	7.55718e-23	-1.30393e-09	-1.58517	6.14101e-17	-1.30393e-09	-1.54836
5578827	chr9:5578827:A:G	5.23171e-34	-1.30393e-09	-1.4595	7.06903e-23	-1.30393e-09	-1.65194	5.50995e-17	-1.30393e-09	-1.6568
5578935	chr9:5578935:A:T	7.97607e-34	-1.30393e-09	-1.03779	1.11704e-22	-1.30393e-09	-1.1944	8.5341e-17	-1.30393e-09	-1.21928
5578941	chr9:5578941:C:T	4.92928e-35	-2.41174	-1.40989	1.38828e-23	-2.0611	-1.2185	1.35503e-17	-1.86119	-1.19834
5579041	chr9:5579041:C:A	7.7591e-34	0.120013	-1.18538	1.33552e-22	-0.229698	-0.786066	1.26433e-16	-0.0109474	-0.815276
5579213	chr9:5579213:G:A	1.17536e-34	-2.34138	-0.611284	1.78997e-23	-1.6343	-1.39116	1.10262e-17	-1.93352	-1.33215
5579220	chr9:5579220:T:C	4.58276e-34	-1.30393e-09	-1.59193	7.03829e-23	-1.30393e-09	-1.6563	5.45473e-17	-1.30393e-09	-1.66687
5579443	chr9:5579443:A:G	4.16262e-34	-1.30393e-09	-1.68809	6.79962e-23	-1.30393e-09	-1.6908	5.32535e-17	-1.30393e-09	-1.69087
5579500	chr9:5579500:G:A	1.82613e-34	-2.51204	-7.1114e-10	3.91928e-23	-2.24176	-7.1114e-10	3.04647e-17	-2.24937	-7.1114e-10
5580255	chr9:5580255:TC:T	4.98447e-34	-1.30393e-09	-1.50791	9.30029e-23	-1.30393e-09	-1.37762	7.24291e-17	-1.30393e-09	-1.38333
5580486	chr9:5580486:T:G	4.16502e-34	-1.30393e-09	-1.68751	6.92518e-23	-1.30393e-09	-1.6725	5.48497e-17	-1.30393e-09	-1.66134
5580945	chr9:5580945:T:G	4.16474e-34	-1.30393e-09	-1.68758	6.92407e-23	-1.30393e-09	-1.67266	5.4839e-17	-1.30393e-09	-1.66153
5581140	chr9:5581140:T:G	2.65186e-35	-2.75072	-1.69084	4.32186e-24	-2.77582	-1.67075	3.39398e-18	-2.76842	-1.67551
5581317	chr9:5581317:G:A	5.06442e-35	-2.13181	-1.66277	7.26051e-24	-2.25001	-1.67779	6.26426e-18	-2.15322	-1.67786
5582136	chr9:5582136:T:A	4.2222e-34	-1.30393e-09	-1.67388	6.80073e-23	-1.30393e-09	-1.69064	5.33373e-17	-1.30393e-09	-1.6893
5582153	chr9:5582153:T:C	2.61152e-35	-2.77718	-1.67971	5.17882e-24	-2.64892	-1.61675	3.80324e-18	-2.72051	-1.60957
5582233	chr9:5582233:T:A	4.15296e-34	-1.30393e-09	-1.69041	6.8201e-23	-1.30393e-09	-1.68779	5.36987e-17	-1.30393e-09	-1.68255
5582656	chr9:5582656:T:A	5.43186e-34	-1.30393e-09	-1.42195	8.22446e-23	-1.30393e-09	-1.50055	6.61422e-17	-1.30393e-09	-1.47413
5582718	chr9:5582718:T:G	8.04861e-34	-1.30393e-09	-1.02874	1.5767e-22	-1.30393e-09	-0.849746	1.19553e-16	-1.30393e-09	-0.882174
5583056	chr9:5583056:A:C	9.55396e-34	-1.30393e-09	-0.857281	2.05704e-22	-1.30393e-09	-0.583811	1.55983e-16	-1.30393e-09	-0.616191
5583282	chr9:5583282:T:C	3.25105e-35	-2.70446	-1.53338	4.70291e-24	-2.77821	-1.58386	3.76387e-18	-2.75984	-1.58065
5583445	chr9:5583445:G:A	5.25107e-34	-1.30393e-09	-1.45581	7.89972e-23	-1.30393e-09	-1.54084	6.12227e-17	-1.30393e-09	-1.55142
5583691	chr9:5583691:G:A	4.249e-34	-1.30393e-09	-1.66755	6.80715e-23	-1.30393e-09	-1.68969	5.34408e-17	-1.30393e-09	-1.68736
5583853	chr9:5583853:G:A	4.95745e-34	-1.30393e-09	-1.51334	7.59038e-23	-1.30393e-09	-1.58078	6.04248e-17	-1.30393e-09	-1.56454
5584227	chr9:5584227:C:T	4.18762e-34	-1.30393e-09	-1.6821	6.85648e-23	-1.30393e-09	-1.68247	5.39735e-17	-1.30393e-09	-1.67744
5584887	chr9:5584887:C:A	4.34929e-34	-1.30393e-09	-1.64422	7.87007e-23	-1.30393e-09	-1.5446	6.35475e-17	-1.30393e-09	-1.51415
5585049	chr9:5585049:G:A	5.54799e-33	-1.30393e-09	0.901784	6.66282e-22	-1.30393e-09	0.591462	5.80935e-16	-1.30393e-09	0.698705
5585174	chr9:5585174:A:G	5.10086e-34	-1.30393e-09	-1.48483	7.79686e-23	-1.30393e-09	-1.55394	6.23966e-17	-1.30393e-09	-1.53242
5585369	chr9:5585369:T:A	4.1688e-34	-1.30393e-09	-1.68661	6.90489e-23	-1.30393e-09	-1.67544	5.44472e-17	-1.30393e-09	-1.6687
5585414	chr9:5585414:G:A	5.32808e-34	-1.30393e-09	-1.44125	8.08198e-23	-1.30393e-09	-1.51803	6.48442e-17	-1.30393e-09	-1.49395
5585417	chr9:5585417:A:G	5.92337e-34	-1.30393e-09	-1.33533	8.84452e-23	-1.30393e-09	-1.42787	7.11497e-17	-1.30393e-09	-1.40115
5585463	chr9:5585463:C:T	4.46243e-34	-1.30393e-09	-1.61854	6.96477e-23	-1.30393e-09	-1.6668	5.45038e-17	-1.30393e-09	-1.66767
5585497	chr9:5585497:G:C	4.16938e-34	-1.30393e-09	-1.68647	6.93918e-23	-1.30393e-09	-1.67048	5.49822e-17	-1.30393e-09	-1.65893
5586532	chr9:5586532:C:G	4.15969e-34	-1.30393e-09	-1.6888	6.94163e-23	-1.30393e-09	-1.67013	5.47667e-17	-1.30393e-09	-1.66285
5586722	chr9:5586722:G:T	2.87844e-33	-1.30393e-09	0.245598	3.86012e-22	-1.30393e-09	0.045617	3.49331e-16	-1.30393e-09	0.190086
5586731	chr9:5586731:T:C	4.23255e-34	-1.30393e-09	-1.67143	6.81696e-23	-1.30393e-09	-1.68825	5.35452e-17	-1.30393e-09	-1.68541
5587148	chr9:5587148:A:G	5.59324e-34	-1.30393e-09	-1.39268	8.43502e-23	-1.30393e-09	-1.47527	6.78337e-17	-1.30393e-09	-1.44888
5587353	chr9:5587353:A:C	4.17344e-34	-1.30393e-09	-1.6855	7.50177e-23	-1.30393e-09	-1.59253	5.92243e-17	-1.30393e-09	-1.5846
5587529	chr9:5587529:TG:T	4.35102e-34	-1.30393e-09	-1.64382	6.80282e-23	-1.30393e-09	-1.69033	5.32526e-17	-1.30393e-09	-1.69089
5587597	chr9:5587597:A:T	5.53558e-34	-1.30393e-09	-1.40304	8.35799e-23	-1.30393e-09	-1.48445	6.71286e-17	-1.30393e-09	-1.45932
5587769	chr9:5587769:T:C	4.17802e-34	-1.30393e-09	-1.6844	6.88618e-23	-1.30393e-09	-1.67815	5.42495e-17	-1.30393e-09	-1.67234
5587841	chr9:5587841:C:T	5.1989e-34	-1.30393e-09	-1.46579	7.72132e-23	-1.30393e-09	-1.56368	6.03595e-17	-1.30393e-09	-1.56562
5588101	chr9:5588101:T:G	4.21493e-34	-1.30393e-09	-1.6756	7.65501e-23	-1.30393e-09	-1.57231	6.0655e-17	-1.30393e-09	-1.56073
5588253	chr9:5588253:C:T	4.30987e-34	-1.30393e-09	-1.65333	6.79896e-23	-1.30393e-09	-1.6909	5.32755e-17	-1.30393e-09	-1.69046
5588375	chr9:5588375:A:G	4.33726e-34	-1.30393e-09	-1.64699	6.80088e-23	-1.30393e-09	-1.69061	5.32526e-17	-1.30393e-09	-1.69089
5588514	chr9:5588514:T:C	4.35968e-34	-1.30393e-09	-1.64184	7.68486e-23	-1.30393e-09	-1.56841	5.95108e-17	-1.30393e-09	-1.57978
5588626	chr9:5588626:T:C	4.27867e-34	-1.30393e-09	-1.66059	6.80072e-23	-1.30393e-09	-1.69064	5.33191e-17	-1.30393e-09	-1.68964
5588811	chr9:5588811:T:C	4.90036e-34	-1.30393e-09	-1.52493	8.57444e-23	-1.30393e-09	-1.45888	6.63418e-17	-1.30393e-09	-1.47111
5588909	chr9:5588909:T:G	1.96236e-34	-2.44009	-7.1114e-10	3.15505e-23	-2.45866	-7.1114e-10	2.43673e-17	-2.47269	-7.1114e-10
5588988	chr9:5588988:G:A	1.94123e-34	-2.45091	-7.1114e-10	2.73574e-23	-2.60126	-7.1114e-10	2.10657e-17	-2.61829	-7.1114e-10
5589145	chr9:5589145:C:G	4.21407e-34	-1.30393e-09	-1.67581	7.29613e-23	-1.30393e-09	-1.62032	5.78848e-17	-1.30393e-09	-1.60748
5589289	chr9:5589289:G:A	1.76787e-34	-2.54446	-7.1114e-10	2.87913e-23	-2.55018	-7.1114e-10	2.20454e-17	-2.57283	-7.1114e-10
5589428	chr9:5589428:A:C	1.9888e-34	-2.4267	-7.1114e-10	3.20566e-23	-2.44275	-7.1114e-10	2.46839e-17	-2.45979	-7.1114e-10
5589482	chr9:5589482:GGT:G	4.50506e-34	-1.30393e-09	-1.60903	6.86342e-23	-1.30393e-09	-1.68146	5.356e-17	-1.30393e-09	-1.68513
5590342	chr9:5590342:A:T	1.23907e-34	-2.43511	-0.464764	1.23987e-23	-2.42197	-0.970692	9.04728e-18	-2.54586	-0.917613
5590405	chr9:5590405:G:A	4.3134e-34	-1.30393e-09	-1.65251	7.74123e-23	-1.30393e-09	-1.56111	6.22536e-17	-1.30393e-09	-1.53472
5590516	chr9:5590516:C:G	2.91891e-35	-2.65984	-1.68577	4.31437e-24	-2.76198	-1.68632	3.60991e-18	-2.69418	-1.68807
5590746	chr9:5590746:C:T	5.88438e-34	-1.30393e-09	-1.34193	8.77661e-23	-1.30393e-09	-1.43558	7.09768e-17	-1.30393e-09	-1.40358
5590953	chr9:5590953:C:T	2.79425e-35	-2.72612	-1.66314	4.43972e-24	-2.77528	-1.64438	3.44599e-18	-2.77752	-1.6512
5591036	chr9:5591036:A:G	4.15167e-34	-1.30393e-09	-1.69072	7.01616e-23	-1.30393e-09	-1.65945	5.53739e-17	-1.30393e-09	-1.65183
5591108	chr9:5591108:G:A	5.4702e-34	-1.30393e-09	-1.41492	8.23082e-23	-1.30393e-09	-1.49978	6.62325e-17	-1.30393e-09	-1.47276
5591133	chr9:5591133:G:C	1.50965e-34	-2.70236	-7.1114e-10	2.30162e-23	-2.77405	-7.1114e-10	1.7944e-17	-2.77868	-7.1114e-10
5591148	chr9:5591148:T:TGG	3.18569e-35	-2.77717	-1.48099	6.71615e-24	-2.70519	-1.30055	4.96347e-18	-2.77094	-1.29289
5591278	chr9:5591278:T:G	4.3892e-34	-1.30393e-09	-1.63509	7.77673e-23	-1.30393e-09	-1.55653	6.01835e-17	-1.30393e-09	-1.56854
5591372	chr9:5591372:T:C	4.15955e-34	-1.30393e-09	-1.68883	6.94278e-23	-1.30393e-09	-1.66996	5.47135e-17	-1.30393e-09	-1.66382
5591585	chr9:5591585:C:T	1.26191e-34	-2.36417	-0.517443	1.26739e-23	-2.35277	-1.01794	9.20315e-18	-2.48319	-0.963199
5591719	chr9:5591719:G:A	4.22241e-34	-1.30393e-09	-1.67383	6.80011e-23	-1.30393e-09	-1.69073	5.32596e-17	-1.30393e-09	-1.69076
5592145	chr9:5592145:C:A	1.89248e-34	-2.47635	-7.1114e-10	3.01e-23	-2.50573	-7.1114e-10	2.3095e-17	-2.52632	-7.1114e-10
5592292	chr9:5592292:T:C	5.43517e-34	-2.52697	1.10562	5.19718e-23	-2.75195	0.7924	4.29514e-17	-2.77413	0.868262
5592809	chr9:5592809:G:C	4.67878e-34	-1.30393e-09	-1.5712	8.09871e-23	-1.30393e-09	-1.51596	6.26322e-17	-1.30393e-09	-1.52866
5592856	chr9:5592856:T:G	4.19284e-34	-1.30393e-09	-1.68086	7.01074e-23	-1.30393e-09	-1.66022	5.56996e-17	-1.30393e-09	-1.64596
5592943	chr9:5592943:G:C	5.50973e-34	-1.30393e-09	-1.40772	8.3137e-23	-1.30393e-09	-1.48976	6.69192e-17	-1.30393e-09	-1.46245
5592990	chr9:5592990:T:C	1.1376e-33	-1.30393e-09	-0.682728	2.90077e-22	-1.30393e-09	-0.240105	2.16047e-16	-1.30393e-09	-0.290439
5593190	chr9:5593190:T:A	4.36269e-35	-2.65689	-1.28684	5.24578e-24	-2.77234	-1.48049	4.18678e-18	-2.74778	-1.48622
5593255	chr9:5593255:T:C	4.20024e-34	-1.30393e-09	-1.67909	7.02992e-23	-1.30393e-09	-1.65749	5.58927e-17	-1.30393e-09	-1.6425
5593357	chr9:5593357:G:T	5.66751e-34	-1.30393e-09	-1.37949	1.01053e-22	-1.30393e-09	-1.2946	7.851e-17	-1.30393e-09	-1.30271
5593369	chr9:5593369:G:C	4.65892e-34	-1.30393e-09	-1.57545	8.02605e-23	-1.30393e-09	-1.52497	6.24473e-17	-1.30393e-09	-1.53161
5593419	chr9:5593419:G:T	4.11984e-35	-2.77858	-1.22243	9.75731e-24	-2.60732	-1.02491	6.82879e-18	-2.71494	-1.02985
5593873	chr9:5593873:A:G	4.30328e-34	-1.30393e-09	-1.65486	7.33798e-23	-1.30393e-09	-1.6146	5.78623e-17	-1.30393e-09	-1.60787
5594157	chr9:5594157:A:G	4.16233e-34	-1.30393e-09	-1.68816	6.86518e-23	-1.30393e-09	-1.6812	5.39507e-17	-1.30393e-09	-1.67787
5594535	chr9:5594535:T:G	9.44885e-34	-1.30393e-09	-0.868344	1.31368e-22	-1.30393e-09	-1.03225	1.05996e-16	-1.30393e-09	-1.00254
5594723	chr9:5594723:C:T	5.81509e-34	-1.30393e-09	-1.35378	1.2762e-22	-1.30393e-09	-1.06119	9.67553e-17	-1.30393e-09	-1.09375
5594847	chr9:5594847:T:C	2.1851e-34	-2.57549	0.242916	8.47575e-24	-2.76712	-1.00592	7.23755e-18	-2.77282	-0.913829
5594999	chr9:5594999:A:C	9.24604e-34	-1.30393e-09	-0.890041	1.97675e-22	-1.30393e-09	-0.623626	1.49959e-16	-1.30393e-09	-0.655574
5595015	chr9:5595015:A:G	4.92763e-34	-1.30393e-09	-1.51938	8.60907e-23	-1.30393e-09	-1.45485	6.64905e-17	-1.30393e-09	-1.46888
5595577	chr9:5595577:C:G	1.71638e-34	-2.57402	-7.1114e-10	2.58579e-23	-2.65763	-7.1114e-10	2.10825e-17	-2.61749	-7.1114e-10
5596111	chr9:5596111:A:G	2.69853e-35	-2.76899	-1.65512	4.68686e-24	-2.67568	-1.68981	3.44607e-18	-2.74031	-1.68839
5596445	chr9:5596445:A:T	4.66862e-35	-2.71696	-1.15899	5.87211e-24	-2.77903	-1.36101	4.56106e-18	-2.77318	-1.3752
5596527	chr9:5596527:A:C	4.30573e-34	-1.30393e-09	-1.65429	6.89654e-23	-1.30393e-09	-1.67665	5.36579e-17	-1.30393e-09	-1.68331
5596733	chr9:5596733:T:C	4.75763e-34	-1.30393e-09	-1.55449	8.25894e-23	-1.30393e-09	-1.49637	6.38709e-17	-1.30393e-09	-1.50907
5596980	chr9:5596980:TA:T	4.76094e-34	-1.30393e-09	-1.55379	8.26568e-23	-1.30393e-09	-1.49555	6.39216e-17	-1.30393e-09	-1.50828
5597085	chr9:5597085:T:C	4.89909e-34	-1.30393e-09	-1.52519	8.55969e-23	-1.30393e-09	-1.4606	6.61669e-17	-1.30393e-09	-1.47376
5597920	chr9:5597920:T:A	4.83616e-34	-1.30393e-09	-1.53812	9.40737e-23	-1.30393e-09	-1.36617	7.26069e-17	-1.30393e-09	-1.38088
5598439	chr9:5598439:T:C	4.54849e-34	-1.30393e-09	-1.59944	8.31603e-23	-1.30393e-09	-1.48948	6.58294e-17	-1.30393e-09	-1.47887
5598566	chr9:5598566:C:G	6.91747e-35	-2.7723	-0.710469	7.76187e-24	-2.74452	-1.11651	6.12166e-18	-2.77231	-1.08179
5598704	chr9:5598704:C:T	1.64135e-34	-2.61872	-7.1114e-10	2.88086e-23	-2.54958	-7.1114e-10	1.93914e-17	-2.7011	-7.1114e-10
5599117	chr9:5599117:A:G	4.3911e-34	-1.30393e-09	-1.63466	7.76802e-23	-1.30393e-09	-1.55765	6.07188e-17	-1.30393e-09	-1.55968
5599291	chr9:5599291:A:C	3.43453e-35	-2.66995	-1.51299	5.36038e-24	-2.77406	-1.45716	4.38797e-18	-2.72087	-1.4662
5599599	chr9:5599599:T:A	6.01518e-34	-1.30393e-09	-1.31995	8.97126e-23	-1.30393e-09	-1.41364	6.99831e-17	-1.30393e-09	-1.41768
5599679	chr9:5599679:C:T	4.21131e-34	-1.30393e-09	-1.67646	7.00079e-23	-1.30393e-09	-1.66164	5.46338e-17	-1.30393e-09	-1.66528
5599746	chr9:5599746:A:G	1.94476e-34	-2.4491	-7.1114e-10	2.95032e-23	-2.52575	-7.1114e-10	2.22653e-17	-2.5629	-7.1114e-10
5599790	chr9:5599790:A:G	4.33641e-34	-1.30393e-09	-1.64719	7.37002e-23	-1.30393e-09	-1.61024	5.90176e-17	-1.30393e-09	-1.5881
5599852	chr9:5599852:C:T	6.12275e-34	-1.30393e-09	-1.30222	1.19987e-22	-1.30393e-09	-1.12287	9.03743e-17	-1.30393e-09	-1.16198
5600489	chr9:5600489:AG:A	1.79882e-34	-2.5271	-7.1114e-10	2.57226e-23	-2.66288	-7.1114e-10	1.96117e-17	-2.68981	-7.1114e-10
5600639	chr9:5600639:T:C	4.787e-34	-1.30393e-09	-1.54833	8.72029e-23	-1.30393e-09	-1.44201	6.91848e-17	-1.30393e-09	-1.42915
5600905	chr9:5600905:G:A	5.12781e-35	-2.72487	-1.05727	6.36798e-24	-2.75797	-1.301	5.03408e-18	-2.74218	-1.30752
5601467	chr9:5601467:A:G	2.37542e-34	-2.24906	-7.1114e-10	4.24299e-23	-2.1624	-7.1114e-10	2.85922e-17	-2.3128	-7.1114e-10
5601527	chr9:5601527:T:G	4.27111e-34	-1.30393e-09	-1.66236	7.21218e-23	-1.30393e-09	-1.63189	5.75634e-17	-1.30393e-09	-1.61305
5602420	chr9:5602420:A:G	5.77464e-34	-1.30393e-09	-1.36076	1.02471e-22	-1.30393e-09	-1.28067	7.93029e-17	-1.30393e-09	-1.29266
5602589	chr9:5602589:A:C	5.8183e-34	-1.30393e-09	-1.35323	8.68396e-23	-1.30393e-09	-1.44619	7.0076e-17	-1.30393e-09	-1.41635
5603467	chr9:5603467:C:T	5.13443e-34	-1.30393e-09	-1.47827	8.99685e-23	-1.30393e-09	-1.41079	6.90462e-17	-1.30393e-09	-1.43116
5603823	chr9:5603823:T:C	2.53383e-34	-2.1845	-7.1114e-10	4.0648e-23	-2.2053	-7.1114e-10	3.11693e-17	-2.2265	-7.1114e-10
5603853	chr9:5603853:C:T	4.21584e-34	-1.30393e-09	-1.67539	6.81277e-23	-1.30393e-09	-1.68887	5.32532e-17	-1.30393e-09	-1.69088
5604311	chr9:5604311:C:T	1.66502e-34	-2.48109	-0.123304	2.69091e-23	-2.61534	-0.00245215	2.09296e-17	-2.51397	-0.110803
5604723	chr9:5604723:C:G	7.15429e-34	-2.51539	1.36887	6.67393e-23	-2.74593	1.03647	5.43555e-17	-2.77034	1.09996
5604895	chr9:5604895:T:A	2.9013e-35	-2.73772	-1.61394	4.45849e-24	-2.75317	-1.66227	3.46609e-18	-2.77501	-1.6479
5604922	chr9:5604922:T:C	5.6297e-34	-1.30393e-09	-1.38618	8.43231e-23	-1.30393e-09	-1.4756	6.79198e-17	-1.30393e-09	-1.44761
5604987	chr9:5604987:C:T	8.14013e-35	-1.80972	-1.5103	1.29744e-23	-1.65921	-1.68806	8.69944e-18	-1.81487	-1.68781
5605417	chr9:5605417:G:C	4.97566e-34	-1.30393e-09	-1.50968	8.91092e-23	-1.30393e-09	-1.42039	6.90008e-17	-1.30393e-09	-1.43182
5605532	chr9:5605532:C:T	9.66906e-35	-2.76994	-0.377949	9.2128e-24	-2.7444	-0.945254	7.39603e-18	-2.7786	-0.886392
5605535	chr9:5605535:G:T	1.01227e-34	-2.7682	-0.333842	9.55031e-24	-2.74096	-0.912717	7.6532e-18	-2.77802	-0.852788
5605671	chr9:5605671:G:T	4.1873e-34	-1.30393e-09	-1.68218	6.79948e-23	-1.30393e-09	-1.69082	5.33014e-17	-1.30393e-09	-1.68997
5605675	chr9:5605675:G:C	1.14974e-34	-2.74886	-0.225836	1.07047e-23	-2.70772	-0.831851	8.39804e-18	-2.76736	-0.770576
5605772	chr9:5605772:A:G	3.60088e-35	-2.77926	-1.35638	4.75212e-24	-2.7535	-1.59816	3.5929e-18	-2.77816	-1.60882
5605822	chr9:5605822:A:C	4.38432e-34	-1.30393e-09	-1.6362	7.43195e-23	-1.30393e-09	-1.60188	5.79244e-17	-1.30393e-09	-1.6068
5605937	chr9:5605937:T:C	3.19775e-35	-2.56374	-1.69064	6.33157e-24	-2.40357	-1.66114	4.13125e-18	-2.59402	-1.65334
5606242	chr9:5606242:G:T	4.43741e-34	-1.30393e-09	-1.62417	7.07106e-23	-1.30393e-09	-1.65166	5.50478e-17	-1.30393e-09	-1.65773
5606382	chr9:5606382:G:A	9.20644e-34	-1.30393e-09	-0.894333	1.27467e-22	-1.30393e-09	-1.06239	9.60636e-17	-1.30393e-09	-1.10093
5606709	chr9:5606709:A:G	4.33361e-34	-1.30393e-09	-1.64783	6.90083e-23	-1.30393e-09	-1.67602	5.37002e-17	-1.30393e-09	-1.68252
5606716	chr9:5606716:T:A	5.41572e-34	-1.30393e-09	-1.42493	1.01962e-22	-1.30393e-09	-1.28565	7.92645e-17	-1.30393e-09	-1.29315
5607230	chr9:5607230:G:A	1.34499e-34	-2.44763	-0.370218	1.49297e-23	-2.58913	-0.617768	1.14659e-17	-2.50718	-0.719374
5607580	chr9:5607580:A:G	3.38225e-35	-2.55325	-1.64503	5.78977e-24	-2.77547	-1.37869	4.41315e-18	-2.76443	-1.41691
5607694	chr9:5607694:A:G	4.64668e-34	-1.30393e-09	-1.57808	8.03296e-23	-1.30393e-09	-1.52411	6.51126e-17	-1.30393e-09	-1.48982
5608026	chr9:5608026:A:G	4.41722e-35	-2.51558	-1.41573	9.26566e-24	-2.77097	-0.912964	6.81978e-18	-2.75294	-0.993172
5608427	chr9:5608427:G:A	5.09216e-35	-2.38954	-1.39958	4.27225e-24	-2.77088	-1.68723	3.45196e-18	-2.76121	-1.66579
5608512	chr9:5608512:G:T	3.83235e-35	-2.66563	-1.40772	1.02388e-23	-2.75507	-0.828991	7.34362e-18	-2.76343	-0.908677
5609159	chr9:5609159:C:A	2.6797e-35	-2.75757	-1.67354	4.54662e-24	-2.71672	-1.67915	3.76641e-18	-2.65746	-1.68235
5609380	chr9:5609380:A:C	4.16216e-34	-1.30393e-09	-1.6882	7.02042e-23	-1.30393e-09	-1.65884	5.48611e-17	-1.30393e-09	-1.66113
5609529	chr9:5609529:A:C	4.16306e-34	-1.30393e-09	-1.68799	6.80503e-23	-1.30393e-09	-1.69	5.36184e-17	-1.30393e-09	-1.68404
5609742	chr9:5609742:C:T	8.72504e-34	-0.948039	-7.1114e-10	9.69065e-23	-1.3365	-7.1114e-10	1.54103e-16	-0.628315	-7.1114e-10
5609958	chr9:5609958:T:C	6.0717e-34	-1.30393e-09	-1.3106	8.67059e-23	-1.30393e-09	-1.44773	6.8083e-17	-1.30393e-09	-1.44521
5609971	chr9:5609971:CTT:C	4.15453e-34	-1.30393e-09	-1.69004	6.85017e-23	-1.30393e-09	-1.68339	5.35137e-17	-1.30393e-09	-1.686
5610101	chr9:5610101:G:A	2.76027e-35	-2.7765	-1.62499	7.48588e-24	-2.51081	-1.38643	6.34153e-18	-2.41565	-1.40317
5610147	chr9:5610147:A:G	8.71349e-35	-2.47059	-0.781361	2.86936e-23	-1.90469	-0.648886	2.16517e-17	-1.91767	-0.673184
5610320	chr9:5610320:T:C	7.67758e-35	-2.30594	-1.07258	2.58779e-23	-1.67283	-0.984027	2.06516e-17	-1.66158	-0.976559
5610515	chr9:5610515:C:T	6.57508e-34	-1.23095	-7.1114e-10	1.25996e-22	-1.074	-7.1114e-10	7.35313e-17	-1.36822	-7.1114e-10
5610640	chr9:5610640:G:C	6.63939e-34	-1.30393e-09	-1.22122	1.31699e-22	-1.30393e-09	-1.02973	9.75334e-17	-1.30393e-09	-1.08574
5610762	chr9:5610762:T:C	4.44741e-34	-1.30393e-09	-1.62191	6.98367e-23	-1.30393e-09	-1.66409	5.52555e-17	-1.30393e-09	-1.65397
5610791	chr9:5610791:G:A	4.30662e-34	-1.30393e-09	-1.65408	7.51757e-23	-1.30393e-09	-1.59042	5.86056e-17	-1.30393e-09	-1.5951
5611550	chr9:5611550:T:A	6.08704e-33	-1.30393e-09	0.99451	6.20643e-22	-1.30393e-09	0.520505	6.92336e-16	-1.30393e-09	0.874137
5611837	chr9:5611837:G:A	4.19308e-34	-1.30393e-09	-1.6808	6.95483e-23	-1.30393e-09	-1.66823	5.47675e-17	-1.30393e-09	-1.66284
5612177	chr9:5612177:G:A	5.2048e-35	-2.25693	-1.51031	2.28673e-23	-1.44107	-1.33948	1.7299e-17	-1.45466	-1.36063
5613103	chr9:5613103:T:A	4.36258e-34	-1.30393e-09	-1.64117	7.69817e-23	-1.30393e-09	-1.56668	5.99585e-17	-1.30393e-09	-1.57228
5613450	chr9:5613450:T:C	2.20009e-33	-1.30393e-09	-0.0231516	2.52297e-22	-1.30393e-09	-0.379646	2.02979e-16	-1.30393e-09	-0.352831
5613970	chr9:5613970:G:A	4.27349e-34	-1.30393e-09	-1.6618	6.86657e-23	-1.30393e-09	-1.681	5.34171e-17	-1.30393e-09	-1.6878
5614212	chr9:5614212:A:T	4.72572e-35	-2.59223	-1.27157	6.06733e-24	-2.46203	-1.6453	4.68772e-18	-2.4947	-1.62629
5614513	chr9:5614513:C:T	5.99705e-34	-1.30393e-09	-1.32297	9.06746e-23	-1.30393e-09	-1.40297	6.91189e-17	-1.30393e-09	-1.43011
5614863	chr9:5614863:T:C	4.20889e-34	-1.30393e-09	-1.67704	7.10643e-23	-1.30393e-09	-1.64667	5.54737e-17	-1.30393e-09	-1.65003
5615274	chr9:5615274:G:A	2.09033e-34	-2.37691	-7.1114e-10	3.77505e-23	-2.27925	-7.1114e-10	2.77264e-17	-2.34355	-7.1114e-10
5615744	chr9:5615744:T:C	4.23352e-34	-1.30393e-09	-1.6712	6.81072e-23	-1.30393e-09	-1.68917	5.33759e-17	-1.30393e-09	-1.68858
5616112	chr9:5616112:C:T	3.70157e-35	-2.6583	-1.44976	6.12539e-24	-2.61563	-1.48217	4.48854e-18	-2.70453	-1.45988
5616205	chr9:5616205:G:A	4.26304e-34	-1.30393e-09	-1.66425	6.85752e-23	-1.30393e-09	-1.68232	5.33798e-17	-1.30393e-09	-1.6885
5616884	chr9:5616884:T:C	2.78246e-35	-2.74268	-1.6508	5.9583e-24	-2.43586	-1.6896	5.36975e-18	-2.29473	-1.69043
5617027	chr9:5617027:T:TATA	7.9177e-34	-1.30393e-09	-1.04514	1.15018e-22	-1.30393e-09	-1.16516	9.41999e-17	-1.30393e-09	-1.12052
5617159	chr9:5617159:G:C	3.55769e-35	-2.5727	-1.57501	1.00313e-23	-2.15182	-1.45271	8.03777e-18	-2.10974	-1.47205
5617289	chr9:5617289:A:G	5.61697e-34	-1.30393e-09	-1.38844	1.07966e-22	-1.30393e-09	-1.22843	8.03808e-17	-1.30393e-09	-1.27916
5617330	chr9:5617330:T:C	5.26853e-34	-1.30393e-09	-1.45248	9.98709e-23	-1.30393e-09	-1.30637	7.47738e-17	-1.30393e-09	-1.35147
5617765	chr9:5617765:C:T	3.03547e-33	-1.30393e-09	0.298716	3.4847e-22	-1.30393e-09	-0.0566997	2.87753e-16	-1.30393e-09	-0.00383188
5618324	chr9:5618324:G:A	5.40978e-34	-1.30393e-09	-1.42603	1.03186e-22	-1.30393e-09	-1.27372	7.70676e-17	-1.30393e-09	-1.32125
5618512	chr9:5618512:C:G	7.91686e-34	-1.30393e-09	-1.04524	1.14494e-22	-1.30393e-09	-1.16973	9.34599e-17	-1.30393e-09	-1.1284
5618557	chr9:5618557:A:G	3.92495e-35	-2.42488	-1.62459	1.2635e-23	-1.85638	-1.5174	9.2383e-18	-1.90517	-1.53741
5618825	chr9:5618825:C:G	3.17081e-33	-1.30393e-09	0.342335	3.6254e-22	-1.30393e-09	-0.017116	3.00746e-16	-1.30393e-09	0.0403323
5618919	chr9:5618919:A:G	7.18506e-35	-2.6053	-0.83952	7.71355e-24	-2.4707	-1.39657	5.90873e-18	-2.51046	-1.37904
5619326	chr9:5619326:T:C	1.98887e-33	-1.30393e-09	-0.124084	2.38256e-22	-1.30393e-09	-0.436905	1.94366e-16	-1.30393e-09	-0.396193
5619402	chr9:5619402:G:A	4.24157e-34	-1.30393e-09	-1.6693	6.84366e-23	-1.30393e-09	-1.68434	5.33325e-17	-1.30393e-09	-1.68939
5619476	chr9:5619476:G:A	1.83524e-33	-1.30393e-09	-0.204476	2.22124e-22	-1.30393e-09	-0.507015	1.81017e-16	-1.30393e-09	-0.467346
5619674	chr9:5619674:G:A	3.69939e-33	0.496516	-7.1114e-10	7.41489e-22	0.69841	-7.1114e-10	4.97227e-16	0.543112	-7.1114e-10
5619822	chr9:5619822:T:C	1.86071e-33	-1.30393e-09	-0.190694	2.24683e-22	-1.30393e-09	-0.495561	1.89483e-16	-1.30393e-09	-0.421634
5620134	chr9:5620134:G:A	2.91664e-35	-2.68879	-1.6576	6.79228e-24	-2.30655	-1.68791	6.29598e-18	-2.13667	-1.68935
5620193	chr9:5620193:G:C	5.03792e-34	-1.30393e-09	-1.49724	9.38257e-23	-1.30393e-09	-1.36881	7.07224e-17	-1.30393e-09	-1.40717
5620887	chr9:5620887:C:A	4.65463e-35	-2.72386	-1.1551	5.04813e-24	-2.74191	-1.54933	4.57009e-18	-2.62857	-1.51783
5621159	chr9:5621159:C:T	5.35023e-33	-1.30393e-09	0.865489	6.00043e-22	-1.30393e-09	0.48675	5.1308e-16	-1.30393e-09	0.574497
5621594	chr9:5621594:C:G	1.41857e-34	-2.76459	-7.1114e-10	2.30835e-23	-2.77113	-7.1114e-10	1.81217e-17	-2.76882	-7.1114e-10
5621904	chr9:5621904:T:C	6.31632e-34	-1.30393e-09	-1.2711	9.23933e-23	-1.30393e-09	-1.3842	7.38628e-17	-1.30393e-09	-1.36373
5622247	chr9:5622247:T:C	6.33981e-34	-1.30393e-09	-1.26739	9.2541e-23	-1.30393e-09	-1.3826	7.39751e-17	-1.30393e-09	-1.36221
5622296	chr9:5622296:G:C	8.48636e-34	-1.30393e-09	-0.975776	1.21634e-22	-1.30393e-09	-1.10923	9.94965e-17	-1.30393e-09	-1.06581
5622531	chr9:5622531:C:A	4.16714e-34	-1.30393e-09	-1.68701	6.91306e-23	-1.30393e-09	-1.67425	5.48148e-17	-1.30393e-09	-1.66197
5622756	chr9:5622756:C:T	2.64814e-35	-2.7521	-1.69087	6.08715e-24	-2.46974	-1.63433	5.40306e-18	-2.33438	-1.64458
5623067	chr9:5623067:T:A	5.0005e-33	-1.30393e-09	0.797887	1.40405e-21	-1.30393e-09	1.33686	1.0503e-15	-1.30393e-09	1.2909
5623116	chr9:5623116:C:G	7.80984e-33	-1.30393e-09	1.24373	9.26008e-22	-1.30393e-09	0.920632	8.23796e-16	-1.30393e-09	1.04799
5624078	chr9:5624078:G:A	5.42968e-34	-1.30393e-09	-1.42236	9.24054e-23	-1.30393e-09	-1.38407	7.01453e-17	-1.30393e-09	-1.41537
5624186	chr9:5624186:GC:G	4.17545e-34	-1.30393e-09	-1.68501	6.93946e-23	-1.30393e-09	-1.67044	5.50861e-17	-1.30393e-09	-1.65704
5624992	chr9:5624992:G:A	1.66137e-34	-2.6066	-7.1114e-10	2.75671e-23	-2.59363	-7.1114e-10	2.15565e-17	-2.59526	-7.1114e-10
5625036	chr9:5625036:T:C	6.18655e-34	-1.30393e-09	-1.29186	1.1202e-22	-1.30393e-09	-1.19157	8.14241e-17	-1.30393e-09	-1.26626
5625421	chr9:5625421:C:G	4.56943e-34	-1.30393e-09	-1.59485	7.93961e-23	-1.30393e-09	-1.5358	6.18024e-17	-1.30393e-09	-1.54199
5625579	chr9:5625579:G:A	4.30719e-34	-1.30393e-09	-1.65395	7.38634e-23	-1.30393e-09	-1.60803	5.73619e-17	-1.30393e-09	-1.61656
5625602	chr9:5625602:G:GAAGA	4.25691e-34	-1.30393e-09	-1.66569	7.25351e-23	-1.30393e-09	-1.62618	5.63875e-17	-1.30393e-09	-1.63369
5626027	chr9:5626027:T:C	5.84969e-34	-1.30393e-09	-1.34785	8.62547e-23	-1.30393e-09	-1.45295	6.75923e-17	-1.30393e-09	-1.45244
5626955	chr9:5626955:A:C	3.39269e-34	-2.75812	0.865506	1.82839e-23	-2.76986	-0.234369	1.60437e-17	-2.74573	-0.144894
5627446	chr9:5627446:G:A	2.79496e-35	-2.69836	-1.69064	4.55942e-24	-2.74555	-1.64751	3.67341e-18	-2.73715	-1.62767
5628556	chr9:5628556:T:C	1.66961e-34	-2.60165	-7.1114e-10	2.77339e-23	-2.58759	-7.1114e-10	2.16025e-17	-2.59312	-7.1114e-10
5629017	chr9:5629017:C:T	1.46847e-34	-2.73001	-7.1114e-10	2.46106e-23	-2.70707	-7.1114e-10	2.09584e-17	-2.62339	-7.1114e-10
5629657	chr9:5629657:G:A	9.11278e-35	-2.77325	-0.433897	8.81034e-24	-2.67909	-1.05524	6.51206e-18	-2.68684	-1.10544
5630095	chr9:5630095:A:G	4.16638e-34	-1.30393e-09	-1.68719	6.81907e-23	-1.30393e-09	-1.68794	5.32835e-17	-1.30393e-09	-1.69031
5630166	chr9:5630166:G:A	2.02945e-34	-2.20961	-0.196857	2.6039e-23	-1.66417	-0.986483	2.63553e-17	-1.47994	-0.914324
5630269	chr9:5630269:T:C	4.19088e-34	-1.30393e-09	-1.68132	6.80088e-23	-1.30393e-09	-1.69061	5.32598e-17	-1.30393e-09	-1.69075
5630275	chr9:5630275:C:T	4.19782e-34	-1.30393e-09	-1.67967	6.79925e-23	-1.30393e-09	-1.69085	5.33126e-17	-1.30393e-09	-1.68976
5630507	chr9:5630507:C:T	1.41496e-34	-2.76714	-7.1114e-10	2.29362e-23	-2.77754	-7.1114e-10	1.79833e-17	-2.77649	-7.1114e-10
5630810	chr9:5630810:T:G	5.1574e-35	-2.76633	-1.01006	5.44529e-24	-2.7444	-1.4711	4.12297e-18	-2.75347	-1.49589
5631097	chr9:5631097:C:T	5.43805e-35	-2.75201	-0.971388	5.4686e-24	-2.76424	-1.44699	4.15516e-18	-2.76782	-1.47377
5631126	chr9:5631126:T:C	7.4122e-34	-1.30393e-09	-1.11111	1.44047e-22	-1.30393e-09	-0.940109	1.08546e-16	-1.30393e-09	-0.978759
5631183	chr9:5631183:A:G	8.3478e-34	-1.30393e-09	-0.992238	1.15538e-22	-1.30393e-09	-1.16065	9.26415e-17	-1.30393e-09	-1.1372
5632830	chr9:5632830:T:C	6.47388e-34	-1.30393e-09	-1.24646	1.2121e-22	-1.30393e-09	-1.11273	9.18814e-17	-1.30393e-09	-1.14544
5632920	chr9:5632920:C:T	5.54838e-34	-1.30393e-09	-1.40073	1.01863e-22	-1.30393e-09	-1.28662	7.75365e-17	-1.30393e-09	-1.31519
5632984	chr9:5632984:G:C	2.65241e-34	-2.13877	-7.1114e-10	3.5579e-23	-2.3385	-7.1114e-10	2.55905e-17	-2.42371	-7.1114e-10
5633387	chr9:5633387:T:C	1.39924e-34	-2.77831	-7.1114e-10	2.294e-23	-2.77737	-7.1114e-10	1.80217e-17	-2.77436	-7.1114e-10
5633419	chr9:5633419:A:G	7.81307e-34	-1.30393e-09	-1.05844	1.09023e-22	-1.30393e-09	-1.21869	8.71968e-17	-1.30393e-09	-1.19777
5633865	chr9:5633865:G:A	2.31401e-34	-2.27525	-7.1114e-10	3.00262e-23	-2.50818	-7.1114e-10	2.08186e-17	-2.63009	-7.1114e-10
5634005	chr9:5634005:T:G	7.83781e-34	-1.30393e-09	-1.05528	1.66144e-22	-1.30393e-09	-0.797395	1.1454e-16	-1.30393e-09	-0.925012
5634187	chr9:5634187:A:C	9.66925e-34	-1.30393e-09	-0.845285	1.13638e-22	-1.30393e-09	-1.17723	8.80154e-17	-1.30393e-09	-1.18842
5634651	chr9:5634651:C:G	4.31863e-34	-1.30393e-09	-1.6513	8.2571e-23	-1.30393e-09	-1.49659	6.36008e-17	-1.30393e-09	-1.51331
5635267	chr9:5635267:A:G	1.01647e-34	-2.73189	-0.366011	1.03469e-23	-2.55753	-1.01603	7.68336e-18	-2.55464	-1.07224
5636021	chr9:5636021:A:G	4.31156e-34	-1.30393e-09	-1.65294	6.87326e-23	-1.30393e-09	-1.68003	5.35718e-17	-1.30393e-09	-1.68491
5636216	chr9:5636216:T:G	7.4442e-34	-1.30393e-09	-1.1068	1.04622e-22	-1.30393e-09	-1.25989	8.37604e-17	-1.30393e-09	-1.23797
5636355	chr9:5636355:T:C	7.06522e-35	-2.6147	-0.846935	7.59816e-24	-2.44621	-1.43614	7.71896e-18	-2.22775	-1.3945
5636394	chr9:5636394:A:C	7.4134e-34	-1.30393e-09	-1.11095	1.524e-22	-1.30393e-09	-0.88374	1.16841e-16	-1.30393e-09	-0.905125
5636611	chr9:5636611:T:G	6.35473e-35	-2.77204	-0.795581	6.34503e-24	-2.5845	-1.47808	4.82591e-18	-2.60364	-1.48829
5636907	chr9:5636907:A:G	3.6753e-35	-2.55847	-1.55672	7.53747e-24	-2.21212	-1.67825	5.17312e-18	-2.3397	-1.68276
5637119	chr9:5637119:G:A	4.58167e-34	-1.30393e-09	-1.59217	8.29954e-23	-1.30393e-09	-1.49147	6.46634e-17	-1.30393e-09	-1.49674
5637343	chr9:5637343:A:G	7.28993e-34	-1.30393e-09	-1.12774	1.05376e-22	-1.30393e-09	-1.25271	8.42019e-17	-1.30393e-09	-1.23272
5637646	chr9:5637646:C:G	4.15527e-34	-1.30393e-09	-1.68986	6.80969e-23	-1.30393e-09	-1.68932	5.3311e-17	-1.30393e-09	-1.68979
5637828	chr9:5637828:G:A	5.61982e-35	-2.72909	-0.961427	4.9111e-24	-2.76334	-1.55541	3.80012e-18	-2.76858	-1.56232
5637926	chr9:5637926:A:G	5.44513e-35	-2.07888	-1.64322	6.13798e-24	-2.40718	-1.68858	5.30429e-18	-2.30661	-1.69081
5638625	chr9:5638625:T:C	1.58645e-34	-2.65273	-7.1114e-10	2.79037e-23	-2.58149	-7.1114e-10	2.38494e-17	-2.49418	-7.1114e-10
5638870	chr9:5638870:G:C	4.36783e-34	-1.30393e-09	-1.63997	7.39863e-23	-1.30393e-09	-1.60637	5.95948e-17	-1.30393e-09	-1.57837
5639144	chr9:5639144:C:G	4.30343e-34	-1.30393e-09	-1.65482	6.84099e-23	-1.30393e-09	-1.68473	5.38764e-17	-1.30393e-09	-1.67924
5639187	chr9:5639187:G:A	4.5752e-35	-2.7773	-1.11887	5.20226e-24	-2.73451	-1.52665	3.97279e-18	-2.73322	-1.55324
5639227	chr9:5639227:A:G	5.22228e-35	-2.77876	-0.985124	5.53926e-24	-2.71607	-1.48232	4.2467e-18	-2.71738	-1.50241
5639502	chr9:5639502:C:A	6.31145e-34	-1.30393e-09	-1.27187	9.20302e-23	-1.30393e-09	-1.38813	7.36488e-17	-1.30393e-09	-1.36663
5639530	chr9:5639530:C:T	7.88989e-35	-2.33627	-1.01497	7.34995e-24	-2.37975	-1.53581	6.40572e-18	-2.30365	-1.50509
5639627	chr9:5639627:C:T	4.28736e-34	-1.30393e-09	-1.65857	6.82763e-23	-1.30393e-09	-1.68669	5.37227e-17	-1.30393e-09	-1.6821
5639823	chr9:5639823:A:T	8.10718e-35	-2.34568	-0.978387	7.40574e-24	-2.38893	-1.51907	6.45827e-18	-2.31386	-1.48672
5639984	chr9:5639984:T:G	4.301e-34	-1.30393e-09	-1.65539	6.83946e-23	-1.30393e-09	-1.68496	5.38601e-17	-1.30393e-09	-1.67955
5640884	chr9:5640884:TTTTG:T	5.07382e-35	-2.77812	-1.0146	7.19888e-24	-2.77458	-1.16175	5.76521e-18	-2.77667	-1.13742
5641337	chr9:5641337:C:T	9.3893e-34	-1.30393e-09	-0.874666	1.83649e-22	-1.30393e-09	-0.697222	1.39885e-16	-1.30393e-09	-0.725114
5641394	chr9:5641394:A:G	5.56747e-34	-1.30393e-09	-1.3973	1.0257e-22	-1.30393e-09	-1.27971	8.37268e-17	-1.30393e-09	-1.23838
5642829	chr9:5642829:A:G	1.43208e-34	-2.75511	-7.1114e-10	2.30931e-23	-2.77072	-7.1114e-10	1.85651e-17	-2.74465	-7.1114e-10
5643172	chr9:5643172:T:A	1.66193e-34	-2.60625	-7.1114e-10	2.43569e-23	-2.71744	-7.1114e-10	1.89648e-17	-2.72335	-7.1114e-10
5643358	chr9:5643358:C:G	6.40885e-34	-1.30393e-09	-1.25656	8.43104e-23	-1.30393e-09	-1.47575	6.54976e-17	-1.30393e-09	-1.48392
5643400	chr9:5643400:A:C	9.72948e-34	-1.30393e-09	-0.839076	1.20846e-22	-1.30393e-09	-1.11573	9.47946e-17	-1.30393e-09	-1.11422
5643574	chr9:5643574:AATTAGC:A	5.97099e-34	-1.30393e-09	-1.32732	8.40138e-23	-1.30393e-09	-1.47927	6.56721e-17	-1.30393e-09	-1.48126
5643595	chr9:5643595:G:T	2.21583e-34	-2.31861	-7.1114e-10	4.50132e-23	-2.1033	-7.1114e-10	3.35564e-17	-2.15271	-7.1114e-10
5644076	chr9:5644076:AT:A	1.91457e-34	-1.5569	-0.907847	2.08725e-23	-1.4349	-1.43692	1.78351e-17	-1.38739	-1.39738
5644313	chr9:5644313:A:G	4.67592e-34	-1.30393e-09	-1.57181	8.2113e-23	-1.30393e-09	-1.50215	6.31874e-17	-1.30393e-09	-1.51983
5644343	chr9:5644343:A:T	9.32165e-34	-1.30393e-09	-0.881896	1.16223e-22	-1.30393e-09	-1.15474	9.13267e-17	-1.30393e-09	-1.15149
5644555	chr9:5644555:G:A	1.15926e-34	-1.5549	-1.41155	1.12365e-23	-1.88502	-1.60607	9.02385e-18	-1.83784	-1.62822
5644687	chr9:5644687:A:G	4.72843e-34	-1.30393e-09	-1.56064	8.33004e-23	-1.30393e-09	-1.4878	6.40519e-17	-1.30393e-09	-1.50624
5644821	chr9:5644821:T:C	5.70189e-34	-1.30393e-09	-1.37344	7.89174e-23	-1.30393e-09	-1.54185	6.11868e-17	-1.30393e-09	-1.552
5644853	chr9:5644853:CTG:C	1.83375e-34	-1.52814	-0.979731	2.05759e-23	-1.40576	-1.48036	1.75483e-17	-1.35786	-1.44311
5645420	chr9:5645420:A:G	4.31294e-34	-1.30393e-09	-1.65262	6.8733e-23	-1.30393e-09	-1.68002	5.35761e-17	-1.30393e-09	-1.68483
5645703	chr9:5645703:C:T	5.68589e-34	-1.30393e-09	-1.37625	8.40352e-23	-1.30393e-09	-1.47902	6.7311e-17	-1.30393e-09	-1.45661
5645845	chr9:5645845:A:G	8.72296e-34	-1.30393e-09	-0.948278	1.11033e-22	-1.30393e-09	-1.20042	8.68664e-17	-1.30393e-09	-1.20156
5646215	chr9:5646215:G:A	1.24874e-33	-1.30393e-09	-0.589518	1.49503e-22	-1.30393e-09	-0.902935	1.16926e-16	-1.30393e-09	-0.904391
5646302	chr9:5646302:G:A	1.2061e-33	-1.30393e-09	-0.624262	1.45193e-22	-1.30393e-09	-0.932184	1.13549e-16	-1.30393e-09	-0.933699
5646350	chr9:5646350:A:C	1.26058e-33	-1.30393e-09	-0.580078	1.50678e-22	-1.30393e-09	-0.895106	1.17926e-16	-1.30393e-09	-0.895882
5646405	chr9:5646405:C:T	5.67212e-34	-1.30393e-09	-1.37867	8.38506e-23	-1.30393e-09	-1.48121	6.71756e-17	-1.30393e-09	-1.45863
5647091	chr9:5647091:C:G	6.69672e-35	-2.41542	-1.09978	8.22026e-24	-2.54281	-1.26083	6.39227e-18	-2.53348	-1.27737
5647113	chr9:5647113:A:AT	5.38091e-34	-1.30393e-09	-1.43138	9.69724e-23	-1.30393e-09	-1.33582	7.44586e-17	-1.30393e-09	-1.35569
5647418	chr9:5647418:A:G	3.15385e-35	-2.7785	-1.48969	4.65921e-24	-2.6851	-1.6863	3.72246e-18	-2.66355	-1.68801
5647969	chr9:5647969:TG:T	1.46684e-34	-2.73113	-7.1114e-10	2.73469e-23	-2.60165	-7.1114e-10	2.15981e-17	-2.59333	-7.1114e-10
5648131	chr9:5648131:C:T	1.52626e-34	-1.71435	-0.977069	1.59821e-23	-1.60546	-1.53333	1.37912e-17	-1.54748	-1.49443
5648272	chr9:5648272:T:A	4.73547e-34	-1.30393e-09	-1.55915	8.69686e-23	-1.30393e-09	-1.4447	6.77507e-17	-1.30393e-09	-1.4501
5648283	chr9:5648283:C:T	1.6875e-34	-1.6915	-0.899488	1.7e-23	-1.57816	-1.49888	1.4725e-17	-1.52162	-1.45477
5648675	chr9:5648675:C:G	5.62993e-34	-1.30393e-09	-1.38614	8.32355e-23	-1.30393e-09	-1.48858	6.66116e-17	-1.30393e-09	-1.46706
5648940	chr9:5648940:A:G	1.40219e-34	-2.7762	-7.1114e-10	2.29065e-23	-2.77883	-7.1114e-10	1.79357e-17	-2.77914	-7.1114e-10
5649298	chr9:5649298:C:T	5.21025e-34	-1.30393e-09	-1.46361	7.81055e-23	-1.30393e-09	-1.55219	6.22094e-17	-1.30393e-09	-1.53543
5649512	chr9:5649512:T:C	7.89456e-35	-1.7302	-1.62045	8.63345e-24	-2.06421	-1.6904	7.22425e-18	-1.99781	-1.69068
5649764	chr9:5649764:A:G	1.54316e-34	-1.28601	-1.3944	2.10617e-23	-1.26605	-1.59674	1.88876e-17	-1.14883	-1.5786
5649865	chr9:5649865:G:A	4.40485e-34	-1.30393e-09	-1.63153	6.95987e-23	-1.30393e-09	-1.6675	5.41029e-17	-1.30393e-09	-1.67505
5650310	chr9:5650310:G:A	9.68617e-34	-0.843537	-7.1114e-10	9.51461e-23	-1.35484	-7.1114e-10	5.77984e-17	-1.60897	-7.1114e-10
5650358	chr9:5650358:C:T	8.0147e-34	-1.30393e-09	-1.03296	1.04381e-22	-1.30393e-09	-1.26221	8.16642e-17	-1.30393e-09	-1.26332
5650565	chr9:5650565:A:G	6.30894e-34	-1.30393e-09	-1.27227	9.10424e-23	-1.30393e-09	-1.39893	7.30656e-17	-1.30393e-09	-1.37458
5650791	chr9:5650791:C:T	6.14095e-34	-1.30393e-09	-1.29926	8.94635e-23	-1.30393e-09	-1.41642	7.19096e-17	-1.30393e-09	-1.39052
5650822	chr9:5650822:AT:A	5.15189e-34	-1.30393e-09	-1.47487	9.2158e-23	-1.30393e-09	-1.38675	7.08415e-17	-1.30393e-09	-1.40549
5651842	chr9:5651842:A:G	5.12503e-34	-1.30393e-09	-1.4801	9.15145e-23	-1.30393e-09	-1.39375	7.04306e-17	-1.30393e-09	-1.41131
5651935	chr9:5651935:G:T	7.6802e-34	-1.30393e-09	-1.07559	1.00812e-22	-1.30393e-09	-1.297	7.88265e-17	-1.30393e-09	-1.29869
5651959	chr9:5651959:C:T	1.36209e-34	-1.80302	-1.0022	1.43952e-23	-1.69786	-1.5455	1.24288e-17	-1.6387	-1.50722
5652115	chr9:5652115:T:TTG	3.01999e-35	-2.70654	-1.60502	5.93342e-24	-2.45462	-1.67503	4.77288e-18	-2.43224	-1.67074
5652270	chr9:5652270:G:T	4.68849e-34	-2.63532	1.0662	1.64937e-23	-2.26308	-0.844193	1.24619e-17	-2.39232	-0.750935
5652338	chr9:5652338:A:G	7.70124e-34	-1.30393e-09	-1.07286	1.01009e-22	-1.30393e-09	-1.29504	7.89386e-17	-1.30393e-09	-1.29727
5652412	chr9:5652412:A:G	5.05031e-34	-1.30393e-09	-1.49479	8.9931e-23	-1.30393e-09	-1.41121	6.92502e-17	-1.30393e-09	-1.42821
5652613	chr9:5652613:G:T	6.34826e-34	-1.30393e-09	-1.26606	9.18879e-23	-1.30393e-09	-1.38968	7.38982e-17	-1.30393e-09	-1.36325
5652648	chr9:5652648:T:G	4.41494e-34	-1.30393e-09	-1.62924	7.0462e-23	-1.30393e-09	-1.65518	5.55605e-17	-1.30393e-09	-1.64846
5652996	chr9:5652996:T:C	1.4358e-34	-2.75251	-7.1114e-10	2.37361e-23	-2.74325	-7.1114e-10	1.93338e-17	-2.70408	-7.1114e-10
5653171	chr9:5653171:T:C	7.99281e-34	-1.30393e-09	-1.03569	1.04026e-22	-1.30393e-09	-1.26561	8.12628e-17	-1.30393e-09	-1.26825
5653235	chr9:5653235:C:G	1.14063e-34	-1.79511	-1.18755	1.3462e-23	-1.66774	-1.64264	1.13138e-17	-1.62018	-1.61973
5653513	chr9:5653513:G:A	4.27227e-34	-1.30393e-09	-1.66209	6.84362e-23	-1.30393e-09	-1.68435	5.34079e-17	-1.30393e-09	-1.68798
5653758	chr9:5653758:C:T	4.41978e-34	-1.30393e-09	-1.62815	7.04635e-23	-1.30393e-09	-1.65516	5.55525e-17	-1.30393e-09	-1.64861
5653971	chr9:5653971:G:C	8.9951e-35	-1.54432	-1.67582	1.49838e-23	-1.58414	-1.61914	1.26697e-17	-1.4923	-1.63442
5654104	chr9:5654104:A:G	4.26491e-34	-1.30393e-09	-1.66381	7.85159e-23	-1.30393e-09	-1.54695	6.12079e-17	-1.30393e-09	-1.55166
5654383	chr9:5654383:A:G	2.21043e-34	-2.32105	-7.1114e-10	4.99797e-23	-1.99863	-7.1114e-10	4.16638e-17	-1.9363	-7.1114e-10
5654410	chr9:5654410:C:G	4.23701e-34	-1.30393e-09	-1.67038	7.76082e-23	-1.30393e-09	-1.55858	6.29114e-17	-1.30393e-09	-1.52421
5654456	chr9:5654456:C:T	1.06872e-33	-1.30393e-09	-0.745188	2.11741e-22	-1.30393e-09	-0.554887	1.60585e-16	-1.30393e-09	-0.58711
5654880	chr9:5654880:C:T	7.21838e-34	-1.30393e-09	-1.13761	1.42521e-22	-1.30393e-09	-0.950759	1.06888e-16	-1.30393e-09	-0.994152
5655462	chr9:5655462:G:A	4.40928e-34	-1.30393e-09	-1.63052	6.96435e-23	-1.30393e-09	-1.66686	5.41148e-17	-1.30393e-09	-1.67483
5655561	chr9:5655561:A:G	4.28147e-34	-1.30393e-09	-1.65994	6.84935e-23	-1.30393e-09	-1.68351	5.34427e-17	-1.30393e-09	-1.68733
5655681	chr9:5655681:G:A	5.32593e-34	-1.30393e-09	-1.44165	7.75317e-23	-1.30393e-09	-1.55956	6.04696e-17	-1.30393e-09	-1.5638
5655880	chr9:5655880:T:G	1.38677e-34	-1.83961	-0.947654	1.40978e-23	-1.74272	-1.52151	1.22535e-17	-1.67952	-1.4806
5656010	chr9:5656010:C:T	5.59318e-34	-1.30393e-09	-1.39269	8.04463e-23	-1.30393e-09	-1.52266	6.26987e-17	-1.30393e-09	-1.5276
5656975	chr9:5656975:G:A	5.41946e-35	-2.03731	-1.68952	1.331e-23	-1.66535	-1.65639	9.64253e-18	-1.77159	-1.62816
5657296	chr9:5657296:A:G	4.67003e-34	-1.30393e-09	-1.57307	6.98878e-23	-1.30393e-09	-1.66336	5.4557e-17	-1.30393e-09	-1.66669
5657686	chr9:5657686:G:A	8.24445e-35	-1.623	-1.68428	1.3607e-23	-1.61817	-1.68149	1.14357e-17	-1.54236	-1.68683
5657777	chr9:5657777:C:T	6.82317e-34	-1.30393e-09	-1.19391	9.61509e-23	-1.30393e-09	-1.34433	7.71275e-17	-1.30393e-09	-1.32047
5657934	chr9:5657934:C:T	4.16816e-34	-1.30393e-09	-1.68676	6.80272e-23	-1.30393e-09	-1.69034	5.33898e-17	-1.30393e-09	-1.68832
5657957	chr9:5657957:T:C	4.78482e-34	-1.30393e-09	-1.54879	8.58764e-23	-1.30393e-09	-1.45734	6.95148e-17	-1.30393e-09	-1.4244
5657977	chr9:5657977:T:C	1.58582e-34	-1.00654	-1.64659	2.56298e-23	-1.06458	-1.60191	1.78888e-17	-1.15794	-1.62383
5658775	chr9:5658775:A:C	1.52085e-34	-2.69497	-7.1114e-10	2.96203e-23	-2.52179	-7.1114e-10	2.22312e-17	-2.56444	-7.1114e-10
5659302	chr9:5659302:T:G	4.28579e-34	-1.30393e-09	-1.65893	6.89176e-23	-1.30393e-09	-1.67734	5.423e-17	-1.30393e-09	-1.6727
5659490	chr9:5659490:G:C	4.94808e-34	-1.30393e-09	-1.51524	9.22822e-23	-1.30393e-09	-1.3854	7.1848e-17	-1.30393e-09	-1.39138
5659586	chr9:5659586:C:G	7.47339e-34	-1.30393e-09	-1.10289	9.75709e-23	-1.30393e-09	-1.32967	7.64688e-17	-1.30393e-09	-1.32905
5659683	chr9:5659683:T:C	1.74361e-33	-0.255691	-7.1114e-10	1.78784e-22	-0.724075	-7.1114e-10	2.86437e-16	-0.00841664	-7.1114e-10
5660175	chr9:5660175:G:T	1.60444e-32	-1.30393e-09	1.96371	2.00656e-21	-1.30393e-09	1.69393	1.95597e-15	-1.30393e-09	1.9127
5660313	chr9:5660313:TA:T	5.94474e-34	-1.30393e-09	-1.33173	8.85798e-23	-1.30393e-09	-1.42635	7.03894e-17	-1.30393e-09	-1.41189
5660316	chr9:5660316:A:T	5.95438e-34	-1.30393e-09	-1.33011	8.87034e-23	-1.30393e-09	-1.42495	7.04889e-17	-1.30393e-09	-1.41048
5660471	chr9:5660471:A:G	1.01035e-34	-2.61439	-0.489543	7.46068e-24	-2.74235	-1.15826	7.0557e-18	-2.57833	-1.13377
5661003	chr9:5661003:C:G	7.19598e-35	-2.1248	-1.3185	6.13247e-24	-2.43058	-1.66607	5.07536e-18	-2.37125	-1.67029
5661098	chr9:5661098:T:C	4.3203e-34	-1.30393e-09	-1.65091	6.88124e-23	-1.30393e-09	-1.67887	5.3624e-17	-1.30393e-09	-1.68394
5661570	chr9:5661570:C:G	1.42341e-34	-2.76118	-7.1114e-10	2.29357e-23	-2.77756	-7.1114e-10	1.79395e-17	-2.77893	-7.1114e-10
5662015	chr9:5662015:G:A	4.31578e-34	-1.30393e-09	-1.65196	6.93205e-23	-1.30393e-09	-1.67151	5.45956e-17	-1.30393e-09	-1.66598
5662588	chr9:5662588:A:T	1.23114e-34	-1.873	-1.03329	1.49658e-23	-1.88146	-1.32303	1.32935e-17	-1.78184	-1.29681
5663492	chr9:5663492:G:T	8.33785e-35	-1.74188	-1.55413	1.1949e-23	-1.79046	-1.63914	1.05387e-17	-1.68469	-1.62619
5663806	chr9:5663806:C:T	4.16087e-34	-1.30393e-09	-1.68851	7.32892e-23	-1.30393e-09	-1.61584	5.90584e-17	-1.30393e-09	-1.58741
5663847	chr9:5663847:A:G	1.43476e-34	-2.75324	-7.1114e-10	2.4966e-23	-2.69274	-7.1114e-10	1.82808e-17	-2.76009	-7.1114e-10
5663965	chr9:5663965:T:G	6.37162e-34	-1.30393e-09	-1.26238	9.40298e-23	-1.30393e-09	-1.36664	7.48902e-17	-1.30393e-09	-1.34991
5664137	chr9:5664137:T:C	1.01183e-33	-1.30393e-09	-0.799888	1.26201e-22	-1.30393e-09	-1.07238	9.87017e-17	-1.30393e-09	-1.07383
5664168	chr9:5664168:G:T	5.96404e-34	-1.30393e-09	-1.32849	8.90684e-23	-1.30393e-09	-1.42085	7.09366e-17	-1.30393e-09	-1.40415
5664176	chr9:5664176:A:G	4.33695e-34	-1.30393e-09	-1.64706	6.88994e-23	-1.30393e-09	-1.6776	5.37029e-17	-1.30393e-09	-1.68247
5664189	chr9:5664189:A:C	7.20644e-35	-1.82024	-1.6216	1.05358e-23	-1.8913	-1.66418	9.31323e-18	-1.77602	-1.65848
5664257	chr9:5664257:A:G	5.27045e-34	-1.30393e-09	-1.45212	9.58876e-23	-1.30393e-09	-1.34707	7.35246e-17	-1.30393e-09	-1.36831
5664338	chr9:5664338:A:G	7.59144e-35	-1.79633	-1.59347	1.10473e-23	-1.86065	-1.64741	9.79701e-18	-1.74367	-1.64018
5664395	chr9:5664395:G:C	5.92881e-34	-1.30393e-09	-1.33441	8.83745e-23	-1.30393e-09	-1.42867	7.02243e-17	-1.30393e-09	-1.41424
5665086	chr9:5665086:T:C	1.15214e-34	-1.9942	-0.978417	1.32368e-23	-1.96034	-1.36691	1.17507e-17	-1.86731	-1.33472
5665087	chr9:5665087:G:A	3.19598e-35	-2.60604	-1.64889	4.64644e-24	-2.68455	-1.6896	3.66667e-18	-2.67674	-1.68991
5665343	chr9:5665343:A:G	7.87142e-35	-2.7639	-0.589685	6.51184e-24	-2.75369	-1.28294	5.09082e-18	-2.77106	-1.26744
5665371	chr9:5665371:T:C	4.84023e-34	-1.30393e-09	-1.53727	8.95611e-23	-1.30393e-09	-1.41533	6.9958e-17	-1.30393e-09	-1.41804
5665379	chr9:5665379:A:C	8.2606e-35	-1.6483	-1.65702	1.05838e-23	-1.86342	-1.68751	9.4317e-18	-1.73415	-1.68771
5665392	chr9:5665392:T:G	5.66859e-34	-1.30393e-09	-1.3793	7.85624e-23	-1.30393e-09	-1.54636	6.09129e-17	-1.30393e-09	-1.55649
5665845	chr9:5665845:T:C	1.55478e-34	-2.6729	-7.1114e-10	2.47659e-23	-2.70078	-7.1114e-10	1.88822e-17	-2.72772	-7.1114e-10
5665951	chr9:5665951:C:T	8.71366e-34	-1.30393e-09	-0.949344	1.76446e-22	-1.30393e-09	-0.737233	1.31644e-16	-1.30393e-09	-0.785835
5666181	chr9:5666181:C:T	1.33208e-34	-1.84349	-0.984003	1.25525e-23	-1.86863	-1.5117	1.48924e-17	-1.48955	-1.47553
5666543	chr9:5666543:A:T	4.37982e-34	-1.30393e-09	-1.63723	6.9331e-23	-1.30393e-09	-1.67136	5.39913e-17	-1.30393e-09	-1.67711
5666638	chr9:5666638:A:G	7.44067e-34	-1.30393e-09	-1.10727	8.27835e-23	-1.30393e-09	-1.49402	6.62188e-17	-1.30393e-09	-1.47297
5666641	chr9:5666641:C:T	1.93844e-34	-1.80363	-0.648725	1.82205e-23	-1.72443	-1.28327	1.63274e-17	-1.63732	-1.23577
5666802	chr9:5666802:A:AG	9.28012e-35	-1.59881	-1.59014	1.33335e-23	-1.67502	-1.64495	1.20017e-17	-1.54359	-1.6373
5666804	chr9:5666804:TGATTACCAAAA:T	9.51126e-35	-1.58349	-1.58085	1.36203e-23	-1.65984	-1.63885	1.22866e-17	-1.52669	-1.63074
5667133	chr9:5667133:T:C	4.2683e-34	-1.30393e-09	-1.66302	6.83739e-23	-1.30393e-09	-1.68526	5.34e-17	-1.30393e-09	-1.68812
5667146	chr9:5667146:A:G	1.0769e-34	-1.47613	-1.56403	1.54452e-23	-1.53695	-1.636	1.3985e-17	-1.40329	-1.62466
5667557	chr9:5667557:T:G	4.15607e-34	-1.30393e-09	-1.68967	7.31035e-23	-1.30393e-09	-1.61837	5.86378e-17	-1.30393e-09	-1.59456
5667694	chr9:5667694:G:A	9.23781e-35	-1.52944	-1.66408	1.40029e-23	-1.58089	-1.6901	1.25083e-17	-1.45175	-1.68779
5667766	chr9:5667766:A:G	8.36631e-34	-1.30393e-09	-0.990023	1.673e-22	-1.30393e-09	-0.790463	1.26563e-16	-1.30393e-09	-0.825193
5667840	chr9:5667840:C:G	4.18057e-34	-1.30393e-09	-1.68379	6.80143e-23	-1.30393e-09	-1.69053	5.3328e-17	-1.30393e-09	-1.68947
5668088	chr9:5668088:G:A	5.78361e-34	-1.30393e-09	-1.35921	7.5607e-23	-1.30393e-09	-1.5847	6.09521e-17	-1.30393e-09	-1.55585
5668220	chr9:5668220:G:A	1.11373e-34	-1.42737	-1.57915	1.59506e-23	-1.4955	-1.64525	1.45255e-17	-1.35586	-1.63417
5668427	chr9:5668427:A:G	1.09021e-34	-1.6132	-1.41467	1.51391e-23	-1.5654	-1.62757	1.35025e-17	-1.45543	-1.60764
5668442	chr9:5668442:A:G	7.21647e-34	-1.30393e-09	-1.13787	1.29778e-22	-1.30393e-09	-1.04443	9.34276e-17	-1.30393e-09	-1.12875
5668645	chr9:5668645:G:A	1.13581e-33	-1.30393e-09	-0.684306	2.35382e-22	-1.30393e-09	-0.449039	1.81159e-16	-1.30393e-09	-0.46656
5668750	chr9:5668750:T:G	2.41717e-34	-2.23164	-7.1114e-10	3.18833e-23	-2.44817	-7.1114e-10	2.19579e-17	-2.57681	-7.1114e-10
5669043	chr9:5669043:G:T	2.03877e-34	-2.40189	-7.1114e-10	3.59693e-23	-2.32759	-7.1114e-10	2.40872e-17	-2.48425	-7.1114e-10
5669626	chr9:5669626:G:A	7.82354e-34	-1.30393e-09	-1.0571	1.55701e-22	-1.30393e-09	-0.862314	1.17995e-16	-1.30393e-09	-0.895294
5670210	chr9:5670210:T:G	8.7377e-34	-0.946589	-7.1114e-10	1.62825e-22	-0.817573	-7.1114e-10	1.26934e-16	-0.822266	-7.1114e-10
5670372	chr9:5670372:A:G	1.26494e-34	-1.83707	-1.04214	1.43631e-23	-1.71902	-1.52657	1.23252e-17	-1.66164	-1.49265
5670394	chr9:5670394:A:G	5.71001e-34	-1.30393e-09	-1.37201	8.10326e-23	-1.30393e-09	-1.5154	6.30039e-17	-1.30393e-09	-1.52274
5670453	chr9:5670453:T:TA	7.20151e-34	-1.30393e-09	-1.13995	1.2948e-22	-1.30393e-09	-1.04672	9.32285e-17	-1.30393e-09	-1.13088
5671013	chr9:5671013:A:G	4.64572e-34	-1.30393e-09	-1.57829	7.99034e-23	-1.30393e-09	-1.52943	6.02657e-17	-1.30393e-09	-1.56717
5671126	chr9:5671126:A:G	5.21009e-34	-1.30393e-09	-1.46364	7.12386e-23	-1.30393e-09	-1.64422	5.69498e-17	-1.30393e-09	-1.62376
5671494	chr9:5671494:TCTAACTC:T	5.19941e-34	-1.30393e-09	-1.46569	7.1269e-23	-1.30393e-09	-1.64379	5.69298e-17	-1.30393e-09	-1.62412
5671554	chr9:5671554:G:A	4.21166e-34	-1.30393e-09	-1.67638	6.80499e-23	-1.30393e-09	-1.69001	5.32534e-17	-1.30393e-09	-1.69087
5671696	chr9:5671696:G:A	5.16197e-34	-1.30393e-09	-1.47292	7.88711e-23	-1.30393e-09	-1.54244	6.25079e-17	-1.30393e-09	-1.53064
5671709	chr9:5671709:C:T	2.88279e-34	-2.05548	-7.1114e-10	7.02198e-23	-1.65862	-7.1114e-10	4.44869e-17	-1.87074	-7.1114e-10
5671952	chr9:5671952:G:A	1.54622e-34	-2.67843	-7.1114e-10	3.03697e-23	-2.49681	-7.1114e-10	2.28394e-17	-2.53745	-7.1114e-10
5672150	chr9:5672150:G:A	1.49581e-34	-2.71157	-7.1114e-10	2.42871e-23	-2.7203	-7.1114e-10	2.06564e-17	-2.63791	-7.1114e-10
5672151	chr9:5672151:C:T	5.28131e-34	-1.30393e-09	-1.45006	7.69943e-23	-1.30393e-09	-1.56652	6.0158e-17	-1.30393e-09	-1.56896
5672573	chr9:5672573:C:A	7.48473e-34	-1.30393e-09	-1.10137	9.87019e-23	-1.30393e-09	-1.31815	7.74725e-17	-1.30393e-09	-1.31601
5672767	chr9:5672767:C:T	1.32251e-34	-1.75648	-1.07823	1.52056e-23	-1.64622	-1.54236	1.30822e-17	-1.58479	-1.5099
5672881	chr9:5672881:G:A	2.39847e-34	-1.32716	-0.912243	2.81593e-23	-1.2791	-1.29328	2.54655e-17	-1.18011	-1.2485
5673025	chr9:5673025:T:C	2.13446e-34	-1.72678	-0.629239	2.11583e-23	-1.63968	-1.21854	1.86015e-17	-1.56235	-1.18035
5673286	chr9:5673286:A:G	8.79066e-34	-1.30393e-09	-0.940546	1.0518e-22	-1.30393e-09	-1.25458	8.07556e-17	-1.30393e-09	-1.27451
5673969	chr9:5673969:G:C	3.4142e-35	-2.76406	-1.42482	5.32575e-24	-2.72465	-1.51305	4.04649e-18	-2.76545	-1.50264
5674157	chr9:5674157:G:A	1.52632e-34	-1.283	-1.40837	2.13337e-23	-1.2012	-1.64876	1.87552e-17	-1.10219	-1.63228
5674525	chr9:5674525:A:G	4.24057e-34	-1.30393e-09	-1.66954	6.81763e-23	-1.30393e-09	-1.68815	5.32979e-17	-1.30393e-09	-1.69004
5674763	chr9:5674763:C:G	1.42047e-34	-2.76325	-7.1114e-10	2.31127e-23	-2.76987	-7.1114e-10	1.79847e-17	-2.77641	-7.1114e-10
5674870	chr9:5674870:G:C	8.5709e-34	-1.30393e-09	-0.965864	1.09911e-22	-1.30393e-09	-1.21058	8.63374e-17	-1.30393e-09	-1.20767
5675940	chr9:5675940:A:C	1.56327e-34	-2.66746	-7.1114e-10	3.09885e-23	-2.47663	-7.1114e-10	2.31672e-17	-2.5232	-7.1114e-10
5676018	chr9:5676018:G:A	7.00242e-34	-1.30393e-09	-1.16798	1.33679e-22	-1.30393e-09	-1.01481	1.02282e-16	-1.30393e-09	-1.0382
5676329	chr9:5676329:A:G	5.08248e-34	-1.30393e-09	-1.48844	9.1584e-23	-1.30393e-09	-1.39299	7.0274e-17	-1.30393e-09	-1.41353
5676785	chr9:5676785:A:G	4.15911e-34	-1.30393e-09	-1.68893	6.91604e-23	-1.30393e-09	-1.67382	5.48497e-17	-1.30393e-09	-1.66134
5677004	chr9:5677004:G:C	4.81806e-34	-1.30393e-09	-1.54187	7.36258e-23	-1.30393e-09	-1.61126	5.84433e-17	-1.30393e-09	-1.59788
5677078	chr9:5677078:A:G	5.0024e-34	-1.30393e-09	-1.50432	7.38407e-23	-1.30393e-09	-1.60834	5.75794e-17	-1.30393e-09	-1.61277
5677457	chr9:5677457:C:T	1.54796e-33	-0.374715	-7.1114e-10	1.40896e-22	-0.962232	-7.1114e-10	9.88976e-17	-1.07185	-7.1114e-10
5677461	chr9:5677461:G:A	1.25835e-34	-1.30804	-1.57639	2.22968e-23	-1.13929	-1.66651	1.87219e-17	-1.05523	-1.68101
5677814	chr9:5677814:C:G	5.38709e-34	-1.30393e-09	-1.43023	1.0231e-22	-1.30393e-09	-1.28224	7.93918e-17	-1.30393e-09	-1.29154
5677849	chr9:5677849:T:A	7.36548e-34	-1.30393e-09	-1.11743	1.09073e-22	-1.30393e-09	-1.21823	8.58832e-17	-1.30393e-09	-1.21295
5678121	chr9:5678121:G:C	2.94553e-35	-2.73444	-1.60209	5.04952e-24	-2.68531	-1.60565	3.78952e-18	-2.7429	-1.59079
5678175	chr9:5678175:A:G	2.32947e-34	-2.2686	-7.1114e-10	4.04152e-23	-2.21104	-7.1114e-10	2.86816e-17	-2.30968	-7.1114e-10
5678542	chr9:5678542:A:G	5.63432e-34	-1.30393e-09	-1.38536	8.49319e-23	-1.30393e-09	-1.4684	6.74046e-17	-1.30393e-09	-1.45522
5678651	chr9:5678651:G:C	4.21996e-34	-1.30393e-09	-1.67441	7.21608e-23	-1.30393e-09	-1.63135	5.6672e-17	-1.30393e-09	-1.62865
5678841	chr9:5678841:T:C	4.24398e-34	-1.30393e-09	-1.66873	6.80699e-23	-1.30393e-09	-1.68972	5.35294e-17	-1.30393e-09	-1.6857
5678882	chr9:5678882:C:G	2.67365e-35	-2.74829	-1.68509	4.48472e-24	-2.72548	-1.68409	3.40172e-18	-2.75407	-1.68758
5679116	chr9:5679116:T:G	2.60866e-35	-2.77669	-1.6813	4.27228e-24	-2.76792	-1.69018	3.30818e-18	-2.77931	-1.69023
5679332	chr9:5679332:T:C	7.24494e-34	-1.30393e-09	-1.13393	9.62048e-23	-1.30393e-09	-1.34377	7.54597e-17	-1.30393e-09	-1.34234
5680028	chr9:5680028:T:G	2.59724e-35	-2.77301	-1.68937	4.30992e-24	-2.77258	-1.67675	3.34254e-18	-2.77711	-1.6821
5680082	chr9:5680082:G:A	8.5668e-34	-1.30393e-09	-0.966342	1.10052e-22	-1.30393e-09	-1.2093	8.6362e-17	-1.30393e-09	-1.20739
5680236	chr9:5680236:A:G	4.40538e-34	-1.30393e-09	-1.63141	6.95233e-23	-1.30393e-09	-1.66859	5.40982e-17	-1.30393e-09	-1.67513
5680340	chr9:5680340:G:A	1.29077e-33	-1.30393e-09	-0.556414	1.42581e-22	-1.30393e-09	-0.950343	1.10914e-16	-1.30393e-09	-0.957184
5680510	chr9:5680510:A:C	4.16488e-34	-1.30393e-09	-1.68755	6.90345e-23	-1.30393e-09	-1.67565	5.38351e-17	-1.30393e-09	-1.68001
5680546	chr9:5680546:T:A	1.50452e-34	-1.02062	-1.68515	2.64589e-23	-1.00692	-1.62774	2.32344e-17	-0.876085	-1.64422
5680595	chr9:5680595:G:A	8.78032e-34	-1.30393e-09	-0.941723	1.12276e-22	-1.30393e-09	-1.18929	8.81171e-17	-1.30393e-09	-1.18727
5680686	chr9:5680686:G:A	5.45194e-34	-1.30393e-09	-1.41826	8.26068e-23	-1.30393e-09	-1.49616	6.54673e-17	-1.30393e-09	-1.48438
5680691	chr9:5680691:G:C	2.9242e-34	-2.04122	-7.1114e-10	3.74105e-23	-2.2883	-7.1114e-10	2.92533e-17	-2.28994	-7.1114e-10
5680975	chr9:5680975:C:T	5.87624e-34	-1.30393e-09	-1.34332	8.8128e-23	-1.30393e-09	-1.43146	7.05051e-17	-1.30393e-09	-1.41025
5680988	chr9:5680988:G:A	5.11588e-33	0.820698	-7.1114e-10	3.17769e-22	-0.148925	-7.1114e-10	2.33848e-16	-0.211263	-7.1114e-10
5681077	chr9:5681077:C:T	2.36754e-34	-0.96439	-1.28799	3.14233e-23	-0.841777	-1.62092	2.83589e-17	-0.724018	-1.59698
5681115	chr9:5681115:C:T	3.23322e-35	-2.67762	-1.56573	5.64276e-24	-2.6026	-1.57727	4.16075e-18	-2.68421	-1.55603
5681117	chr9:5681117:C:T	9.21483e-34	-1.30393e-09	-0.893422	1.16724e-22	-1.30393e-09	-1.15044	9.15778e-17	-1.30393e-09	-1.14875
5681695	chr9:5681695:C:G	4.97499e-34	-1.30393e-09	-1.50981	8.91587e-23	-1.30393e-09	-1.41983	6.85275e-17	-1.30393e-09	-1.4387
5681816	chr9:5681816:T:A	5.22349e-34	-1.30393e-09	-1.46107	7.77438e-23	-1.30393e-09	-1.55683	6.10513e-17	-1.30393e-09	-1.55422
5681961	chr9:5681961:T:C	1.68327e-34	-1.43233	-1.16117	2.08968e-23	-1.30451	-1.56615	1.83935e-17	-1.21407	-1.53987
5682117	chr9:5682117:G:A	4.50903e-34	-1.30393e-09	-1.60815	7.03402e-23	-1.30393e-09	-1.65691	5.56153e-17	-1.30393e-09	-1.64748
5682654	chr9:5682654:A:G	1.46321e-34	-2.7336	-7.1114e-10	2.5812e-23	-2.65941	-7.1114e-10	1.97464e-17	-2.68296	-7.1114e-10
5682896	chr9:5682896:C:T	1.20572e-33	-1.30393e-09	-0.624573	2.34373e-22	-1.30393e-09	-0.453339	1.78381e-16	-1.30393e-09	-0.482014
5682956	chr9:5682956:C:T	7.56823e-33	1.21231	-7.1114e-10	1.14439e-21	1.13237	-7.1114e-10	1.26057e-15	1.47339	-7.1114e-10
5682992	chr9:5682992:C:T	4.35457e-34	-1.30393e-09	-1.64301	6.95677e-23	-1.30393e-09	-1.66795	5.53327e-17	-1.30393e-09	-1.65257
5683307	chr9:5683307:C:T	1.719e-34	-1.09572	-1.47677	2.49485e-23	-1.06597	-1.62747	2.22896e-17	-0.950635	-1.61118
5683443	chr9:5683443:A:G	1.34578e-34	-1.13054	-1.68672	2.11749e-23	-1.1687	-1.68873	1.90347e-17	-1.02938	-1.69029
5683580	chr9:5683580:C:G	1.51554e-34	-2.69846	-7.1114e-10	2.89028e-23	-2.54631	-7.1114e-10	2.3277e-17	-2.51847	-7.1114e-10
5683815	chr9:5683815:T:C	9.03401e-34	-1.30393e-09	-0.91324	1.24814e-22	-1.30393e-09	-1.08342	1.00531e-16	-1.30393e-09	-1.05546
5683845	chr9:5683845:C:T	4.73664e-34	-1.30393e-09	-1.55891	8.24324e-23	-1.30393e-09	-1.49827	6.68464e-17	-1.30393e-09	-1.46354
5683847	chr9:5683847:G:A	4.4825e-34	-1.30393e-09	-1.61405	7.1011e-23	-1.30393e-09	-1.64742	5.67527e-17	-1.30393e-09	-1.62723
5683910	chr9:5683910:G:A	1.43242e-34	-2.75487	-7.1114e-10	2.5772e-23	-2.66096	-7.1114e-10	2.05249e-17	-2.6443	-7.1114e-10
5684036	chr9:5684036:C:T	2.71864e-34	-1.10204	-1.01207	3.23949e-23	-1.01689	-1.41536	2.96842e-17	-0.891804	-1.38352
5684060	chr9:5684060:A:G	6.69921e-34	-1.30393e-09	-1.21225	1.26657e-22	-1.30393e-09	-1.06877	9.71141e-17	-1.30393e-09	-1.09005
5684411	chr9:5684411:G:A	3.09019e-34	-1.986	-7.1114e-10	3.69325e-23	-2.30116	-7.1114e-10	2.49916e-17	-2.4474	-7.1114e-10
5684429	chr9:5684429:A:G	4.77079e-34	-1.30393e-09	-1.55172	8.79697e-23	-1.30393e-09	-1.43326	6.86426e-17	-1.30393e-09	-1.43702
5684758	chr9:5684758:A:G	2.30428e-34	-1.03041	-1.24905	3.39601e-23	-0.775597	-1.60947	2.87656e-17	-0.72105	-1.5857
5684820	chr9:5684820:C:A	6.47696e-34	0.193598	-1.43958	1.16906e-22	0.514505	-1.66339	1.01231e-16	0.595201	-1.64373
5685170	chr9:5685170:A:G	7.64958e-34	-1.30393e-09	-1.07959	1.00163e-22	-1.30393e-09	-1.30346	7.85109e-17	-1.30393e-09	-1.3027
5685314	chr9:5685314:G:A	1.16753e-33	-1.30393e-09	-0.65676	2.35119e-22	-1.30393e-09	-0.450159	1.83425e-16	-1.30393e-09	-0.45413
5686313	chr9:5686313:A:G	8.11765e-34	-1.30393e-09	-1.0202	1.05064e-22	-1.30393e-09	-1.25568	8.24597e-17	-1.30393e-09	-1.25363
5686340	chr9:5686340:T:C	5.53586e-34	-1.30393e-09	-1.40299	8.18008e-23	-1.30393e-09	-1.50596	6.52095e-17	-1.30393e-09	-1.48833
5686554	chr9:5686554:A:G	5.1216e-33	0.821816	-7.1114e-10	7.85246e-22	0.755745	-7.1114e-10	8.46097e-16	1.0747	-7.1114e-10
5686917	chr9:5686917:T:G	4.68766e-34	-1.5693	-7.1114e-10	5.13429e-23	-1.97173	-7.1114e-10	3.71202e-17	-2.05177	-7.1114e-10
5687271	chr9:5687271:A:T	3.12513e-34	-0.837899	-1.13686	4.34936e-23	-0.594599	-1.54304	3.78287e-17	-0.520816	-1.51205
5687387	chr9:5687387:A:G	2.72777e-34	-0.820676	-1.29007	4.13218e-23	-0.560467	-1.62839	3.55571e-17	-0.485641	-1.60915
5687570	chr9:5687570:A:G	4.26771e-34	-1.30393e-09	-1.66316	6.85539e-23	-1.30393e-09	-1.68263	5.38841e-17	-1.30393e-09	-1.6791
5687606	chr9:5687606:A:C	5.30493e-34	-1.30393e-09	-1.4456	7.88441e-23	-1.30393e-09	-1.54278	6.28781e-17	-1.30393e-09	-1.52474
5687927	chr9:5687927:T:C	6.53356e-34	-1.30393e-09	-1.23728	1.2312e-22	-1.30393e-09	-1.09709	9.43376e-17	-1.30393e-09	-1.11906
5688184	chr9:5688184:TTTGA:T	2.38234e-34	-0.9228	-1.32335	3.64027e-23	-0.681227	-1.63438	3.13502e-17	-0.605667	-1.61505
5688263	chr9:5688263:G:A	2.35737e-34	-1.04653	-1.21016	3.35979e-23	-0.773106	-1.62268	2.85122e-17	-0.712691	-1.60291
5688287	chr9:5688287:G:A	2.27122e-34	-1.02293	-1.27099	3.35992e-23	-0.774846	-1.6209	2.89495e-17	-0.699171	-1.60121
5688387	chr9:5688387:C:A	4.33205e-35	-2.35339	-1.59739	5.53894e-24	-2.62005	-1.5784	3.87085e-18	-2.72473	-1.58773
5688618	chr9:5688618:C:A	8.24777e-34	-1.30393e-09	-1.00429	1.06839e-22	-1.30393e-09	-1.23893	8.37621e-17	-1.30393e-09	-1.23795
5688760	chr9:5688760:T:A	2.676e-34	-0.442674	-1.68724	5.65904e-23	-0.202437	-1.67198	4.25197e-17	-0.235271	-1.6807
5688852	chr9:5688852:C:T	2.68582e-35	-2.73831	-1.69053	4.63962e-24	-2.71602	-1.6596	3.49512e-18	-2.74653	-1.66803
5689264	chr9:5689264:A:G	2.81666e-35	-2.72909	-1.65218	4.37766e-24	-2.75031	-1.68342	3.7234e-18	-2.66668	-1.68461
5689302	chr9:5689302:T:C	2.96049e-35	-2.76563	-1.56583	4.88308e-24	-2.74041	-1.58407	3.77105e-18	-2.7693	-1.56928
5689314	chr9:5689314:A:G	2.60932e-34	-0.769816	-1.38533	3.87024e-23	-0.727978	-1.52637	3.6298e-17	-0.563891	-1.51028
5689441	chr9:5689441:A:C	5.37183e-34	-1.30393e-09	-1.43307	7.80016e-23	-1.30393e-09	-1.55352	6.08706e-17	-1.30393e-09	-1.55719
5689585	chr9:5689585:A:G	1.01786e-33	-0.793952	-7.1114e-10	8.03716e-23	-1.52359	-7.1114e-10	6.65094e-17	-1.46859	-7.1114e-10
5689595	chr9:5689595:T:G	4.39991e-34	-1.30393e-09	-1.63265	6.99344e-23	-1.30393e-09	-1.66269	5.49756e-17	-1.30393e-09	-1.65905
5689715	chr9:5689715:C:T	9.46687e-34	-1.30393e-09	-0.866438	1.31497e-22	-1.30393e-09	-1.03127	1.02586e-16	-1.30393e-09	-1.03524
5689767	chr9:5689767:T:C	3.42845e-35	-2.77816	-1.40655	5.522e-24	-2.76209	-1.43942	4.39371e-18	-2.77927	-1.40649
5690086	chr9:5690086:A:G	4.22164e-34	-1.30393e-09	-1.67401	7.21747e-23	-1.30393e-09	-1.63116	5.72712e-17	-1.30393e-09	-1.61814
5690234	chr9:5690234:G:A	7.56895e-34	-1.30393e-09	-1.09018	1.01359e-22	-1.30393e-09	-1.29158	8.12576e-17	-1.30393e-09	-1.26831
5691133	chr9:5691133:A:G	8.13223e-34	-1.30393e-09	-1.0184	1.20768e-22	-1.30393e-09	-1.11638	9.6288e-17	-1.30393e-09	-1.09859
5691167	chr9:5691167:T:C	4.16993e-34	-1.30393e-09	-1.68634	6.91414e-23	-1.30393e-09	-1.6741	5.3912e-17	-1.30393e-09	-1.67858
5691421	chr9:5691421:A:G	8.25735e-34	-1.30393e-09	-1.00313	1.06493e-22	-1.30393e-09	-1.24218	8.35179e-17	-1.30393e-09	-1.24087
5691632	chr9:5691632:T:G	5.05987e-35	-2.41806	-1.37742	9.32436e-24	-2.36499	-1.31263	6.60322e-18	-2.47355	-1.30483
5692049	chr9:5692049:A:G	2.01352e-34	-1.15251	-1.26184	2.8819e-23	-0.891204	-1.65801	2.50128e-17	-0.808895	-1.63765
5692233	chr9:5692233:G:T	2.647e-34	-0.45126	-1.68955	5.48503e-23	-0.275584	-1.63006	4.6989e-17	-0.16583	-1.65019
5692253	chr9:5692253:A:G	5.22175e-34	-1.30393e-09	-1.4614	9.51262e-23	-1.30393e-09	-1.35505	7.70554e-17	-1.30393e-09	-1.32141
5692663	chr9:5692663:A:G	5.43585e-34	-1.30393e-09	-1.42122	9.89468e-23	-1.30393e-09	-1.31567	7.57451e-17	-1.30393e-09	-1.33856
5693100	chr9:5693100:G:A	1.4742e-34	-2.72612	-7.1114e-10	2.467e-23	-2.70466	-7.1114e-10	1.86797e-17	-2.7385	-7.1114e-10
5693377	chr9:5693377:C:G	1.20355e-34	-1.84424	-1.08473	1.36785e-23	-1.72056	-1.57387	1.24067e-17	-1.60595	-1.54175
5693617	chr9:5693617:C:G	5.39358e-34	-1.30393e-09	-1.42903	9.8147e-23	-1.30393e-09	-1.32378	7.5083e-17	-1.30393e-09	-1.34734
5694210	chr9:5694210:C:T	3.37343e-35	-2.75457	-1.44632	5.64133e-24	-2.70233	-1.4778	4.17958e-18	-2.76928	-1.46645
5694317	chr9:5694317:AAT:A	4.40995e-34	-1.30393e-09	-1.63037	7.83758e-23	-1.30393e-09	-1.54874	6.13591e-17	-1.30393e-09	-1.54919
5694346	chr9:5694346:A:C	1.47611e-34	-2.72482	-7.1114e-10	2.64252e-23	-2.63593	-7.1114e-10	1.99679e-17	-2.67181	-7.1114e-10
5694526	chr9:5694526:C:T	5.24216e-34	-1.30393e-09	-1.4575	9.47669e-23	-1.30393e-09	-1.35883	7.26069e-17	-1.30393e-09	-1.38087
5694777	chr9:5694777:C:G	8.33062e-34	-1.30393e-09	-0.994298	1.50532e-22	-1.30393e-09	-0.896073	1.0735e-16	-1.30393e-09	-0.989844
5694790	chr9:5694790:T:C	4.57537e-34	-1.30393e-09	-1.59355	7.18562e-23	-1.30393e-09	-1.63558	5.5837e-17	-1.30393e-09	-1.6435
5694826	chr9:5694826:G:A	5.39348e-34	-0.410321	-1.01872	7.32846e-23	-0.153144	-1.46276	6.69621e-17	-0.0532806	-1.40853
5695872	chr9:5695872:A:G	2.01338e-34	-1.55536	-0.859056	2.20398e-23	-1.4004	-1.417	2.03432e-17	-1.2775	-1.37569
5695883	chr9:5695883:T:G	5.35151e-34	-1.30393e-09	-1.43686	9.91376e-23	-1.30393e-09	-1.31374	7.59152e-17	-1.30393e-09	-1.33632
5696021	chr9:5696021:C:T	8.70755e-35	-2.62641	-0.626219	1.53328e-23	-2.12943	-1.05083	1.25394e-17	-2.19983	-0.93723
5696613	chr9:5696613:A:T	5.02067e-34	-1.30393e-09	-1.50067	8.90467e-23	-1.30393e-09	-1.42109	6.99083e-17	-1.30393e-09	-1.41875
5697011	chr9:5697011:A:C	8.02556e-34	-1.30393e-09	-1.0316	1.04116e-22	-1.30393e-09	-1.26474	8.1861e-17	-1.30393e-09	-1.26091
5697396	chr9:5697396:G:C	6.83875e-34	-1.30393e-09	-1.19163	9.38495e-23	-1.30393e-09	-1.36856	7.32221e-17	-1.30393e-09	-1.37244
5697552	chr9:5697552:CATT:C	6.39093e-34	-1.30393e-09	-1.25936	8.89831e-23	-1.30393e-09	-1.4218	6.94911e-17	-1.30393e-09	-1.42474
5697666	chr9:5697666:G:A	4.7283e-34	-1.30393e-09	-1.56067	8.1503e-23	-1.30393e-09	-1.50961	6.52961e-17	-1.30393e-09	-1.487
5699080	chr9:5699080:C:G	4.16543e-34	-1.30393e-09	-1.68742	7.09771e-23	-1.30393e-09	-1.64789	5.53326e-17	-1.30393e-09	-1.65257
5699416	chr9:5699416:A:G	2.15205e-34	-1.42703	-0.920785	2.2692e-23	-1.38832	-1.39992	2.1055e-17	-1.2519	-1.3669
5699472	chr9:5699472:A:G	8.05577e-34	-1.30393e-09	-1.02785	1.04405e-22	-1.30393e-09	-1.26197	8.20104e-17	-1.30393e-09	-1.25909
5699522	chr9:5699522:G:A	1.74882e-34	-2.55529	-7.1114e-10	3.0588e-23	-2.48964	-7.1114e-10	2.41577e-17	-2.48133	-7.1114e-10
5699706	chr9:5699706:CAT:C	4.30763e-34	-1.30393e-09	-1.65385	6.8828e-23	-1.30393e-09	-1.67864	5.39804e-17	-1.30393e-09	-1.67731
5699723	chr9:5699723:A:G	1.44127e-34	-1.40212	-1.34659	1.84234e-23	-1.38411	-1.61252	1.69296e-17	-1.24005	-1.59682
5699987	chr9:5699987:G:A	4.36916e-34	-1.30393e-09	-1.63966	7.49841e-23	-1.30393e-09	-1.59298	6.06111e-17	-1.30393e-09	-1.56146
5700094	chr9:5700094:C:T	6.45108e-34	-1.30393e-09	-1.24999	8.95578e-23	-1.30393e-09	-1.41537	6.9895e-17	-1.30393e-09	-1.41894
5700509	chr9:5700509:C:G	5.72059e-34	-1.30393e-09	-1.37016	1.19595e-22	-1.30393e-09	-1.12614	9.22924e-17	-1.30393e-09	-1.14097
5700676	chr9:5700676:G:A	1.09389e-34	-1.49075	-1.53374	5.38655e-23	-1.08582	-0.837939	3.43716e-17	-1.21649	-0.912215
5701310	chr9:5701310:G:C	5.68206e-34	-1.30393e-09	-1.37692	1.0952e-22	-1.30393e-09	-1.21414	8.51339e-17	-1.30393e-09	-1.22171
5701363	chr9:5701363:C:T	8.83583e-34	-1.30393e-09	-0.935421	1.05438e-22	-1.30393e-09	-1.25213	8.60861e-17	-1.30393e-09	-1.21059
5701453	chr9:5701453:C:A	9.95806e-35	-2.65458	-0.463863	1.07847e-23	-2.01097	-1.52115	8.82071e-18	-2.0028	-1.48603
5701543	chr9:5701543:G:A	1.88588e-34	-0.864461	-1.61538	3.16098e-23	-0.79227	-1.66451	2.84939e-17	-0.638797	-1.67745
5701769	chr9:5701769:C:G	3.5758e-33	-2.50706	2.9696	1.92262e-23	-2.77873	-0.175248	1.79512e-17	-2.76773	-0.0105469
5702002	chr9:5702002:A:G	4.2501e-34	-1.30393e-09	-1.66729	6.83087e-23	-1.30393e-09	-1.68621	5.35275e-17	-1.30393e-09	-1.68574
5702043	chr9:5702043:A:G	4.23783e-34	-1.30393e-09	-1.67018	6.83415e-23	-1.30393e-09	-1.68573	5.363e-17	-1.30393e-09	-1.68383
5702103	chr9:5702103:A:G	4.44612e-34	-1.30393e-09	-1.6222	6.86471e-23	-1.30393e-09	-1.68127	5.34421e-17	-1.30393e-09	-1.68734
5702301	chr9:5702301:G:A	1.55466e-33	-1.30393e-09	-0.370396	2.32456e-22	-1.30393e-09	-0.461549	1.84262e-16	-1.30393e-09	-0.449578
5702361	chr9:5702361:A:G	9.98841e-34	-1.30393e-09	-0.812811	1.47573e-22	-1.30393e-09	-0.91593	1.17042e-16	-1.30393e-09	-0.903402
5702479	chr9:5702479:G:A	5.80738e-34	-1.30393e-09	-1.35511	1.08391e-22	-1.30393e-09	-1.2245	8.72585e-17	-1.30393e-09	-1.19706
5702902	chr9:5702902:G:A	7.20645e-34	-1.30393e-09	-1.13926	9.78922e-23	-1.30393e-09	-1.32638	7.64407e-17	-1.30393e-09	-1.32942
5703013	chr9:5703013:C:G	7.69656e-34	-1.30393e-09	-1.07346	1.58661e-22	-1.30393e-09	-0.843484	1.17745e-16	-1.30393e-09	-0.897417
5703132	chr9:5703132:C:T	2.9786e-35	-2.6693	-1.65607	5.18887e-24	-2.59658	-1.66716	3.62328e-18	-2.71527	-1.66329
5703245	chr9:5703245:G:A	4.72633e-34	-1.30393e-09	-1.56109	8.14323e-23	-1.30393e-09	-1.51048	6.51891e-17	-1.30393e-09	-1.48864
5703413	chr9:5703413:A:T	1.10628e-33	-0.710644	-7.1114e-10	2.61988e-22	-0.341951	-7.1114e-10	1.43603e-16	-0.698884	-7.1114e-10
5703415	chr9:5703415:C:G	1.80153e-34	-2.5256	-7.1114e-10	2.38996e-23	-2.73639	-7.1114e-10	2.09951e-17	-2.62164	-7.1114e-10
5703443	chr9:5703443:G:A	2.48551e-33	-2.71522	2.81405	3.65285e-23	-2.10755	-0.204612	3.44333e-17	-2.07479	-0.052127
5703897	chr9:5703897:T:G	8.53181e-34	-1.30393e-09	-0.970435	1.02011e-22	-1.30393e-09	-1.28517	8.33097e-17	-1.30393e-09	-1.24337
5704073	chr9:5704073:A:G	1.51031e-33	-1.30393e-09	-0.399336	1.81642e-22	-1.30393e-09	-0.708215	1.55373e-16	-1.30393e-09	-0.620108
5704141	chr9:5704141:A:G	3.06601e-33	-1.30393e-09	0.308724	3.00591e-22	-1.30393e-09	-0.2045	3.00237e-16	-1.30393e-09	0.0386355
5704225	chr9:5704225:T:A	4.16184e-34	-1.30393e-09	-1.68828	6.88061e-23	-1.30393e-09	-1.67896	5.34604e-17	-1.30393e-09	-1.68699
5704270	chr9:5704270:T:G	1.2082e-33	-2.6488	2.02628	2.32719e-23	-1.85225	-0.910757	2.14658e-17	-1.83482	-0.764657
5704386	chr9:5704386:T:C	2.91055e-35	-2.69968	-1.6488	5.07215e-24	-2.64025	-1.64623	3.59692e-18	-2.73686	-1.64899
5704659	chr9:5704659:C:CA	4.25894e-34	-1.30393e-09	-1.66522	7.20635e-23	-1.30393e-09	-1.6327	5.71282e-17	-1.30393e-09	-1.62064
5704810	chr9:5704810:T:C	1.20787e-34	-2.47546	-0.449914	1.83635e-23	-1.7564	-1.24348	1.28631e-17	-1.86612	-1.24545
5704871	chr9:5704871:C:T	1.51214e-34	-1.73941	-0.961303	1.52331e-23	-1.72926	-1.45752	1.47723e-17	-1.53685	-1.43633
5705213	chr9:5705213:A:T	3.23156e-34	-1.94127	-7.1114e-10	4.89851e-23	-2.01873	-7.1114e-10	4.14914e-17	-1.94045	-7.1114e-10
5705498	chr9:5705498:C:T	3.23333e-34	-1.94072	-7.1114e-10	5.89799e-23	-1.83305	-7.1114e-10	3.85739e-17	-2.01336	-7.1114e-10
5706255	chr9:5706255:C:G	4.31883e-34	-1.30393e-09	-1.65125	8.68603e-23	-1.30393e-09	-1.44595	7.06235e-17	-1.30393e-09	-1.40857
5706374	chr9:5706374:C:G	5.97988e-34	-1.30393e-09	-1.32584	8.40968e-23	-1.30393e-09	-1.47828	6.88227e-17	-1.30393e-09	-1.4344
5706728	chr9:5706728:T:C	3.73511e-35	-2.67589	-1.42316	6.30183e-24	-2.60328	-1.46613	4.48612e-18	-2.71439	-1.45056
5707078	chr9:5707078:C:T	1.3257e-34	-2.61816	-0.214139	1.50553e-23	-1.82707	-1.37145	1.12821e-17	-1.91936	-1.32336
5707109	chr9:5707109:C:T	9.5042e-34	-1.30393e-09	-0.862502	1.17498e-22	-1.30393e-09	-1.14383	9.8459e-17	-1.30393e-09	-1.0763
5707218	chr9:5707218:T:G	2.44761e-33	-1.30393e-09	0.0834602	2.47421e-22	-1.30393e-09	-0.39916	2.46803e-16	-1.30393e-09	-0.157344
5707319	chr9:5707319:G:A	3.74313e-35	-2.71854	-1.37836	6.21499e-24	-2.66115	-1.42213	4.52637e-18	-2.75029	-1.40573
5707378	chr9:5707378:G:C	5.04697e-34	-1.30393e-09	-1.49545	9.17297e-23	-1.30393e-09	-1.3914	7.36495e-17	-1.30393e-09	-1.36662
5707817	chr9:5707817:C:T	1.42194e-34	-2.76222	-7.1114e-10	2.55745e-23	-2.66865	-7.1114e-10	2.14104e-17	-2.60206	-7.1114e-10
5708010	chr9:5708010:T:G	3.45509e-35	-2.61356	-1.56341	6.05771e-24	-2.53719	-1.57173	4.14436e-18	-2.66665	-1.57754
5708142	chr9:5708142:A:G	5.40647e-34	-1.30393e-09	-1.42664	9.69925e-23	-1.30393e-09	-1.33562	7.54418e-17	-1.30393e-09	-1.34257
5708242	chr9:5708242:A:G	3.3387e-35	-2.63876	-1.57248	5.94117e-24	-2.55914	-1.56921	4.08292e-18	-2.68554	-1.57358
5708302	chr9:5708302:A:C	5.63549e-34	-1.30393e-09	-1.38515	8.00894e-23	-1.30393e-09	-1.52711	6.54574e-17	-1.30393e-09	-1.48453
5708376	chr9:5708376:C:A	4.04091e-35	-2.66305	-1.3573	8.52443e-24	-2.35178	-1.41554	6.56556e-18	-2.40023	-1.38387
5708581	chr9:5708581:T:C	9.41561e-34	-1.30393e-09	-0.871867	1.28576e-22	-1.30393e-09	-1.05373	1.02262e-16	-1.30393e-09	-1.03839
5708582	chr9:5708582:C:G	5.34527e-34	-1.30393e-09	-1.43802	9.58158e-23	-1.30393e-09	-1.34782	7.43886e-17	-1.30393e-09	-1.35663
5709069	chr9:5709069:C:G	3.16584e-33	-2.37206	2.71283	1.69305e-23	-2.75626	-0.324869	1.58631e-17	-2.72834	-0.173592
5709119	chr9:5709119:G:A	1.00658e-34	-1.50115	-1.60652	2.21652e-23	-1.50917	-1.30256	2.04197e-17	-1.30022	-1.34922
5710022	chr9:5710022:T:G	8.54486e-34	-0.968906	-7.1114e-10	1.54467e-22	-0.870272	-7.1114e-10	1.47876e-16	-0.669559	-7.1114e-10
5710141	chr9:5710141:A:T	1.43581e-33	-1.30393e-09	-0.449922	1.51164e-22	-1.30393e-09	-0.891886	1.25961e-16	-1.30393e-09	-0.829961
5710200	chr9:5710200:T:C	5.54995e-34	-1.30393e-09	-1.40045	1.07502e-22	-1.30393e-09	-1.23274	8.40906e-17	-1.30393e-09	-1.23404
5711265	chr9:5711265:C:A	4.98726e-34	-1.30393e-09	-1.50735	8.80767e-23	-1.30393e-09	-1.43204	6.84911e-17	-1.30393e-09	-1.43923
5711731	chr9:5711731:C:T	5.81664e-35	-2.69906	-0.957035	9.18549e-24	-2.03647	-1.65615	6.75285e-18	-2.117	-1.63897
5711744	chr9:5711744:G:A	2.73791e-35	-2.72171	-1.68792	5.79816e-24	-2.46494	-1.68777	4.36716e-18	-2.50159	-1.69023
5711822	chr9:5711822:G:A	5.10488e-34	-1.30393e-09	-1.48404	7.72729e-23	-1.30393e-09	-1.56291	6.18902e-17	-1.30393e-09	-1.54057
5712178	chr9:5712178:T:G	2.93164e-35	-2.70257	-1.63869	5.05026e-24	-2.63745	-1.65336	3.60701e-18	-2.73457	-1.64848
5712379	chr9:5712379:G:C	9.02626e-34	-1.30393e-09	-0.914098	1.15311e-22	-1.30393e-09	-1.16262	9.37587e-17	-1.30393e-09	-1.12521
5712645	chr9:5712645:T:C	5.48845e-34	-1.30393e-09	-1.41159	1.05829e-22	-1.30393e-09	-1.24843	8.27523e-17	-1.30393e-09	-1.25008
5712811	chr9:5712811:C:G	3.72449e-35	-2.69114	-1.41075	6.33534e-24	-2.63306	-1.43104	4.40539e-18	-2.732	-1.45111
5712932	chr9:5712932:A:G	3.49061e-35	-2.61262	-1.55412	6.18442e-24	-2.53088	-1.55734	4.20497e-18	-2.66645	-1.56321
5713832	chr9:5713832:T:G	9.23988e-34	-0.890707	-7.1114e-10	1.6724e-22	-0.790822	-7.1114e-10	1.62232e-16	-0.576906	-7.1114e-10
5714398	chr9:5714398:C:T	1.41761e-34	-2.76527	-7.1114e-10	2.4835e-23	-2.698	-7.1114e-10	2.01872e-17	-2.66089	-7.1114e-10
5714889	chr9:5714889:A:G	4.57268e-34	-1.30393e-09	-1.59414	7.82532e-23	-1.30393e-09	-1.5503	6.25975e-17	-1.30393e-09	-1.52921
5714910	chr9:5714910:T:C	7.32706e-34	-1.30393e-09	-1.12266	1.32945e-22	-1.30393e-09	-1.02031	9.55296e-17	-1.30393e-09	-1.1065
5714923	chr9:5714923:C:G	4.44605e-34	-1.30393e-09	-1.62222	7.55996e-23	-1.30393e-09	-1.5848	6.02719e-17	-1.30393e-09	-1.56707
5715044	chr9:5715044:G:A	2.05346e-34	-2.39471	-7.1114e-10	3.76595e-23	-2.28167	-7.1114e-10	2.89213e-17	-2.30136	-7.1114e-10
5715459	chr9:5715459:G:T	1.50152e-33	-1.30393e-09	-0.405175	1.56648e-22	-1.30393e-09	-0.85625	1.31041e-16	-1.30393e-09	-0.790423
5715597	chr9:5715597:G:A	9.36845e-35	-1.74232	-1.43715	1.62852e-23	-1.85907	-1.26092	1.54525e-17	-1.66479	-1.26338
5716126	chr9:5716126:T:G	1.44065e-34	-2.74914	-7.1114e-10	2.38321e-23	-2.73922	-7.1114e-10	1.989e-17	-2.67572	-7.1114e-10
5716587	chr9:5716587:A:G	2.73516e-35	-2.77917	-1.63146	4.3159e-24	-2.75707	-1.69087	3.32412e-18	-2.77445	-1.69028
5716765	chr9:5716765:G:A	9.03073e-34	-1.30393e-09	-0.913603	1.15328e-22	-1.30393e-09	-1.16247	9.07798e-17	-1.30393e-09	-1.1575
5717167	chr9:5717167:C:G	4.20466e-34	-1.30393e-09	-1.67804	6.80091e-23	-1.30393e-09	-1.69061	5.32643e-17	-1.30393e-09	-1.69067
5717374	chr9:5717374:C:T	4.3946e-34	-1.30393e-09	-1.63386	6.98675e-23	-1.30393e-09	-1.66365	5.49332e-17	-1.30393e-09	-1.65982
5717759	chr9:5717759:C:CACTTGAA	5.72247e-34	-1.30393e-09	-1.36983	1.03755e-22	-1.30393e-09	-1.26822	8.05719e-17	-1.30393e-09	-1.27679
5717776	chr9:5717776:T:G	5.59128e-34	-1.30393e-09	-1.39303	1.01058e-22	-1.30393e-09	-1.29455	7.83972e-17	-1.30393e-09	-1.30415
5718025	chr9:5718025:A:G	8.37334e-34	-1.30393e-09	-0.989183	1.07346e-22	-1.30393e-09	-1.23419	9.01595e-17	-1.30393e-09	-1.16435
5718634	chr9:5718634:A:G	1.28618e-33	-1.30393e-09	-0.559975	1.38138e-22	-1.30393e-09	-0.981999	1.15001e-16	-1.30393e-09	-0.920994
5718647	chr9:5718647:G:A	2.53589e-34	-2.18369	-7.1114e-10	3.62119e-23	-2.32086	-7.1114e-10	2.89924e-17	-2.2989	-7.1114e-10
5718657	chr9:5718657:A:C	3.76555e-35	-2.68529	-1.40563	6.44918e-24	-2.6285	-1.4178	4.49975e-18	-2.72811	-1.4338
5718669	chr9:5718669:T:G	1.64636e-34	-2.61567	-7.1114e-10	2.80741e-23	-2.5754	-7.1114e-10	1.99654e-17	-2.67193	-7.1114e-10
5719116	chr9:5719116:C:A	3.42175e-35	-2.76996	-1.41671	4.23617e-24	-2.77575	-1.69084	3.4133e-18	-2.75023	-1.68802
5719162	chr9:5719162:G:C	3.81654e-35	-2.77939	-1.29809	4.28495e-24	-2.77773	-1.67741	3.40986e-18	-2.77494	-1.66432
5719212	chr9:5719212:G:A	4.7047e-35	-2.60539	-1.26287	1.16603e-23	-2.7031	-0.750964	9.63431e-18	-2.62102	-0.779586
5719488	chr9:5719488:C:G	3.79359e-35	-2.46586	-1.61765	7.19536e-24	-2.5796	-1.35722	5.96123e-18	-2.50708	-1.37358
5720172	chr9:5720172:C:G	3.17517e-35	-2.73831	-1.52314	4.25024e-24	-2.7726	-1.69067	3.44106e-18	-2.73927	-1.69089
5720350	chr9:5720350:G:C	9.60782e-35	-2.77751	-0.37673	1.05174e-23	-2.77936	-0.77786	8.84482e-18	-2.753	-0.733104
5721305	chr9:5721305:A:G	1.17657e-33	-1.30393e-09	-0.649044	1.2953e-22	-1.30393e-09	-1.04634	1.06994e-16	-1.30393e-09	-0.993161
5721587	chr9:5721587:C:T	1.83174e-33	-1.30393e-09	-0.206387	2.62162e-22	-1.30393e-09	-0.341288	2.00023e-16	-1.30393e-09	-0.367502
5721722	chr9:5721722:T:G	9.60085e-34	-1.30393e-09	-0.852385	2.07015e-22	-1.30393e-09	-0.577458	1.48815e-16	-1.30393e-09	-0.66323
5722311	chr9:5722311:A:G	2.78847e-35	-2.71411	-1.67721	4.84798e-24	-2.64731	-1.68437	3.46918e-18	-2.73935	-1.68267
5722360	chr9:5722360:T:A	5.78961e-34	-1.30393e-09	-1.35817	8.79802e-23	-1.30393e-09	-1.43314	7.24119e-17	-1.30393e-09	-1.38356
5722362	chr9:5722362:T:A	5.16477e-34	-1.30393e-09	-1.47237	8.003e-23	-1.30393e-09	-1.52785	6.531e-17	-1.30393e-09	-1.48679
5722425	chr9:5722425:G:A	4.15564e-34	-1.30393e-09	-1.68977	6.8375e-23	-1.30393e-09	-1.68524	5.38702e-17	-1.30393e-09	-1.67936
5722538	chr9:5722538:T:C	1.02768e-33	-1.30393e-09	-0.784347	1.26574e-22	-1.30393e-09	-1.06942	1.08515e-16	-1.30393e-09	-0.979046
5722788	chr9:5722788:A:G	4.33315e-34	-1.30393e-09	-1.64794	6.81734e-23	-1.30393e-09	-1.6882	5.38404e-17	-1.30393e-09	-1.67991
5723136	chr9:5723136:T:A	8.37759e-34	-1.30393e-09	-0.988675	1.09634e-22	-1.30393e-09	-1.2131	9.23966e-17	-1.30393e-09	-1.13985
5723440	chr9:5723440:T:C	1.8514e-34	-2.4983	-7.1114e-10	3.88761e-23	-2.24987	-7.1114e-10	2.73155e-17	-2.35848	-7.1114e-10
5723538	chr9:5723538:G:A	5.15745e-34	-1.30393e-09	-1.47379	9.15528e-23	-1.30393e-09	-1.39334	7.12273e-17	-1.30393e-09	-1.40006
5723617	chr9:5723617:T:A	6.86774e-34	-1.30393e-09	-1.1874	1.37583e-22	-1.30393e-09	-0.986026	1.06606e-16	-1.30393e-09	-0.996799
5723971	chr9:5723971:A:G	4.71051e-34	-1.30393e-09	-1.56444	8.23157e-23	-1.30393e-09	-1.49969	6.40156e-17	-1.30393e-09	-1.50681
5723990	chr9:5723990:C:T	7.75292e-34	-1.30393e-09	-1.06617	1.02992e-22	-1.30393e-09	-1.2756	8.03077e-17	-1.30393e-09	-1.28007
5724045	chr9:5724045:G:C	3.77971e-35	-2.52675	-1.56043	7.74572e-24	-2.6286	-1.23451	6.17159e-18	-2.58825	-1.25773
5724160	chr9:5724160:T:C	1.60053e-34	-2.6439	-7.1114e-10	3.14968e-23	-2.46037	-7.1114e-10	2.27035e-17	-2.54342	-7.1114e-10
5724298	chr9:5724298:G:C	2.82674e-35	-2.70037	-1.67732	4.93504e-24	-2.62961	-1.68428	3.49986e-18	-2.73102	-1.68219
5724325	chr9:5724325:T:C	6.18165e-34	-1.30393e-09	-1.29265	8.65954e-23	-1.30393e-09	-1.449	6.76885e-17	-1.30393e-09	-1.45102
5724426	chr9:5724426:C:T	1.5961e-33	-1.30393e-09	-0.344089	1.65037e-22	-1.30393e-09	-0.804084	1.38497e-16	-1.30393e-09	-0.73509
5724482	chr9:5724482:A:G	4.81885e-34	-1.30393e-09	-1.5417	7.46102e-23	-1.30393e-09	-1.59797	5.91102e-17	-1.30393e-09	-1.58653
5725427	chr9:5725427:G:A	7.24814e-34	-1.30393e-09	-1.13349	9.81911e-23	-1.30393e-09	-1.32334	7.67331e-17	-1.30393e-09	-1.3256
5725499	chr9:5725499:A:C	1.35814e-33	-1.30393e-09	-0.505538	1.45137e-22	-1.30393e-09	-0.932571	1.21495e-16	-1.30393e-09	-0.86606
5726035	chr9:5726035:T:A	2.939e-35	-2.67522	-1.66353	5.33531e-24	-2.74457	-1.49133	4.20682e-18	-2.71352	-1.5157
5726305	chr9:5726305:C:T	2.83416e-35	-2.68975	-1.68533	4.95914e-24	-2.61945	-1.68957	3.49482e-18	-2.72614	-1.68851
5726360	chr9:5726360:A:G	4.4867e-34	-1.30393e-09	-1.61312	7.95366e-23	-1.30393e-09	-1.53403	6.37768e-17	-1.30393e-09	-1.51054
5726810	chr9:5726810:C:T	6.49563e-34	-1.30393e-09	-1.24311	8.66323e-23	-1.30393e-09	-1.44858	7.15756e-17	-1.30393e-09	-1.39518
5726967	chr9:5726967:C:A	4.71421e-34	-1.30393e-09	-1.56365	8.51728e-23	-1.30393e-09	-1.46557	6.83445e-17	-1.30393e-09	-1.44137
5727014	chr9:5727014:G:A	3.27477e-35	-2.55079	-1.67978	4.92959e-24	-2.65253	-1.66247	4.03001e-18	-2.60259	-1.66957
5727369	chr9:5727369:C:T	7.39087e-34	-1.30393e-09	-1.11399	1.00707e-22	-1.30393e-09	-1.29804	7.8848e-17	-1.30393e-09	-1.29841
5727379	chr9:5727379:C:T	6.99286e-34	-1.30393e-09	-1.16935	1.4002e-22	-1.30393e-09	-0.968466	1.08511e-16	-1.30393e-09	-0.979082
5727398	chr9:5727398:T:C	3.14289e-35	-2.58534	-1.68634	4.85077e-24	-2.68338	-1.64773	3.92281e-18	-2.64215	-1.65697
5727418	chr9:5727418:T:C	7.76825e-34	-1.30393e-09	-1.06419	1.03456e-22	-1.30393e-09	-1.27111	8.06224e-17	-1.30393e-09	-1.27616
5727427	chr9:5727427:T:A	3.05416e-35	-2.62294	-1.67737	5.43862e-24	-2.53241	-1.68431	3.70847e-18	-2.67308	-1.68223
5727450	chr9:5727450:C:A	2.09849e-34	-2.37302	-7.1114e-10	4.11296e-23	-2.19352	-7.1114e-10	2.77868e-17	-2.34137	-7.1114e-10
5727926	chr9:5727926:A:G	3.22872e-35	-2.56462	-1.68011	4.85834e-24	-2.66556	-1.66399	3.94833e-18	-2.62074	-1.6719
5728127	chr9:5728127:A:G	5.33532e-34	-1.30393e-09	-1.43989	7.63358e-23	-1.30393e-09	-1.57511	6.04715e-17	-1.30393e-09	-1.56376
5728430	chr9:5728430:G:A	4.96296e-34	-1.30393e-09	-1.51223	8.99793e-23	-1.30393e-09	-1.41067	6.89284e-17	-1.30393e-09	-1.43287
5728809	chr9:5728809:T:G	2.81767e-35	-2.70808	-1.67283	4.85791e-24	-2.68203	-1.64762	3.57865e-18	-2.75435	-1.63659
5729354	chr9:5729354:A:G	3.28059e-34	-1.92621	-7.1114e-10	5.63531e-23	-1.87861	-7.1114e-10	3.903e-17	-2.0016	-7.1114e-10
5729377	chr9:5729377:T:A	3.11895e-35	-2.60644	-1.67289	5.48808e-24	-2.69696	-1.51071	4.34924e-18	-2.65781	-1.53813
5729675	chr9:5729675:A:G	2.83369e-35	-2.70334	-1.67191	4.89464e-24	-2.67573	-1.64638	3.59234e-18	-2.75161	-1.63552
5729741	chr9:5729741:G:A	1.45659e-34	-2.73814	-7.1114e-10	2.51331e-23	-2.68607	-7.1114e-10	1.97575e-17	-2.6824	-7.1114e-10
5730027	chr9:5730027:ATAAGT:A	5.52491e-34	-1.30393e-09	-1.40497	7.33792e-23	-1.30393e-09	-1.61461	5.59048e-17	-1.30393e-09	-1.64228
5730227	chr9:5730227:G:C	2.78891e-35	-2.72519	-1.66598	4.81628e-24	-2.70111	-1.63714	3.58788e-18	-2.76342	-1.62495
5730371	chr9:5730371:C:A	2.93129e-35	-2.65786	-1.68352	5.19615e-24	-2.57372	-1.68862	3.62082e-18	-2.69196	-1.68727
5731033	chr9:5731033:A:G	5.21809e-34	-1.30393e-09	-1.4621	7.8324e-23	-1.30393e-09	-1.5494	6.16273e-17	-1.30393e-09	-1.54483
5731062	chr9:5731062:C:A	2.9087e-34	-0.956686	-1.08984	2.95961e-23	-0.950684	-1.57192	2.96564e-17	-0.732138	-1.54412
5731315	chr9:5731315:T:C	1.42892e-34	-1.79142	-0.965892	8.16187e-24	-2.40306	-1.40772	5.79906e-18	-2.57258	-1.33566
5731618	chr9:5731618:G:C	4.20511e-34	-1.30393e-09	-1.67794	7.16522e-23	-1.30393e-09	-1.63843	5.68691e-17	-1.30393e-09	-1.62518
5731665	chr9:5731665:G:A	3.57582e-35	-2.53592	-1.60671	6.82879e-24	-2.63916	-1.34994	5.44764e-18	-2.58475	-1.386
5731835	chr9:5731835:C:A	5.01503e-35	-2.1197	-1.68468	7.58626e-24	-2.30614	-1.57777	6.46128e-18	-2.20584	-1.59427
5731919	chr9:5731919:T:C	4.17404e-34	-1.30393e-09	-1.68535	6.80275e-23	-1.30393e-09	-1.69034	5.32871e-17	-1.30393e-09	-1.69024
5732027	chr9:5732027:A:G	5.0802e-34	-1.30393e-09	-1.48889	7.64765e-23	-1.30393e-09	-1.57327	5.85844e-17	-1.30393e-09	-1.59547
5732483	chr9:5732483:T:C	5.07865e-35	-2.45783	-1.33395	5.27058e-24	-2.56713	-1.68098	4.67505e-18	-2.4523	-1.67139
5732991	chr9:5732991:C:G	6.48413e-35	-2.6355	-0.911969	5.0001e-24	-2.69191	-1.60889	4.33287e-18	-2.62098	-1.57872
5733158	chr9:5733158:T:TA	4.69216e-35	-2.65731	-1.21362	8.11382e-24	-2.59459	-1.22209	5.56014e-18	-2.7072	-1.24311
5733542	chr9:5733542:C:T	3.72922e-34	-1.79804	-7.1114e-10	6.91758e-23	-1.6736	-7.1114e-10	4.45591e-17	-1.86912	-7.1114e-10
5734018	chr9:5734018:A:G	4.17782e-34	-1.30393e-09	-1.68445	7.08294e-23	-1.30393e-09	-1.64998	5.64708e-17	-1.30393e-09	-1.63221
5734074	chr9:5734074:TA:T	4.19929e-34	-1.30393e-09	-1.67932	7.10865e-23	-1.30393e-09	-1.64635	5.62554e-17	-1.30393e-09	-1.63603
5734604	chr9:5734604:GT:G	6.56783e-34	-1.54165	0.309594	6.96983e-23	-2.06762	0.401545	6.08942e-17	-2.039	0.482204
5734759	chr9:5734759:C:A	1.92204e-34	-2.17328	-0.287569	1.05318e-23	-2.63314	-0.922714	8.31766e-18	-2.72591	-0.821642
5735611	chr9:5735611:A:G	6.56366e-34	-1.30393e-09	-1.23269	9.01401e-23	-1.30393e-09	-1.40889	7.48694e-17	-1.30393e-09	-1.35019
5735683	chr9:5735683:T:C	9.32809e-34	-1.30393e-09	-0.881205	1.87176e-22	-1.30393e-09	-0.678199	1.52247e-16	-1.30393e-09	-0.640434
5735913	chr9:5735913:T:C	9.1851e-34	-0.999155	0.102501	3.5587e-23	-1.57133	-0.76694	2.03858e-17	-1.9124	-0.738694
5735931	chr9:5735931:T:C	6.40587e-34	-1.30393e-09	-1.25702	1.27672e-22	-1.30393e-09	-1.06079	9.93457e-17	-1.30393e-09	-1.06733
5736673	chr9:5736673:G:A	6.20897e-34	-1.30393e-09	-1.28824	1.22298e-22	-1.30393e-09	-1.10379	9.54247e-17	-1.30393e-09	-1.1076
5736752	chr9:5736752:G:C	4.95869e-35	-2.70697	-1.10871	1.19824e-23	-1.83409	-1.59272	9.39882e-18	-1.83475	-1.5906
5737000	chr9:5737000:A:G	1.43483e-34	-2.68703	-0.0661636	2.82454e-23	-2.5511	-0.0182237	2.14832e-17	-2.62227	0.0236
5737114	chr9:5737114:C:G	1.20091e-34	-2.22914	-0.702018	9.38011e-24	-2.58798	-1.08368	7.75404e-18	-2.50386	-1.11386
5737209	chr9:5737209:C:T	1.8776e-34	-2.146	-0.338245	1.31696e-23	-2.53781	-0.794529	1.08568e-17	-2.44984	-0.831304
5737557	chr9:5737557:T:C	5.30454e-34	-1.30393e-09	-1.44567	7.94981e-23	-1.30393e-09	-1.53452	6.26061e-17	-1.30393e-09	-1.52907
5737692	chr9:5737692:A:G	9.74516e-35	-2.37099	-0.769058	8.07538e-24	-2.68139	-1.14004	6.41307e-18	-2.64483	-1.16277
5737809	chr9:5737809:T:C	4.96495e-34	-1.30393e-09	-1.51183	8.88314e-23	-1.30393e-09	-1.42351	7.28338e-17	-1.30393e-09	-1.37775
5737833	chr9:5737833:G:A	1.48429e-34	-2.7193	-7.1114e-10	2.36971e-23	-2.7449	-7.1114e-10	1.85647e-17	-2.74467	-7.1114e-10
5737912	chr9:5737912:G:A	5.2537e-35	-2.67494	-1.08295	1.40046e-23	-1.68449	-1.58638	1.08108e-17	-1.70227	-1.58312
5738682	chr9:5738682:T:G	2.72926e-35	-2.72606	-1.68673	4.71444e-24	-2.66949	-1.69013	3.41334e-18	-2.74898	-1.68926
5739077	chr9:5739077:T:C	2.93899e-35	-2.6684	-1.67035	5.13391e-24	-2.59446	-1.67992	3.60538e-18	-2.70637	-1.67714
5739526	chr9:5739526:C:T	1.53936e-34	-1.23596	-1.44691	3.11634e-23	-0.789302	-1.6817	3.48497e-17	-0.443949	-1.67094
5739687	chr9:5739687:C:G	2.77151e-35	-2.70998	-1.68744	4.84616e-24	-2.64158	-1.69049	3.45955e-18	-2.73501	-1.68979
5739735	chr9:5739735:C:T	3.64183e-34	-1.82175	-7.1114e-10	6.73986e-23	-1.69963	-7.1114e-10	4.34293e-17	-1.8948	-7.1114e-10
5739742	chr9:5739742:G:A	8.9153e-34	-1.30393e-09	-0.926467	1.13829e-22	-1.30393e-09	-1.17556	8.97604e-17	-1.30393e-09	-1.16879
5740206	chr9:5740206:G:A	7.80105e-34	-1.30393e-09	-1.05998	1.03895e-22	-1.30393e-09	-1.26687	8.72429e-17	-1.30393e-09	-1.19724
5740416	chr9:5740416:A:C	2.74754e-35	-2.71668	-1.68944	4.79702e-24	-2.65135	-1.6909	3.43893e-18	-2.74004	-1.69074
5740517	chr9:5740517:C:T	3.70116e-35	-2.76675	-1.34143	8.68257e-24	-2.07655	-1.67239	6.55762e-18	-2.11524	-1.67006
5740566	chr9:5740566:A:T	2.06738e-34	-1.38192	-1.00604	2.06158e-23	-1.45157	-1.43263	1.84369e-17	-1.34157	-1.41001
5740664	chr9:5740664:T:G	2.81664e-35	-2.70096	-1.68032	4.92956e-24	-2.62829	-1.68671	3.5037e-18	-2.72718	-1.68494
5740762	chr9:5740762:T:C	1.52685e-34	-2.69103	-7.1114e-10	2.38877e-23	-2.73689	-7.1114e-10	1.84912e-17	-2.74864	-7.1114e-10
5740863	chr9:5740863:A:G	2.99413e-35	-2.68012	-1.64004	4.47362e-24	-2.77434	-1.63771	3.56656e-18	-2.75001	-1.64433
5740884	chr9:5740884:T:A	1.34083e-33	-1.30393e-09	-0.518365	1.54917e-22	-1.30393e-09	-0.867362	1.30197e-16	-1.30393e-09	-0.796889
5741493	chr9:5741493:A:T	1.62922e-34	-1.86143	-0.764703	1.73864e-23	-1.84992	-1.20464	1.52532e-17	-1.78687	-1.15427
5741709	chr9:5741709:A:G	6.7178e-34	-1.30393e-09	-1.20948	1.33224e-22	-1.30393e-09	-1.01822	1.03501e-16	-1.30393e-09	-1.02635
5742043	chr9:5742043:T:C	7.21811e-34	-1.30393e-09	-1.13764	1.40822e-22	-1.30393e-09	-0.962752	1.05424e-16	-1.30393e-09	-1.00795
5742085	chr9:5742085:C:T	5.41426e-35	-2.15288	-1.5749	8.7345e-24	-2.0521	-1.69087	7.78348e-18	-1.92505	-1.68888
5742401	chr9:5742401:G:C	8.53579e-35	-2.00344	-1.26911	1.0243e-23	-1.99818	-1.58548	9.39555e-18	-1.86086	-1.56483
5742450	chr9:5742450:T:C	2.7917e-35	-2.77127	-1.6189	4.32409e-24	-2.77579	-1.67026	3.40506e-18	-2.77827	-1.6624
5742888	chr9:5742888:A:G	4.34964e-34	-1.30393e-09	-1.64414	6.80583e-23	-1.30393e-09	-1.68989	5.34481e-17	-1.30393e-09	-1.68722
5743114	chr9:5743114:T:G	8.90908e-34	-1.30393e-09	-0.927166	1.7519e-22	-1.30393e-09	-0.744381	1.41531e-16	-1.30393e-09	-0.713416
5743289	chr9:5743289:T:G	7.37267e-34	-1.30393e-09	-1.11646	1.3389e-22	-1.30393e-09	-1.01323	9.59543e-17	-1.30393e-09	-1.10206
5743362	chr9:5743362:G:A	4.55961e-34	-1.30393e-09	-1.597	7.9213e-23	-1.30393e-09	-1.53811	6.40986e-17	-1.30393e-09	-1.50551
5743800	chr9:5743800:T:C	7.39109e-34	-1.30393e-09	-1.11396	1.34215e-22	-1.30393e-09	-1.0108	9.61525e-17	-1.30393e-09	-1.1
5744022	chr9:5744022:C:T	1.5497e-34	-2.67618	-7.1114e-10	2.41472e-23	-2.72608	-7.1114e-10	1.8565e-17	-2.74465	-7.1114e-10
5744046	chr9:5744046:T:TA	1.20224e-34	-1.92075	-1.0093	1.27584e-23	-1.95338	-1.41068	1.17418e-17	-1.81531	-1.38747
5744302	chr9:5744302:G:C	9.31802e-34	-1.30393e-09	-0.882286	1.84152e-22	-1.30393e-09	-0.694492	1.4889e-16	-1.30393e-09	-0.662728
5744918	chr9:5744918:T:C	5.39745e-34	-1.30393e-09	-1.42831	7.25561e-23	-1.30393e-09	-1.62589	5.54458e-17	-1.30393e-09	-1.65053
5745191	chr9:5745191:C:G	4.13882e-33	-1.30393e-09	0.608759	4.55035e-22	-1.30393e-09	0.210123	4.01536e-16	-1.30393e-09	0.329363
5745641	chr9:5745641:C:T	1.39773e-34	-2.77939	-7.1114e-10	2.34791e-23	-2.75414	-7.1114e-10	1.83788e-17	-2.75474	-7.1114e-10
5746199	chr9:5746199:A:G	7.17753e-34	-1.30393e-09	-1.14328	1.46874e-22	-1.30393e-09	-0.920676	1.09255e-16	-1.30393e-09	-0.97225
5746528	chr9:5746528:C:T	9.3098e-35	-1.92792	-1.25783	1.89113e-23	-1.94564	-1.02485	1.51479e-17	-1.90202	-1.04606
5747187	chr9:5747187:C:T	5.07962e-35	-2.16572	-1.62587	6.30755e-24	-2.38341	-1.6851	5.06362e-18	-2.36192	-1.68194
5747236	chr9:5747236:C:T	3.16267e-35	-2.74226	-1.52315	5.20784e-24	-2.7072	-1.55288	3.88238e-18	-2.76515	-1.54434
5747390	chr9:5747390:C:A	1.57434e-34	-2.6604	-7.1114e-10	2.38147e-23	-2.73995	-7.1114e-10	1.83702e-17	-2.75521	-7.1114e-10
5747820	chr9:5747820:C:T	3.87674e-35	-2.57719	-1.48463	4.69115e-24	-2.67478	-1.68979	3.55768e-18	-2.70638	-1.69044
5748125	chr9:5748125:A:G	4.76559e-34	-1.30393e-09	-1.55282	8.79591e-23	-1.30393e-09	-1.43338	6.61895e-17	-1.30393e-09	-1.47341
5748218	chr9:5748218:A:G	5.26275e-35	-2.28884	-1.46733	7.64442e-24	-2.1854	-1.69087	6.66075e-18	-2.08243	-1.68727
5748232	chr9:5748232:C:T	4.59676e-35	-2.27015	-1.62132	7.74283e-24	-2.17266	-1.69083	6.25769e-18	-2.14191	-1.69021
5749027	chr9:5749027:T:C	4.15147e-34	-1.30393e-09	-1.69077	6.84494e-23	-1.30393e-09	-1.68416	5.39556e-17	-1.30393e-09	-1.67777
5749339	chr9:5749339:T:C	1.98318e-33	-0.126948	-7.1114e-10	4.92387e-22	0.289014	-7.1114e-10	2.66744e-16	-0.0796456	-7.1114e-10
5749388	chr9:5749388:T:C	9.63466e-34	-1.30393e-09	-0.84887	1.95766e-22	-1.30393e-09	-0.633332	1.56934e-16	-1.30393e-09	-0.610112
5749624	chr9:5749624:T:C	8.85973e-34	-1.30393e-09	-0.93272	1.75624e-22	-1.30393e-09	-0.741903	1.39668e-16	-1.30393e-09	-0.726664
5750198	chr9:5750198:G:A	1.08954e-34	-1.34149	-1.68699	1.33467e-23	-1.711	-1.60798	1.17128e-17	-1.6126	-1.59266
5751199	chr9:5751199:A:G	1.34373e-33	-1.30393e-09	-0.516205	2.86006e-22	-1.30393e-09	-0.254239	2.3395e-16	-1.30393e-09	-0.210828
5751370	chr9:5751370:C:T	7.77364e-34	-1.30393e-09	-1.0635	1.0926e-22	-1.30393e-09	-1.21652	8.56144e-17	-1.30393e-09	-1.21608
5752430	chr9:5752430:A:G	1.39858e-34	-2.77878	-7.1114e-10	2.29085e-23	-2.77874	-7.1114e-10	1.80964e-17	-2.77022	-7.1114e-10
5752716	chr9:5752716:G:A	5.38696e-34	-1.43026	-7.1114e-10	7.98638e-23	-1.52993	-7.1114e-10	5.84344e-17	-1.59803	-7.1114e-10
5752803	chr9:5752803:T:G	8.92995e-34	-0.924825	-7.1114e-10	1.09386e-22	-1.21537	-7.1114e-10	9.12391e-17	-1.15245	-7.1114e-10
5753092	chr9:5753092:C:T	6.35047e-34	-1.30393e-09	-1.26571	8.98598e-23	-1.30393e-09	-1.412	7.12619e-17	-1.30393e-09	-1.39957
5753320	chr9:5753320:G:A	4.58179e-34	-1.30393e-09	-1.59215	8.15589e-23	-1.30393e-09	-1.50893	6.32863e-17	-1.30393e-09	-1.51827
5754231	chr9:5754231:T:C	4.44314e-34	-1.30393e-09	-1.62287	7.65043e-23	-1.30393e-09	-1.5729	6.04529e-17	-1.30393e-09	-1.56407
5754494	chr9:5754494:C:T	4.22214e-34	-1.30393e-09	-1.67389	7.28458e-23	-1.30393e-09	-1.62191	5.62162e-17	-1.30393e-09	-1.63673
5755022	chr9:5755022:T:A	2.80249e-34	-1.80915	-0.274579	2.90426e-23	-1.79616	-0.745327	2.67901e-17	-1.68214	-0.695761
5755073	chr9:5755073:G:A	3.70441e-33	-1.30393e-09	0.497872	2.75386e-22	-1.30393e-09	-0.292077	2.37575e-16	-1.30393e-09	-0.195453
5755162	chr9:5755162:G:A	1.05467e-33	-1.30393e-09	-0.758422	1.52978e-22	-1.30393e-09	-0.879956	1.18848e-16	-1.30393e-09	-0.888092
5755306	chr9:5755306:T:C	7.95935e-34	-0.210411	-0.829479	2.51604e-22	0.486252	-0.868646	3.69781e-16	1.12201	-0.87503
5755347	chr9:5755347:T:C	3.31963e-33	-1.30393e-09	0.388202	2.50997e-22	-1.30393e-09	-0.384812	2.16113e-16	-1.30393e-09	-0.290133
5755558	chr9:5755558:G:C	6.33082e-34	-1.30393e-09	-1.26881	8.74428e-23	-1.30393e-09	-1.43927	6.81084e-17	-1.30393e-09	-1.44484
5755654	chr9:5755654:G:A	1.53206e-33	-1.30393e-09	-0.385037	1.53627e-22	-1.30393e-09	-0.875724	1.26075e-16	-1.30393e-09	-0.829061
5756067	chr9:5756067:C:T	7.18829e-35	-2.03944	-1.40492	1.1585e-23	-2.2437	-1.21684	1.01067e-17	-2.18299	-1.16974
5757164	chr9:5757164:T:A	7.95394e-34	-1.30393e-09	-1.04057	1.56561e-22	-1.30393e-09	-0.856804	1.24604e-16	-1.30393e-09	-0.840798
5757623	chr9:5757623:TTAAA:T	1.59415e-33	-1.30393e-09	-0.345308	1.42892e-22	-1.30393e-09	-0.948164	1.22417e-16	-1.30393e-09	-0.858501
5757867	chr9:5757867:G:A	5.80483e-34	-1.30393e-09	-1.35554	8.22597e-23	-1.30393e-09	-1.50037	6.50706e-17	-1.30393e-09	-1.49046
5758244	chr9:5758244:C:T	7.61816e-34	-1.30393e-09	-1.0837	1.02235e-22	-1.30393e-09	-1.28298	8.00491e-17	-1.30393e-09	-1.28329
5758713	chr9:5758713:G:C	4.37144e-34	-1.30393e-09	-1.63914	7.50277e-23	-1.30393e-09	-1.59239	5.92653e-17	-1.30393e-09	-1.58391
5758849	chr9:5758849:A:G	2.91066e-35	-2.67838	-1.67006	5.13321e-24	-2.5954	-1.67912	3.61051e-18	-2.70537	-1.67671
5759022	chr9:5759022:C:T	4.18837e-34	-1.30393e-09	-1.68193	6.80251e-23	-1.30393e-09	-1.69037	5.32577e-17	-1.30393e-09	-1.69079
5759599	chr9:5759599:A:G	5.02077e-35	-2.31685	-1.48638	6.50804e-24	-2.47375	-1.56346	5.60439e-18	-2.38825	-1.55414
5759603	chr9:5759603:G:A	6.3097e-34	-1.30393e-09	-1.27215	8.7509e-23	-1.30393e-09	-1.43851	6.94743e-17	-1.30393e-09	-1.42498
5759880	chr9:5759880:T:C	1.39778e-34	-2.77935	-7.1114e-10	2.36371e-23	-2.74743	-7.1114e-10	1.8592e-17	-2.7432	-7.1114e-10
5760976	chr9:5760976:G:A	4.72375e-34	-2.77926	1.21762	1.79762e-23	-2.59256	-0.428643	1.80766e-17	-2.44438	-0.326936
5761056	chr9:5761056:G:C	1.7422e-34	-1.91362	-0.645471	1.02798e-23	-2.34987	-1.23021	8.97234e-18	-2.25424	-1.21754
5761170	chr9:5761170:A:G	5.10707e-34	-1.30393e-09	-1.48361	9.6096e-23	-1.30393e-09	-1.3449	7.5122e-17	-1.30393e-09	-1.34682
5761207	chr9:5761207:G:A	1.71973e-34	-2.57207	-7.1114e-10	3.54077e-23	-2.34332	-7.1114e-10	2.63632e-17	-2.39397	-7.1114e-10
5761461	chr9:5761461:G:T	5.64597e-34	-1.30393e-09	-1.38329	1.11303e-22	-1.30393e-09	-1.19799	8.2598e-17	-1.30393e-09	-1.25195
5761493	chr9:5761493:T:G	9.63127e-35	-1.92335	-1.22845	1.15035e-23	-2.09702	-1.37059	9.35457e-18	-2.06315	-1.36692
5761865	chr9:5761865:T:G	8.10371e-34	-1.30393e-09	-1.02191	1.07722e-22	-1.30393e-09	-1.2307	8.42582e-17	-1.30393e-09	-1.23205
5761899	chr9:5761899:T:G	8.07549e-34	-1.30393e-09	-1.0254	1.58604e-22	-1.30393e-09	-0.84384	1.27284e-16	-1.30393e-09	-0.819518
5762236	chr9:5762236:C:T	5.64032e-34	-1.30393e-09	-1.38429	8.30222e-23	-1.30393e-09	-1.49114	6.5077e-17	-1.30393e-09	-1.49036
5762434	chr9:5762434:A:G	6.81188e-33	-1.30393e-09	1.10702	3.97628e-22	-1.30393e-09	0.0752671	3.4711e-16	-1.30393e-09	0.183708
5762482	chr9:5762482:G:T	3.62085e-35	-2.71118	-1.41893	6.1026e-24	-2.63811	-1.46342	4.40134e-18	-2.73492	-1.44911
5762600	chr9:5762600:G:A	3.46506e-35	-2.67204	-1.50206	4.66952e-24	-2.73001	-1.63918	3.633e-18	-2.73766	-1.63822
5762785	chr9:5762785:C:T	3.71005e-33	-1.30393e-09	0.499395	2.75304e-22	-1.30393e-09	-0.292374	2.39773e-16	-1.30393e-09	-0.186242
5762894	chr9:5762894:A:G	8.46947e-35	-1.90007	-1.38028	1.04172e-23	-2.08369	-1.48311	8.40279e-18	-2.06047	-1.4769
5763873	chr9:5763873:C:A	1.53856e-34	-2.68339	-7.1114e-10	2.33156e-23	-2.76113	-7.1114e-10	1.82064e-17	-2.76416	-7.1114e-10
5763934	chr9:5763934:C:T	7.84739e-34	-1.30393e-09	-1.05405	1.05032e-22	-1.30393e-09	-1.25599	8.83423e-17	-1.30393e-09	-1.18472
5764008	chr9:5764008:T:C	6.4498e-34	-1.30393e-09	-1.25019	1.21113e-22	-1.30393e-09	-1.11353	9.24673e-17	-1.30393e-09	-1.13908
5764187	chr9:5764187:A:G	4.22007e-34	-1.30393e-09	-1.67438	6.81812e-23	-1.30393e-09	-1.68808	5.34524e-17	-1.30393e-09	-1.68714
5764314	chr9:5764314:T:C	1.14993e-34	-2.14978	-0.824749	1.08711e-23	-2.14566	-1.37848	9.64541e-18	-2.04629	-1.35316
5764667	chr9:5764667:G:C	3.06129e-35	-2.68869	-1.60929	5.2945e-24	-2.61212	-1.63147	3.74524e-18	-2.71874	-1.62671
5765210	chr9:5765210:G:C	1.81504e-34	-2.51813	-7.1114e-10	2.55845e-23	-2.66827	-7.1114e-10	2.0018e-17	-2.6693	-7.1114e-10
5765548	chr9:5765548:A:C	4.15524e-34	-1.30393e-09	-1.68987	6.82512e-23	-1.30393e-09	-1.68706	5.37382e-17	-1.30393e-09	-1.68181
5765903	chr9:5765903:T:C	3.21948e-35	-2.57033	-1.67728	5.46597e-24	-2.52499	-1.68672	4.12054e-18	-2.56162	-1.68834
5765984	chr9:5765984:C:T	7.88055e-35	-1.84604	-1.50638	1.22024e-23	-2.10017	-1.30845	1.06443e-17	-2.03569	-1.26522
5766086	chr9:5766086:G:C	7.28588e-34	-1.30393e-09	-1.1283	9.77307e-23	-1.30393e-09	-1.32803	7.60876e-17	-1.30393e-09	-1.33405
5766128	chr9:5766128:G:A	1.32698e-34	-1.68926	-1.14207	1.54394e-23	-1.70355	-1.46977	1.46179e-17	-1.54197	-1.44172
5766305	chr9:5766305:G:A	2.84385e-35	-2.71019	-1.66148	4.94786e-24	-2.64072	-1.67057	3.52621e-18	-2.73873	-1.66699
5766320	chr9:5766320:C:T	4.54051e-34	-1.30393e-09	-1.6012	7.8986e-23	-1.30393e-09	-1.54098	6.38414e-17	-1.30393e-09	-1.50953
5766480	chr9:5766480:TC:T	4.21281e-34	-1.30393e-09	-1.67611	8.71826e-23	-1.30393e-09	-1.44225	6.89885e-17	-1.30393e-09	-1.432
5766487	chr9:5766487:T:C	2.80139e-35	-2.72699	-1.65971	4.83718e-24	-2.6642	-1.66972	3.48617e-18	-2.75089	-1.66624
5766926	chr9:5766926:T:C	7.80337e-34	-1.30393e-09	-1.05968	1.55625e-22	-1.30393e-09	-0.862801	1.25189e-16	-1.30393e-09	-0.836113
5766959	chr9:5766959:G:A	1.03893e-32	-1.30393e-09	1.52913	7.08302e-22	-1.30393e-09	0.65262	6.2546e-16	-1.30393e-09	0.772553
5767822	chr9:5767822:G:A	5.18088e-34	-1.30393e-09	-1.46926	9.34215e-23	-1.30393e-09	-1.37313	7.56141e-17	-1.30393e-09	-1.34029
5768609	chr9:5768609:C:T	1.45323e-34	-1.4052	-1.33525	2.11246e-23	-1.68658	-1.17323	1.90899e-17	-1.59844	-1.11834
5768739	chr9:5768739:T:G	3.54395e-35	-2.67712	-1.47446	6.44011e-24	-2.63755	-1.41016	4.53717e-18	-2.73159	-1.42204
5768758	chr9:5768758:C:T	1.65249e-34	-2.61196	-7.1114e-10	2.5869e-23	-2.65721	-7.1114e-10	2.03e-17	-2.65531	-7.1114e-10
5769105	chr9:5769105:T:C	6.12394e-34	-1.30393e-09	-1.30203	1.14286e-22	-1.30393e-09	-1.17155	8.72101e-17	-1.30393e-09	-1.19762
5769494	chr9:5769494:A:T	1.22884e-34	-2.03881	-0.869356	2.10852e-23	-2.24563	-0.616045	1.8753e-17	-2.18747	-0.54711
5769678	chr9:5769678:G:A	5.4073e-34	-1.30393e-09	-1.42649	1.03107e-22	-1.30393e-09	-1.27448	8.04352e-17	-1.30393e-09	-1.27848
5769767	chr9:5769767:T:C	1.70863e-34	-2.57855	-7.1114e-10	3.14354e-23	-2.46232	-7.1114e-10	2.39842e-17	-2.48854	-7.1114e-10
5769975	chr9:5769975:C:T	4.43849e-34	-1.30393e-09	-1.62392	7.87029e-23	-1.30393e-09	-1.54457	6.13914e-17	-1.30393e-09	-1.54867
5770047	chr9:5770047:A:G	2.23589e-34	-2.18654	-0.123057	1.79978e-23	-2.20148	-0.818523	1.65777e-17	-2.0931	-0.764778
5771043	chr9:5771043:A:G	7.54985e-34	-1.30393e-09	-1.09271	1.465e-22	-1.30393e-09	-0.923227	1.14852e-16	-1.30393e-09	-0.922291
5771125	chr9:5771125:A:G	7.07064e-34	-1.30393e-09	-1.15828	1.2787e-22	-1.30393e-09	-1.05923	9.0988e-17	-1.30393e-09	-1.15521
5771413	chr9:5771413:T:C	4.37624e-34	-1.30393e-09	-1.63805	7.45681e-23	-1.30393e-09	-1.59854	5.80913e-17	-1.30393e-09	-1.60392
5771593	chr9:5771593:TCG:T	7.02528e-35	-2.17462	-1.29269	9.69342e-24	-1.97024	-1.66857	8.25616e-18	-1.902	-1.65298
5771730	chr9:5771730:C:T	2.14674e-34	-1.51724	-0.83305	3.49371e-23	-1.79416	-0.562544	3.20088e-17	-1.70625	-0.493677
5772424	chr9:5772424:G:A	1.53002e-34	-2.68895	-7.1114e-10	2.33079e-23	-2.76146	-7.1114e-10	1.81509e-17	-2.76722	-7.1114e-10
5772537	chr9:5772537:T:C	4.81511e-31	5.36528	-7.1114e-10	4.88925e-20	4.88713	-7.1114e-10	2.37659e-14	4.41007	-7.1114e-10
5772730	chr9:5772730:G:A	6.30252e-34	-1.30393e-09	-1.27329	1.31592e-22	-1.30393e-09	-1.03055	1.01441e-16	-1.30393e-09	-1.04646
5773157	chr9:5773157:T:C	1.11664e-33	-1.30393e-09	-0.70133	2.27213e-22	-1.30393e-09	-0.484362	1.79066e-16	-1.30393e-09	-0.478181
5773239	chr9:5773239:C:T	5.9466e-34	-1.30393e-09	-1.33142	7.22926e-23	-1.30393e-09	-1.62953	5.57761e-17	-1.30393e-09	-1.64459
5773799	chr9:5773799:G:C	1.72639e-34	-1.73622	-0.831986	2.90334e-23	-1.99126	-0.550543	2.57885e-17	-1.9274	-0.488611
5773839	chr9:5773839:T:C	5.11488e-34	-1.30393e-09	-1.48208	9.52663e-23	-1.30393e-09	-1.35357	7.52373e-17	-1.30393e-09	-1.34529
5774387	chr9:5774387:T:G	6.47823e-34	-1.30393e-09	-1.24579	1.22748e-22	-1.30393e-09	-1.10012	9.58428e-17	-1.30393e-09	-1.10323
5774661	chr9:5774661:G:A	1.457e-34	-1.99297	-0.744886	2.15271e-23	-2.18232	-0.658621	2.14064e-17	-2.04027	-0.561974
5774810	chr9:5774810:C:T	9.80829e-35	-2.02218	-1.11142	1.42793e-23	-2.13238	-1.11906	1.22261e-17	-2.07398	-1.08838
5775074	chr9:5775074:G:C	6.63791e-34	-1.30393e-09	-1.22144	1.2509e-22	-1.30393e-09	-1.08122	9.48509e-17	-1.30393e-09	-1.11363
5775362	chr9:5775362:C:T	4.35141e-34	-1.64374	-7.1114e-10	1.00768e-22	-1.29743	-7.1114e-10	7.49848e-17	-1.34865	-7.1114e-10
5775573	chr9:5775573:T:C	3.35409e-35	-2.64076	-1.56588	5.92512e-24	-2.55826	-1.57279	4.11836e-18	-2.67968	-1.5708
5775576	chr9:5775576:C:T	2.59208e-35	-2.77349	-1.69087	6.59033e-24	-2.45915	-1.5655	4.74885e-18	-2.5605	-1.54754
5775759	chr9:5775759:T:C	6.87625e-34	-1.30393e-09	-1.18616	1.23876e-22	-1.30393e-09	-1.09097	8.86992e-17	-1.30393e-09	-1.18068
5777084	chr9:5777084:T:C	1.79055e-34	-2.53171	-7.1114e-10	3.34214e-23	-2.40106	-7.1114e-10	2.53118e-17	-2.43467	-7.1114e-10
5777250	chr9:5777250:T:C	3.02701e-34	-1.76093	-0.245727	3.0193e-23	-1.72885	-0.773788	2.76194e-17	-1.61823	-0.729184
5777792	chr9:5777792:T:C	4.24869e-34	-1.30393e-09	-1.66763	7.31002e-23	-1.30393e-09	-1.61842	5.70005e-17	-1.30393e-09	-1.62287
5777886	chr9:5777886:T:G	5.10394e-33	-1.30393e-09	0.818361	3.4719e-22	-1.30393e-09	-0.0603776	3.04741e-16	-1.30393e-09	0.0535269
5777922	chr9:5777922:T:G	4.42814e-34	-1.30393e-09	-1.62626	6.94894e-23	-1.30393e-09	-1.66908	5.4331e-17	-1.30393e-09	-1.67084
5778116	chr9:5778116:A:C	1.73021e-34	-2.05679	-0.509207	1.49012e-23	-2.12557	-1.08324	1.43379e-17	-1.96944	-1.03359
5778395	chr9:5778395:G:C	5.61764e-35	-2.12143	-1.56948	6.06949e-24	-2.41628	-1.69069	4.81919e-18	-2.40256	-1.69077
5778403	chr9:5778403:G:A	1.47969e-34	-2.7224	-7.1114e-10	2.3195e-23	-2.76631	-7.1114e-10	1.82528e-17	-2.76162	-7.1114e-10
5778784	chr9:5778784:T:C	6.26561e-34	-1.30393e-09	-1.27916	1.1181e-22	-1.30393e-09	-1.19345	8.05897e-17	-1.30393e-09	-1.27656
5779191	chr9:5779191:T:C	1.57174e-34	-2.66205	-7.1114e-10	2.30966e-23	-2.77057	-7.1114e-10	1.80529e-17	-2.77263	-7.1114e-10
5780074	chr9:5780074:G:A	7.18613e-35	-2.16745	-1.27722	8.86716e-24	-2.11415	-1.61375	7.34939e-18	-2.07488	-1.59644
5780081	chr9:5780081:T:G	8.94667e-34	-1.30393e-09	-0.922955	1.14256e-22	-1.30393e-09	-1.17181	9.09641e-17	-1.30393e-09	-1.15547
5780083	chr9:5780083:C:T	9.32181e-35	-1.81718	-1.36728	1.33163e-23	-1.76219	-1.55907	1.03842e-17	-1.77482	-1.55083
5780121	chr9:5780121:A:G	2.2509e-33	-2.67264	2.67232	1.81203e-23	-2.76931	-0.243913	1.65839e-17	-2.77456	-0.0829402
5780959	chr9:5780959:T:C	2.18922e-34	-2.70567	0.374976	2.81944e-23	-2.02135	-0.549778	2.55219e-17	-1.9848	-0.441599
5781098	chr9:5781098:A:C	8.72763e-33	-1.30393e-09	1.35484	5.17233e-22	-1.30393e-09	0.338242	4.59214e-16	-1.30393e-09	0.463582
5781281	chr9:5781281:T:C	2.71584e-35	-2.74496	-1.67276	4.34759e-24	-2.76388	-1.67675	3.9388e-18	-2.61805	-1.67701
5781444	chr9:5781444:C:A	8.86208e-34	-1.30393e-09	-0.932454	1.73863e-22	-1.30393e-09	-0.751981	1.39604e-16	-1.30393e-09	-0.727123
5781834	chr9:5781834:ACTT:A	5.89996e-35	-2.10637	-1.53551	8.77192e-24	-2.05721	-1.68148	7.1313e-18	-2.02638	-1.67506
5782840	chr9:5782840:T:TAG	2.82639e-35	-2.75504	-1.62278	4.51185e-24	-2.76985	-1.63369	4.04471e-18	-2.63881	-1.62971
5782878	chr9:5782878:C:T	4.15142e-34	-1.30393e-09	-1.69079	6.8998e-23	-1.30393e-09	-1.67617	5.38719e-17	-1.30393e-09	-1.67933
5782964	chr9:5782964:G:A	8.26683e-34	-1.30393e-09	-1.00198	1.60386e-22	-1.30393e-09	-0.832668	1.28347e-16	-1.30393e-09	-0.811201
5783094	chr9:5783094:A:T	9.22364e-34	-1.30393e-09	-0.892466	1.20298e-22	-1.30393e-09	-1.12028	9.34253e-17	-1.30393e-09	-1.12877
5783107	chr9:5783107:A:G	1.55391e-34	-2.12456	-0.548907	1.38307e-23	-2.25584	-1.02752	1.28555e-17	-2.09723	-1.01494
5783148	chr9:5783148:C:G	2.8072e-35	-2.70702	-1.67761	4.62246e-24	-2.69317	-1.68615	3.53356e-18	-2.71451	-1.68912
5783188	chr9:5783188:CAT:C	4.79304e-34	-1.30393e-09	-1.54707	7.35666e-23	-1.30393e-09	-1.61206	5.75712e-17	-1.30393e-09	-1.61291
5783336	chr9:5783336:T:C	2.7943e-35	-2.77643	-1.61281	4.49821e-24	-2.77938	-1.62719	3.82599e-18	-2.70263	-1.62148
5783498	chr9:5783498:T:C	6.90865e-35	-2.10959	-1.37446	7.86337e-24	-2.36259	-1.48544	6.39998e-18	-2.35045	-1.45919
5783860	chr9:5783860:T:C	7.51634e-34	-1.30393e-09	-1.09716	1.01026e-22	-1.30393e-09	-1.29487	7.99187e-17	-1.30393e-09	-1.28493
5784120	chr9:5784120:G:A	3.18646e-35	-2.59361	-1.6643	5.73992e-24	-2.48749	-1.67532	3.89084e-18	-2.63474	-1.67257
5784461	chr9:5784461:C:T	2.2855e-34	-2.28765	-7.1114e-10	5.16098e-23	-1.96654	-7.1114e-10	3.79297e-17	-2.0302	-7.1114e-10
5784866	chr9:5784866:C:G	5.21123e-34	-1.30393e-09	-1.46342	9.44124e-23	-1.30393e-09	-1.36258	7.28473e-17	-1.30393e-09	-1.37757
5785545	chr9:5785545:T:C	1.89825e-34	-2.4733	-7.1114e-10	2.76553e-23	-2.59043	-7.1114e-10	2.22901e-17	-2.56179	-7.1114e-10
5785894	chr9:5785894:C:T	5.6111e-34	-1.30393e-09	-1.38949	1.07271e-22	-1.30393e-09	-1.23489	8.29855e-17	-1.30393e-09	-1.24727
5786098	chr9:5786098:T:G	4.65228e-34	-1.30393e-09	-1.57688	7.14367e-23	-1.30393e-09	-1.64144	5.52579e-17	-1.30393e-09	-1.65392
5786125	chr9:5786125:ATC:A	8.61818e-34	-1.30393e-09	-0.960362	1.14288e-22	-1.30393e-09	-1.17153	9.59826e-17	-1.30393e-09	-1.10177
5787028	chr9:5787028:T:G	5.53254e-34	-1.30393e-09	-1.40359	1.01632e-22	-1.30393e-09	-1.28889	8.01744e-17	-1.30393e-09	-1.28173
5787457	chr9:5787457:A:G	4.99025e-34	-1.30393e-09	-1.50675	7.66024e-23	-1.30393e-09	-1.57162	6.0621e-17	-1.30393e-09	-1.56129
5787647	chr9:5787647:A:G	2.53718e-33	0.119401	-7.1114e-10	3.73739e-22	0.0133076	-7.1114e-10	3.59391e-16	0.218476	-7.1114e-10
5787748	chr9:5787748:G:C	4.23544e-34	-1.30393e-09	-1.67075	7.26021e-23	-1.30393e-09	-1.62526	5.7257e-17	-1.30393e-09	-1.61839
5788348	chr9:5788348:C:T	1.6679e-34	-2.60267	-7.1114e-10	2.68161e-23	-2.62125	-7.1114e-10	2.13369e-17	-2.6055	-7.1114e-10
5788398	chr9:5788398:A:G	4.39993e-33	-1.30393e-09	0.669939	3.22392e-22	-1.30393e-09	-0.134484	2.88309e-16	-1.30393e-09	-0.00190267
5788458	chr9:5788458:A:C	6.38342e-34	-1.30393e-09	-1.26053	1.20259e-22	-1.30393e-09	-1.1206	9.51204e-17	-1.30393e-09	-1.11079
5789096	chr9:5789096:A:G	4.99923e-34	-1.30393e-09	-1.50495	9.20604e-23	-1.30393e-09	-1.38781	7.0919e-17	-1.30393e-09	-1.4044
5789165	chr9:5789165:G:C	3.67223e-35	-2.65855	-1.45747	4.85971e-24	-2.72068	-1.60859	3.78453e-18	-2.72615	-1.60886
5790097	chr9:5790097:G:A	5.24534e-34	-1.30393e-09	-1.4569	7.29043e-23	-1.30393e-09	-1.6211	5.72629e-17	-1.30393e-09	-1.61828
5790308	chr9:5790308:A:G	6.04302e-34	-1.30393e-09	-1.31533	1.12888e-22	-1.30393e-09	-1.18385	8.93962e-17	-1.30393e-09	-1.17286
5790413	chr9:5790413:A:ATTT	2.414e-33	-1.30393e-09	0.0696351	1.88077e-22	-1.30393e-09	-0.6734	1.6399e-16	-1.30393e-09	-0.566131
5790448	chr9:5790448:A:G	5.6635e-34	-1.30393e-09	-1.38019	1.01002e-22	-1.30393e-09	-1.29511	8.04246e-17	-1.30393e-09	-1.27862
5790588	chr9:5790588:G:A	1.3982e-34	-2.77905	-7.1114e-10	2.31231e-23	-2.76942	-7.1114e-10	1.80122e-17	-2.77488	-7.1114e-10
5790682	chr9:5790682:T:C	8.86546e-34	-1.13587	0.203792	2.00469e-22	0.0100932	-0.619687	2.56059e-16	0.378152	-0.49868
5790753	chr9:5790753:A:G	5.98369e-34	-1.30393e-09	-1.3252	1.11638e-22	-1.30393e-09	-1.19499	8.83917e-17	-1.30393e-09	-1.18416
5790861	chr9:5790861:T:C	3.82576e-35	-2.66519	-1.40987	6.34786e-24	-2.59695	-1.46518	4.53536e-18	-2.70304	-1.45099
5791098	chr9:5791098:G:A	4.17214e-34	-1.30393e-09	-1.68581	6.99487e-23	-1.30393e-09	-1.66249	5.45062e-17	-1.30393e-09	-1.66762
5791151	chr9:5791151:G:A	6.75279e-35	-2.00189	-1.50497	1.00893e-23	-1.96441	-1.63436	8.76866e-18	-1.86534	-1.62941
5791597	chr9:5791597:TTTGCTCA:T	5.10569e-34	-1.30393e-09	-1.48388	7.71917e-23	-1.30393e-09	-1.56396	6.03748e-17	-1.30393e-09	-1.56536
5792106	chr9:5792106:T:C	1.37164e-34	-2.18624	-0.611993	1.31731e-23	-2.30567	-1.0264	1.16118e-17	-2.21942	-0.994493
5792156	chr9:5792156:G:A	1.02573e-34	-1.72112	-1.36771	1.27037e-23	-1.76649	-1.60187	1.1019e-17	-1.67599	-1.59032
5792561	chr9:5792561:A:G	3.29445e-35	-2.63836	-1.58623	5.65553e-24	-2.56606	-1.61156	3.97646e-18	-2.6803	-1.60525
5793283	chr9:5793283:T:A	9.18875e-35	-1.85349	-1.34535	1.14187e-23	-2.08372	-1.39128	9.69677e-18	-2.03133	-1.36281
5794481	chr9:5794481:A:T	4.16439e-34	-1.30393e-09	-1.68767	6.82187e-23	-1.30393e-09	-1.68753	5.33899e-17	-1.30393e-09	-1.68831
5795134	chr9:5795134:G:A	7.69283e-35	-1.91125	-1.46528	7.11856e-24	-2.26509	-1.68245	5.74098e-18	-2.23654	-1.68177
5795470	chr9:5795470:T:C	9.97087e-35	-2.70281	-0.414345	1.54722e-23	-2.11673	-1.05448	1.43563e-17	-2.06206	-0.939685
5795480	chr9:5795480:T:C	4.21081e-34	-1.30393e-09	-1.67658	7.15032e-23	-1.30393e-09	-1.64051	5.58014e-17	-1.30393e-09	-1.64414
5796265	chr9:5796265:T:C	5.76406e-34	-1.30393e-09	-1.36259	1.0597e-22	-1.30393e-09	-1.2471	8.11387e-17	-1.30393e-09	-1.26977
5796400	chr9:5796400:A:G	6.14886e-34	-1.30393e-09	-1.29797	1.16687e-22	-1.30393e-09	-1.15076	9.32511e-17	-1.30393e-09	-1.13064
5797051	chr9:5797051:T:G	4.45014e-33	-1.30393e-09	0.681284	3.12367e-22	-1.30393e-09	-0.166073	2.80417e-16	-1.30393e-09	-0.0296561
5797231	chr9:5797231:G:A	1.40004e-34	-2.77773	-7.1114e-10	2.32001e-23	-2.76609	-7.1114e-10	1.82397e-17	-2.76233	-7.1114e-10
5797634	chr9:5797634:C:T	2.1919e-34	-1.13369	-1.19578	3.69135e-23	-0.698871	-1.6028	4.61833e-17	-0.250935	-1.58238
5797724	chr9:5797724:T:C	4.81859e-34	-1.30393e-09	-1.54175	7.44448e-23	-1.30393e-09	-1.60019	5.88932e-17	-1.30393e-09	-1.59021
5798268	chr9:5798268:G:C	1.1206e-34	-2.46213	-0.538233	2.37253e-23	-1.59399	-1.14972	2.30213e-17	-1.44857	-1.08094
5798287	chr9:5798287:G:A	4.2229e-34	-1.30393e-09	-1.67371	7.21144e-23	-1.30393e-09	-1.632	5.62263e-17	-1.30393e-09	-1.63655
5798444	chr9:5798444:G:A	2.01066e-34	-2.55676	0.140989	2.47076e-23	-2.1383	-0.564837	2.3373e-17	-2.05384	-0.460514
5799344	chr9:5799344:A:G	5.22598e-34	-1.30393e-09	-1.46059	9.75839e-23	-1.30393e-09	-1.32954	7.56281e-17	-1.30393e-09	-1.34011
5799737	chr9:5799737:A:G	6.07152e-34	-1.30393e-09	-1.31063	1.14913e-22	-1.30393e-09	-1.16608	9.13395e-17	-1.30393e-09	-1.15135
5800737	chr9:5800737:G:C	1.16974e-34	-2.77361	-0.183849	1.15173e-23	-2.56287	-0.903528	9.89931e-18	-2.56092	-0.81255
5801071	chr9:5801071:A:G	1.00332e-34	-1.74805	-1.36287	1.13482e-23	-1.81357	-1.66762	1.10749e-17	-1.60369	-1.65756
5801675	chr9:5801675:A:G	2.40797e-33	-1.30393e-09	0.0671326	1.86518e-22	-1.30393e-09	-0.681726	1.63004e-16	-1.30393e-09	-0.572159
5802437	chr9:5802437:T:C	4.80421e-34	-1.30393e-09	-1.54474	8.7924e-23	-1.30393e-09	-1.43378	6.83777e-17	-1.30393e-09	-1.44089
5802597	chr9:5802597:G:A	1.6682e-34	-2.60249	-7.1114e-10	2.63241e-23	-2.63977	-7.1114e-10	2.13834e-17	-2.60332	-7.1114e-10
5802736	chr9:5802736:G:T	4.27643e-34	-1.30393e-09	-1.66112	7.36608e-23	-1.30393e-09	-1.61078	5.73529e-17	-1.30393e-09	-1.61671
5802743	chr9:5802743:G:A	1.45499e-33	-1.30393e-09	-0.43665	1.60315e-22	-1.30393e-09	-0.833107	1.36283e-16	-1.30393e-09	-0.751198
5803187	chr9:5803187:A:G	4.84068e-33	-1.30393e-09	0.765404	3.23111e-22	-1.30393e-09	-0.132256	2.89131e-16	-1.30393e-09	0.00094522
5803221	chr9:5803221:A:G	9.0424e-35	-1.94453	-1.27036	1.15941e-23	-1.83878	-1.62097	1.00172e-17	-1.75444	-1.60719
5803237	chr9:5803237:G:A	4.31096e-34	-1.30393e-09	-1.65308	7.45943e-23	-1.30393e-09	-1.59819	5.80534e-17	-1.30393e-09	-1.60457
5803864	chr9:5803864:T:C	7.37192e-35	-2.35114	-1.06801	1.10934e-23	-2.42063	-1.08327	9.22484e-18	-2.40276	-1.04127
5804058	chr9:5804058:A:G	4.97766e-34	-1.30393e-09	-1.50928	7.76312e-23	-1.30393e-09	-1.55828	6.31407e-17	-1.30393e-09	-1.52057
5804326	chr9:5804326:T:G	5.38741e-34	-1.30393e-09	-1.43017	9.71413e-23	-1.30393e-09	-1.33408	7.70335e-17	-1.30393e-09	-1.32169
5804683	chr9:5804683:T:C	5.97974e-33	0.976725	-7.1114e-10	3.55533e-22	-0.0366321	-7.1114e-10	2.76508e-16	-0.0436949	-7.1114e-10
5804725	chr9:5804725:T:G	4.49978e-34	-1.30393e-09	-1.61021	7.62218e-23	-1.30393e-09	-1.5766	5.8072e-17	-1.30393e-09	-1.60425
5804781	chr9:5804781:A:G	4.74025e-34	-1.30393e-09	-1.55815	8.35349e-23	-1.30393e-09	-1.48499	6.77144e-17	-1.30393e-09	-1.45064
5805511	chr9:5805511:T:C	6.58052e-34	-1.30393e-09	-1.23012	1.17941e-22	-1.30393e-09	-1.14007	8.44716e-17	-1.30393e-09	-1.22952
5805787	chr9:5805787:TGAAA:T	6.25051e-34	-1.30393e-09	-1.28157	1.11196e-22	-1.30393e-09	-1.19896	7.91916e-17	-1.30393e-09	-1.29406
5806397	chr9:5806397:T:C	1.52554e-34	-2.69189	-7.1114e-10	2.59587e-23	-2.65374	-7.1114e-10	2.12302e-17	-2.61051	-7.1114e-10
```
