## Supplementary material for "Characterization of shared and ancestry-specific signals driving complex traits using multi-ancestry fine-mapping": susiex_nc3.cs80.summary

```
# chr9:4244743-5807277
CS_ID	CS_LENGTH	CS_PURITY	MAX_PIP_SNP	BP	REF_ALLELE	ALT_ALLELE	REF_FRQ	BETA	SE	-LOG10P	MAX_PIP	POST-HOC_PROB_POP1	POST-HOC_PROB_POP2
1	1	1	chr9:4744743:T:C	4744743	C,C	T,T	1,1	-inf,-inf	inf,inf	57.1769,5.21013	0.965464	1	0.998795
2	1	1	chr9:4780007:T:A	4780007	A,A	T,T	1,1	-inf,-inf	inf,inf	55.2291,0.514604	0.999416	1	0.178544
3	4	0.573624	chr9:4855912:C:T	4855912	T,T	C,C	1,1	-inf,-inf	inf,inf	36.7399,3.21089	0.275882	1	0.646231
```
