## Supplementary material for "Characterization of shared and ancestry-specific signals driving complex traits using multi-ancestry fine-mapping": orig_s1_snps

```
rs10961324
rs7021723
rs7025736
rs2181073
rs75573031
rs2181074
rs10961326
rs74562165
rs58900694
rs10118594
rs57172995
rs16931220
rs10961329
rs7848012
rs16931224
rs7848517
rs60805695
rs13285943
rs6474804
rs7039809
rs12001652
rs12001724
rs10961330
rs7871053
rs7857245
rs73405659
rs12000699
rs16931233
rs1322131
rs73648449
rs1322132
rs7025739
rs149453694
rs7029792
rs737668
rs12005711
rs12001843
rs10124838
rs57993128
rs75996833
rs7465962
rs4631565
rs2145989
rs7046174
rs10115804
rs1853195
rs35473056
rs1853196
rs77875888
rs1977235
rs55977907
rs10810078
rs58574560
rs13289170
rs185247095
rs7028654
rs12351326
rs10961339
rs1575254
rs10961340
9:14024549_T_G
rs73405678
rs58624125
rs7022407
rs13283743
rs12550926
rs17279781
rs10810079
rs10810080
rs10810081
rs16931256
rs16931258
rs10961343
rs7019371
rs7019738
rs16931261
rs7020399
rs6474805
rs7023574
rs1923353
rs13286764
rs2890976
rs182797128
rs35113032
rs2382432
rs2382433
rs10961344
rs61374830
rs13283427
rs10961346
rs13302756
rs10810082
rs10961347
rs72698712
rs10810083
rs3899674
rs10961349
rs7049018
rs73648450
rs72698715
rs112943795
rs77007376
rs67336119
rs1923354
rs7850674
rs111375850
rs140542350
rs16931278
rs78058775
rs7027377
rs7027382
rs73648451
rs10115336
rs111382604
rs112365080
rs3920568
rs10810084
rs1923356
rs77818392
rs111943504
rs75947181
rs6415720
rs12376829
rs1853197
rs2890977
rs79451483
rs2382434
rs7867828
rs10961352
rs72698717
rs61516040
rs74305113
rs10115541
rs1575255
rs1575256
rs1853198
rs1853199
rs57067791
rs10511588
rs12555759
rs2382435
rs12353140
rs10756524
rs16931284
rs10738352
rs16931288
rs78525603
rs7869774
rs80226150
rs10756525
rs10810086
rs117070765
rs62532479
rs10756526
rs12553096
rs7874572
rs7874668
rs7037078
rs75556599
rs181808564
rs10756527
rs10756528
rs79964387
rs7857599
rs10810087
rs12553244
rs77458119
rs1040888
rs2181075
rs74342178
rs7023849
rs77269455
rs7028752
rs142471607
rs60451275
rs75726676
rs10961356
rs57255486
rs75760665
rs78765671
rs10756529
rs12685927
rs145473321
rs9792570
9:14056388_G_A
rs9792571
rs6474806
rs7872771
rs71511076
rs1156572
rs10116586
rs73648452
rs4142978
rs118021910
rs6474807
rs75711296
rs6474808
rs60600345
rs719958
rs716831
rs1407345
rs117035822
rs506325
rs513997
rs7039300
rs28706541
rs10283831
rs150476663
rs564854
rs201097157
rs72698733
rs567563
rs565593
rs12555513
rs7875010
rs512477
rs6474809
rs542811
rs543458
rs490911
rs544565
rs1799675
rs73407797
rs10217348
rs10217689
rs10961361
rs77685001
rs569114
rs72698734
rs7862050
rs112279634
rs72698735
rs7035356
rs10961362
rs534729
rs73409906
rs516325
rs10961364
rs1689280
rs4741343
rs1689281
rs6474816
rs578720
rs578809
rs73648455
rs62532496
rs579735
rs16931322
rs480700
rs1689282
rs10810089
rs484555
rs76231932
rs76049414
rs7858
rs13301482
rs56268008
rs548824
rs1040887
rs574460
rs10961378
rs532811
rs12551855
rs146389080
rs575660
rs150602929
rs1743544
rs542733
rs516090
rs516075
rs510777
rs140921515
rs149630275
rs497789
rs580845
rs146429641
rs55722858
rs508940
rs483669
rs115950846
rs475732
rs72698745
rs116996530
rs117456849
rs510970
rs552338
rs571693
rs78619531
rs573057
rs77852210
rs117462221
rs498010
rs580501
rs576216
rs551362
rs551272
rs766401
rs693566
rs10738353
rs10810092
rs35385279
rs35621280
rs2307079
rs7034613
rs7018755
rs117572438
rs79963861
rs16931379
rs7862890
rs7863254
rs2382436
rs76667969
rs35870361
rs10961384
rs13298724
rs138933558
rs10961385
rs13284590
rs10511590
rs4740559
rs17210326
rs36097937
rs7032993
rs35381921
rs7021992
rs12375873
rs10756530
rs7029562
rs3780582
rs113260529
rs7030475
rs7019649
rs7034211
rs10810093
rs77408202
rs10810094
rs7024088
rs117438860
rs2382437
rs2382438
rs2382439
rs2382440
rs10810095
rs73642095
rs10511591
rs73642096
rs73642097
rs72698752
rs6474820
rs10961392
rs149218954
rs7868947
rs117491143
rs7042127
rs7042365
rs12552654
rs7028001
rs7045411
rs12554151
rs7031735
rs75406306
rs75639750
rs10511592
rs76457858
rs145331001
rs2890979
rs4237133
rs10756531
rs16931403
rs16931410
rs723968
rs7863447
rs12553346
rs12349255
rs34991430
rs7044402
rs12685276
rs140116284
rs189824341
rs13300925
rs62532512
rs12004755
rs2382443
rs75918185
rs10810098
rs10810099
rs10961396
rs116967484
rs149604434
rs2890981
rs12156582
rs12156460
rs62532513
rs13299433
rs28379954
rs28546939
rs118079438
rs10961399
rs72698756
rs10961400
rs59582428
rs34489185
rs4740560
rs76317170
rs12376024
rs79715983
rs145186633
rs12377502
rs6474821
rs79290230
rs10961402
rs12551894
rs10481501
rs59157653
rs75685645
rs12552956
rs35340098
rs34115564
rs10119167
rs7045263
rs2890982
rs10961406
rs17283657
rs148042717
rs9776572
rs9777428
rs13297162
rs10756535
rs10756536
rs7035474
rs6474822
rs16931436
rs13287487
rs4375095
rs2382448
rs2382450
rs117689786
rs75242739
rs2382451
rs74446758
rs78087355
rs10810104
rs7034377
rs7034162
rs10810105
rs10961411
rs10961412
rs4551459
rs10961413
rs10810106
rs10810107
rs2382452
rs2382453
rs10810108
rs10810109
rs10961414
rs2382454
rs73413827
rs6474823
rs6474824
rs6474825
rs10738355
rs2382456
rs2382457
rs4628344
rs4532695
rs2890984
rs10810110
rs56026354
rs10810111
rs10810112
rs10810113
rs10810114
rs2382458
rs2890985
rs2382459
rs143105460
rs79077089
rs75241250
rs10961418
rs10738356
rs12235129
rs10738357
rs10961419
rs10961420
rs2382460
rs10961421
rs62532547
rs61754862
rs10756539
rs10810115
rs11790310
rs62532548
rs12551619
rs10961422
rs12376677
rs62532551
rs12004290
rs10810116
rs12339675
rs4741346
rs10810117
rs10961424
rs12236711
rs10119190
rs76819450
rs10756540
rs10756541
rs12340584
rs56254800
rs12238011
rs143230323
rs10961426
rs10961428
rs16923133
rs16923134
rs73645013
rs12682686
rs12683997
rs12682915
rs78934557
rs7041043
rs7040930
rs10115397
rs7044542
rs10121553
rs10115426
rs7044603
rs10511593
rs62532553
rs74633221
rs9298696
rs7048086
rs7029180
rs77800501
rs73645016
rs117188406
rs2382444
rs4741349
rs4741350
rs10961429
rs74746795
rs62532554
rs10961430
rs35402224
rs10810118
rs10961431
rs62532556
rs7034346
rs7035453
rs10810119
rs7038815
rs10120632
rs78544879
rs2146539
rs7029254
rs77767466
rs11794535
rs12708255
rs7033134
rs13440252
rs13440429
rs10961433
rs11788974
rs10961434
rs10961436
rs117027654
rs75021464
rs117484771
rs7033206
rs72698780
rs10961437
rs140376033
rs10961439
rs16931499
rs10961440
rs4741353
rs4741354
rs7040053
rs78959125
rs71511081
rs10961441
rs10961442
rs10961443
rs13294194
rs34997120
rs10125346
rs10961444
rs10756542
rs13299315
rs35128680
rs12684749
rs1322985
rs11789657
rs73645022
rs1555553
rs2181403
rs10810120
rs1322986
9:14244448_T_C
rs1322987
rs7030457
rs1853371
rs7048639
rs4740561
rs62532760
rs13286037
rs10961449
rs10961450
rs7866589
rs12346458
rs34252464
rs7027532
rs7027899
rs59804771
rs7874591
rs77581951
rs7859287
rs3761668
rs62532761
rs3761667
rs117882883
rs2382461
rs145187279
rs59710488
rs10435726
rs57645250
rs56842747
rs7849450
rs35281474
rs72698792
rs36008893
rs59613598
rs189667504
rs13302371
rs150135787
rs35367102
rs80135306
rs78721276
rs72698795
rs4740562
rs4740563
rs4740564
rs189997677
rs1322990
rs77946769
rs10122910
rs4741355
rs76380145
rs143557907
rs72698799
rs72698800
rs7872224
rs72698801
rs73645030
rs118170660
rs10810121
rs191858201
rs7860656
9:14267601_T_A
rs7846889
rs4741356
rs7861136
rs56075406
rs56376086
rs117999457
rs16931522
rs1061820
rs4740565
rs1322991
rs1322992
rs34151877
rs6474826
rs10961457
rs80223912
rs1923778
rs1547106
rs1033837
rs1322993
rs117307033
rs7043220
rs4740566
rs4741358
rs4144136
rs138869063
rs33917322
rs4740567
rs146121187
rs7021539
rs72700504
rs67838511
rs1980687
rs13299422
rs72700506
rs72700508
rs79998967
rs78293573
rs72700510
rs10961461
rs117346254
rs76254292
rs6474827
rs7038577
rs10738358
rs9696423
rs9696427
rs9696439
rs10733278
rs10733279
rs72700514
rs58936683
rs4741359
rs28754597
rs28546438
rs10810123
rs10810124
rs75198992
rs10810125
rs10961464
rs10810126
rs10961465
rs10121140
rs10961466
rs72700515
rs764580
rs7847391
rs10810127
rs7863763
rs17213362
rs56900909
rs1923779
rs1923780
rs7041006
rs78645381
rs76134400
rs74700862
rs10810128
rs78550123
rs10429540
rs2382462
rs2382464
rs10756543
rs11999144
rs10961468
rs10810129
rs35834781
rs2382466
rs2382467
rs2382468
rs7021322
rs72700518
rs10810130
rs16931540
rs62532786
rs10961469
rs71511082
rs72700519
rs13298910
rs10961471
rs3747538
rs34330063
rs79865960
rs16931548
rs62532788
rs17213755
rs34797073
rs10733280
rs10733281
rs10810131
rs13290103
rs80326014
rs17286201
rs10961473
rs2273933
rs12001159
rs74646167
rs117977225
rs79398553
rs10961474
rs7874736
rs118050668
rs56327225
rs200176363
rs7040685
rs116958406
rs144353899
rs55737758
rs10961479
rs6474829
rs28727870
rs7048960
rs7018689
rs12353165
rs139667411
rs10810132
rs146758452
rs117106516
rs12115735
rs80356168
rs72700529
rs59050655
rs13295646
rs117512513
rs118165660
rs75377523
rs598296
rs117829151
rs4521855
rs688702
rs55938776
rs7870860
rs56926458
rs10119216
rs73641909
rs2025318
rs12343468
rs72700531
rs12338722
rs56889582
rs56278142
rs927520
rs877571
rs73417793
rs877570
rs877569
rs60147884
rs56886900
rs117233030
rs13289800
rs13289560
rs12347310
rs57582029
rs117488267
rs35249651
rs142089521
rs13290272
rs62532793
rs13297265
rs12338340
rs78798209
rs10491777
rs7848252
rs10961483
rs79921410
rs143300661
rs78326453
rs62532794
rs146632353
rs7024950
rs138226347
rs62532795
rs634290
rs13294659
rs77817592
rs10961484
rs35332779
rs138783786
rs7864996
rs55852226
rs73419610
rs72700532
rs59587773
rs12376284
rs13296301
rs12379369
rs62532797
rs56037643
rs73419616
rs73641913
rs117298666
rs62532798
rs72700533
rs10491776
rs35373599
rs7871482
rs13294064
rs2022304
rs56105232
rs10961487
rs62532821
rs55917353
rs10756546
rs11787837
rs683474
rs2021306
rs525501
rs33913111
rs117193612
rs656983
rs471088
rs10448158
rs10961489
rs10961490
rs77089983
rs140346062
rs62532823
rs117515468
rs72700537
rs76990739
rs62532824
rs17759357
rs75059066
rs79059983
rs76300257
rs76066417
rs75363140
rs12378357
rs16931630
rs10961492
rs76751507
rs4741365
rs4741366
rs12376379
rs4741367
rs4741368
rs4741369
rs113153294
rs7037527
rs10961493
rs839495
rs839496
rs2382469
rs509609
rs1108676
rs1108675
rs1108674
rs10810133
rs1022837
rs7046421
9:14379721_G_T
rs12342715
rs12341650
rs568008
rs16931644
rs569050
rs630973
rs731691
rs79382221
rs72700541
rs7036029
rs7036554
rs10961496
rs17708932
rs7867427
rs17708974
rs9298697
rs79945014
rs17709016
9:14384879_T_G
9:14384879_T_A
rs679613
rs10810134
rs74641663
rs79375840
rs12348386
rs75495431
rs662526
rs2078291
rs16931669
rs61696691
rs1013944
rs55899329
rs1013945
rs2382470
rs635175
rs2146536
rs72700545
rs78418785
rs79194759
rs717932
rs12353551
rs57205988
rs61588707
rs71511086
9:14390479_T_A
rs10756547
rs12686501
rs7859832
rs4403502
rs4615683
rs2382472
rs118030550
rs2382473
rs2382474
rs4537389
rs10961499
rs73419675
rs2208919
rs71511087
rs10810135
rs4741370
rs10810136
rs79213957
rs10116194
rs6474832
rs2076872
rs735875
rs10961500
rs72700547
rs1807429
rs72700549
rs16931701
rs10481545
rs137980261
rs16931706
rs7035301
rs10810137
rs10810138
rs718832
rs10961501
rs72700550
rs117040266
rs1010335
rs1853442
rs17709614
rs79129237
rs72700551
rs1323349
rs7030092
rs7873382
rs74725663
rs116853235
rs56237396
rs7042750
rs72700553
rs1323350
rs11788403
rs7043297
rs1570499
rs1407836
rs1407837
rs72700555
rs7025430
rs7029591
rs4741371
rs7020226
rs7020355
rs10961505
rs7024044
rs4741372
rs17760718
rs4740570
rs4741373
rs72700560
rs4741374
rs77102653
rs117580605
rs116959097
rs10961507
rs7864719
rs113096396
rs2209059
rs72700562
rs12377367
rs11788281
rs72700564
rs56236655
rs13286636
rs10756549
rs10810142
rs62532854
rs10738360
rs112616478
rs56124132
rs140077879
rs77530071
rs17709988
rs10756551
rs118010983
rs4740571
rs11790783
rs7875762
rs7846762
rs7018762
rs2025319
rs55769910
rs140815036
rs6474833
rs56004803
rs73641933
rs2031195
rs72700567
rs1028705
rs1028704
rs990938
rs990937
rs72700568
rs117324940
rs79097047
rs7872286
rs4741375
rs10961512
rs4741376
rs4741377
rs144740597
rs373034
rs303737
rs10810144
rs10810145
rs303736
rs62532856
rs56125828
rs11791243
rs185034665
rs56037905
rs991115
rs76468599
rs12378429
rs62532857
rs72700574
rs79110962
rs147708969
rs188981827
rs501360
rs117409042
rs958957
rs979897
rs118031221
rs1008943
rs111204
rs303735
rs303734
rs2039052
rs167335
rs12379617
rs6474834
rs72700577
rs477720
rs72700578
rs4506320
rs508259
rs545596
rs1556031
rs1009260
rs1009259
rs303733
rs303732
rs12006247
rs303731
rs141737260
rs72700579
rs303730
rs303729
rs11787815
rs142712885
rs72700581
rs10961515
rs17710521
rs303728
rs10961516
rs303727
rs215498
rs10810146
rs59677118
rs17761548
rs10810147
rs495721
rs11788569
rs1323351
rs581191
rs10124571
rs10124636
rs424539
9:14442610_T_A
rs72700585
rs16931789
rs79327882
rs551112
rs62534461
rs10491775
rs10125616
rs117329527
rs1323339
rs10491774
rs575376
rs1556032
rs139241468
rs72700586
rs10961518
rs567977
rs10810148
rs11789884
rs535076
rs72700588
rs112640437
rs512103
rs511265
rs11790347
rs12115765
rs10124524
rs74897133
rs12115770
rs553939
rs10961520
rs10961521
rs140032826
rs498042
rs145652158
rs497066
rs117005014
rs77004358
rs10810150
rs1323340
rs1323341
rs17761983
rs77572258
rs10756552
rs17711118
rs72700590
rs142184002
rs10810151
rs151219239
rs1323342
rs145526698
rs117296626
rs7031064
rs141855672
rs184230
rs10429584
rs7032502
rs7021022
rs4741378
rs10046853
rs10046863
rs527093
rs4741379
rs149135564
rs10961525
rs6474836
rs56012843
rs144117609
rs10810163
rs6474837
rs7034703
rs62534478
rs10961527
rs10961528
rs10810164
rs416459
rs62534479
rs10756559
rs7043476
rs4740573
rs4741383
rs4740574
rs6474838
rs6474839
rs72700597
rs913416
rs913415
rs913414
rs913413
rs62534480
rs913412
rs877451
rs62534481
rs192769
rs10961530
rs503162
rs76962699
rs78268310
rs62534482
rs75306282
rs41491050
rs10738361
rs303724
rs1998495
rs1998496
rs1998497
rs75385652
rs139283877
rs303723
rs10961532
rs16931824
rs188574
rs72700601
rs303722
rs67094004
rs10961533
rs60393338
rs62534485
rs516641
rs10961534
rs10491773
rs10961535
rs72702903
rs72702904
rs28420423
rs7876043
rs1323343
rs1323344
rs303721
rs10738362
rs1998498
rs1407834
rs501463
rs74337280
rs541382
rs573933
rs117898406
rs13286428
rs19317
rs549157
rs4141905
rs62534510
rs487674
rs186228
rs77627646
rs392125
rs10961537
rs303751
rs303750
rs56327111
rs56178529
rs111830327
rs112384606
rs62534511
rs13299701
rs1323345
rs77738453
rs13300505
rs1323346
rs148978555
rs35950138
rs62534512
rs35094112
rs13285597
rs13285789
rs303749
rs13291611
rs303748
rs72702916
rs79528445
rs13296073
rs303747
rs72702917
rs145308861
rs13288827
rs186113072
rs16931840
rs80045604
rs439269
rs303745
rs9650681
rs303744
rs303743
rs303742
rs10961541
rs143280558
rs526755
rs10961542
rs496590
rs13292512
rs117782973
rs76833138
rs1323347
rs1323348
rs10961543
rs7875078
rs10961544
rs16931853
rs10810166
rs78376111
rs13288284
rs4741384
rs147342405
rs4740575
rs13296548
rs58172969
rs12555752
rs191006
rs12683645
rs12686726
rs4740576
rs73641950
rs7852414
rs113526077
rs74987339
rs7848552
rs77107238
rs79077843
rs77211930
rs496734
rs55780713
rs117763674
rs74868352
rs445225
rs303740
rs112189683
rs145781071
rs112019968
rs111599429
rs77533383
rs7851327
rs4615688
rs303739
rs421089
rs6474840
rs499381
rs498591
rs963338
rs10961546
rs80129895
rs9886866
rs10738363
rs11793755
rs76808623
rs10738364
rs7023433
rs7040054
rs59210493
rs7040196
rs62534516
rs7855365
rs57866508
rs10756560
rs10756561
rs10738365
rs10738366
rs10738367
rs183886907
rs10756562
rs10738368
rs72702930
rs4741387
rs4741388
rs72702932
rs10810168
rs10756563
rs7864044
rs10756564
rs1318729
rs963659
rs10756565
rs72702938
rs72702939
rs72702940
rs72702941
rs76655978
rs4142079
rs7858564
rs1328006
rs4741389
rs1328005
rs1328004
rs75959582
rs10756566
rs10756567
rs79993262
rs10756568
rs10810169
rs10756569
rs10756570
rs873552
rs10810170
rs10810171
rs873553
rs7851867
rs1887577
rs7854892
rs2382475
rs114330378
rs1887578
rs1106726
rs72702954
rs13288173
rs913417
rs117571189
rs118182808
rs982496
rs4142078
rs16931883
rs74320860
rs10961552
rs16931886
rs72702957
rs80000400
rs74724346
rs927969
rs16931893
rs4741390
rs11790649
rs913418
rs1410300
rs1410299
rs17713807
rs10961553
rs7024897
rs4142080
rs4142081
rs74655711
rs116845914
rs10810172
rs12376530
rs10810173
rs10961554
rs34561351
rs13284733
rs147387773
rs72702961
rs7027431
rs7042232
rs10961555
rs75891945
rs6474842
rs72702962
rs75697152
rs7046317
rs12003861
rs10756571
rs1556028
rs10756572
rs2182855
rs34375507
rs75900313
rs34361301
rs7020007
rs35055912
rs1328001
rs10810175
rs111679898
rs11788056
rs10961556
rs12379841
rs149102791
rs2039051
rs2039050
rs72702964
rs2039049
9:14536750_C_G
rs17713843
rs4741394
rs2182856
rs2149103
rs10961558
rs10961559
rs10961560
rs10114240
rs4741395
rs10810176
rs4741396
rs4741397
rs4741398
rs4741399
rs4741400
rs7847421
rs7847342
rs10810177
rs140848597
rs7847828
rs7863208
rs10961561
rs7850989
rs72702972
rs72702973
rs72702974
rs10756573
rs7027765
rs75121951
rs58740874
rs16931920
rs11789001
rs927970
rs6474843
rs927971
rs10756574
rs10756575
rs10961562
rs75190390
rs2149104
rs7863660
rs116430041
rs7850284
rs73403897
rs10961563
rs75758554
rs4741401
rs9987778
rs4741402
rs116890495
rs148084279
rs12348260
rs10810178
rs12378036
rs12002454
rs12340414
rs10961565
rs10961566
rs10961567
rs3736996
rs12156497
rs12346695
rs138945966
rs10491772
rs117308453
rs12375725
rs187856707
rs1328000
rs1327999
rs1536647
rs10961568
rs59475312
rs78767291
rs147493190
rs79529745
rs7875776
rs77276988
rs117207500
rs7022099
rs10961569
rs16931956
rs79924102
rs7025595
rs34775689
rs80131428
rs7047109
rs7047216
rs4741403
rs79561445
rs12553243
rs4741404
rs117136132
rs10756576
rs13340705
rs12553607
rs16931969
rs16931970
rs16931971
rs10961570
rs10961571
rs10756577
rs16931972
rs10756578
rs10756579
rs7043194
rs118051064
rs113132034
rs117790002
rs62532683
rs117384218
rs10961572
rs55643088
rs79302830
rs76867844
rs1887575
rs75286593
rs12554299
rs1887576
rs12555657
rs10961573
rs75992558
rs10961574
rs4741405
rs4741406
rs145685906
rs16931981
rs10961575
rs117379242
rs10961576
rs7847682
rs7864749
rs10961577
rs1556030
rs1556029
rs1004800
rs75941999
rs117997932
rs10124301
rs62532684
rs10961578
rs12686209
rs148419079
rs75848116
rs7042824
rs117702518
rs10491771
rs10491770
rs147756100
rs10733284
rs10961579
rs10961580
rs56919274
rs10961581
rs75864605
rs12352473
rs117341806
rs717329
rs62532686
rs10122977
rs12375479
rs10961582
rs7867360
rs7867377
rs7040652
rs114797419
rs117384671
rs7028531
rs7028536
rs7028679
rs10124533
rs75086231
rs16932018
rs2026648
rs117603269
rs143460865
rs10756580
rs10756581
rs7037400
rs112256030
rs10961584
rs12685572
rs10961585
rs140335397
rs142278696
rs12380075
rs111648419
rs144755515
rs36059619
rs76586700
rs3850440
rs12352208
rs10125139
rs10116112
rs10116154
rs12339958
rs77159929
rs12376853
rs12344415
rs76371939
rs78829979
rs10961589
rs76312272
rs112149886
rs140540175
rs74822784
rs79438959
rs117857711
rs10810179
rs116491435
rs13439983
rs2094482
rs12004262
rs4495526
rs10961591
rs74546106
rs73642297
rs10961593
rs10810180
rs10961594
rs80218588
rs11543880
rs73405730
rs7028682
rs7043150
rs7043425
rs7043752
rs140591793
rs74388569
rs10810181
rs34777261
rs75109402
rs10738370
rs10961595
rs10810182
rs4740581
rs62532698
rs4740582
rs4741408
rs75983429
rs10961596
rs17782822
rs77976279
rs10961597
rs79285552
rs7029906
rs10961598
rs10961599
rs55688346
rs10738371
rs10756582
rs148262420
rs73642298
rs73642299
rs73642300
rs73642301
rs3789018
rs10810183
rs150024629
rs12238310
rs10961600
rs1047720
rs117840217
rs1047718
rs12000029
rs1047717
rs76926137
rs62623568
rs76717426
rs10961601
rs76530000
rs6474846
rs7857143
rs7032825
rs117751088
rs55670981
rs12343856
rs2225163
rs11787687
rs73642302
rs1578868
rs117215778
rs11999401
rs7855239
rs1410303
rs72605692
rs79069018
rs10756583
rs11794863
rs10756584
rs189749048
rs57286735
rs72702994
rs72702995
rs11793843
rs12005020
rs73644803
rs7852534
rs73644804
rs10961605
rs7028186
rs59010612
rs118168674
rs7045207
rs73644805
rs11795087
rs10961608
rs12683789
rs7850885
rs10961609
rs113207162
rs7865220
rs7846708
rs75686397
rs150669300
rs146294836
rs58027606
rs78920861
rs62532701
rs7023580
rs112457842
rs59164169
rs59019766
rs7027502
rs117014179
rs10961610
rs10961611
rs117677871
rs4298581
rs35652674
rs7859506
rs117839481
rs4741409
rs7036226
rs7850166
rs4741410
rs2382486
rs1134457
rs62532702
rs73644806
rs2382487
rs12337747
rs1112968
rs1343569
rs10961613
rs17286579
rs10961614
rs2382488
rs117042027
rs12236113
rs10961616
rs10961617
rs73644807
rs186355870
rs7048089
rs73644808
rs1343706
rs1343705
rs7849849
rs17214565
rs7850435
rs62532705
rs76732998
rs79953393
rs141394052
rs1143025
rs139127288
rs13290946
rs13290060
rs34297228
rs2890991
rs72704905
rs10810184
rs10810185
rs58035852
rs60138829
rs111840746
rs79219794
rs4460485
rs10961619
rs10738372
rs16932063
rs116923742
rs1130072
rs10756585
rs4741411
rs41306288
rs4741412
rs12236525
rs10961620
rs7044386
rs10810186
rs3765603
rs3819003
rs61169925
rs3209160
rs3802481
rs3802482
rs10810187
rs7869707
rs10961621
rs1343571
rs1343572
rs79169870
rs10810188
rs113159914
rs17215068
rs10961622
rs76445557
rs7874535
rs80255812
rs74730320
rs72704911
rs79625618
rs74966743
rs12005035
rs12003171
rs62532729
rs73644811
rs148949632
rs10810189
rs12237470
rs7873022
rs141870402
rs10756586
rs35576718
rs17215249
rs1343567
rs4492471
rs1343568
rs151244160
rs112552657
rs116199788
rs72704914
rs10756587
rs10810190
rs10125272
rs10961624
rs62532730
rs10961625
rs10810191
rs7031926
rs10810193
rs2382492
rs62532732
rs75932934
rs10120026
rs10961626
rs10961627
rs62532733
rs10756588
rs10961628
rs4620377
rs10756590
rs148425940
rs11536695
rs2382489
rs62532734
rs4265280
rs4268211
rs4490946
rs62532735
rs62532736
rs10961629
rs10810195
rs10756591
rs10961630
rs76192340
rs10810196
rs10810197
rs7027971
rs72704924
rs2382496
rs2382494
rs113059738
rs12552109
rs111870066
rs2382493
rs13302629
rs10756592
rs117226214
rs12335367
rs7850068
rs13284172
rs115851117
rs6474849
rs112453972
rs12554698
rs141888347
rs58351851
rs12115353
rs12350721
rs12551707
rs10961634
rs10125040
rs117043554
rs7035202
rs72704935
rs55658273
rs147399495
rs117572947
rs4740583
rs10810199
rs13287560
rs62535360
rs10120588
rs10738374
rs72704939
rs117893954
rs34210107
rs12346636
rs9695276
rs112428852
rs10961635
rs28625419
rs78505235
rs62535361
rs142924957
rs117824834
rs7849480
rs79373108
rs10961636
rs10511594
rs9298701
rs9695032
rs13284901
rs148264970
rs7851730
rs11790280
rs11790303
rs10756593
rs7869716
9:14651802_A_C
9:14651802_A_T
rs79571708
rs72704952
rs10756594
rs117791977
rs62535363
rs60001745
rs10448192
rs10810201
rs7853156
rs10961638
rs4542027
rs10961639
rs147674180
rs62535365
rs10810202
rs10756596
rs10119411
rs10756597
rs17287927
rs57552216
rs10810203
rs13289971
rs9298702
rs7031629
rs191807342
rs13291396
rs10481503
rs10481504
rs17215754
rs10481506
rs4397504
rs79973122
rs62535367
rs10961640
rs17215796
rs7036630
rs6474850
rs62535368
rs79204269
rs74606971
rs7867569
rs10124026
rs10114824
rs78508117
rs10810210
rs11789042
rs7875420
rs10961649
rs10961650
rs11793517
rs11793546
rs72704958
rs13290219
rs2890992
rs10123973
rs4278237
rs9298704
rs9298705
rs10961651
rs10961652
rs117262246
rs7039437
rs10961653
rs10961654
rs10961655
rs1114063
rs2382491
rs28537759
rs10810211
rs10961656
rs10810212
rs118162467
rs17216147
rs62535388
rs77116001
rs9298706
rs137858681
rs62538526
rs10810213
rs142513465
rs10961657
rs10961658
rs1858635
rs41265298
rs35315519
rs10114225
rs147419327
rs4469563
rs4469559
rs55816713
rs7859680
rs117707638
rs143807159
rs191430054
rs146226169
rs114788474
rs145798774
rs78357746
rs10961666
rs148270922
rs75985750
rs17288444
rs4741417
rs117905578
rs10961669
rs72704961
rs13299425
rs62539798
rs7865184
rs189272029
rs10810219
rs12337006
rs10810220
rs13296430
rs10756603
rs2890988
rs12708257
rs2382478
rs77020309
rs75156434
rs10961672
rs2382477
rs60495987
rs80212699
rs117714509
rs4740585
rs2382476
rs7032619
rs118096683
rs4741418
rs2890987
rs10756604
rs12115496
rs117984704
rs117705292
rs142824016
rs71476227
rs10961673
rs2890989
rs2382479
rs1574768
rs4326470
rs2382480
rs76216206
rs62539800
rs4741419
rs67921684
rs72704969
rs13300667
rs1317294
rs7027927
rs7047277
rs77220292
rs16932192
rs112048934
rs2382483
rs4484795
rs2382484
rs7021169
rs73409781
rs12685826
rs16932197
rs10961675
rs74581086
rs56321867
rs7853965
rs149305606
rs77256845
rs17289082
rs1858637
rs67664221
rs72704971
rs72704972
rs67300622
rs67092187
rs66889113
rs66984090
rs7862421
rs113782581
rs112391494
rs56345466
rs55752214
rs55841101
rs55688764
rs7852885
rs71511099
rs115323600
rs7048004
rs67690359
rs143735327
rs10961677
rs72704981
rs10810223
rs78532107
rs73411732
rs62535465
rs76748241
rs116861759
rs114410378
rs77750517
rs72704982
rs56107681
rs7024505
rs1154781
rs116233634
rs10961678
rs115712467
rs79868581
rs116659084
rs73411737
rs141595716
rs146124132
rs7847525
rs114761079
rs7861581
rs77099048
rs12000504
rs6474851
rs146599125
rs12002338
rs4144143
rs116789582
rs10810224
rs13286013
rs79150106
rs10961679
rs10961680
rs10961681
rs951273
rs2131882
rs77527700
rs60957653
rs2088042
rs12347640
rs10122817
rs11793334
rs79651833
rs10961682
rs74434454
rs3819004
rs61759465
9:14720357_C_T
9:14720357_C_A
rs17289263
rs79254397
rs7022304
rs7022400
rs11999277
rs1494360
rs1494359
rs1494358
rs1494357
rs3747532
rs10115703
rs10122490
rs7018937
rs79316190
rs12115314
rs55670713
rs7035643
rs12115487
rs7019731
rs7019387
rs77500683
rs56239390
rs10123442
rs10810226
rs118072878
rs75245539
rs7870750
rs55767914
rs10121506
rs10118242
rs10118290
rs16932212
rs77544772
rs11794846
rs78403282
rs28394567
rs149569996
rs10122395
rs10125285
rs1494351
rs1494350
rs10961683
rs10961684
rs10810227
rs12345917
rs62534321
rs12346914
rs117140907
rs79209559
rs80273346
rs7045475
rs1494338
rs10511595
rs145304774
rs4741420
rs4741421
rs4741422
rs4741423
rs10756605
rs10810228
rs10810229
rs10961685
rs7852807
rs10810230
rs10961686
rs10961687
rs13287172
rs1494339
rs10756606
rs1494340
rs1494341
rs16932231
rs1048070
rs2270526
rs2270527
rs117358199
rs7033371
rs7047712
rs1494342
rs10756607
rs1494343
rs11789504
rs77341363
rs62534322
rs10961689
rs10961690
rs10511596
rs151114471
rs6474852
rs7046142
rs10961691
rs6474853
rs7858241
rs75382188
rs7030734
rs113519610
rs111409468
rs4579619
rs4606156
rs4297129
rs78029057
rs10810231
rs2270528
rs8181217
rs7036802
rs1494344
rs989615
rs78761087
rs7028604
rs7857091
rs7872460
rs10733287
rs10756608
rs7033951
rs73413719
rs1908300
rs10810232
rs1908301
rs1908302
rs2382498
rs7865801
rs4124592
rs41265300
rs17290109
rs2270529
rs2270530
rs4741426
rs80243513
rs17290200
rs146195965
rs75561056
rs10123611
rs10117516
rs117423112
rs148465816
rs903314
rs10756609
rs34464764
rs2890993
rs72605693
rs7041627
rs62535285
rs72709538
rs7862320
rs1494345
rs2035987
rs7023573
rs10756610
rs140949162
rs985204
rs10810233
rs12348146
rs7021482
rs113887660
rs7036406
rs10123193
rs13302847
rs10738377
rs7864052
rs148116255
rs187669185
rs10810234
rs7040337
rs7026234
rs7026238
rs2890994
rs10733288
rs79702127
rs72605694
rs13294547
rs11790664
rs16932262
rs1724
rs10124839
rs79207813
rs7858690
rs4741428
rs72605695
rs1552894
rs147805048
rs12685742
rs3747533
rs3747534
rs16932272
rs10114365
rs2382499
rs75824715
rs72614219
rs7025230
rs7039708
rs7043048
rs78029897
rs72614220
rs923926
rs75373678
rs149507699
rs17218712
rs10756611
rs1994920
rs146642749
rs4740587
rs7849488
rs13284988
rs72614221
rs79797930
rs138939591
rs67979854
rs78270161
rs6474855
rs6474856
rs17218879
rs16932275
rs34660019
rs16932277
rs67418339
rs17218977
rs116570001
rs1874109
rs17219005
rs7860370
rs116870878
rs10961696
rs954117
rs954118
rs954116
rs72709584
rs7849041
rs10961697
rs7852222
rs7852390
rs78347187
rs60452348
rs10123818
rs7044994
rs7028801
rs67240670
rs67935055
rs10961698
rs6474858
rs1874108
rs1032474
rs10733289
rs2131880
rs10961700
rs61732355
rs117397613
rs74335294
rs118173109
rs1994919
rs62535349
rs7046483
rs12685382
rs4415414
rs73413797
rs2131881
rs923918
rs923919
rs10117526
rs923920
rs72709599
rs72709600
rs72709601
rs142154283
rs76455547
rs923921
rs59186796
rs923922
rs12001374
rs10961702
rs10961703
rs1494353
rs10810237
rs1494354
rs116218437
rs10961704
rs117488511
rs34882821
rs12683551
rs59913446
rs58120444
rs4341240
rs41265302
rs10435762
rs41265304
rs41265306
rs10810239
rs10810240
rs7027322
rs10961705
rs78620986
rs34709613
rs75739545
rs78839085
rs75924956
rs10810241
rs57207087
rs76853298
rs72711305
rs141940245
rs12685522
rs78651545
rs1546135
rs72711307
rs138290719
rs17291716
rs7025956
rs1494349
rs33998779
rs1389735
rs16932282
rs72711309
rs10810242
rs10810243
rs79282006
rs10756612
rs187745803
rs1494348
rs2291683
rs60113019
rs2291681
rs2291680
rs2291679
rs13294910
rs13296345
rs16932288
rs4740588
rs16932291
rs1389733
9:14791923_T_G
9:14791923_T_A
rs56371878
rs144354617
rs150772672
rs17292106
rs74872751
rs12685688
rs17311251
rs62535352
rs10756613
rs10810244
rs12338615
rs10961708
rs10961709
rs80091608
rs17311321
rs9886925
rs67034875
rs13283873
rs118021898
rs13285160
rs79270239
rs1908303
rs77208807
rs117899256
rs9886892
rs76981317
rs10124784
rs10961711
rs34943502
rs77077617
rs10118735
rs74869083
rs112433374
rs72711319
rs34540662
rs10961712
rs10961713
rs112522857
rs10810246
rs78961499
rs77001449
rs10961714
rs77618830
rs79999993
rs78056107
rs79643882
rs10961715
rs10738379
rs1552897
rs146109032
rs10738380
rs35870000
rs16932300
rs77508679
rs41314221
rs72711372
rs10961717
rs117264631
rs72711373
rs12350382
rs66700982
rs13294097
rs80034059
rs17220118
rs10810247
rs138596396
rs145342184
rs112229860
rs10810248
rs72614223
rs10117322
rs142599860
rs12336864
rs10810249
rs12683064
rs12347233
rs10756614
rs10119028
rs10121908
rs10810250
rs10810251
rs4740592
rs10081674
rs117268009
rs10217334
rs1389739
rs62536615
rs1389738
rs10756615
rs10961725
rs12238508
rs12347393
rs10217611
rs144917851
rs7847136
rs12348554
rs78072032
rs79456096
rs117608184
rs10961726
rs118003954
rs11794906
rs147801323
rs10156657
rs2934729
rs11792010
rs10810252
rs7041710
rs12376167
rs10156422
rs10961727
rs10961728
rs10961729
rs2818931
rs10121741
rs2779501
rs12235847
rs7019481
rs2818930
rs7023244
rs10961730
rs117494027
rs2818929
rs2779502
rs10961731
rs10961732
rs71511100
9:14821241_C_T
rs7025001
rs2642412
rs2642411
rs2642410
rs7040282
rs11787998
rs2779503
rs71476228
rs2779504
rs2642409
rs2779505
rs4741435
rs59768450
rs11788492
rs2642408
rs1494346
rs12342625
rs151207053
rs1332805
rs149283852
rs78954614
rs12236053
rs13289400
rs2493630
rs2382501
rs72711381
rs12377669
rs145750846
rs2818939
rs4741436
rs10810254
rs62536618
rs142259306
rs10810255
rs10961735
rs10961736
rs10961737
rs2642414
rs28537494
rs12378868
rs6474859
rs10756618
rs12378901
rs138442930
rs10810257
rs76448655
rs2642413
rs2779507
rs59060770
rs73415647
9:14830637_T_C
9:14830637_T_G
rs7868862
rs7869013
rs10810258
rs10961738
rs28763665
rs2642407
rs2642406
rs2642405
rs10756619
rs10961739
rs10810259
rs10961740
rs9792612
rs9792613
rs10081714
rs9792614
rs10961741
rs118115258
rs10961744
rs10046797
rs11506374
rs2779508
rs80060310
rs12551309
rs12555189
rs2642416
rs12553911
rs10124389
9:14834531_C_A
rs2483055
rs147276683
rs1855139
rs10961746
rs1855138
rs11532894
rs113227614
rs1855137
rs2818936
rs7047436
rs2818935
rs12339640
rs2818934
rs10810266
rs112356286
rs10810267
rs139952135
rs2779509
rs74549063
rs10961751
rs10961752
rs66505117
rs113266343
rs2818932
rs10810268
rs1552895
rs10961753
rs1552896
rs10511598
rs41305315
rs1353223
rs80194188
rs2642403
rs7032138
rs72711390
rs149710423
rs59624633
rs10810269
rs7022038
rs2779500
rs2642404
rs1027347
rs10810270
rs10810271
rs76595440
rs72711392
rs12339383
rs1021493
rs1021494
rs1021495
rs1353224
rs12236064
rs10961755
rs2818941
rs12006348
rs56115805
rs16932354
rs2779499
rs2779498
rs2818940
rs729492
rs729491
rs1874105
rs2779497
9:14853168_T_A
rs11789084
rs2151206
rs145064265
rs111273527
rs62537679
rs148192443
rs142111715
rs1889053
rs12552887
rs12554254
rs76084173
rs62537680
rs950738
rs10511599
rs1332804
rs60434251
rs17312691
rs41265310
rs10961757
rs7867761
rs72711401
rs10810272
rs147109804
rs143296658
rs7019358
rs7033932
rs16932372
rs17312753
rs73642429
rs1889052
rs1889051
rs1889050
rs1889049
rs10810273
rs117357762
rs16932376
rs16932379
rs62537685
rs4388543
rs7020282
rs10511600
rs1889048
rs16932386
rs74607206
rs118159297
rs7856810
rs12238629
rs117666063
rs6474862
rs72713606
rs6474863
rs6474864
rs6474865
rs72713607
rs11788565
rs7045281
rs55875513
rs74433152
rs79743469
rs73417624
rs10810276
rs112440124
rs2381976
rs10810277
rs10810278
rs66925748
rs12683265
rs61050353
rs10961764
rs10810279
rs10810280
rs6474868
rs62537691
rs10961765
rs10810282
rs10511601
rs72713613
rs2065484
rs72713614
rs117740931
rs2065482
rs11789825
rs7862066
rs139472093
rs7862716
rs1108622
rs7039423
rs7039633
rs7870274
rs10961766
rs10961767
rs78955599
rs72713618
rs62537692
rs7048511
rs7048783
rs7049012
rs7021013
rs62537693
rs66838707
rs10810283
rs8181160
rs8181058
rs12237883
rs138081647
rs79130802
rs59879959
rs61563034
rs12555055
rs28457781
rs75353878
rs10118698
rs142965670
rs201373819
rs72713629
rs62537697
rs62537698
rs10961769
rs16932392
rs60766447
rs150066945
rs11788367
rs16892
rs1996893
rs56021406
rs10124579
rs77986568
rs17222108
rs13294006
rs10810285
rs11790595
rs12555623
rs117846192
rs4741440
rs4741441
rs4741442
rs62534800
rs9776129
rs9776136
rs9776139
rs10961773
rs12005454
rs62534802
rs72713632
rs62534803
rs10961774
rs10961775
rs10961776
rs11793376
rs11793384
rs11787561
rs10961777
rs10961778
rs10961779
rs1523212
rs7044651
rs10961780
rs10961781
rs12236493
rs13293937
rs117735761
rs78037850
rs10810289
rs951653
rs80314150
rs74988611
rs4740593
rs4740594
rs4741443
rs1984063
rs4543641
rs143256335
rs6474870
rs149181644
rs77283901
rs12337423
rs10961784
rs10961785
rs10961786
rs1855142
rs1412725
rs940120
rs940119
rs4147129
rs7034380
rs145677750
rs115626683
rs6474871
rs7861117
rs10122340
rs78792337
rs117357927
rs76313624
rs12683739
rs144830714
rs78390793
rs3922832
rs12006324
rs12002382
rs111373280
rs80237976
rs78317335
rs73642461
rs10961792
rs7044531
rs10738381
rs10961793
rs10756624
rs3850442
rs146957351
rs79747208
rs2030594
rs10756626
rs74638793
rs2140323
rs7848497
rs7041492
rs1916314
rs116992086
rs59846294
rs10511602
rs10738382
rs7865084
rs10756627
rs1855143
rs117433085
rs10961795
rs6474872
rs138117988
rs7856510
9:14932603_A_G
rs61521834
rs139056497
rs4295763
rs67150794
rs10961796
rs1474311
rs78579313
rs1523211
rs7851561
rs10756628
rs79975447
rs147048520
rs76988410
rs13297737
rs76809943
rs111947019
rs77620368
rs2140325
rs12352935
rs12348103
rs10810293
rs79296175
rs76058773
rs76076035
rs60266351
rs7030532
rs74997137
rs7862132
rs7862559
rs78168009
rs113463729
rs1855141
rs1523213
rs55831634
rs7043477
rs6474873
rs7870793
rs3861706
rs1464607
rs117829602
rs1464608
rs10961806
rs118043611
rs9969815
rs55789229
rs2140326
rs1855140
rs116265393
rs138503352
rs59331691
rs11515200
rs7028135
rs7042782
rs113539164
rs141444705
rs114355175
rs118092548
rs7046824
rs116949189
rs2381972
rs7848522
rs7848747
rs7849466
rs147264014
rs28842341
rs10810294
rs10961809
rs2381973
rs72715609
rs146683376
rs7028869
rs62534841
rs10810295
rs10810296
rs1412720
rs72715615
rs11795030
rs74930564
rs11793253
rs1589666
rs10810297
rs1403560
rs1829850
rs72715622
rs1357474
rs72715624
rs75734206
rs7851480
rs72715625
rs7851938
rs74928841
rs77247737
rs78928002
rs79420792
rs74672765
rs10810298
rs114644572
rs1412724
rs55834240
rs1412723
rs80062817
rs80303296
rs12378196
rs12335460
rs72715629
rs10810299
rs10961810
rs6415721
rs75024468
rs55948600
rs75466704
rs72715631
rs9697216
rs12339145
rs12353198
rs80042792
rs77294719
rs12379705
rs72715633
rs12350915
rs10961811
rs7027560
rs77348208
rs146945726
rs139255835
rs7044317
rs4535838
rs7031880
rs7031667
rs7350286
rs7350287
rs11515203
rs7029791
rs7048248
rs4546746
rs10122371
9:14971836_T_G
rs10114147
rs138189927
rs10810302
rs142117492
rs140193010
rs117985521
rs79186809
rs7026072
rs148332796
rs7857763
rs56195535
rs79979838
rs7030620
rs75726852
rs68177350
rs66462482
rs10961814
rs12339856
rs2049291
rs2049292
rs72715639
rs112538510
rs111252212
rs113643953
rs61447244
rs28536549
rs28534798
rs10810305
rs10810306
rs140638262
rs117277028
rs7870499
rs10115192
rs72715642
rs143889415
rs10115344
rs78928917
rs12338689
rs67226056
rs9298710
rs10810307
rs12340301
rs79838801
rs115646531
rs78250732
rs10810308
rs139885109
rs75725456
rs60838705
rs111323750
rs79856774
rs72501425
rs72715648
rs10961817
rs75067089
rs10961818
rs7020107
rs4008009
rs144472740
rs1880013
rs7028702
rs6474876
rs12001792
rs10756632
rs10810309
rs78921335
rs67086694
9:14988634_C_T
rs6474877
rs6474878
rs7042441
rs10810310
rs7028104
rs56036616
rs55818920
rs114397995
rs10961819
rs149422223
rs144691359
rs7851933
rs142877294
rs10961820
rs7855093
rs116893481
rs73642487
rs4553007
rs7048212
rs7048509
rs10756633
rs146053273
rs75990804
rs4548277
rs1880012
rs7040712
rs79860927
rs117765099
rs55838482
rs7018678
rs74769880
rs58173555
rs7023196
rs7023025
rs116888601
rs7023503
rs2140324
rs138252144
rs4741444
rs7860043
rs7029010
rs139767629
rs7029527
rs1829852
rs148641735
rs118053807
rs13440301
rs10810311
rs10810312
rs111940598
rs55783059
rs76698598
rs139437448
rs10810313
rs2140322
rs16932498
rs77996050
rs79604461
rs7030516
rs73642492
rs76506055
rs1916309
rs113684317
rs4741445
rs9696246
rs62536769
rs60820471
rs112603379
rs10961825
rs1851587
```
