## Supplementary material for "Characterization of shared and ancestry-specific signals driving complex traits using multi-ancestry fine-mapping": s1.afreq

```
#CHROM	ID	REF	ALT	ALT_FREQS	OBS_CT
9	rs10961324	T	C	0.0417495	1006
9	rs7021723	T	C	0.781312	1006
9	rs7025736	G	A	0.22664	1006
9	rs2181073	T	C	0.225646	1006
9	rs75573031	G	A	0.0437376	1006
9	rs2181074	A	G	0.77336	1006
9	rs10961326	C	T	0.143141	1006
9	rs74562165	G	T	0.0198807	1006
9	rs58900694	A	G	0.22664	1006
9	rs10118594	A	G	0.632207	1006
9	rs57172995	C	T	0.11332	1006
9	rs16931220	A	T	0.222664	1006
9	rs10961329	G	A	0.144135	1006
9	rs7848012	T	C	0.404573	1006
9	rs16931224	G	A	0.220676	1006
9	rs7848517	T	C	0.786282	1006
9	rs60805695	T	C	0.0616302	1006
9	rs13285943	G	A	0.403579	1006
9	rs6474804	A	G	0.404573	1006
9	rs7039809	G	A	0.621272	1006
9	rs12001652	T	A	0.0765408	1006
9	rs12001724	T	G	0.0775348	1006
9	rs10961330	A	G	0.405567	1006
9	rs7871053	G	C	0.215706	1006
9	rs7857245	T	C	0.222664	1006
9	rs73405659	C	G	0.0347913	1006
9	rs12000699	G	A	0.22167	1006
9	rs16931233	G	T	0.116302	1006
9	rs1322131	A	C	0.585487	1006
9	rs73648449	A	G	0.0666004	1006
9	rs1322132	C	A	0.516899	1006
9	rs7025739	A	G	0.104374	1006
9	rs149453694	A	C	0.00994036	1006
9	rs7029792	G	C	0.100398	1006
9	rs737668	T	C	0.407555	1006
9	rs12005711	A	T	0.0337972	1006
9	rs12001843	C	G	0.101392	1006
9	rs10124838	A	G	0.413519	1006
9	rs57993128	A	G	0.0675944	1006
9	rs75996833	T	C	0.0675944	1006
9	rs7465962	T	C	0.0675944	1006
9	rs4631565	G	T	0.357853	1006
9	rs2145989	C	T	0.526839	1006
9	rs7046174	C	G	0.579523	1006
9	rs10115804	C	A	0.713718	1006
9	rs1853195	G	T	0.787276	1006
9	rs35473056	T	C	0.147117	1006
9	rs1853196	C	T	0.78827	1006
9	rs77875888	G	C	0.0666004	1006
9	rs1977235	G	A	0.250497	1006
9	rs55977907	T	A	0.0626243	1006
9	rs10810078	G	T	0.215706	1006
9	rs58574560	C	T	0.280318	1006
9	rs13289170	T	C	0.437376	1006
9	rs185247095	C	T	0.00894632	1006
9	rs7028654	C	A	0.0626243	1006
9	rs12351326	A	G	0.43837	1006
9	rs10961339	G	A	0.397614	1006
9	rs73405678	T	A	0.0387674	1006
9	rs58624125	G	T	0.0666004	1006
9	rs7022407	T	C	0.776342	1006
9	rs13283743	A	G	0.399602	1006
9	rs12550926	A	C	0.692843	1006
9	rs17279781	T	G	0.323062	1006
9	rs10810079	C	G	0.774354	1006
9	rs10810080	T	C	0.483101	1006
9	rs10810081	A	G	0.483101	1006
9	rs16931256	A	C	0.082505	1006
9	rs16931258	G	C	0.0755467	1006
9	rs10961343	G	C	0.392644	1006
9	rs7019371	C	T	0.0854871	1006
9	rs7019738	G	C	0.0884692	1006
9	rs16931261	G	A	0.0884692	1006
9	rs7020399	G	A	0.317097	1006
9	rs6474805	A	C	0.818091	1006
9	rs7023574	A	G	0.428429	1006
9	rs1923353	T	C	0.811133	1006
9	rs13286764	C	T	0.389662	1006
9	rs2890976	C	T	0.128231	1006
9	rs182797128	G	C	0.00994036	1006
9	rs35113032	A	C	0.388668	1006
9	rs2382432	G	A	0.0516899	1006
9	rs2382433	G	T	0.251491	1006
9	rs10961344	G	A	0.515905	1006
9	rs61374830	A	C	0.126243	1006
9	rs13283427	T	C	0.4334	1006
9	rs10961346	A	G	0.22167	1006
9	rs13302756	C	T	0.27833	1006
9	rs10810082	A	C	0.483101	1006
9	rs10961347	C	T	0.122266	1006
9	rs72698712	T	G	0.027833	1006
9	rs10810083	G	A	0.313121	1006
9	rs3899674	G	A	0.511928	1006
9	rs10961349	G	C	0.105368	1006
9	rs7049018	C	T	0.557654	1006
9	rs73648450	A	T	0.11829	1006
9	rs72698715	T	A	0.119284	1006
9	rs112943795	T	G	0.0208748	1006
9	rs77007376	A	G	0.119284	1006
9	rs67336119	C	A	0.119284	1006
9	rs1923354	T	C	0.816103	1006
9	rs7850674	C	T	0.0208748	1006
9	rs111375850	G	A	0.0785288	1006
9	rs140542350	T	C	0.0149105	1006
9	rs16931278	G	T	0.0248509	1006
9	rs78058775	G	A	0.0198807	1006
9	rs7027377	G	A	0.0248509	1006
9	rs7027382	G	A	0.0248509	1006
9	rs73648451	G	A	0.0954274	1006
9	rs10115336	T	C	0.362823	1006
9	rs111382604	C	A	0.055666	1006
9	rs112365080	A	C	0.0725646	1006
9	rs3920568	A	G	0.424453	1006
9	rs10810084	T	C	0.0367793	1006
9	rs1923356	A	T	0.417495	1006
9	rs77818392	G	T	0.0467197	1006
9	rs111943504	A	G	0.175944	1006
9	rs75947181	A	G	0.0178926	1006
9	rs6415720	G	T	0.249503	1006
9	rs12376829	T	G	0.0874751	1006
9	rs1853197	A	C	0.532803	1006
9	rs2890977	T	C	0.437376	1006
9	rs79451483	T	C	0.084493	1006
9	rs2382434	C	T	0.524851	1006
9	rs7867828	G	C	0.429423	1006
9	rs10961352	G	T	0.00894632	1006
9	rs72698717	T	A	0.0457256	1006
9	rs61516040	G	A	0.0874751	1006
9	rs74305113	A	G	0.082505	1006
9	rs10115541	G	A	0.505964	1006
9	rs1575255	G	A	0.415507	1006
9	rs1575256	G	C	0.419483	1006
9	rs1853198	C	T	0.419483	1006
9	rs1853199	A	C	0.50497	1006
9	rs57067791	C	G	0.0874751	1006
9	rs10511588	T	C	0.507952	1006
9	rs12555759	C	G	0.083499	1006
9	rs2382435	C	G	0.501988	1006
9	rs12353140	C	G	0.0367793	1006
9	rs10756524	C	A	0.505964	1006
9	rs16931284	A	C	0.083499	1006
9	rs10738352	C	T	0.505964	1006
9	rs16931288	T	C	0.083499	1006
9	rs78525603	G	T	0.083499	1006
9	rs7869774	C	T	0.505964	1006
9	rs80226150	A	T	0.0755467	1006
9	rs10756525	C	T	0.5	1006
9	rs10810086	C	G	0.0347913	1006
9	rs117070765	G	A	0.0337972	1006
9	rs62532479	G	T	0.0198807	1006
9	rs10756526	T	G	0.428429	1006
9	rs12553096	T	C	0.083499	1006
9	rs7874572	C	T	0.424453	1006
9	rs7874668	A	G	0.432406	1006
9	rs7037078	T	C	0.431412	1006
9	rs75556599	T	G	0.083499	1006
9	rs181808564	C	T	0.0139165	1006
9	rs10756527	C	T	0.505964	1006
9	rs10756528	C	T	0.505964	1006
9	rs79964387	C	A	0.082505	1006
9	rs7857599	G	A	0.511928	1006
9	rs10810087	C	T	0.423459	1006
9	rs12553244	G	C	0.083499	1006
9	rs77458119	A	G	0.0745527	1006
9	rs1040888	A	G	0.521869	1006
9	rs2181075	G	A	0.0854871	1006
9	rs74342178	G	A	0.0854871	1006
9	rs7023849	G	C	0.505964	1006
9	rs77269455	T	A	0.0218688	1006
9	rs7028752	G	T	0.449304	1006
9	rs142471607	A	T	0.0129225	1006
9	rs60451275	T	C	0.0874751	1006
9	rs75726676	C	T	0.0407555	1006
9	rs10961356	A	G	0.0874751	1006
9	rs57255486	C	T	0.0884692	1006
9	rs75760665	C	A	0.0109344	1006
9	rs78765671	C	T	0.0884692	1006
9	rs10756529	T	C	0.310139	1006
9	rs12685927	T	C	0.0755467	1006
9	rs145473321	G	T	0.0109344	1006
9	rs9792570	G	A	0.379722	1006
9	rs9792571	C	G	0.0884692	1006
9	rs6474806	T	C	0.405567	1006
9	rs7872771	G	A	0.402584	1006
9	rs71511076	G	C	0.0159046	1006
9	rs1156572	A	G	0.785288	1006
9	rs10116586	A	C	0.478131	1006
9	rs73648452	G	A	0.0308151	1006
9	rs4142978	C	G	0.796223	1006
9	rs118021910	T	C	0.0298211	1006
9	rs6474807	G	C	0.66998	1006
9	rs75711296	G	C	0.0178926	1006
9	rs6474808	T	C	0.785288	1006
9	rs60600345	G	C	0.11829	1006
9	rs719958	C	G	0.786282	1006
9	rs716831	T	C	0.792247	1006
9	rs1407345	A	G	0.676938	1006
9	rs117035822	G	A	0.0308151	1006
9	rs506325	C	T	0.146123	1006
9	rs513997	G	T	0.207753	1006
9	rs7039300	T	G	0.204771	1006
9	rs28706541	A	C	0.199801	1006
9	rs10283831	C	T	0.125249	1006
9	rs150476663	C	T	0.0258449	1006
9	rs564854	C	A	0.207753	1006
9	rs72698733	G	A	0.121272	1006
9	rs567563	A	G	0.209742	1006
9	rs565593	A	T	0.206759	1006
9	rs12555513	C	T	0.0745527	1006
9	rs7875010	T	C	0.662028	1006
9	rs512477	A	G	0.44831	1006
9	rs6474809	T	C	0.786282	1006
9	rs542811	A	T	0.206759	1006
9	rs543458	A	C	0.208748	1006
9	rs490911	T	A	0.206759	1006
9	rs544565	G	T	0.33002	1006
9	rs1799675	G	T	0.206759	1006
9	rs73407797	G	A	0.122266	1006
9	rs10217348	A	C	0.0149105	1006
9	rs10217689	C	T	0.0149105	1006
9	rs10961361	A	G	0.0795229	1006
9	rs77685001	A	G	0.0129225	1006
9	rs569114	A	G	0.390656	1006
9	rs72698734	G	A	0.127237	1006
9	rs7862050	C	A	0.0904573	1006
9	rs112279634	A	G	0.0149105	1006
9	rs72698735	G	A	0.0447316	1006
9	rs7035356	G	A	0.0894632	1006
9	rs10961362	G	A	0.0328032	1006
9	rs534729	A	G	0.318091	1006
9	rs73409906	G	A	0.16004	1006
9	rs516325	C	T	0.346918	1006
9	rs10961364	G	T	0.164016	1006
9	rs1689280	T	C	0.353877	1006
9	rs4741343	G	A	0.170974	1006
9	rs1689281	C	T	0.173956	1006
9	rs6474816	C	T	0.16998	1006
9	rs578720	G	T	0.17495	1006
9	rs578809	A	C	0.176938	1006
9	rs73648455	C	T	0.0815109	1006
9	rs62532496	T	C	0.164016	1006
9	rs579735	C	T	0.194831	1006
9	rs16931322	G	A	0.0765408	1006
9	rs480700	T	C	0.38171	1006
9	rs1689282	C	A	0.33996	1006
9	rs10810089	G	A	0.0129225	1006
9	rs484555	A	G	0.349901	1006
9	rs76231932	G	A	0.0318091	1006
9	rs76049414	A	G	0.028827	1006
9	rs7858	C	T	0.167992	1006
9	rs13301482	T	A	0.0695825	1006
9	rs56268008	C	T	0.0884692	1006
9	rs548824	T	C	0.17992	1006
9	rs1040887	T	C	0.0675944	1006
9	rs574460	T	G	0.363817	1006
9	rs10961378	A	G	0.0129225	1006
9	rs532811	A	C	0.241551	1006
9	rs12551855	A	T	0.0526839	1006
9	rs146389080	G	A	0.0129225	1006
9	rs575660	A	G	0.281312	1006
9	rs150602929	T	C	0.0139165	1006
9	rs1743544	G	A	0.289264	1006
9	rs542733	T	C	0.296223	1006
9	rs516090	A	T	0.362823	1006
9	rs516075	A	T	0.362823	1006
9	rs510777	A	G	0.367793	1006
9	rs140921515	C	T	0.0487078	1006
9	rs149630275	G	C	0.0149105	1006
9	rs497789	C	T	0.343936	1006
9	rs580845	A	C	0.421471	1006
9	rs146429641	T	C	0.0139165	1006
9	rs55722858	T	C	0.0168986	1006
9	rs508940	C	T	0.337972	1006
9	rs483669	A	C	0.198807	1006
9	rs115950846	C	T	0.0427435	1006
9	rs475732	T	C	0.192843	1006
9	rs72698745	A	T	0.0159046	1006
9	rs116996530	C	T	0.0139165	1006
9	rs117456849	G	A	0.00695825	1006
9	rs510970	T	C	0.196819	1006
9	rs552338	T	A	0.192843	1006
9	rs571693	T	G	0.199801	1006
9	rs78619531	C	A	0.0228628	1006
9	rs573057	A	C	0.224652	1006
9	rs77852210	A	G	0.0924453	1006
9	rs117462221	G	T	0.0218688	1006
9	rs498010	C	T	0.198807	1006
9	rs580501	A	G	0.362823	1006
9	rs576216	A	G	0.200795	1006
9	rs551362	C	G	0.186879	1006
9	rs551272	A	G	0.186879	1006
9	rs766401	G	C	0.0129225	1006
9	rs693566	C	T	0.185885	1006
9	rs10738353	T	C	0.197813	1006
9	rs10810092	G	A	0.171968	1006
9	rs35385279	A	C	0.172962	1006
9	rs35621280	A	G	0.170974	1006
9	rs2307079	G	T	0.187873	1006
9	rs7034613	T	G	0.205765	1006
9	rs7018755	A	G	0.206759	1006
9	rs117572438	C	G	0.0168986	1006
9	rs79963861	G	A	0.0497018	1006
9	rs16931379	G	A	0.17495	1006
9	rs7862890	A	G	0.347913	1006
9	rs7863254	C	T	0.17992	1006
9	rs2382436	A	C	0.192843	1006
9	rs76667969	G	A	0.0437376	1006
9	rs35870361	T	C	0.374751	1006
9	rs10961384	G	T	0.201789	1006
9	rs13298724	A	T	0.194831	1006
9	rs138933558	G	A	0.0626243	1006
9	rs10961385	T	C	0.203777	1006
9	rs13284590	G	C	0.196819	1006
9	rs10511590	G	A	0.172962	1006
9	rs4740559	C	T	0.137177	1006
9	rs17210326	T	C	0.191849	1006
9	rs36097937	A	G	0.192843	1006
9	rs7032993	T	A	0.21173	1006
9	rs35381921	G	A	0.193837	1006
9	rs7021992	G	T	0.181909	1006
9	rs12375873	T	A	0.121272	1006
9	rs10756530	T	C	0.374751	1006
9	rs7029562	A	G	0.175944	1006
9	rs3780582	C	T	0.190855	1006
9	rs113260529	T	C	0.0397614	1006
9	rs7030475	A	C	0.176938	1006
9	rs7019649	T	C	0.372763	1006
9	rs7034211	A	G	0.367793	1006
9	rs10810093	A	T	0.372763	1006
9	rs77408202	T	A	0.122266	1006
9	rs10810094	A	G	0.0129225	1006
9	rs7024088	T	C	0.222664	1006
9	rs117438860	T	C	0.028827	1006
9	rs2382437	T	C	0.153082	1006
9	rs2382438	T	C	0.154076	1006
9	rs2382439	T	A	0.154076	1006
9	rs2382440	G	C	0.156064	1006
9	rs10810095	C	G	0.369781	1006
9	rs73642095	C	T	0.16004	1006
9	rs10511591	T	C	0.166998	1006
9	rs73642096	C	A	0.133201	1006
9	rs73642097	A	G	0.141153	1006
9	rs72698752	G	A	0.0725646	1006
9	rs6474820	T	C	0.177932	1006
9	rs10961392	G	C	0.0198807	1006
9	rs149218954	G	A	0.0149105	1006
9	rs7868947	G	A	0.140159	1006
9	rs117491143	G	A	0.0228628	1006
9	rs7042127	C	T	0.150099	1006
9	rs7042365	C	A	0.154076	1006
9	rs12552654	T	C	0.148111	1006
9	rs7028001	T	A	0.152087	1006
9	rs7045411	A	G	0.152087	1006
9	rs12554151	A	G	0.16998	1006
9	rs7031735	T	G	0.166998	1006
9	rs75406306	A	C	0.028827	1006
9	rs75639750	A	G	0.00994036	1006
9	rs10511592	T	G	0.145129	1006
9	rs76457858	A	C	0.127237	1006
9	rs145331001	T	A	0.028827	1006
9	rs2890979	G	T	0.985089	1006
9	rs4237133	C	G	0.817097	1006
9	rs10756531	A	C	0.662028	1006
9	rs16931403	A	C	0.142147	1006
9	rs16931410	A	G	0.0139165	1006
9	rs723968	T	C	0.144135	1006
9	rs7863447	G	A	0.819085	1006
9	rs12553346	G	A	0.0258449	1006
9	rs12349255	T	C	0.829026	1006
9	rs34991430	G	T	0.636183	1006
9	rs7044402	A	G	0.847913	1006
9	rs12685276	C	G	0.124254	1006
9	rs140116284	C	T	0.0248509	1006
9	rs189824341	G	C	0.0139165	1006
9	rs13300925	T	C	0.144135	1006
9	rs62532512	C	A	0.516899	1006
9	rs12004755	G	A	0.127237	1006
9	rs2382443	T	C	0.675944	1006
9	rs75918185	C	T	0.0129225	1006
9	rs10810098	T	C	0.717694	1006
9	rs10810099	A	G	0.723658	1006
9	rs10961396	C	T	0.122266	1006
9	rs116967484	T	C	0.0367793	1006
9	rs149604434	G	T	0.0139165	1006
9	rs2890981	T	C	0.982107	1006
9	rs12156582	C	T	0.027833	1006
9	rs12156460	A	T	0.512922	1006
9	rs62532513	T	G	0.16998	1006
9	rs13299433	T	C	0.855865	1006
9	rs28379954	T	C	0.05666	1006
9	rs28546939	A	G	0.855865	1006
9	rs118079438	C	T	0.0178926	1006
9	rs10961399	T	C	0.847913	1006
9	rs72698756	T	C	0.0815109	1006
9	rs10961400	A	G	0.136183	1006
9	rs59582428	T	C	0.141153	1006
9	rs34489185	A	G	0.0109344	1006
9	rs4740560	G	A	0.653082	1006
9	rs76317170	T	C	0.139165	1006
9	rs12376024	C	T	0.130219	1006
9	rs79715983	T	C	0.121272	1006
9	rs145186633	T	G	0.0119284	1006
9	rs12377502	A	G	0.135189	1006
9	rs6474821	G	A	0.0944334	1006
9	rs79290230	A	C	0.0198807	1006
9	rs10961402	C	T	0.124254	1006
9	rs12551894	T	G	0.026839	1006
9	rs10481501	C	T	0.026839	1006
9	rs59157653	A	T	0.521869	1006
9	rs75685645	G	A	0.00894632	1006
9	rs12552956	T	C	0.868787	1006
9	rs35340098	A	G	0.0606362	1006
9	rs34115564	A	C	0.181909	1006
9	rs10119167	C	T	0.980119	1006
9	rs7045263	G	A	0.301193	1006
9	rs2890982	T	C	0.853877	1006
9	rs10961406	A	G	0.0228628	1006
9	rs17283657	T	C	0.082505	1006
9	rs148042717	C	G	0.00894632	1006
9	rs9776572	T	C	0.861829	1006
9	rs9777428	A	G	0.0795229	1006
9	rs13297162	C	T	0.0397614	1006
9	rs10756535	C	A	0.115308	1006
9	rs10756536	A	G	0.130219	1006
9	rs7035474	A	G	0.865805	1006
9	rs6474822	A	T	0.864811	1006
9	rs16931436	G	A	0.134195	1006
9	rs13287487	C	T	0.841948	1006
9	rs4375095	G	A	0.513917	1006
9	rs2382448	A	G	0.864811	1006
9	rs2382450	T	C	0.835984	1006
9	rs117689786	G	A	0.0139165	1006
9	rs75242739	C	T	0.0218688	1006
9	rs2382451	C	T	0.822068	1006
9	rs74446758	T	G	0.145129	1006
9	rs78087355	T	C	0.145129	1006
9	rs10810104	A	T	0.848907	1006
9	rs7034377	G	A	0.311133	1006
9	rs7034162	A	T	0.855865	1006
9	rs10810105	T	C	0.54672	1006
9	rs10961411	A	G	0.54672	1006
9	rs10961412	T	G	0.544732	1006
9	rs4551459	T	C	0.866799	1006
9	rs10961413	T	C	0.141153	1006
9	rs10810106	C	T	0.146123	1006
9	rs10810107	C	G	0.512922	1006
9	rs2382452	G	A	0.981113	1006
9	rs2382453	A	G	0.663022	1006
9	rs10810108	G	C	0.520875	1006
9	rs10810109	A	G	0.520875	1006
9	rs10961414	T	C	0.842942	1006
9	rs2382454	C	T	0.146123	1006
9	rs73413827	A	C	0.144135	1006
9	rs6474823	T	C	0.855865	1006
9	rs6474824	C	T	0.853877	1006
9	rs6474825	T	C	0.848907	1006
9	rs10738355	A	G	0.855865	1006
9	rs2382456	T	C	0.849901	1006
9	rs2382457	C	T	0.850895	1006
9	rs4628344	C	G	0.83002	1006
9	rs4532695	T	C	0.851889	1006
9	rs2890984	A	T	0.851889	1006
9	rs10810110	G	A	0.850895	1006
9	rs56026354	G	C	0.0238569	1006
9	rs10810111	G	A	0.867793	1006
9	rs10810112	T	C	0.860835	1006
9	rs10810113	T	C	0.867793	1006
9	rs10810114	T	C	0.866799	1006
9	rs2382458	C	G	0.843936	1006
9	rs2890985	T	C	0.856859	1006
9	rs2382459	T	G	0.848907	1006
9	rs143105460	C	T	0.0188867	1006
9	rs79077089	C	T	0.0228628	1006
9	rs75241250	G	C	0.0497018	1006
9	rs10961418	A	G	0.0238569	1006
9	rs10738356	G	A	0.854871	1006
9	rs12235129	G	T	0.151093	1006
9	rs10738357	A	G	0.82505	1006
9	rs10961419	G	A	0.171968	1006
9	rs10961420	G	A	0.121272	1006
9	rs2382460	T	G	0.328032	1006
9	rs10961421	C	G	0.16004	1006
9	rs62532547	C	T	0.132207	1006
9	rs61754862	C	G	0.17495	1006
9	rs10756539	G	C	0.857853	1006
9	rs10810115	T	A	0.487078	1006
9	rs11790310	T	C	0.547714	1006
9	rs62532548	T	C	0.145129	1006
9	rs12551619	G	A	0.311133	1006
9	rs10961422	T	G	0.0675944	1006
9	rs12376677	G	A	0.511928	1006
9	rs62532551	G	A	0.246521	1006
9	rs12004290	A	T	0.246521	1006
9	rs10810116	G	A	0.326044	1006
9	rs12339675	G	A	0.326044	1006
9	rs4741346	G	A	0.246521	1006
9	rs10810117	A	C	0.363817	1006
9	rs10961424	C	A	0.247515	1006
9	rs12236711	C	T	0.0805169	1006
9	rs10119190	G	A	0.329026	1006
9	rs76819450	G	C	0.0238569	1006
9	rs10756540	C	T	0.333002	1006
9	rs10756541	T	G	0.338966	1006
9	rs12340584	A	G	0.133201	1006
9	rs56254800	T	C	0.146123	1006
9	rs12238011	C	T	0.0666004	1006
9	rs143230323	G	A	0.0109344	1006
9	rs10961426	A	G	0.133201	1006
9	rs10961428	C	T	0.343936	1006
9	rs16923133	A	G	0.109344	1006
9	rs16923134	G	A	0.10835	1006
9	rs73645013	G	C	0.10835	1006
9	rs12682686	C	T	0.10835	1006
9	rs12683997	T	C	0.112326	1006
9	rs12682915	G	C	0.127237	1006
9	rs78934557	C	G	0.027833	1006
9	rs7041043	G	C	0.197813	1006
9	rs7040930	C	G	0.474155	1006
9	rs10115397	C	T	0.116302	1006
9	rs7044542	G	A	0.197813	1006
9	rs10121553	A	T	0.121272	1006
9	rs10115426	C	T	0.121272	1006
9	rs7044603	A	G	0.202783	1006
9	rs10511593	T	C	0.202783	1006
9	rs62532553	C	T	0.11829	1006
9	rs74633221	T	C	0.0318091	1006
9	rs9298696	C	T	0.979125	1006
9	rs7048086	T	C	0.979125	1006
9	rs7029180	T	C	0.209742	1006
9	rs77800501	A	G	0.0218688	1006
9	rs73645016	C	A	0.117296	1006
9	rs117188406	G	A	0.0248509	1006
9	rs2382444	A	G	0.537773	1006
9	rs4741349	T	A	0.532803	1006
9	rs4741350	G	C	0.533797	1006
9	rs10961429	C	G	0.806163	1006
9	rs74746795	G	A	0.120278	1006
9	rs62532554	C	T	0.122266	1006
9	rs10961430	G	C	0.641153	1006
9	rs35402224	C	A	0.134195	1006
9	rs10810118	T	C	0.517893	1006
9	rs10961431	C	A	0.153082	1006
9	rs62532556	G	T	0.147117	1006
9	rs7034346	A	G	0.192843	1006
9	rs7035453	G	A	0.146123	1006
9	rs10810119	A	C	0.191849	1006
9	rs7038815	C	G	0.469185	1006
9	rs10120632	G	C	0.0258449	1006
9	rs78544879	T	A	0.0149105	1006
9	rs2146539	C	G	0.507952	1006
9	rs7029254	T	C	0.492048	1006
9	rs77767466	T	A	0.0149105	1006
9	rs11794535	T	C	0.192843	1006
9	rs12708255	T	C	0.340954	1006
9	rs7033134	T	C	0.512922	1006
9	rs13440252	G	T	0.292247	1006
9	rs13440429	T	A	0.144135	1006
9	rs10961433	G	A	0.122266	1006
9	rs11788974	A	C	0.195825	1006
9	rs10961434	T	A	0.149105	1006
9	rs10961436	G	A	0.115308	1006
9	rs117027654	T	C	0.0347913	1006
9	rs75021464	C	G	0.0149105	1006
9	rs117484771	T	A	0.0347913	1006
9	rs7033206	G	A	0.0178926	1006
9	rs72698780	T	C	0.0924453	1006
9	rs10961437	G	A	0.121272	1006
9	rs140376033	C	T	0.0119284	1006
9	rs10961439	T	G	0.134195	1006
9	rs16931499	T	C	0.446322	1006
9	rs10961440	T	C	0.186879	1006
9	rs4741353	T	A	0.487078	1006
9	rs4741354	G	T	0.489066	1006
9	rs7040053	T	C	0.384692	1006
9	rs78959125	A	G	0.143141	1006
9	rs71511081	C	G	0.0397614	1006
9	rs10961441	T	C	0.383698	1006
9	rs10961442	G	A	0.109344	1006
9	rs10961443	C	G	0.355865	1006
9	rs13294194	T	G	0.0168986	1006
9	rs34997120	T	C	0.0168986	1006
9	rs10125346	C	A	0.680915	1006
9	rs10961444	C	G	0.363817	1006
9	rs10756542	C	A	0.45328	1006
9	rs13299315	G	A	0.0178926	1006
9	rs35128680	T	C	0.0318091	1006
9	rs12684749	A	G	0.0417495	1006
9	rs1322985	C	A	0.321074	1006
9	rs11789657	A	G	0.38171	1006
9	rs73645022	A	G	0.17992	1006
9	rs1555553	T	G	0.599404	1006
9	rs2181403	T	C	0.054672	1006
9	rs10810120	T	C	0.127237	1006
9	rs1322986	T	C	0.379722	1006
9	rs1322987	T	C	0.38668	1006
9	rs7030457	T	C	0.17992	1006
9	rs1853371	G	C	0.193837	1006
9	rs7048639	A	T	0.373757	1006
9	rs4740561	A	G	0.689861	1006
9	rs62532760	C	G	0.345924	1006
9	rs13286037	T	A	0.0318091	1006
9	rs10961449	C	G	0.213718	1006
9	rs10961450	A	C	0.190855	1006
9	rs7866589	T	C	0.7167	1006
9	rs12346458	T	G	0.120278	1006
9	rs34252464	T	C	0.0616302	1006
9	rs7027532	C	T	0.406561	1006
9	rs7027899	G	A	0.828032	1006
9	rs59804771	C	T	0.0168986	1006
9	rs7874591	T	C	0.841948	1006
9	rs77581951	G	C	0.0318091	1006
9	rs7859287	C	G	0.862823	1006
9	rs3761668	G	A	0.84493	1006
9	rs62532761	C	T	0.0497018	1006
9	rs3761667	T	A	0.586481	1006
9	rs117882883	G	C	0.0119284	1006
9	rs2382461	C	G	0.581511	1006
9	rs145187279	C	T	0.00994036	1006
9	rs59710488	C	T	0.0497018	1006
9	rs10435726	G	T	0.0994036	1006
9	rs57645250	G	T	0.0497018	1006
9	rs56842747	G	C	0.0536779	1006
9	rs7849450	C	T	0.83002	1006
9	rs35281474	T	G	0.0646123	1006
9	rs72698792	G	A	0.0467197	1006
9	rs36008893	C	A	0.0407555	1006
9	rs59613598	C	T	0.0337972	1006
9	rs189667504	G	A	0.0109344	1006
9	rs13302371	T	C	0.0646123	1006
9	rs150135787	G	A	0.00795229	1006
9	rs35367102	A	C	0.0636183	1006
9	rs80135306	C	T	0.0437376	1006
9	rs78721276	G	A	0.0407555	1006
9	rs72698795	C	G	0.0417495	1006
9	rs4740562	G	A	0.0447316	1006
9	rs4740563	G	C	0.0417495	1006
9	rs4740564	T	C	0.0417495	1006
9	rs189997677	T	C	0.0119284	1006
9	rs1322990	G	T	0.874751	1006
9	rs77946769	G	A	0.0616302	1006
9	rs10122910	G	A	0.791252	1006
9	rs4741355	T	C	0.105368	1006
9	rs76380145	G	A	0.11332	1006
9	rs143557907	C	T	0.0198807	1006
9	rs72698799	A	G	0.0417495	1006
9	rs72698800	A	G	0.0457256	1006
9	rs7872224	T	A	0.955268	1006
9	rs72698801	C	A	0.0417495	1006
9	rs73645030	C	G	0.055666	1006
9	rs118170660	G	A	0.0387674	1006
9	rs10810121	C	A	0.0785288	1006
9	rs191858201	T	A	0.0228628	1006
9	rs7860656	G	C	0.954274	1006
9	rs7846889	T	G	0.962227	1006
9	rs4741356	G	A	0.0357853	1006
9	rs7861136	G	C	0.962227	1006
9	rs56376086	T	C	0.054672	1006
9	rs117999457	C	T	0.0427435	1006
9	rs16931522	G	A	0.054672	1006
9	rs1061820	A	G	0.615308	1006
9	rs4740565	A	G	0.982107	1006
9	rs1322991	G	A	0.915507	1006
9	rs1322992	T	C	0.981113	1006
9	rs34151877	T	C	0.0218688	1006
9	rs6474826	G	C	0.903579	1006
9	rs10961457	C	T	0.0248509	1006
9	rs80223912	C	T	0.0298211	1006
9	rs1923778	T	C	0.916501	1006
9	rs1547106	C	G	0.934394	1006
9	rs1033837	T	C	0.935388	1006
9	rs1322993	C	T	0.908549	1006
9	rs117307033	G	A	0.082505	1006
9	rs7043220	T	A	0.152087	1006
9	rs4740566	C	T	0.982107	1006
9	rs4741358	T	C	0.0616302	1006
9	rs4144136	C	A	0.981113	1006
9	rs138869063	G	T	0.0109344	1006
9	rs33917322	G	A	0.287276	1006
9	rs4740567	C	T	0.290258	1006
9	rs146121187	G	C	0.0129225	1006
9	rs7021539	A	G	0.944334	1006
9	rs72700504	A	G	0.0616302	1006
9	rs67838511	C	T	0.0497018	1006
9	rs1980687	G	T	0.930417	1006
9	rs13299422	A	G	0.335984	1006
9	rs72700506	C	T	0.0427435	1006
9	rs72700508	C	T	0.0427435	1006
9	rs79998967	C	A	0.027833	1006
9	rs78293573	A	C	0.0506958	1006
9	rs72700510	A	G	0.0139165	1006
9	rs10961461	A	G	0.378728	1006
9	rs117346254	C	G	0.054672	1006
9	rs76254292	C	T	0.028827	1006
9	rs6474827	A	G	0.927435	1006
9	rs7038577	C	T	0.914513	1006
9	rs10738358	T	C	0.94831	1006
9	rs9696423	C	T	0.89662	1006
9	rs9696427	C	T	0.923459	1006
9	rs9696439	G	A	0.583499	1006
9	rs10733278	A	C	0.984095	1006
9	rs10733279	T	C	0.937376	1006
9	rs72700514	T	G	0.0675944	1006
9	rs58936683	G	T	0.0536779	1006
9	rs4741359	A	G	0.983101	1006
9	rs28754597	T	A	0.358847	1006
9	rs28546438	C	T	0.357853	1006
9	rs10810123	G	A	0.329026	1006
9	rs10810124	T	C	0.38171	1006
9	rs75198992	T	C	0.00695825	1006
9	rs10810125	T	C	0.370775	1006
9	rs10961464	G	A	0.367793	1006
9	rs10810126	G	A	0.366799	1006
9	rs10961465	G	A	0.346918	1006
9	rs10121140	G	A	0.360835	1006
9	rs10961466	C	T	0.313121	1006
9	rs72700515	G	T	0.0129225	1006
9	rs764580	G	A	0.0516899	1006
9	rs7847391	C	T	0.966203	1006
9	rs10810127	T	C	0.595427	1006
9	rs7863763	T	A	0.0178926	1006
9	rs17213362	T	G	0.290258	1006
9	rs56900909	G	A	0.0218688	1006
9	rs1923779	T	C	0.720676	1006
9	rs7041006	T	C	0.0149105	1006
9	rs78645381	C	A	0.00994036	1006
9	rs76134400	G	A	0.0208748	1006
9	rs74700862	G	A	0.0188867	1006
9	rs10810128	C	T	0.95328	1006
9	rs78550123	A	C	0.028827	1006
9	rs10429540	A	G	0.970179	1006
9	rs2382462	G	T	0.977137	1006
9	rs2382464	C	A	0.980119	1006
9	rs10756543	T	G	0.983101	1006
9	rs11999144	T	C	0.0357853	1006
9	rs10961468	C	G	0.299205	1006
9	rs10810129	C	G	0.971173	1006
9	rs35834781	C	T	0.00894632	1006
9	rs2382466	A	C	0.971173	1006
9	rs2382467	T	A	0.970179	1006
9	rs2382468	T	G	0.971173	1006
9	rs7021322	T	C	0.956262	1006
9	rs72700518	T	C	0.0367793	1006
9	rs10810130	A	T	0.872763	1006
9	rs16931540	A	G	0.0129225	1006
9	rs62532786	T	C	0.0188867	1006
9	rs10961469	G	C	0.238569	1006
9	rs71511082	G	A	0.0109344	1006
9	rs72700519	A	C	0.0258449	1006
9	rs13298910	G	A	0.0129225	1006
9	rs10961471	T	C	0.328032	1006
9	rs3747538	C	T	0.647117	1006
9	rs34330063	G	A	0.0129225	1006
9	rs79865960	T	C	0.0258449	1006
9	rs16931548	A	C	0.0129225	1006
9	rs62532788	A	C	0.0516899	1006
9	rs17213755	G	A	0.0596421	1006
9	rs34797073	G	A	0.00994036	1006
9	rs10733280	A	G	0.913519	1006
9	rs10733281	T	C	0.967197	1006
9	rs10810131	T	C	0.271372	1006
9	rs13290103	T	C	0.0377734	1006
9	rs80326014	T	C	0.0218688	1006
9	rs17286201	C	T	0.0159046	1006
9	rs10961473	C	T	0.664016	1006
9	rs2273933	T	G	0.913519	1006
9	rs12001159	T	G	0.0666004	1006
9	rs74646167	T	C	0.0238569	1006
9	rs117977225	G	A	0.257455	1006
9	rs79398553	G	A	0.209742	1006
9	rs10961474	T	C	0.272366	1006
9	rs7874736	A	G	0.356859	1006
9	rs118050668	G	A	0.0198807	1006
9	rs56327225	C	T	0.0119284	1006
9	rs7040685	T	G	0.941352	1006
9	rs116958406	C	T	0.0159046	1006
9	rs144353899	A	G	0.0149105	1006
9	rs55737758	A	C	0.0298211	1006
9	rs10961479	C	T	0.0596421	1006
9	rs6474829	C	T	0.937376	1006
9	rs28727870	G	A	0.0666004	1006
9	rs7048960	C	T	0.719682	1006
9	rs7018689	G	A	0.659046	1006
9	rs12353165	T	A	0.0228628	1006
9	rs139667411	C	T	0.00795229	1006
9	rs10810132	C	A	0.180915	1006
9	rs146758452	C	G	0.00994036	1006
9	rs117106516	A	G	0.0159046	1006
9	rs12115735	C	A	0.0159046	1006
9	rs80356168	G	A	0.0139165	1006
9	rs72700529	G	A	0.0208748	1006
9	rs59050655	C	T	0.382704	1006
9	rs13295646	A	G	0.317097	1006
9	rs117512513	C	T	0.0337972	1006
9	rs118165660	G	A	0.0248509	1006
9	rs75377523	A	T	0.0258449	1006
9	rs598296	T	C	0.779324	1006
9	rs117829151	T	C	0.028827	1006
9	rs4521855	A	G	0.147117	1006
9	rs688702	T	C	0.12326	1006
9	rs55938776	C	G	0.0168986	1006
9	rs7870860	G	T	0.400596	1006
9	rs56926458	G	C	0.00994036	1006
9	rs10119216	T	C	0.385686	1006
9	rs73641909	C	T	0.0119284	1006
9	rs2025318	G	T	0.413519	1006
9	rs12343468	T	C	0.390656	1006
9	rs72700531	C	T	0.0149105	1006
9	rs12338722	G	C	0.40159	1006
9	rs56889582	T	G	0.0149105	1006
9	rs56278142	C	A	0.0129225	1006
9	rs927520	G	T	0.360835	1006
9	rs877571	C	A	0.249503	1006
9	rs73417793	C	T	0.0487078	1006
9	rs877570	C	G	0.351889	1006
9	rs877569	A	G	0.0675944	1006
9	rs60147884	C	T	0.0248509	1006
9	rs56886900	G	T	0.0248509	1006
9	rs117233030	C	T	0.0248509	1006
9	rs13289800	G	A	0.33996	1006
9	rs13289560	A	T	0.340954	1006
9	rs12347310	T	C	0.304175	1006
9	rs57582029	T	C	0.0506958	1006
9	rs117488267	C	T	0.0168986	1006
9	rs35249651	G	T	0.0377734	1006
9	rs142089521	G	A	0.0149105	1006
9	rs13290272	C	T	0.300199	1006
9	rs62532793	C	T	0.0238569	1006
9	rs13297265	T	C	0.238569	1006
9	rs12338340	G	A	0.0218688	1006
9	rs78798209	T	C	0.0536779	1006
9	rs10491777	C	T	0.0228628	1006
9	rs7848252	C	T	0.322068	1006
9	rs10961483	G	A	0.0467197	1006
9	rs79921410	G	A	0.0417495	1006
9	rs143300661	G	C	0.027833	1006
9	rs78326453	T	C	0.0337972	1006
9	rs62532794	G	A	0.0337972	1006
9	rs146632353	G	T	0.00894632	1006
9	rs7024950	G	C	0.0616302	1006
9	rs138226347	C	T	0.0159046	1006
9	rs62532795	C	T	0.0298211	1006
9	rs634290	T	C	0.966203	1006
9	rs13294659	T	C	0.351889	1006
9	rs77817592	T	G	0.00894632	1006
9	rs10961484	C	A	0.0178926	1006
9	rs35332779	A	G	0.0248509	1006
9	rs138783786	G	A	0.0228628	1006
9	rs7864996	A	C	0.166998	1006
9	rs55852226	T	C	0.055666	1006
9	rs73419610	T	C	0.0506958	1006
9	rs72700532	C	T	0.0437376	1006
9	rs59587773	T	C	0.105368	1006
9	rs12376284	A	T	0.026839	1006
9	rs13296301	G	T	0.321074	1006
9	rs12379369	C	T	0.0536779	1006
9	rs62532797	G	C	0.055666	1006
9	rs56037643	G	A	0.0606362	1006
9	rs73419616	T	A	0.0974155	1006
9	rs73641913	T	C	0.0705765	1006
9	rs117298666	G	A	0.00994036	1006
9	rs62532798	T	A	0.0238569	1006
9	rs72700533	T	C	0.00497018	1006
9	rs10491776	T	C	0.054672	1006
9	rs35373599	G	T	0.451292	1006
9	rs7871482	C	T	0.190855	1006
9	rs13294064	C	T	0.259443	1006
9	rs2022304	A	T	0.0715706	1006
9	rs56105232	A	G	0.0725646	1006
9	rs10961487	A	G	0.172962	1006
9	rs62532821	G	C	0.0248509	1006
9	rs55917353	G	T	0.311133	1006
9	rs10756546	T	C	0.572565	1006
9	rs11787837	T	C	0.294235	1006
9	rs683474	C	T	0.562624	1006
9	rs2021306	G	A	0.233598	1006
9	rs525501	T	A	0.991054	1006
9	rs33913111	A	G	0.128231	1006
9	rs117193612	C	G	0.0735586	1006
9	rs656983	A	G	0.322068	1006
9	rs471088	G	A	0.0636183	1006
9	rs10448158	C	T	0.0695825	1006
9	rs10961489	A	G	0.150099	1006
9	rs10961490	T	C	0.185885	1006
9	rs77089983	A	G	0.0715706	1006
9	rs140346062	G	A	0.0318091	1006
9	rs62532823	C	G	0.176938	1006
9	rs117515468	T	C	0.0367793	1006
9	rs72700537	C	T	0.0397614	1006
9	rs76990739	T	C	0.0755467	1006
9	rs62532824	C	T	0.120278	1006
9	rs17759357	G	T	0.0397614	1006
9	rs75059066	T	C	0.0735586	1006
9	rs79059983	G	A	0.0735586	1006
9	rs76300257	T	C	0.0377734	1006
9	rs76066417	T	C	0.0735586	1006
9	rs75363140	A	G	0.0735586	1006
9	rs12378357	A	G	0.0437376	1006
9	rs16931630	A	G	0.132207	1006
9	rs10961492	A	C	0.158052	1006
9	rs76751507	A	T	0.0536779	1006
9	rs4741365	A	G	0.835984	1006
9	rs4741366	T	C	0.323062	1006
9	rs12376379	C	A	0.0506958	1006
9	rs4741367	T	G	0.708748	1006
9	rs4741368	A	T	0.388668	1006
9	rs4741369	G	C	0.941352	1006
9	rs113153294	G	A	0.0387674	1006
9	rs7037527	T	C	0.616302	1006
9	rs10961493	C	T	0.083499	1006
9	rs839495	C	T	0.149105	1006
9	rs839496	A	G	0.816103	1006
9	rs2382469	A	C	0.666004	1006
9	rs509609	A	G	0.82008	1006
9	rs1108675	T	C	0.452286	1006
9	rs1108674	A	G	0.454274	1006
9	rs10810133	A	G	0.463221	1006
9	rs1022837	A	T	0.45825	1006
9	rs7046421	T	C	0.0775348	1006
9	rs12342715	C	T	0.399602	1006
9	rs12341650	T	C	0.427435	1006
9	rs568008	T	C	0.33002	1006
9	rs16931644	G	C	0.0387674	1006
9	rs569050	C	T	0.0785288	1006
9	rs630973	T	G	0.0775348	1006
9	rs731691	G	A	0.807157	1006
9	rs79382221	T	C	0.0308151	1006
9	rs72700541	A	G	0.00695825	1006
9	rs7036029	T	C	0.426441	1006
9	rs7036554	T	C	0.361829	1006
9	rs10961496	G	C	0.107356	1006
9	rs17708932	G	A	0.0626243	1006
9	rs7867427	T	C	0.428429	1006
9	rs9298697	G	C	0.028827	1006
9	rs79945014	G	A	0.0536779	1006
9	rs17709016	G	A	0.0367793	1006
9	rs679613	A	G	0.468191	1006
9	rs10810134	A	G	0.249503	1006
9	rs74641663	G	A	0.0149105	1006
9	rs79375840	G	C	0.0149105	1006
9	rs12348386	T	A	0.133201	1006
9	rs75495431	G	A	0.0765408	1006
9	rs662526	G	C	0.747515	1006
9	rs2078291	G	A	0.555666	1006
9	rs16931669	A	G	0.0497018	1006
9	rs61696691	T	C	0.124254	1006
9	rs1013944	A	T	0.748509	1006
9	rs1013945	T	A	0.748509	1006
9	rs2382470	A	G	0.753479	1006
9	rs635175	T	A	0.981113	1006
9	rs2146536	A	G	0.753479	1006
9	rs72700545	C	T	0.0477137	1006
9	rs78418785	G	T	0.114314	1006
9	rs79194759	C	T	0.0487078	1006
9	rs717932	C	T	0.508946	1006
9	rs12353551	T	C	0.360835	1006
9	rs57205988	C	A	0.186879	1006
9	rs61588707	G	A	0.0487078	1006
9	rs71511086	A	C	0.0467197	1006
9	rs10756547	A	G	0.362823	1006
9	rs12686501	A	T	0.0477137	1006
9	rs7859832	C	T	0.138171	1006
9	rs4403502	A	G	0.0487078	1006
9	rs4615683	G	C	0.0487078	1006
9	rs2382472	G	T	0.0487078	1006
9	rs118030550	A	G	0.0129225	1006
9	rs2382473	A	T	0.0487078	1006
9	rs2382474	G	T	0.0497018	1006
9	rs4537389	G	C	0.0487078	1006
9	rs10961499	T	C	0.0487078	1006
9	rs73419675	G	A	0.0397614	1006
9	rs2208919	C	T	0.349901	1006
9	rs71511087	A	G	0.0467197	1006
9	rs10810135	T	A	0.0497018	1006
9	rs4741370	G	C	0.173956	1006
9	rs10810136	G	A	0.545726	1006
9	rs79213957	G	C	0.0437376	1006
9	rs10116194	A	G	0.0506958	1006
9	rs6474832	T	C	0.595427	1006
9	rs2076872	G	A	0.204771	1006
9	rs735875	G	A	0.0357853	1006
9	rs10961500	A	C	0.524851	1006
9	rs72700547	G	C	0.290258	1006
9	rs1807429	T	G	0.219682	1006
9	rs72700549	A	G	0.0457256	1006
9	rs16931701	C	T	0.0298211	1006
9	rs10481545	T	C	0.527833	1006
9	rs137980261	C	T	0.0109344	1006
9	rs16931706	T	C	0.027833	1006
9	rs7035301	C	T	0.181909	1006
9	rs10810137	T	C	0.115308	1006
9	rs10810138	A	T	0.114314	1006
9	rs718832	G	A	0.258449	1006
9	rs10961501	T	C	0.11829	1006
9	rs72700550	G	A	0.0487078	1006
9	rs117040266	C	T	0.055666	1006
9	rs1010335	A	T	0.0477137	1006
9	rs1853442	A	G	0.811133	1006
9	rs17709614	T	C	0.594433	1006
9	rs79129237	T	C	0.119284	1006
9	rs72700551	C	A	0.0417495	1006
9	rs1323349	C	A	0.195825	1006
9	rs7030092	G	A	0.0576541	1006
9	rs7873382	T	C	0.230616	1006
9	rs74725663	C	T	0.0854871	1006
9	rs116853235	C	T	0.0467197	1006
9	rs56237396	C	T	0.0407555	1006
9	rs7042750	C	T	0.158052	1006
9	rs72700553	A	G	0.0397614	1006
9	rs1323350	T	C	0.181909	1006
9	rs11788403	G	T	0.0586481	1006
9	rs7043297	A	G	0.0596421	1006
9	rs1570499	C	A	0.72664	1006
9	rs1407836	A	T	0.266402	1006
9	rs1407837	G	A	0.60338	1006
9	rs72700555	G	A	0.0437376	1006
9	rs7025430	A	T	0.706759	1006
9	rs7029591	G	C	0.0437376	1006
9	rs4741371	C	G	0.420477	1006
9	rs7020226	C	T	0.666998	1006
9	rs7020355	C	G	0.727634	1006
9	rs10961505	T	C	0.246521	1006
9	rs7024044	A	C	0.523857	1006
9	rs4741372	T	C	0.521869	1006
9	rs17760718	T	C	0.246521	1006
9	rs4740570	C	T	0.466203	1006
9	rs4741373	C	G	0.758449	1006
9	rs72700560	C	G	0.054672	1006
9	rs4741374	T	C	0.762425	1006
9	rs77102653	C	G	0.0208748	1006
9	rs117580605	C	T	0.0149105	1006
9	rs116959097	C	T	0.0208748	1006
9	rs10961507	C	T	0.176938	1006
9	rs7864719	A	G	0.116302	1006
9	rs113096396	T	C	0.157058	1006
9	rs2209059	C	G	0.83996	1006
9	rs72700562	C	T	0.153082	1006
9	rs12377367	T	C	0.164016	1006
9	rs11788281	C	G	0.0159046	1006
9	rs72700564	A	G	0.0238569	1006
9	rs56236655	C	A	0.161034	1006
9	rs13286636	A	G	0.209742	1006
9	rs10756549	T	C	0.781312	1006
9	rs10810142	C	T	0.101392	1006
9	rs62532854	T	C	0.0477137	1006
9	rs10738360	T	C	0.759443	1006
9	rs112616478	G	A	0.0646123	1006
9	rs56124132	C	T	0.0715706	1006
9	rs140077879	G	A	0.00894632	1006
9	rs77530071	T	G	0.0168986	1006
9	rs17709988	G	C	0.114314	1006
9	rs10756551	T	A	0.532803	1006
9	rs118010983	T	C	0.0149105	1006
9	rs4740571	T	A	0.463221	1006
9	rs11790783	T	C	0.0417495	1006
9	rs7875762	A	G	0.464215	1006
9	rs7846762	C	T	0.461233	1006
9	rs7018762	G	A	0.333002	1006
9	rs2025319	G	A	0.110338	1006
9	rs55769910	T	G	0.0407555	1006
9	rs140815036	G	A	0.0159046	1006
9	rs6474833	A	C	0.198807	1006
9	rs56004803	C	T	0.119284	1006
9	rs73641933	T	G	0.0178926	1006
9	rs2031195	G	A	0.843936	1006
9	rs72700567	G	T	0.0854871	1006
9	rs1028705	C	T	0.723658	1006
9	rs1028704	C	A	0.725646	1006
9	rs990938	C	T	0.0745527	1006
9	rs990937	G	A	0.0318091	1006
9	rs72700568	G	A	0.0924453	1006
9	rs117324940	G	C	0.0168986	1006
9	rs79097047	T	C	0.0218688	1006
9	rs7872286	A	G	0.410537	1006
9	rs4741375	C	G	0.410537	1006
9	rs10961512	G	T	0.263419	1006
9	rs4741376	G	C	0.413519	1006
9	rs4741377	T	C	0.409543	1006
9	rs144740597	C	A	0.00994036	1006
9	rs373034	G	A	0.266402	1006
9	rs303737	T	C	0.365805	1006
9	rs10810144	C	T	0.409543	1006
9	rs10810145	G	A	0.403579	1006
9	rs303736	G	A	0.281312	1006
9	rs62532856	T	C	0.0685885	1006
9	rs56125828	C	G	0.084493	1006
9	rs11791243	C	T	0.153082	1006
9	rs185034665	C	G	0.00298211	1006
9	rs56037905	G	A	0.084493	1006
9	rs991115	T	C	0.562624	1006
9	rs76468599	G	T	0.0457256	1006
9	rs12378429	G	T	0.410537	1006
9	rs62532857	G	A	0.15507	1006
9	rs72700574	C	T	0.0854871	1006
9	rs79110962	T	C	0.0715706	1006
9	rs147708969	C	G	0.0387674	1006
9	rs188981827	C	T	0.00298211	1006
9	rs501360	G	A	0.219682	1006
9	rs117409042	C	T	0.0119284	1006
9	rs958957	A	G	0.371769	1006
9	rs979897	C	A	0.0397614	1006
9	rs118031221	T	C	0.0168986	1006
9	rs1008943	T	A	0.356859	1006
9	rs111204	T	C	0.236581	1006
9	rs303735	T	C	0.593439	1006
9	rs303734	T	C	0.237575	1006
9	rs2039052	C	A	0.356859	1006
9	rs167335	A	G	0.840954	1006
9	rs12379617	G	C	0.00994036	1006
9	rs6474834	C	G	0.436382	1006
9	rs72700577	G	A	0.084493	1006
9	rs477720	T	C	0.237575	1006
9	rs72700578	G	A	0.028827	1006
9	rs4506320	T	A	0.377734	1006
9	rs508259	C	T	0.871769	1006
9	rs545596	C	T	0.904573	1006
9	rs1556031	A	C	0.559642	1006
9	rs1009260	C	A	0.384692	1006
9	rs1009259	G	A	0.580517	1006
9	rs303733	G	A	0.296223	1006
9	rs303732	T	C	0.66998	1006
9	rs12006247	C	T	0.193837	1006
9	rs303731	G	C	0.249503	1006
9	rs141737260	A	G	0.0129225	1006
9	rs72700579	G	A	0.0377734	1006
9	rs303730	T	C	0.931412	1006
9	rs303729	C	G	0.828032	1006
9	rs11787815	G	C	0.0377734	1006
9	rs142712885	C	T	0.0178926	1006
9	rs72700581	G	T	0.275348	1006
9	rs10961515	C	T	0.400596	1006
9	rs17710521	A	G	0.0437376	1006
9	rs303728	T	C	0.431412	1006
9	rs10961516	A	G	0.400596	1006
9	rs303727	A	G	0.431412	1006
9	rs215498	G	T	0.333996	1006
9	rs10810146	C	T	0.400596	1006
9	rs59677118	G	A	0.105368	1006
9	rs17761548	C	T	0.0477137	1006
9	rs10810147	G	A	0.37674	1006
9	rs495721	T	C	0.791252	1006
9	rs11788569	T	C	0.0964215	1006
9	rs1323351	T	C	0.0596421	1006
9	rs581191	C	A	0.794235	1006
9	rs10124571	C	T	0.382704	1006
9	rs10124636	G	A	0.382704	1006
9	rs424539	C	G	0.411531	1006
9	rs72700585	C	T	0.107356	1006
9	rs16931789	A	T	0.38171	1006
9	rs79327882	T	C	0.0854871	1006
9	rs551112	C	A	0.0984095	1006
9	rs62534461	C	A	0.0367793	1006
9	rs10491775	A	C	0.11332	1006
9	rs10125616	G	C	0.364811	1006
9	rs117329527	G	A	0.0159046	1006
9	rs1323339	G	T	0.363817	1006
9	rs10491774	A	C	0.0367793	1006
9	rs575376	T	A	0.294235	1006
9	rs1556032	C	T	0.470179	1006
9	rs139241468	A	G	0.0168986	1006
9	rs72700586	C	G	0.0367793	1006
9	rs10961518	T	C	0.200795	1006
9	rs567977	C	T	0.592445	1006
9	rs10810148	A	G	0.255467	1006
9	rs11789884	G	C	0.10835	1006
9	rs535076	C	T	0.794235	1006
9	rs72700588	T	C	0.204771	1006
9	rs112640437	C	A	0.00795229	1006
9	rs512103	C	G	0.902584	1006
9	rs511265	G	A	0.793241	1006
9	rs11790347	C	G	0.055666	1006
9	rs12115765	A	C	0.110338	1006
9	rs10124524	A	C	0.387674	1006
9	rs74897133	G	A	0.0328032	1006
9	rs12115770	A	T	0.208748	1006
9	rs553939	G	T	0.774354	1006
9	rs10961520	C	T	0.0298211	1006
9	rs10961521	C	T	0.0298211	1006
9	rs140032826	A	G	0.0198807	1006
9	rs498042	G	A	0.774354	1006
9	rs145652158	G	A	0.0119284	1006
9	rs497066	G	T	0.775348	1006
9	rs117005014	C	A	0.0328032	1006
9	rs77004358	T	G	0.0417495	1006
9	rs10810150	C	T	0.15507	1006
9	rs1323340	T	C	0.0377734	1006
9	rs1323341	A	G	0.746521	1006
9	rs17761983	C	A	0.258449	1006
9	rs77572258	C	A	0.0377734	1006
9	rs10756552	T	A	0.15507	1006
9	rs17711118	T	C	0.0854871	1006
9	rs72700590	G	A	0.0377734	1006
9	rs142184002	C	G	0.0377734	1006
9	rs10810151	A	T	0.314115	1006
9	rs151219239	G	A	0.0377734	1006
9	rs1323342	T	G	0.746521	1006
9	rs145526698	C	T	0.00596421	1006
9	rs117296626	G	T	0.0218688	1006
9	rs7031064	A	G	0.434394	1006
9	rs141855672	T	C	0.0119284	1006
9	rs184230	A	G	0.884692	1006
9	rs10429584	T	G	0.084493	1006
9	rs7032502	G	A	0.388668	1006
9	rs7021022	T	C	0.319085	1006
9	rs4741378	G	A	0.384692	1006
9	rs10046853	C	G	0.403579	1006
9	rs10046863	C	T	0.366799	1006
9	rs527093	C	T	0.884692	1006
9	rs4741379	T	C	0.366799	1006
9	rs149135564	T	A	0.0636183	1006
9	rs10961525	T	C	0.203777	1006
9	rs6474836	G	T	0.503976	1006
9	rs56012843	G	A	0.0387674	1006
9	rs144117609	T	C	0.0805169	1006
9	rs10810163	A	G	0.206759	1006
9	rs6474837	T	C	0.0735586	1006
9	rs7034703	G	C	0.378728	1006
9	rs62534478	A	G	0.0526839	1006
9	rs10961527	G	A	0.265408	1006
9	rs10961528	C	T	0.265408	1006
9	rs10810164	T	C	0.326044	1006
9	rs416459	A	T	0.702783	1006
9	rs62534479	T	G	0.0884692	1006
9	rs10756559	G	C	0.312127	1006
9	rs7043476	C	T	0.701789	1006
9	rs4740573	C	A	0.644135	1006
9	rs4741383	C	A	0.701789	1006
9	rs4740574	T	A	0.701789	1006
9	rs6474838	C	G	0.701789	1006
9	rs6474839	A	G	0.701789	1006
9	rs72700597	T	C	0.0467197	1006
9	rs913416	C	T	0.530815	1006
9	rs913415	G	C	0.388668	1006
9	rs913414	G	A	0.199801	1006
9	rs913413	G	C	0.702783	1006
9	rs62534480	C	G	0.0864811	1006
9	rs913412	G	A	0.194831	1006
9	rs877451	G	T	0.105368	1006
9	rs62534481	A	T	0.0407555	1006
9	rs192769	T	C	0.757455	1006
9	rs10961530	T	C	0.322068	1006
9	rs503162	C	A	0.741551	1006
9	rs76962699	C	T	0.0129225	1006
9	rs78268310	G	A	0.0457256	1006
9	rs62534482	G	A	0.251491	1006
9	rs75306282	G	A	0.0457256	1006
9	rs41491050	A	C	0.149105	1006
9	rs10738361	G	A	0.497018	1006
9	rs303724	A	G	0.500994	1006
9	rs1998495	C	T	0.247515	1006
9	rs1998496	T	A	0.259443	1006
9	rs1998497	A	T	0.109344	1006
9	rs75385652	A	T	0.0457256	1006
9	rs139283877	T	C	0.0178926	1006
9	rs303723	G	A	0.748509	1006
9	rs10961532	T	C	0.082505	1006
9	rs16931824	T	C	0.110338	1006
9	rs188574	C	T	0.159046	1006
9	rs72700601	C	T	0.0467197	1006
9	rs303722	T	C	0.742545	1006
9	rs67094004	T	C	0.136183	1006
9	rs10961533	A	T	0.101392	1006
9	rs62534485	G	T	0.0397614	1006
9	rs516641	C	T	0.673956	1006
9	rs10961534	A	G	0.104374	1006
9	rs10491773	A	G	0.0506958	1006
9	rs10961535	T	C	0.481113	1006
9	rs72702903	G	C	0.0516899	1006
9	rs72702904	G	C	0.0516899	1006
9	rs28420423	T	C	0.0636183	1006
9	rs7876043	T	C	0.478131	1006
9	rs1323343	A	C	0.473161	1006
9	rs1323344	T	G	0.477137	1006
9	rs303721	C	T	0.528827	1006
9	rs10738362	A	T	0.471173	1006
9	rs1998498	G	A	0.0626243	1006
9	rs1407834	C	G	0.352883	1006
9	rs501463	C	T	0.10338	1006
9	rs74337280	T	C	0.0377734	1006
9	rs541382	G	T	0.571571	1006
9	rs573933	C	T	0.102386	1006
9	rs117898406	A	G	0.0109344	1006
9	rs13286428	C	T	0.101392	1006
9	rs19317	C	T	0.0636183	1006
9	rs549157	C	T	0.0636183	1006
9	rs4141905	T	C	0.499006	1006
9	rs62534510	A	G	0.0487078	1006
9	rs487674	C	A	0.252485	1006
9	rs186228	C	T	0.0636183	1006
9	rs77627646	G	C	0.00894632	1006
9	rs392125	T	C	0.0636183	1006
9	rs10961537	G	A	0.0149105	1006
9	rs303751	G	A	0.23161	1006
9	rs303750	T	C	0.921471	1006
9	rs56327111	A	G	0.120278	1006
9	rs56178529	T	C	0.121272	1006
9	rs111830327	G	A	0.121272	1006
9	rs112384606	A	G	0.121272	1006
9	rs62534511	G	T	0.0387674	1006
9	rs13299701	C	T	0.121272	1006
9	rs1323345	C	T	0.0437376	1006
9	rs77738453	T	C	0.0437376	1006
9	rs13300505	G	A	0.121272	1006
9	rs1323346	A	T	0.0467197	1006
9	rs148978555	G	A	0.0159046	1006
9	rs35950138	C	T	0.121272	1006
9	rs62534512	C	T	0.0427435	1006
9	rs35094112	G	A	0.122266	1006
9	rs13285597	C	T	0.122266	1006
9	rs13285789	A	G	0.130219	1006
9	rs303749	G	C	0.212724	1006
9	rs13291611	T	G	0.130219	1006
9	rs303748	C	G	0.0636183	1006
9	rs72702916	G	C	0.083499	1006
9	rs79528445	G	A	0.083499	1006
9	rs13296073	A	T	0.109344	1006
9	rs303747	C	T	0.101392	1006
9	rs72702917	T	C	0.0904573	1006
9	rs145308861	C	T	0.0258449	1006
9	rs13288827	G	C	0.102386	1006
9	rs186113072	A	C	0.00397614	1006
9	rs16931840	A	G	0.0904573	1006
9	rs80045604	A	C	0.0656064	1006
9	rs439269	C	T	0.157058	1006
9	rs303745	A	G	0.385686	1006
9	rs9650681	C	T	0.0298211	1006
9	rs303744	G	C	0.0904573	1006
9	rs303743	T	C	0.430417	1006
9	rs303742	C	T	0.0904573	1006
9	rs10961541	G	A	0.263419	1006
9	rs143280558	A	G	0.0954274	1006
9	rs526755	T	G	0.0914513	1006
9	rs10961542	T	C	0.180915	1006
9	rs496590	A	T	0.419483	1006
9	rs13292512	A	T	0.11332	1006
9	rs117782973	G	A	0.0168986	1006
9	rs76833138	G	A	0.0695825	1006
9	rs1323347	A	G	0.0894632	1006
9	rs1323348	T	C	0.296223	1006
9	rs10961543	G	A	0.295229	1006
9	rs7875078	C	A	0.476143	1006
9	rs10961544	T	C	0.205765	1006
9	rs16931853	G	A	0.153082	1006
9	rs10810166	C	T	0.294235	1006
9	rs78376111	T	C	0.0745527	1006
9	rs13288284	C	T	0.255467	1006
9	rs4741384	C	T	0.255467	1006
9	rs147342405	G	A	0.0168986	1006
9	rs4740575	C	G	0.256461	1006
9	rs13296548	T	C	0.11332	1006
9	rs58172969	T	C	0.0904573	1006
9	rs12555752	G	C	0.0994036	1006
9	rs191006	C	T	0.687873	1006
9	rs12686726	C	T	0.104374	1006
9	rs4740576	T	A	0.140159	1006
9	rs73641950	T	C	0.0815109	1006
9	rs7852414	T	C	0.209742	1006
9	rs113526077	C	T	0.0248509	1006
9	rs74987339	G	A	0.0536779	1006
9	rs7848552	G	C	0.212724	1006
9	rs77107238	G	A	0.0536779	1006
9	rs79077843	G	T	0.0636183	1006
9	rs77211930	T	A	0.0308151	1006
9	rs496734	T	A	0.00695825	1006
9	rs55780713	T	C	0.133201	1006
9	rs117763674	C	G	0.0208748	1006
9	rs74868352	A	G	0.0854871	1006
9	rs445225	A	G	0.392644	1006
9	rs303740	A	G	0.00695825	1006
9	rs112189683	G	A	0.0208748	1006
9	rs145781071	C	G	0.00994036	1006
9	rs112019968	T	C	0.397614	1006
9	rs111599429	C	G	0.167992	1006
9	rs77533383	T	A	0.167992	1006
9	rs7851327	T	C	0.178926	1006
9	rs4615688	C	G	0.218688	1006
9	rs303739	G	C	0.218688	1006
9	rs421089	A	G	0.467197	1006
9	rs6474840	G	T	0.464215	1006
9	rs499381	T	G	0.480119	1006
9	rs498591	A	T	0.139165	1006
9	rs963338	C	T	0.0506958	1006
9	rs10961546	C	T	0.295229	1006
9	rs80129895	C	T	0.0168986	1006
9	rs9886866	C	T	0.582505	1006
9	rs10738363	G	A	0.582505	1006
9	rs11793755	G	A	0.201789	1006
9	rs76808623	C	A	0.0298211	1006
9	rs10738364	C	T	0.582505	1006
9	rs7023433	A	C	0.583499	1006
9	rs7040054	T	A	0.583499	1006
9	rs59210493	G	A	0.083499	1006
9	rs7040196	T	C	0.547714	1006
9	rs62534516	T	C	0.0298211	1006
9	rs7855365	G	T	0.979125	1006
9	rs57866508	G	A	0.0506958	1006
9	rs10756560	C	G	0.549702	1006
9	rs10756561	C	T	0.785288	1006
9	rs10738365	T	A	0.534791	1006
9	rs10738366	G	C	0.781312	1006
9	rs10738367	G	T	0.785288	1006
9	rs183886907	C	T	0.0159046	1006
9	rs10756562	C	A	0.785288	1006
9	rs10738368	T	A	0.868787	1006
9	rs72702930	G	A	0.0536779	1006
9	rs4741387	C	T	0.083499	1006
9	rs4741388	C	T	0.685885	1006
9	rs72702932	G	T	0.0536779	1006
9	rs10810168	T	G	0.181909	1006
9	rs10756563	G	A	0.528827	1006
9	rs7864044	A	G	0.868787	1006
9	rs10756564	C	T	0.585487	1006
9	rs1318729	C	T	0.780318	1006
9	rs963659	G	C	0.199801	1006
9	rs10756565	G	C	0.648111	1006
9	rs72702938	C	T	0.0536779	1006
9	rs72702939	G	C	0.0536779	1006
9	rs72702940	G	A	0.0536779	1006
9	rs72702941	G	A	0.0536779	1006
9	rs76655978	C	G	0.0536779	1006
9	rs4142079	T	C	0.188867	1006
9	rs7858564	T	C	0.241551	1006
9	rs1328006	C	T	0.519881	1006
9	rs4741389	T	C	0.0745527	1006
9	rs1328005	C	T	0.242545	1006
9	rs1328004	T	C	0.243539	1006
9	rs75959582	A	C	0.0149105	1006
9	rs10756566	G	C	0.757455	1006
9	rs10756567	G	A	0.757455	1006
9	rs79993262	T	C	0.026839	1006
9	rs10756568	G	A	0.757455	1006
9	rs10810169	A	G	0.242545	1006
9	rs10756569	A	G	0.757455	1006
9	rs10756570	C	T	0.241551	1006
9	rs873552	G	C	0.657058	1006
9	rs10810170	C	T	0.241551	1006
9	rs10810171	A	C	0.189861	1006
9	rs873553	A	C	0.519881	1006
9	rs7851867	G	A	0.235586	1006
9	rs1887577	G	C	0.215706	1006
9	rs7854892	C	A	0.241551	1006
9	rs2382475	C	T	0.7833	1006
9	rs114330378	G	T	0.0516899	1006
9	rs1887578	A	C	0.599404	1006
9	rs1106726	T	C	0.732604	1006
9	rs72702954	C	G	0.0516899	1006
9	rs13288173	T	C	0.214712	1006
9	rs913417	G	A	0.763419	1006
9	rs117571189	A	G	0.0149105	1006
9	rs118182808	A	G	0.0149105	1006
9	rs982496	A	T	0.214712	1006
9	rs4142078	G	A	0.0745527	1006
9	rs16931883	T	C	0.0745527	1006
9	rs74320860	A	T	0.0258449	1006
9	rs10961552	A	G	0.507952	1006
9	rs16931886	C	T	0.0745527	1006
9	rs72702957	A	T	0.0516899	1006
9	rs80000400	C	A	0.0377734	1006
9	rs74724346	C	T	0.0139165	1006
9	rs927969	C	A	0.921471	1006
9	rs16931893	C	T	0.0516899	1006
9	rs4741390	A	G	0.199801	1006
9	rs11790649	G	C	0.0526839	1006
9	rs913418	C	T	0.590457	1006
9	rs1410300	C	T	0.592445	1006
9	rs1410299	G	C	0.592445	1006
9	rs17713807	A	G	0.0457256	1006
9	rs10961553	G	T	0.542744	1006
9	rs7024897	T	C	0.54175	1006
9	rs4142080	C	T	0.765408	1006
9	rs4142081	T	C	0.258449	1006
9	rs74655711	A	G	0.0745527	1006
9	rs116845914	C	G	0.0159046	1006
9	rs10810172	T	C	0.246521	1006
9	rs12376530	A	C	0.260437	1006
9	rs10810173	A	G	0.733598	1006
9	rs10961554	C	T	0.186879	1006
9	rs34561351	T	G	0.16501	1006
9	rs13284733	G	A	0.494036	1006
9	rs147387773	T	A	0.0238569	1006
9	rs72702961	C	T	0.0477137	1006
9	rs7027431	T	C	0.141153	1006
9	rs7042232	G	A	0.369781	1006
9	rs10961555	G	C	0.265408	1006
9	rs75891945	G	A	0.0695825	1006
9	rs6474842	C	T	0.313121	1006
9	rs72702962	C	T	0.0477137	1006
9	rs75697152	G	A	0.0328032	1006
9	rs7046317	G	A	0.59841	1006
9	rs12003861	C	G	0.676938	1006
9	rs10756571	C	T	0.676938	1006
9	rs1556028	C	T	0.727634	1006
9	rs10756572	G	A	0.206759	1006
9	rs2182855	A	T	0.208748	1006
9	rs34375507	C	T	0.258449	1006
9	rs34361301	T	C	0.258449	1006
9	rs7020007	C	T	0.952286	1006
9	rs35055912	C	T	0.27336	1006
9	rs1328001	T	A	0.287276	1006
9	rs10810175	G	A	0.287276	1006
9	rs111679898	G	A	0.0149105	1006
9	rs11788056	T	G	0.0477137	1006
9	rs10961556	G	A	0.215706	1006
9	rs12379841	G	A	0.32008	1006
9	rs149102791	C	T	0.0109344	1006
9	rs2039051	C	T	0.49006	1006
9	rs2039050	G	A	0.282306	1006
9	rs72702964	G	A	0.0705765	1006
9	rs2039049	C	T	0.611332	1006
9	rs17713843	G	A	0.0705765	1006
9	rs4741394	T	G	0.747515	1006
9	rs2182856	T	C	0.444334	1006
9	rs2149103	C	T	0.0755467	1006
9	rs10961558	G	A	0.0745527	1006
9	rs10961559	G	C	0.0298211	1006
9	rs10961560	A	G	0.109344	1006
9	rs10114240	G	T	0.752485	1006
9	rs4741395	G	C	0.864811	1006
9	rs10810176	A	C	0.343936	1006
9	rs4741396	G	T	0.111332	1006
9	rs4741397	G	A	0.33499	1006
9	rs4741398	G	T	0.756461	1006
9	rs4741399	G	A	0.864811	1006
9	rs4741400	C	T	0.864811	1006
9	rs7847421	G	A	0.863817	1006
9	rs7847342	C	A	0.410537	1006
9	rs10810177	T	G	0.107356	1006
9	rs140848597	T	A	0.0188867	1006
9	rs7847828	G	A	0.605368	1006
9	rs7863208	T	C	0.872763	1006
9	rs10961561	A	G	0.27336	1006
9	rs7850989	C	T	0.83499	1006
9	rs72702972	T	C	0.0188867	1006
9	rs72702973	G	A	0.0864811	1006
9	rs72702974	C	T	0.0178926	1006
9	rs10756573	C	G	0.640159	1006
9	rs7027765	G	C	0.308151	1006
9	rs75121951	A	T	0.028827	1006
9	rs58740874	G	C	0.194831	1006
9	rs16931920	A	C	0.0765408	1006
9	rs11789001	T	C	0.220676	1006
9	rs927970	T	G	0.907555	1006
9	rs6474843	C	T	0.0298211	1006
9	rs927971	T	C	0.191849	1006
9	rs10756574	G	C	0.39662	1006
9	rs10756575	T	C	0.193837	1006
9	rs10961562	A	G	0.243539	1006
9	rs75190390	C	T	0.0626243	1006
9	rs2149104	A	G	0.171968	1006
9	rs7863660	A	G	0.196819	1006
9	rs116430041	T	C	0.0188867	1006
9	rs7850284	T	C	0.440358	1006
9	rs73403897	G	A	0.082505	1006
9	rs10961563	C	T	0.0685885	1006
9	rs75758554	G	A	0.0208748	1006
9	rs4741401	T	C	0.0904573	1006
9	rs9987778	A	C	0.171968	1006
9	rs4741402	C	T	0.0765408	1006
9	rs116890495	T	C	0.102386	1006
9	rs148084279	G	A	0.0298211	1006
9	rs12348260	A	C	0.102386	1006
9	rs10810178	T	C	0.0715706	1006
9	rs12378036	T	C	0.0188867	1006
9	rs12002454	T	C	0.0874751	1006
9	rs12340414	G	A	0.0765408	1006
9	rs10961565	G	C	0.0715706	1006
9	rs10961566	C	T	0.0188867	1006
9	rs10961567	G	A	0.0198807	1006
9	rs3736996	C	T	0.101392	1006
9	rs12156497	C	G	0.159046	1006
9	rs12346695	T	A	0.0616302	1006
9	rs138945966	T	A	0.00795229	1006
9	rs10491772	A	G	0.312127	1006
9	rs117308453	T	C	0.0308151	1006
9	rs12375725	C	T	0.0188867	1006
9	rs187856707	T	C	0.00994036	1006
9	rs1328000	T	C	0.949304	1006
9	rs1327999	T	C	0.0626243	1006
9	rs1536647	T	G	0.866799	1006
9	rs10961568	A	G	0.0188867	1006
9	rs59475312	C	G	0.10835	1006
9	rs147493190	A	G	0.0407555	1006
9	rs79529745	T	A	0.100398	1006
9	rs7875776	G	A	0.101392	1006
9	rs77276988	G	C	0.100398	1006
9	rs117207500	C	T	0.0994036	1006
9	rs7022099	A	G	0.407555	1006
9	rs10961569	G	C	0.0606362	1006
9	rs16931956	C	T	0.0805169	1006
9	rs79924102	T	C	0.0735586	1006
9	rs7025595	A	C	0.340954	1006
9	rs34775689	T	A	0.05666	1006
9	rs80131428	G	A	0.0606362	1006
9	rs7047109	T	C	0.116302	1006
9	rs7047216	T	G	0.116302	1006
9	rs4741403	T	C	0.383698	1006
9	rs79561445	A	G	0.0606362	1006
9	rs12553243	G	A	0.0606362	1006
9	rs4741404	A	G	0.406561	1006
9	rs117136132	T	C	0.0536779	1006
9	rs10756576	A	G	0.336978	1006
9	rs13340705	T	G	0.0109344	1006
9	rs12553607	C	T	0.0606362	1006
9	rs16931969	C	T	0.0606362	1006
9	rs16931970	T	C	0.0616302	1006
9	rs16931971	T	C	0.0745527	1006
9	rs10961570	C	T	0.0606362	1006
9	rs10961571	C	T	0.0606362	1006
9	rs10756577	C	T	0.0606362	1006
9	rs16931972	T	C	0.0745527	1006
9	rs10756578	C	G	0.0606362	1006
9	rs10756579	T	A	0.0606362	1006
9	rs7043194	G	T	0.291252	1006
9	rs118051064	G	A	0.0188867	1006
9	rs113132034	G	T	0.0228628	1006
9	rs117790002	T	G	0.0735586	1006
9	rs62532683	T	C	0.167992	1006
9	rs117384218	G	C	0.00596421	1006
9	rs10961572	C	A	0.0606362	1006
9	rs55643088	C	G	0.100398	1006
9	rs79302830	G	A	0.0606362	1006
9	rs76867844	G	A	0.0745527	1006
9	rs1887575	T	C	0.0318091	1006
9	rs75286593	T	C	0.0765408	1006
9	rs12554299	C	T	0.0606362	1006
9	rs1887576	T	C	0.0765408	1006
9	rs12555657	T	C	0.0606362	1006
9	rs10961573	T	C	0.0864811	1006
9	rs75992558	A	G	0.111332	1006
9	rs10961574	G	T	0.0228628	1006
9	rs4741405	C	T	0.104374	1006
9	rs4741406	C	T	0.0964215	1006
9	rs145685906	C	T	0.0159046	1006
9	rs16931981	C	T	0.148111	1006
9	rs10961575	G	T	0.0765408	1006
9	rs117379242	C	T	0.0159046	1006
9	rs10961576	G	T	0.0497018	1006
9	rs7847682	T	C	0.10835	1006
9	rs7864749	C	G	0.709742	1006
9	rs10961577	C	T	0.0188867	1006
9	rs1556030	C	T	0.593439	1006
9	rs1556029	T	C	0.796223	1006
9	rs1004800	A	C	0.082505	1006
9	rs75941999	G	A	0.0248509	1006
9	rs117997932	G	A	0.00994036	1006
9	rs10124301	T	C	0.688867	1006
9	rs62532684	T	C	0.106362	1006
9	rs10961578	A	C	0.0745527	1006
9	rs12686209	T	G	0.0894632	1006
9	rs148419079	T	G	0.0188867	1006
9	rs75848116	C	A	0.0576541	1006
9	rs7042824	G	A	0.0328032	1006
9	rs117702518	G	A	0.0248509	1006
9	rs10491771	T	C	0.605368	1006
9	rs10491770	C	G	0.0775348	1006
9	rs147756100	C	A	0.0109344	1006
9	rs10733284	G	C	0.680915	1006
9	rs10961579	A	C	0.0188867	1006
9	rs10961580	G	A	0.0745527	1006
9	rs56919274	G	C	0.121272	1006
9	rs10961581	G	C	0.65507	1006
9	rs75864605	G	A	0.055666	1006
9	rs12352473	T	C	0.0447316	1006
9	rs117341806	G	A	0.0228628	1006
9	rs717329	C	T	0.104374	1006
9	rs62532686	A	T	0.112326	1006
9	rs10122977	G	A	0.630219	1006
9	rs12375479	T	C	0.0745527	1006
9	rs10961582	A	C	0.0656064	1006
9	rs7867360	T	C	0.112326	1006
9	rs7867377	T	C	0.217694	1006
9	rs7040652	T	G	0.642147	1006
9	rs114797419	G	A	0.0248509	1006
9	rs117384671	T	C	0.105368	1006
9	rs7028531	G	A	0.930417	1006
9	rs7028536	G	A	0.640159	1006
9	rs7028679	G	C	0.0874751	1006
9	rs10124533	G	A	0.0248509	1006
9	rs75086231	C	T	0.0248509	1006
9	rs16932018	C	A	0.11332	1006
9	rs2026648	G	C	0.0636183	1006
9	rs117603269	G	C	0.055666	1006
9	rs143460865	C	T	0.0795229	1006
9	rs10756580	T	C	0.694831	1006
9	rs10756581	G	C	0.694831	1006
9	rs7037400	G	A	0.955268	1006
9	rs112256030	G	A	0.260437	1006
9	rs10961584	C	T	0.260437	1006
9	rs12685572	C	T	0.256461	1006
9	rs10961585	C	T	0.260437	1006
9	rs140335397	A	G	0.0457256	1006
9	rs142278696	G	C	0.0188867	1006
9	rs12380075	C	T	0.261431	1006
9	rs111648419	C	G	0.289264	1006
9	rs144755515	C	T	0.0795229	1006
9	rs36059619	C	A	0.0725646	1006
9	rs76586700	G	A	0.0695825	1006
9	rs3850440	A	T	0.927435	1006
9	rs12352208	G	A	0.0735586	1006
9	rs10125139	C	A	0.293241	1006
9	rs10116112	T	C	0.293241	1006
9	rs10116154	T	C	0.301193	1006
9	rs12339958	T	C	0.324056	1006
9	rs77159929	T	C	0.0695825	1006
9	rs12376853	T	G	0.0596421	1006
9	rs12344415	A	G	0.0159046	1006
9	rs76371939	T	C	0.114314	1006
9	rs78829979	T	C	0.114314	1006
9	rs10961589	G	A	0.0188867	1006
9	rs76312272	T	C	0.0934394	1006
9	rs112149886	C	T	0.0705765	1006
9	rs140540175	A	G	0.0497018	1006
9	rs74822784	C	T	0.0934394	1006
9	rs79438959	A	G	0.0954274	1006
9	rs117857711	A	C	0.0417495	1006
9	rs10810179	A	G	0.595427	1006
9	rs116491435	T	C	0.0735586	1006
9	rs2094482	C	G	0.357853	1006
9	rs12004262	A	T	0.00994036	1006
9	rs4495526	A	G	0.129225	1006
9	rs10961591	A	G	0.356859	1006
9	rs74546106	T	C	0.00994036	1006
9	rs73642297	G	A	0.00994036	1006
9	rs10961593	G	A	0.0815109	1006
9	rs10810180	G	A	0.554672	1006
9	rs10961594	G	C	0.542744	1006
9	rs80218588	C	T	0.0775348	1006
9	rs11543880	A	C	0.626243	1006
9	rs73405730	A	G	0.0854871	1006
9	rs7028682	T	A	0.148111	1006
9	rs7043150	C	G	0.148111	1006
9	rs7043425	A	G	0.554672	1006
9	rs7043752	G	A	0.0487078	1006
9	rs140591793	C	T	0.0795229	1006
9	rs74388569	T	A	0.026839	1006
9	rs10810181	T	C	0.134195	1006
9	rs34777261	T	C	0.0457256	1006
9	rs75109402	A	G	0.0526839	1006
9	rs10738370	T	C	0.769384	1006
9	rs10961595	A	G	0.634195	1006
9	rs10810182	T	G	0.0487078	1006
9	rs4740581	A	G	0.635189	1006
9	rs62532698	T	C	0.148111	1006
9	rs4740582	G	A	0.624254	1006
9	rs4741408	C	G	0.635189	1006
9	rs75983429	G	C	0.0894632	1006
9	rs10961596	A	G	0.082505	1006
9	rs17782822	T	C	0.0894632	1006
9	rs77976279	G	A	0.0417495	1006
9	rs10961597	G	T	0.082505	1006
9	rs79285552	A	G	0.0894632	1006
9	rs7029906	G	T	0.533797	1006
9	rs10961598	C	T	0.384692	1006
9	rs10961599	A	G	0.082505	1006
9	rs55688346	G	A	0.0795229	1006
9	rs10738371	C	T	0.7167	1006
9	rs10756582	C	T	0.7167	1006
9	rs148262420	C	T	0.0318091	1006
9	rs73642298	A	G	0.0119284	1006
9	rs73642299	A	G	0.0119284	1006
9	rs73642300	C	A	0.0119284	1006
9	rs73642301	T	G	0.0119284	1006
9	rs3789018	T	C	0.7167	1006
9	rs10810183	T	C	0.0437376	1006
9	rs150024629	T	C	0.028827	1006
9	rs12238310	T	C	0.300199	1006
9	rs10961600	C	T	0.533797	1006
9	rs1047720	G	A	0.707753	1006
9	rs117840217	G	C	0.0298211	1006
9	rs1047718	A	G	0.760437	1006
9	rs12000029	A	G	0.0119284	1006
9	rs1047717	G	A	0.707753	1006
9	rs76926137	C	T	0.0417495	1006
9	rs62623568	C	G	0.0894632	1006
9	rs76717426	G	C	0.0894632	1006
9	rs10961601	T	C	0.535785	1006
9	rs76530000	C	T	0.0119284	1006
9	rs6474846	T	A	0.703777	1006
9	rs7857143	C	T	0.316103	1006
9	rs7032825	C	T	0.624254	1006
9	rs117751088	G	C	0.027833	1006
9	rs55670981	T	C	0.0785288	1006
9	rs12343856	G	A	0.0109344	1006
9	rs2225163	A	C	0.624254	1006
9	rs11787687	A	G	0.147117	1006
9	rs73642302	A	G	0.0119284	1006
9	rs1578868	A	C	0.624254	1006
9	rs117215778	T	C	0.0526839	1006
9	rs11999401	A	G	0.0119284	1006
9	rs7855239	T	C	0.624254	1006
9	rs1410303	C	G	0.375746	1006
9	rs72605692	G	A	0.240557	1006
9	rs79069018	C	G	0.0765408	1006
9	rs10756583	T	C	0.582505	1006
9	rs11794863	T	G	0.10338	1006
9	rs10756584	G	A	0.579523	1006
9	rs189749048	C	A	0.00994036	1006
9	rs57286735	A	G	0.0119284	1006
9	rs72702994	T	C	0.0357853	1006
9	rs72702995	T	C	0.0357853	1006
9	rs11793843	C	T	0.0357853	1006
9	rs12005020	G	A	0.0119284	1006
9	rs73644803	G	C	0.0119284	1006
9	rs7852534	G	T	0.701789	1006
9	rs73644804	T	C	0.0119284	1006
9	rs10961605	G	A	0.0795229	1006
9	rs7028186	C	T	0.0129225	1006
9	rs59010612	C	G	0.0795229	1006
9	rs118168674	G	A	0.027833	1006
9	rs7045207	T	C	0.0914513	1006
9	rs73644805	T	C	0.0119284	1006
9	rs11795087	G	C	0.0357853	1006
9	rs10961608	C	T	0.0188867	1006
9	rs12683789	T	G	0.0795229	1006
9	rs7850885	T	C	0.704771	1006
9	rs10961609	C	G	0.336978	1006
9	rs113207162	G	A	0.0656064	1006
9	rs7865220	C	T	0.62326	1006
9	rs7846708	G	T	0.612326	1006
9	rs75686397	T	C	0.0795229	1006
9	rs150669300	A	G	0.0357853	1006
9	rs146294836	G	A	0.0795229	1006
9	rs58027606	C	A	0.0417495	1006
9	rs78920861	A	G	0.168986	1006
9	rs62532701	C	T	0.147117	1006
9	rs7023580	C	T	0.0894632	1006
9	rs112457842	A	G	0.0795229	1006
9	rs59164169	G	A	0.00894632	1006
9	rs59019766	A	G	0.00894632	1006
9	rs7027502	C	T	0.0894632	1006
9	rs117014179	A	T	0.0308151	1006
9	rs10961610	G	C	0.0795229	1006
9	rs117677871	G	C	0.028827	1006
9	rs4298581	T	C	0.0785288	1006
9	rs35652674	G	C	0.0377734	1006
9	rs7859506	G	A	0.627237	1006
9	rs4741409	T	G	0.478131	1006
9	rs7036226	C	A	0.413519	1006
9	rs7850166	T	C	0.15507	1006
9	rs4741410	T	C	0.0646123	1006
9	rs2382486	C	T	0.694831	1006
9	rs1134457	C	A	0.403579	1006
9	rs62532702	T	C	0.0159046	1006
9	rs73644806	C	T	0.00894632	1006
9	rs2382487	C	T	0.702783	1006
9	rs12337747	G	T	0.0616302	1006
9	rs1112968	A	T	0.547714	1006
9	rs1343569	C	T	0.474155	1006
9	rs10961613	G	A	0.115308	1006
9	rs17286579	T	C	0.0745527	1006
9	rs10961614	G	C	0.0636183	1006
9	rs2382488	A	G	0.705765	1006
9	rs117042027	A	G	0.026839	1006
9	rs12236113	C	A	0.539761	1006
9	rs10961616	G	C	0.0785288	1006
9	rs10961617	G	A	0.394632	1006
9	rs73644807	T	C	0.00894632	1006
9	rs186355870	C	T	0.0248509	1006
9	rs7048089	A	G	0.0775348	1006
9	rs73644808	T	C	0.00894632	1006
9	rs1343706	T	C	0.404573	1006
9	rs1343705	G	A	0.55666	1006
9	rs7849849	A	T	0.692843	1006
9	rs17214565	G	A	0.148111	1006
9	rs7850435	C	T	0.701789	1006
9	rs62532705	T	G	0.146123	1006
9	rs76732998	G	A	0.0646123	1006
9	rs79953393	G	C	0.0646123	1006
9	rs141394052	A	G	0.0248509	1006
9	rs1143025	T	G	0.404573	1006
9	rs139127288	A	G	0.0228628	1006
9	rs13290946	T	C	0.404573	1006
9	rs13290060	A	C	0.402584	1006
9	rs34297228	C	T	0.0228628	1006
9	rs2890991	C	T	0.555666	1006
9	rs72704905	T	C	0.0506958	1006
9	rs10810184	A	G	0.404573	1006
9	rs10810185	A	T	0.404573	1006
9	rs58035852	G	T	0.00894632	1006
9	rs60138829	C	A	0.00894632	1006
9	rs111840746	T	C	0.0745527	1006
9	rs79219794	T	C	0.0745527	1006
9	rs4460485	G	A	0.393638	1006
9	rs10961619	A	G	0.0874751	1006
9	rs10738372	C	T	0.554672	1006
9	rs16932063	T	C	0.0745527	1006
9	rs116923742	T	C	0.0129225	1006
9	rs1130072	T	C	0.520875	1006
9	rs10756585	A	G	0.0894632	1006
9	rs4741411	T	C	0.0646123	1006
9	rs41306288	G	C	0.026839	1006
9	rs4741412	G	A	0.0646123	1006
9	rs12236525	T	C	0.441352	1006
9	rs10961620	T	C	0.358847	1006
9	rs7044386	G	T	0.146123	1006
9	rs10810186	T	C	0.0795229	1006
9	rs3765603	G	A	0.410537	1006
9	rs3819003	A	T	0.410537	1006
9	rs61169925	T	C	0.00894632	1006
9	rs3209160	G	C	0.145129	1006
9	rs3802481	T	C	0.0795229	1006
9	rs3802482	C	T	0.55666	1006
9	rs10810187	A	G	0.710736	1006
9	rs7869707	T	C	0.0735586	1006
9	rs10961621	A	G	0.0795229	1006
9	rs1343571	A	T	0.709742	1006
9	rs1343572	G	C	0.710736	1006
9	rs79169870	C	T	0.054672	1006
9	rs10810188	A	C	0.0795229	1006
9	rs113159914	G	A	0.0646123	1006
9	rs17215068	A	G	0.0646123	1006
9	rs10961622	T	C	0.440358	1006
9	rs76445557	T	C	0.054672	1006
9	rs7874535	G	A	0.709742	1006
9	rs80255812	T	C	0.055666	1006
9	rs74730320	G	T	0.0178926	1006
9	rs72704911	A	T	0.146123	1006
9	rs79625618	G	C	0.00894632	1006
9	rs74966743	G	C	0.0238569	1006
9	rs12005035	A	C	0.00894632	1006
9	rs12003171	T	C	0.00894632	1006
9	rs62532729	C	T	0.146123	1006
9	rs73644811	T	A	0.00894632	1006
9	rs148949632	T	C	0.0109344	1006
9	rs10810189	C	A	0.0785288	1006
9	rs12237470	T	C	0.0785288	1006
9	rs141870402	T	A	0.0159046	1006
9	rs10756586	G	A	0.164016	1006
9	rs35576718	T	A	0.0129225	1006
9	rs17215249	G	C	0.0437376	1006
9	rs1343567	G	A	0.084493	1006
9	rs4492471	G	C	0.593439	1006
9	rs1343568	A	C	0.50994	1006
9	rs151244160	T	C	0.00994036	1006
9	rs116199788	T	C	0.00994036	1006
9	rs72704914	A	G	0.219682	1006
9	rs10756587	T	G	0.440358	1006
9	rs10810190	T	C	0.0795229	1006
9	rs10125272	T	C	0.738569	1006
9	rs10961624	T	G	0.0178926	1006
9	rs62532730	A	G	0.0159046	1006
9	rs10961625	T	C	0.44831	1006
9	rs10810191	T	C	0.0815109	1006
9	rs7031926	A	C	0.583499	1006
9	rs10810193	T	G	0.441352	1006
9	rs2382492	G	T	0.410537	1006
9	rs62532732	G	A	0.0159046	1006
9	rs75932934	A	G	0.0238569	1006
9	rs10120026	C	T	0.738569	1006
9	rs10961626	T	C	0.429423	1006
9	rs10961627	T	C	0.429423	1006
9	rs62532733	A	G	0.156064	1006
9	rs10756588	G	A	0.309145	1006
9	rs10961628	G	A	0.429423	1006
9	rs4620377	T	C	0.584493	1006
9	rs10756590	T	C	0.440358	1006
9	rs148425940	C	G	0.0238569	1006
9	rs11536695	C	T	0.440358	1006
9	rs2382489	A	G	0.441352	1006
9	rs62532734	C	T	0.146123	1006
9	rs4265280	T	C	0.440358	1006
9	rs4268211	A	T	0.723658	1006
9	rs4490946	A	G	0.449304	1006
9	rs62532735	T	C	0.147117	1006
9	rs62532736	T	C	0.149105	1006
9	rs10961629	C	T	0.028827	1006
9	rs10810195	T	C	0.513917	1006
9	rs10756591	T	A	0.739563	1006
9	rs10961630	C	G	0.439364	1006
9	rs76192340	G	C	0.0735586	1006
9	rs10810196	C	T	0.0785288	1006
9	rs10810197	A	G	0.102386	1006
9	rs7027971	A	C	0.524851	1006
9	rs72704924	T	G	0.0367793	1006
9	rs2382496	T	C	0.0735586	1006
9	rs2382494	G	A	0.728628	1006
9	rs113059738	C	T	0.0139165	1006
9	rs12552109	T	C	0.082505	1006
9	rs111870066	T	C	0.0248509	1006
9	rs2382493	G	T	0.977137	1006
9	rs13302629	G	A	0.257455	1006
9	rs10756592	G	C	0.0854871	1006
9	rs117226214	T	C	0.0397614	1006
9	rs12335367	G	C	0.265408	1006
9	rs7850068	T	C	0.972167	1006
9	rs13284172	T	C	0.387674	1006
9	rs115851117	T	G	0.0109344	1006
9	rs6474849	C	T	0.950298	1006
9	rs112453972	T	C	0.0745527	1006
9	rs12554698	G	C	0.418489	1006
9	rs141888347	G	A	0.0228628	1006
9	rs58351851	A	C	0.0725646	1006
9	rs12115353	A	G	0.452286	1006
9	rs12350721	G	A	0.0218688	1006
9	rs12551707	T	C	0.459245	1006
9	rs10961634	T	A	0.16004	1006
9	rs10125040	G	A	0.961233	1006
9	rs117043554	T	C	0.0109344	1006
9	rs7035202	G	T	0.961233	1006
9	rs72704935	T	G	0.269384	1006
9	rs55658273	G	A	0.340954	1006
9	rs147399495	T	A	0.0109344	1006
9	rs117572947	C	T	0.00994036	1006
9	rs4740583	A	G	0.340954	1006
9	rs10810199	G	A	0.16004	1006
9	rs13287560	T	A	0.139165	1006
9	rs62535360	T	C	0.373757	1006
9	rs10120588	A	G	0.373757	1006
9	rs10738374	G	C	0.425447	1006
9	rs72704939	G	A	0.0377734	1006
9	rs117893954	G	T	0.0457256	1006
9	rs34210107	A	C	0.384692	1006
9	rs12346636	A	T	0.26839	1006
9	rs9695276	C	G	0.972167	1006
9	rs112428852	G	A	0.0298211	1006
9	rs10961635	T	G	0.178926	1006
9	rs28625419	A	G	0.271372	1006
9	rs78505235	T	C	0.0725646	1006
9	rs62535361	T	C	0.0725646	1006
9	rs142924957	T	C	0.0198807	1006
9	rs117824834	C	T	0.0218688	1006
9	rs7849480	G	A	0.457256	1006
9	rs79373108	A	G	0.0218688	1006
9	rs10961636	G	A	0.159046	1006
9	rs10511594	C	T	0.432406	1006
9	rs9298701	G	A	0.972167	1006
9	rs9695032	C	T	0.961233	1006
9	rs13284901	C	A	0.427435	1006
9	rs148264970	T	C	0.0109344	1006
9	rs7851730	T	C	0.161034	1006
9	rs11790280	T	C	0.38171	1006
9	rs11790303	T	C	0.452286	1006
9	rs10756593	C	A	0.961233	1006
9	rs7869716	C	G	0.961233	1006
9	rs79571708	C	G	0.0218688	1006
9	rs72704952	T	C	0.0367793	1006
9	rs10756594	G	T	0.462227	1006
9	rs117791977	T	C	0.0109344	1006
9	rs62535363	C	T	0.0725646	1006
9	rs60001745	A	C	0.0725646	1006
9	rs10448192	T	C	0.888668	1006
9	rs10810201	G	A	0.414513	1006
9	rs7853156	C	T	0.159046	1006
9	rs10961638	G	A	0.303181	1006
9	rs4542027	G	C	0.961233	1006
9	rs10961639	C	G	0.303181	1006
9	rs147674180	A	G	0.0109344	1006
9	rs62535365	A	G	0.0815109	1006
9	rs10810202	G	C	0.166998	1006
9	rs10756596	A	G	0.417495	1006
9	rs10119411	G	A	0.471173	1006
9	rs10756597	A	C	0.940358	1006
9	rs17287927	A	T	0.0725646	1006
9	rs57552216	T	C	0.0725646	1006
9	rs10810203	A	C	0.166998	1006
9	rs13289971	G	T	0.413519	1006
9	rs9298702	T	C	0.306163	1006
9	rs7031629	T	A	0.962227	1006
9	rs191807342	C	G	0.0109344	1006
9	rs13291396	G	C	0.424453	1006
9	rs10481503	G	A	0.304175	1006
9	rs10481504	A	G	0.307157	1006
9	rs17215754	T	A	0.0725646	1006
9	rs10481506	T	A	0.962227	1006
9	rs4397504	A	C	0.16004	1006
9	rs79973122	A	G	0.0218688	1006
9	rs62535367	A	G	0.0735586	1006
9	rs10961640	T	C	0.170974	1006
9	rs17215796	A	G	0.164016	1006
9	rs7036630	G	A	0.153082	1006
9	rs6474850	A	G	0.852883	1006
9	rs62535368	G	A	0.0735586	1006
9	rs79204269	G	A	0.0735586	1006
9	rs74606971	C	T	0.027833	1006
9	rs7867569	A	G	0.888668	1006
9	rs10124026	T	C	0.310139	1006
9	rs10114824	A	C	0.312127	1006
9	rs78508117	A	C	0.0755467	1006
9	rs10810210	C	G	0.147117	1006
9	rs11789042	A	G	0.0357853	1006
9	rs7875420	A	G	0.430417	1006
9	rs10961649	C	T	0.338966	1006
9	rs10961650	A	T	0.148111	1006
9	rs11793517	C	T	0.0367793	1006
9	rs11793546	C	T	0.133201	1006
9	rs72704958	A	C	0.17495	1006
9	rs13290219	T	C	0.429423	1006
9	rs2890992	C	T	0.887674	1006
9	rs10123973	C	T	0.304175	1006
9	rs4278237	A	C	0.22167	1006
9	rs9298704	G	A	0.962227	1006
9	rs9298705	T	G	0.961233	1006
9	rs10961651	A	C	0.431412	1006
9	rs10961652	G	A	0.431412	1006
9	rs117262246	C	A	0.00994036	1006
9	rs7039437	G	C	0.973161	1006
9	rs10961653	G	A	0.428429	1006
9	rs10961654	T	C	0.428429	1006
9	rs10961655	G	A	0.428429	1006
9	rs1114063	T	A	0.962227	1006
9	rs2382491	C	A	0.961233	1006
9	rs28537759	C	T	0.303181	1006
9	rs10810211	G	A	0.974155	1006
9	rs10961656	T	C	0.383698	1006
9	rs10810212	C	T	0.428429	1006
9	rs118162467	T	A	0.0109344	1006
9	rs17216147	G	T	0.0725646	1006
9	rs62535388	T	G	0.0725646	1006
9	rs77116001	A	G	0.0725646	1006
9	rs9298706	T	C	0.307157	1006
9	rs137858681	G	A	0.0208748	1006
9	rs62538526	C	G	0.0725646	1006
9	rs10810213	A	G	0.358847	1006
9	rs142513465	C	A	0.0139165	1006
9	rs10961657	T	C	0.257455	1006
9	rs10961658	G	C	0.257455	1006
9	rs1858635	G	T	0.973161	1006
9	rs41265298	G	A	0.0447316	1006
9	rs35315519	A	T	0.0328032	1006
9	rs10114225	C	A	0.962227	1006
9	rs147419327	T	G	0.10338	1006
9	rs4469563	G	A	0.421471	1006
9	rs4469559	C	T	0.962227	1006
9	rs55816713	A	G	0.0109344	1006
9	rs7859680	T	C	0.0735586	1006
9	rs117707638	C	G	0.0208748	1006
9	rs143807159	C	G	0.0725646	1006
9	rs191430054	A	T	0.0178926	1006
9	rs146226169	T	C	0.00894632	1006
9	rs114788474	G	C	0.33002	1006
9	rs145798774	A	C	0.331014	1006
9	rs78357746	G	T	0.333002	1006
9	rs10961666	A	G	0.333002	1006
9	rs148270922	A	C	0.0228628	1006
9	rs75985750	G	A	0.204771	1006
9	rs17288444	A	G	0.5	1006
9	rs4741417	T	C	0.758449	1006
9	rs117905578	G	A	0.0208748	1006
9	rs10961669	G	C	0.255467	1006
9	rs72704961	C	A	0.203777	1006
9	rs13299425	A	C	0.426441	1006
9	rs62539798	T	A	0.332008	1006
9	rs7865184	A	G	0.429423	1006
9	rs189272029	G	A	0.0109344	1006
9	rs10810219	C	T	0.253479	1006
9	rs12337006	A	G	0.205765	1006
9	rs10810220	G	A	0.253479	1006
9	rs13296430	T	C	0.521869	1006
9	rs10756603	T	C	0.983101	1006
9	rs2890988	C	A	0.777336	1006
9	rs12708257	T	C	0.522863	1006
9	rs2382478	G	C	0.205765	1006
9	rs77020309	T	C	0.00795229	1006
9	rs75156434	C	T	0.0168986	1006
9	rs10961672	T	C	0.961233	1006
9	rs2382477	G	T	0.972167	1006
9	rs60495987	G	C	0.206759	1006
9	rs80212699	A	C	0.0447316	1006
9	rs117714509	G	C	0.00795229	1006
9	rs4740585	A	G	0.33002	1006
9	rs2382476	G	A	0.972167	1006
9	rs7032619	C	T	0.253479	1006
9	rs118096683	T	C	0.0447316	1006
9	rs4741418	T	C	0.0735586	1006
9	rs2890987	C	G	0.198807	1006
9	rs10756604	G	A	0.254473	1006
9	rs12115496	G	C	0.0238569	1006
9	rs117984704	G	A	0.0437376	1006
9	rs117705292	G	A	0.0437376	1006
9	rs142824016	G	C	0.0109344	1006
9	rs71476227	G	A	0.579523	1006
9	rs10961673	C	G	0.579523	1006
9	rs2890989	A	G	0.352883	1006
9	rs2382479	T	C	0.562624	1006
9	rs1574768	C	T	0.342942	1006
9	rs4326470	A	C	0.17992	1006
9	rs2382480	C	T	0.439364	1006
9	rs76216206	C	T	0.0377734	1006
9	rs62539800	G	A	0.0248509	1006
9	rs4741419	G	A	0.940358	1006
9	rs67921684	C	A	0.0775348	1006
9	rs72704969	T	C	0.0497018	1006
9	rs13300667	G	A	0.170974	1006
9	rs1317294	G	A	0.199801	1006
9	rs7027927	G	A	0.0228628	1006
9	rs7047277	T	C	0.409543	1006
9	rs77220292	G	A	0.116302	1006
9	rs16932192	G	C	0.0168986	1006
9	rs112048934	G	A	0.11829	1006
9	rs2382483	A	T	0.584493	1006
9	rs4484795	C	T	0.215706	1006
9	rs2382484	C	G	0.190855	1006
9	rs7021169	A	C	0.403579	1006
9	rs73409781	C	T	0.121272	1006
9	rs12685826	G	A	0.214712	1006
9	rs16932197	G	C	0.0168986	1006
9	rs10961675	T	C	0.796223	1006
9	rs74581086	G	A	0.0109344	1006
9	rs56321867	A	T	0.190855	1006
9	rs7853965	C	T	0.188867	1006
9	rs149305606	G	A	0.0119284	1006
9	rs77256845	T	A	0.0168986	1006
9	rs17289082	A	G	0.189861	1006
9	rs1858637	A	T	0.787276	1006
9	rs67664221	T	C	0.193837	1006
9	rs72704971	C	T	0.190855	1006
9	rs72704972	G	A	0.190855	1006
9	rs67300622	T	C	0.190855	1006
9	rs67092187	T	C	0.190855	1006
9	rs66889113	T	G	0.191849	1006
9	rs66984090	T	C	0.191849	1006
9	rs7862421	C	T	0.206759	1006
9	rs113782581	A	G	0.191849	1006
9	rs112391494	C	T	0.191849	1006
9	rs56345466	T	C	0.194831	1006
9	rs55752214	T	C	0.191849	1006
9	rs55841101	T	G	0.191849	1006
9	rs55688764	T	C	0.195825	1006
9	rs7852885	T	C	0.196819	1006
9	rs71511099	A	T	0.195825	1006
9	rs115323600	T	C	0.0168986	1006
9	rs7048004	G	A	0.410537	1006
9	rs67690359	C	T	0.207753	1006
9	rs10961677	C	T	0.573559	1006
9	rs72704981	T	A	0.0695825	1006
9	rs78532107	C	A	0.132207	1006
9	rs73411732	A	C	0.0198807	1006
9	rs62535465	G	C	0.0198807	1006
9	rs76748241	T	C	0.05666	1006
9	rs116861759	A	T	0.0188867	1006
9	rs114410378	T	G	0.0168986	1006
9	rs77750517	G	T	0.0168986	1006
9	rs72704982	G	A	0.0178926	1006
9	rs56107681	G	A	0.0337972	1006
9	rs7024505	A	C	0.393638	1006
9	rs1154781	C	A	0.0437376	1006
9	rs116233634	A	G	0.0168986	1006
9	rs10961678	C	T	0.0139165	1006
9	rs115712467	C	T	0.0168986	1006
9	rs79868581	G	T	0.0168986	1006
9	rs116659084	G	A	0.0168986	1006
9	rs73411737	G	A	0.0208748	1006
9	rs141595716	G	A	0.0168986	1006
9	rs146124132	A	T	0.0168986	1006
9	rs7847525	T	C	0.0377734	1006
9	rs114761079	A	T	0.0168986	1006
9	rs7861581	G	A	0.0377734	1006
9	rs77099048	G	A	0.0636183	1006
9	rs12000504	T	C	0.0377734	1006
9	rs6474851	C	A	0.857853	1006
9	rs146599125	G	A	0.132207	1006
9	rs12002338	A	G	0.0208748	1006
9	rs4144143	T	A	0.978131	1006
9	rs116789582	C	A	0.0168986	1006
9	rs10810224	A	T	0.33996	1006
9	rs13286013	G	T	0.0258449	1006
9	rs79150106	C	G	0.0119284	1006
9	rs10961679	T	G	0.136183	1006
9	rs10961680	T	A	0.136183	1006
9	rs10961681	A	G	0.136183	1006
9	rs951273	C	A	0.109344	1006
9	rs2131882	T	A	0.136183	1006
9	rs77527700	A	T	0.0298211	1006
9	rs60957653	G	A	0.0149105	1006
9	rs2088042	A	T	0.249503	1006
9	rs12347640	A	G	0.0188867	1006
9	rs10122817	A	C	0.0815109	1006
9	rs11793334	A	G	0.121272	1006
9	rs79651833	T	C	0.0298211	1006
9	rs10961682	C	T	0.0139165	1006
9	rs74434454	A	G	0.120278	1006
9	rs3819004	T	C	0.0149105	1006
9	rs61759465	C	T	0.0149105	1006
9	rs17289263	T	C	0.120278	1006
9	rs79254397	T	A	0.120278	1006
9	rs7022304	T	C	0.248509	1006
9	rs7022400	T	C	0.0805169	1006
9	rs11999277	C	G	0.0298211	1006
9	rs1494360	C	A	0.247515	1006
9	rs1494359	A	G	0.0328032	1006
9	rs1494358	C	G	0.11332	1006
9	rs1494357	C	G	0.0328032	1006
9	rs3747532	G	C	0.306163	1006
9	rs10115703	G	A	0.0815109	1006
9	rs10122490	A	G	0.0815109	1006
9	rs7018937	G	A	0.0815109	1006
9	rs79316190	T	C	0.0198807	1006
9	rs12115314	C	T	0.121272	1006
9	rs55670713	T	C	0.0337972	1006
9	rs7035643	T	G	0.116302	1006
9	rs12115487	T	A	0.122266	1006
9	rs7019731	G	A	0.0815109	1006
9	rs7019387	A	G	0.0815109	1006
9	rs77500683	T	C	0.0318091	1006
9	rs56239390	G	T	0.0347913	1006
9	rs10123442	A	T	0.0815109	1006
9	rs10810226	T	C	0.249503	1006
9	rs118072878	G	T	0.0407555	1006
9	rs75245539	G	A	0.0139165	1006
9	rs7870750	T	C	0.0815109	1006
9	rs55767914	T	G	0.0149105	1006
9	rs10121506	T	C	0.0974155	1006
9	rs10118242	C	G	0.0954274	1006
9	rs10118290	C	G	0.128231	1006
9	rs16932212	C	G	0.0328032	1006
9	rs77544772	A	G	0.0328032	1006
9	rs11794846	A	G	0.12326	1006
9	rs78403282	C	G	0.12326	1006
9	rs28394567	C	G	0.234592	1006
9	rs149569996	C	G	0.0168986	1006
9	rs10122395	T	A	0.0785288	1006
9	rs10125285	A	G	0.0954274	1006
9	rs1494351	T	C	0.249503	1006
9	rs1494350	T	G	0.249503	1006
9	rs10961683	C	G	0.246521	1006
9	rs10961684	C	T	0.244533	1006
9	rs10810227	C	G	0.193837	1006
9	rs12345917	G	A	0.329026	1006
9	rs62534321	A	C	0.0417495	1006
9	rs12346914	G	A	0.192843	1006
9	rs117140907	G	A	0.0337972	1006
9	rs79209559	C	T	0.134195	1006
9	rs80273346	A	G	0.134195	1006
9	rs7045475	C	G	0.870775	1006
9	rs1494338	C	T	0.538767	1006
9	rs10511595	C	T	0.197813	1006
9	rs145304774	C	G	0.00695825	1006
9	rs4741420	C	T	0.196819	1006
9	rs4741421	G	C	0.776342	1006
9	rs4741422	C	T	0.196819	1006
9	rs4741423	T	C	0.77833	1006
9	rs10756605	A	G	0.77833	1006
9	rs10810228	C	T	0.197813	1006
9	rs10810229	G	A	0.195825	1006
9	rs10961685	C	T	0.195825	1006
9	rs7852807	T	C	0.77833	1006
9	rs10810230	T	C	0.196819	1006
9	rs10961686	G	A	0.196819	1006
9	rs10961687	G	A	0.195825	1006
9	rs13287172	C	A	0.565606	1006
9	rs1494339	G	C	0.77833	1006
9	rs10756606	C	T	0.761431	1006
9	rs1494340	T	C	0.583499	1006
9	rs1494341	A	G	0.77833	1006
9	rs16932231	C	T	0.161034	1006
9	rs1048070	T	C	0.574553	1006
9	rs2270526	G	C	0.733598	1006
9	rs2270527	T	G	0.736581	1006
9	rs117358199	C	T	0.0318091	1006
9	rs7033371	T	C	0.153082	1006
9	rs7047712	C	T	0.153082	1006
9	rs1494342	A	G	0.755467	1006
9	rs10756607	T	C	0.182903	1006
9	rs1494343	A	G	0.754473	1006
9	rs11789504	A	T	0.154076	1006
9	rs77341363	A	C	0.166004	1006
9	rs62534322	A	T	0.0447316	1006
9	rs10961689	T	G	0.765408	1006
9	rs10961690	A	G	0.754473	1006
9	rs10511596	C	A	0.765408	1006
9	rs151114471	C	T	0.0198807	1006
9	rs6474852	A	G	0.754473	1006
9	rs7046142	T	C	0.600398	1006
9	rs10961691	T	C	0.754473	1006
9	rs6474853	A	G	0.752485	1006
9	rs7858241	C	T	0.152087	1006
9	rs75382188	C	T	0.153082	1006
9	rs7030734	A	C	0.599404	1006
9	rs113519610	A	G	0.153082	1006
9	rs111409468	C	T	0.153082	1006
9	rs4579619	T	G	0.153082	1006
9	rs4606156	T	A	0.154076	1006
9	rs4297129	C	T	0.154076	1006
9	rs78029057	C	T	0.153082	1006
9	rs10810231	G	C	0.601392	1006
9	rs2270528	A	G	0.599404	1006
9	rs8181217	G	A	0.0516899	1006
9	rs7036802	T	C	0.180915	1006
9	rs1494344	A	T	0.754473	1006
9	rs989615	A	G	0.765408	1006
9	rs78761087	G	A	0.157058	1006
9	rs7028604	C	A	0.699801	1006
9	rs7857091	G	A	0.279324	1006
9	rs7872460	T	G	0.279324	1006
9	rs10733287	A	T	0.99006	1006
9	rs10756608	T	C	0.299205	1006
9	rs7033951	C	T	0.457256	1006
9	rs73413719	G	A	0.170974	1006
9	rs1908300	A	G	0.455268	1006
9	rs10810232	C	G	0.164016	1006
9	rs1908301	A	G	0.286282	1006
9	rs1908302	G	C	0.418489	1006
9	rs2382498	A	T	0.286282	1006
9	rs7865801	G	A	0.607356	1006
9	rs4124592	T	G	0.0586481	1006
9	rs41265300	T	A	0.157058	1006
9	rs17290109	G	A	0.166004	1006
9	rs2270529	T	C	0.300199	1006
9	rs2270530	A	C	0.300199	1006
9	rs4741426	A	G	0.183897	1006
9	rs80243513	T	C	0.299205	1006
9	rs17290200	T	C	0.0238569	1006
9	rs146195965	C	T	0.0109344	1006
9	rs75561056	T	G	0.026839	1006
9	rs10123611	A	G	0.28827	1006
9	rs10117516	C	T	0.402584	1006
9	rs117423112	A	T	0.0109344	1006
9	rs148465816	C	T	0.0119284	1006
9	rs10756609	T	C	0.300199	1006
9	rs34464764	G	C	0.236581	1006
9	rs2890993	T	G	0.162028	1006
9	rs72605693	C	A	0.2167	1006
9	rs7041627	C	T	0.203777	1006
9	rs62535285	G	A	0.151093	1006
9	rs72709538	C	T	0.0994036	1006
9	rs7862320	T	C	0.135189	1006
9	rs1494345	T	C	0.514911	1006
9	rs2035987	A	G	0.507952	1006
9	rs7023573	A	G	0.700795	1006
9	rs10756610	T	G	0.506958	1006
9	rs140949162	A	G	0.0248509	1006
9	rs985204	T	C	0.508946	1006
9	rs10810233	A	G	0.510934	1006
9	rs12348146	T	C	0.296223	1006
9	rs7021482	T	C	0.880716	1006
9	rs113887660	T	C	0.119284	1006
9	rs7036406	G	C	0.255467	1006
9	rs10123193	T	C	0.146123	1006
9	rs13302847	A	G	0.23161	1006
9	rs10738377	C	A	0.243539	1006
9	rs7864052	A	C	0.39662	1006
9	rs148116255	A	G	0.00795229	1006
9	rs187669185	T	C	0.00497018	1006
9	rs10810234	T	C	0.144135	1006
9	rs7040337	C	T	0.208748	1006
9	rs7026234	T	C	0.227634	1006
9	rs7026238	T	A	0.202783	1006
9	rs2890994	T	C	0.11332	1006
9	rs79702127	A	C	0.0805169	1006
9	rs72605694	T	C	0.0954274	1006
9	rs13294547	A	G	0.23161	1006
9	rs11790664	G	A	0.190855	1006
9	rs16932262	T	C	0.0168986	1006
9	rs1724	T	C	0.809145	1006
9	rs10124839	A	C	0.143141	1006
9	rs79207813	G	A	0.0168986	1006
9	rs7858690	C	T	0.222664	1006
9	rs4741428	G	C	0.140159	1006
9	rs72605695	G	A	0.0805169	1006
9	rs1552894	T	A	0.0854871	1006
9	rs147805048	G	A	0.00695825	1006
9	rs12685742	T	C	0.464215	1006
9	rs3747533	C	G	0.0854871	1006
9	rs3747534	G	C	0.116302	1006
9	rs16932272	C	T	0.0656064	1006
9	rs10114365	A	G	0.722664	1006
9	rs2382499	G	C	0.277336	1006
9	rs75824715	T	C	0.0347913	1006
9	rs72614219	G	A	0.0964215	1006
9	rs7025230	T	C	0.696819	1006
9	rs7039708	A	G	0.904573	1006
9	rs7043048	A	C	0.697813	1006
9	rs78029897	G	A	0.0367793	1006
9	rs72614220	A	G	0.0805169	1006
9	rs923926	T	C	0.318091	1006
9	rs75373678	G	C	0.00795229	1006
9	rs149507699	C	T	0.00795229	1006
9	rs17218712	C	T	0.318091	1006
9	rs10756611	C	G	0.234592	1006
9	rs1994920	A	T	0.983101	1006
9	rs146642749	G	A	0.0129225	1006
9	rs4740587	T	C	0.177932	1006
9	rs7849488	C	G	0.15507	1006
9	rs13284988	T	C	0.317097	1006
9	rs72614221	A	G	0.082505	1006
9	rs79797930	A	G	0.188867	1006
9	rs138939591	C	T	0.0298211	1006
9	rs67979854	G	T	0.246521	1006
9	rs78270161	C	T	0.0178926	1006
9	rs6474855	G	A	0.583499	1006
9	rs6474856	C	T	0.644135	1006
9	rs17218879	C	G	0.345924	1006
9	rs16932275	T	C	0.0318091	1006
9	rs34660019	G	A	0.109344	1006
9	rs16932277	T	C	0.0318091	1006
9	rs67418339	T	C	0.116302	1006
9	rs17218977	G	A	0.187873	1006
9	rs116570001	A	G	0.0218688	1006
9	rs1874109	G	A	0.37674	1006
9	rs17219005	G	T	0.405567	1006
9	rs7860370	T	C	0.170974	1006
9	rs116870878	T	C	0.026839	1006
9	rs10961696	T	A	0.265408	1006
9	rs954117	G	A	0.261431	1006
9	rs954118	G	A	0.187873	1006
9	rs954116	T	C	0.884692	1006
9	rs72709584	A	T	0.0407555	1006
9	rs7849041	C	T	0.417495	1006
9	rs10961697	T	C	0.154076	1006
9	rs7852222	C	G	0.442346	1006
9	rs7852390	A	C	0.698807	1006
9	rs78347187	T	A	0.0318091	1006
9	rs60452348	T	G	0.0318091	1006
9	rs10123818	C	T	0.868787	1006
9	rs7044994	T	A	0.442346	1006
9	rs7028801	A	G	0.884692	1006
9	rs67240670	T	A	0.115308	1006
9	rs67935055	G	A	0.115308	1006
9	rs10961698	C	T	0.028827	1006
9	rs6474858	A	G	0.884692	1006
9	rs1874108	A	G	0.274354	1006
9	rs1032474	A	G	0.884692	1006
9	rs10733289	G	A	0.584493	1006
9	rs2131880	C	T	0.187873	1006
9	rs10961700	C	T	0.154076	1006
9	rs61732355	C	T	0.0258449	1006
9	rs117397613	A	G	0.0109344	1006
9	rs74335294	C	T	0.00795229	1006
9	rs118173109	C	T	0.0178926	1006
9	rs1994919	T	C	0.348907	1006
9	rs62535349	A	G	0.346918	1006
9	rs7046483	G	A	0.610338	1006
9	rs12685382	A	G	0.213718	1006
9	rs4415414	T	G	0.884692	1006
9	rs73413797	A	C	0.213718	1006
9	rs2131881	G	C	0.882704	1006
9	rs923918	C	G	0.054672	1006
9	rs923919	C	A	0.0228628	1006
9	rs10117526	C	T	0.428429	1006
9	rs923920	A	T	0.487078	1006
9	rs72709599	G	A	0.0417495	1006
9	rs72709600	A	C	0.054672	1006
9	rs72709601	T	C	0.10338	1006
9	rs142154283	T	C	0.0129225	1006
9	rs76455547	T	C	0.0188867	1006
9	rs923921	T	G	0.444334	1006
9	rs59186796	A	G	0.0109344	1006
9	rs923922	G	C	0.444334	1006
9	rs12001374	T	C	0.0318091	1006
9	rs10961702	T	C	0.156064	1006
9	rs10961703	T	G	0.157058	1006
9	rs1494353	C	A	0.0308151	1006
9	rs10810237	T	C	0.163022	1006
9	rs1494354	T	G	0.203777	1006
9	rs116218437	A	T	0.0775348	1006
9	rs10961704	C	T	0.156064	1006
9	rs117488511	C	T	0.0308151	1006
9	rs34882821	G	T	0.348907	1006
9	rs12683551	C	T	0.186879	1006
9	rs59913446	T	C	0.0318091	1006
9	rs58120444	G	T	0.0318091	1006
9	rs4341240	C	G	0.218688	1006
9	rs41265302	T	C	0.0139165	1006
9	rs10435762	T	C	0.245527	1006
9	rs41265304	C	T	0.0139165	1006
9	rs41265306	G	A	0.0139165	1006
9	rs10810239	A	G	0.228628	1006
9	rs10810240	T	G	0.270378	1006
9	rs7027322	G	A	0.782306	1006
9	rs10961705	G	C	0.225646	1006
9	rs78620986	T	C	0.0139165	1006
9	rs34709613	T	C	0.218688	1006
9	rs75739545	C	G	0.0347913	1006
9	rs78839085	T	C	0.0318091	1006
9	rs75924956	A	C	0.0318091	1006
9	rs10810241	C	T	0.143141	1006
9	rs57207087	T	C	0.0318091	1006
9	rs76853298	A	C	0.0168986	1006
9	rs72711305	C	T	0.0228628	1006
9	rs141940245	G	A	0.028827	1006
9	rs12685522	T	C	0.530815	1006
9	rs78651545	C	T	0.0775348	1006
9	rs1546135	C	T	0.757455	1006
9	rs72711307	T	C	0.0228628	1006
9	rs138290719	G	A	0.027833	1006
9	rs17291716	T	C	0.0407555	1006
9	rs7025956	T	C	0.361829	1006
9	rs1494349	T	G	0.0407555	1006
9	rs33998779	G	C	0.0168986	1006
9	rs1389735	C	T	0.0228628	1006
9	rs16932282	T	C	0.0884692	1006
9	rs72711309	A	G	0.0407555	1006
9	rs10810242	C	A	0.143141	1006
9	rs10810243	G	A	0.143141	1006
9	rs79282006	A	C	0.0437376	1006
9	rs10756612	C	A	0.153082	1006
9	rs187745803	G	A	0.00795229	1006
9	rs1494348	C	T	0.354871	1006
9	rs2291683	G	C	0.0318091	1006
9	rs60113019	C	T	0.187873	1006
9	rs2291681	G	T	0.406561	1006
9	rs2291680	T	C	0.542744	1006
9	rs2291679	T	G	0.157058	1006
9	rs13294910	A	C	0.355865	1006
9	rs13296345	T	C	0.388668	1006
9	rs16932288	T	C	0.0109344	1006
9	rs4740588	G	A	0.0258449	1006
9	rs16932291	G	C	0.028827	1006
9	rs1389733	G	T	0.584493	1006
9	rs56371878	C	T	0.0675944	1006
9	rs144354617	T	C	0.0248509	1006
9	rs150772672	G	A	0.0487078	1006
9	rs17292106	A	C	0.0944334	1006
9	rs74872751	C	A	0.0347913	1006
9	rs12685688	T	C	0.767396	1006
9	rs17311251	G	A	0.365805	1006
9	rs62535352	G	T	0.365805	1006
9	rs10756613	G	A	0.217694	1006
9	rs10810244	A	G	0.23161	1006
9	rs12338615	A	G	0.27336	1006
9	rs10961709	C	A	0.0884692	1006
9	rs80091608	G	A	0.0318091	1006
9	rs17311321	C	T	0.133201	1006
9	rs9886925	T	C	0.220676	1006
9	rs67034875	G	C	0.27336	1006
9	rs13283873	C	A	0.0457256	1006
9	rs118021898	G	A	0.0347913	1006
9	rs13285160	T	C	0.346918	1006
9	rs79270239	C	T	0.0228628	1006
9	rs1908303	T	G	0.258449	1006
9	rs77208807	T	C	0.0497018	1006
9	rs117899256	C	G	0.0347913	1006
9	rs9886892	G	T	0.234592	1006
9	rs76981317	G	A	0.0347913	1006
9	rs10124784	G	A	0.055666	1006
9	rs10961711	A	G	0.346918	1006
9	rs34943502	T	G	0.188867	1006
9	rs77077617	T	G	0.0497018	1006
9	rs10118735	A	G	0.621272	1006
9	rs74869083	T	C	0.0407555	1006
9	rs112433374	C	T	0.367793	1006
9	rs72711319	C	T	0.218688	1006
9	rs34540662	T	C	0.26839	1006
9	rs10961712	C	T	0.26839	1006
9	rs10961713	T	G	0.26839	1006
9	rs112522857	C	T	0.0626243	1006
9	rs10810246	T	C	0.26839	1006
9	rs78961499	T	A	0.0347913	1006
9	rs77001449	A	T	0.0347913	1006
9	rs10961714	T	G	0.0218688	1006
9	rs77618830	G	C	0.0337972	1006
9	rs79999993	A	G	0.0337972	1006
9	rs78056107	G	C	0.0347913	1006
9	rs79643882	G	T	0.0347913	1006
9	rs10961715	T	C	0.172962	1006
9	rs10738379	A	C	0.233598	1006
9	rs1552897	A	G	0.813121	1006
9	rs146109032	G	C	0.0318091	1006
9	rs10738380	T	C	0.233598	1006
9	rs35870000	C	A	0.357853	1006
9	rs16932300	G	C	0.0795229	1006
9	rs77508679	A	G	0.0198807	1006
9	rs41314221	C	A	0.0347913	1006
9	rs72711372	C	T	0.0228628	1006
9	rs10961717	G	A	0.0685885	1006
9	rs117264631	T	C	0.0347913	1006
9	rs72711373	G	T	0.222664	1006
9	rs12350382	G	A	0.100398	1006
9	rs66700982	T	C	0.100398	1006
9	rs13294097	G	T	0.0944334	1006
9	rs80034059	A	T	0.0497018	1006
9	rs17220118	T	G	0.404573	1006
9	rs10810247	G	A	0.218688	1006
9	rs138596396	C	T	0.0347913	1006
9	rs145342184	G	A	0.0347913	1006
9	rs112229860	G	A	0.0387674	1006
9	rs10810248	T	C	0.145129	1006
9	rs72614223	A	G	0.0606362	1006
9	rs10117322	T	C	0.0238569	1006
9	rs142599860	C	G	0.0139165	1006
9	rs12336864	C	G	0.0646123	1006
9	rs10810249	C	A	0.253479	1006
9	rs12683064	G	A	0.0795229	1006
9	rs12347233	A	C	0.135189	1006
9	rs10756614	T	G	0.255467	1006
9	rs10119028	T	A	0.214712	1006
9	rs10121908	A	T	0.213718	1006
9	rs10810250	T	A	0.418489	1006
9	rs10810251	C	T	0.301193	1006
9	rs4740592	C	T	0.119284	1006
9	rs10081674	G	A	0.432406	1006
9	rs117268009	G	A	0.0208748	1006
9	rs10217334	C	T	0.119284	1006
9	rs1389739	C	T	0.890656	1006
9	rs62536615	T	C	0.00894632	1006
9	rs1389738	C	T	0.890656	1006
9	rs10756615	A	T	0.554672	1006
9	rs10961725	G	A	0.143141	1006
9	rs12238508	T	C	0.144135	1006
9	rs12347393	G	T	0.129225	1006
9	rs10217611	G	A	0.120278	1006
9	rs144917851	C	T	0.0347913	1006
9	rs7847136	C	T	0.884692	1006
9	rs12348554	C	T	0.573559	1006
9	rs78072032	A	G	0.0347913	1006
9	rs79456096	A	G	0.0149105	1006
9	rs117608184	G	A	0.0337972	1006
9	rs10961726	C	T	0.0805169	1006
9	rs118003954	C	T	0.0347913	1006
9	rs11794906	C	A	0.252485	1006
9	rs147801323	T	C	0.0347913	1006
9	rs2934729	C	T	0.78827	1006
9	rs11792010	A	G	0.253479	1006
9	rs10810252	C	T	0.0994036	1006
9	rs7041710	G	C	0.0984095	1006
9	rs12376167	C	T	0.252485	1006
9	rs10156422	C	T	0.0258449	1006
9	rs10961727	G	A	0.217694	1006
9	rs10961728	G	A	0.252485	1006
9	rs10961729	A	G	0.252485	1006
9	rs2818931	A	G	0.0745527	1006
9	rs10121741	A	G	0.121272	1006
9	rs2779501	C	T	0.0735586	1006
9	rs12235847	G	A	0.280318	1006
9	rs7019481	G	T	0.252485	1006
9	rs2818930	A	G	0.0755467	1006
9	rs7023244	G	T	0.252485	1006
9	rs10961730	A	C	0.139165	1006
9	rs117494027	C	T	0.0347913	1006
9	rs2818929	A	G	0.33002	1006
9	rs2779502	T	C	0.33002	1006
9	rs10961731	C	T	0.251491	1006
9	rs10961732	A	G	0.122266	1006
9	rs71511100	G	A	0.0139165	1006
9	rs7025001	T	C	0.251491	1006
9	rs2642412	G	C	0.796223	1006
9	rs2642411	G	A	0.796223	1006
9	rs2642410	T	C	0.796223	1006
9	rs7040282	G	A	0.251491	1006
9	rs11787998	C	G	0.251491	1006
9	rs2779503	A	G	0.794235	1006
9	rs71476228	A	G	0.215706	1006
9	rs2779504	T	C	0.811133	1006
9	rs2642409	A	G	0.795229	1006
9	rs2779505	T	C	0.795229	1006
9	rs4741435	A	G	0.12326	1006
9	rs59768450	C	A	0.122266	1006
9	rs11788492	G	A	0.0178926	1006
9	rs2642408	C	G	0.817097	1006
9	rs1494346	C	T	0.0795229	1006
9	rs12342625	T	C	0.0765408	1006
9	rs151207053	T	A	0.0347913	1006
9	rs1332805	A	G	0.547714	1006
9	rs149283852	G	A	0.00795229	1006
9	rs78954614	C	T	0.0129225	1006
9	rs12236053	G	A	0.0994036	1006
9	rs13289400	G	A	0.251491	1006
9	rs2493630	A	G	0.491054	1006
9	rs2382501	C	T	0.157058	1006
9	rs72711381	C	T	0.142147	1006
9	rs12377669	G	A	0.215706	1006
9	rs145750846	G	C	0.0357853	1006
9	rs2818939	T	C	0.084493	1006
9	rs4741436	A	G	0.253479	1006
9	rs10810254	T	C	0.217694	1006
9	rs62536618	T	A	0.00894632	1006
9	rs142259306	A	C	0.0308151	1006
9	rs10810255	C	T	0.343936	1006
9	rs10961735	T	C	0.151093	1006
9	rs10961736	G	A	0.2167	1006
9	rs10961737	A	G	0.365805	1006
9	rs2642414	G	C	0.142147	1006
9	rs28537494	T	C	0.11332	1006
9	rs12378868	G	A	0.215706	1006
9	rs6474859	T	C	0.365805	1006
9	rs10756618	C	T	0.271372	1006
9	rs12378901	G	A	0.0159046	1006
9	rs138442930	G	A	0.00795229	1006
9	rs10810257	G	A	0.364811	1006
9	rs76448655	A	G	0.0129225	1006
9	rs2642413	G	C	0.0536779	1006
9	rs2779507	G	A	0.120278	1006
9	rs59060770	G	C	0.0357853	1006
9	rs73415647	G	A	0.0357853	1006
9	rs7868862	T	C	0.166004	1006
9	rs7869013	T	C	0.383698	1006
9	rs10810258	A	G	0.383698	1006
9	rs10961738	A	T	0.383698	1006
9	rs28763665	T	C	0.166004	1006
9	rs2642407	C	G	0.0159046	1006
9	rs2642406	T	C	0.124254	1006
9	rs2642405	C	A	0.502982	1006
9	rs10756619	A	G	0.383698	1006
9	rs10961739	G	A	0.215706	1006
9	rs10810259	C	G	0.501988	1006
9	rs10961740	T	C	0.222664	1006
9	rs9792612	T	C	0.76839	1006
9	rs9792613	T	C	0.76839	1006
9	rs10081714	C	T	0.378728	1006
9	rs9792614	T	C	0.389662	1006
9	rs10961741	C	T	0.217694	1006
9	rs118115258	G	C	0.0129225	1006
9	rs10961744	A	G	0.22167	1006
9	rs10046797	A	C	0.300199	1006
9	rs11506374	G	A	0.0894632	1006
9	rs2779508	A	C	0.522863	1006
9	rs80060310	C	A	0.0159046	1006
9	rs12551309	A	G	0.225646	1006
9	rs12555189	T	G	0.224652	1006
9	rs2642416	T	G	0.756461	1006
9	rs12553911	G	C	0.222664	1006
9	rs10124389	T	G	0.145129	1006
9	rs2483055	A	G	0.893638	1006
9	rs147276683	C	G	0.00894632	1006
9	rs1855139	G	A	0.893638	1006
9	rs10961746	A	G	0.227634	1006
9	rs1855138	C	G	0.892644	1006
9	rs11532894	A	C	0.140159	1006
9	rs113227614	G	A	0.0357853	1006
9	rs1855137	T	C	0.628231	1006
9	rs2818936	G	A	0.133201	1006
9	rs7047436	G	A	0.05666	1006
9	rs2818935	T	C	0.540755	1006
9	rs12339640	A	G	0.0755467	1006
9	rs2818934	A	G	0.781312	1006
9	rs10810266	A	T	0.055666	1006
9	rs112356286	T	C	0.197813	1006
9	rs10810267	C	T	0.054672	1006
9	rs139952135	C	T	0.0129225	1006
9	rs2779509	G	A	0.929423	1006
9	rs74549063	G	A	0.171968	1006
9	rs10961751	G	C	0.0536779	1006
9	rs10961752	C	T	0.0755467	1006
9	rs66505117	T	C	0.0656064	1006
9	rs113266343	T	C	0.0755467	1006
9	rs2818932	T	C	0.857853	1006
9	rs10810268	G	C	0.418489	1006
9	rs1552895	C	G	0.658052	1006
9	rs10961753	A	G	0.668986	1006
9	rs1552896	C	G	0.209742	1006
9	rs10511598	A	G	0.0765408	1006
9	rs41305315	T	C	0.0497018	1006
9	rs1353223	T	C	0.0765408	1006
9	rs80194188	A	G	0.0765408	1006
9	rs2642403	T	C	0.684891	1006
9	rs7032138	G	A	0.0755467	1006
9	rs72711390	G	A	0.0497018	1006
9	rs149710423	C	T	0.0755467	1006
9	rs59624633	G	T	0.0586481	1006
9	rs10810269	T	C	0.0516899	1006
9	rs7022038	T	C	0.0497018	1006
9	rs2779500	C	G	0.62326	1006
9	rs2642404	C	G	0.810139	1006
9	rs1027347	G	A	0.786282	1006
9	rs10810270	C	T	0.10338	1006
9	rs10810271	T	C	0.107356	1006
9	rs76595440	G	A	0.0377734	1006
9	rs72711392	T	C	0.0129225	1006
9	rs12339383	C	T	0.0367793	1006
9	rs1021493	A	G	0.798211	1006
9	rs1021494	T	A	0.794235	1006
9	rs1021495	A	C	0.798211	1006
9	rs1353224	C	G	0.794235	1006
9	rs12236064	C	T	0.054672	1006
9	rs10961755	C	G	0.054672	1006
9	rs2818941	A	C	0.791252	1006
9	rs12006348	G	C	0.054672	1006
9	rs56115805	C	T	0.082505	1006
9	rs16932354	T	C	0.114314	1006
9	rs2779499	G	A	0.466203	1006
9	rs2779498	C	T	0.0178926	1006
9	rs2818940	T	C	0.811133	1006
9	rs729492	G	A	0.756461	1006
9	rs729491	C	T	0.116302	1006
9	rs1874105	G	A	0.757455	1006
9	rs2779497	G	C	0.756461	1006
9	rs11789084	C	T	0.0298211	1006
9	rs2151206	C	T	0.621272	1006
9	rs145064265	T	C	0.00894632	1006
9	rs111273527	C	T	0.0337972	1006
9	rs62537679	A	C	0.181909	1006
9	rs148192443	G	T	0.0298211	1006
9	rs142111715	G	A	0.00894632	1006
9	rs1889053	C	T	0.375746	1006
9	rs12552887	C	T	0.054672	1006
9	rs12554254	T	C	0.054672	1006
9	rs76084173	G	A	0.0218688	1006
9	rs62537680	A	G	0.0337972	1006
9	rs950738	C	G	0.054672	1006
9	rs10511599	C	T	0.0526839	1006
9	rs1332804	T	C	0.055666	1006
9	rs60434251	C	T	0.148111	1006
9	rs17312691	C	G	0.0109344	1006
9	rs41265310	G	A	0.0178926	1006
9	rs10961757	T	C	0.164016	1006
9	rs7867761	T	C	0.408549	1006
9	rs72711401	A	G	0.05666	1006
9	rs10810272	A	G	0.415507	1006
9	rs147109804	G	A	0.0178926	1006
9	rs143296658	G	C	0.0149105	1006
9	rs7019358	T	C	0.415507	1006
9	rs7033932	C	T	0.410537	1006
9	rs16932372	T	C	0.0516899	1006
9	rs17312753	T	A	0.227634	1006
9	rs73642429	C	T	0.0129225	1006
9	rs1889052	C	G	0.410537	1006
9	rs1889051	A	G	0.415507	1006
9	rs1889050	G	C	0.186879	1006
9	rs1889049	A	C	0.413519	1006
9	rs10810273	C	T	0.159046	1006
9	rs117357762	C	T	0.0397614	1006
9	rs16932376	G	C	0.0626243	1006
9	rs16932379	G	A	0.16998	1006
9	rs62537685	A	C	0.183897	1006
9	rs4388543	T	C	0.173956	1006
9	rs7020282	G	A	0.412525	1006
9	rs10511600	A	G	0.0626243	1006
9	rs1889048	T	A	0.413519	1006
9	rs16932386	A	G	0.0755467	1006
9	rs74607206	C	T	0.0636183	1006
9	rs118159297	T	A	0.00596421	1006
9	rs7856810	A	T	0.377734	1006
9	rs12238629	C	G	0.147117	1006
9	rs117666063	T	A	0.0188867	1006
9	rs6474862	A	C	0.408549	1006
9	rs72713606	T	C	0.0188867	1006
9	rs6474863	T	A	0.415507	1006
9	rs6474864	T	C	0.185885	1006
9	rs6474865	A	G	0.408549	1006
9	rs72713607	A	G	0.0765408	1006
9	rs11788565	A	G	0.183897	1006
9	rs7045281	C	T	0.414513	1006
9	rs55875513	T	C	0.170974	1006
9	rs74433152	T	G	0.171968	1006
9	rs79743469	G	C	0.170974	1006
9	rs73417624	T	G	0.222664	1006
9	rs10810276	A	G	0.0755467	1006
9	rs112440124	A	T	0.170974	1006
9	rs2381976	G	A	0.0497018	1006
9	rs10810277	G	A	0.411531	1006
9	rs10810278	T	A	0.406561	1006
9	rs66925748	C	A	0.16998	1006
9	rs12683265	C	T	0.0606362	1006
9	rs61050353	C	T	0.16998	1006
9	rs10961764	C	T	0.05666	1006
9	rs10810279	G	A	0.054672	1006
9	rs10810280	G	A	0.054672	1006
9	rs6474868	A	T	0.357853	1006
9	rs62537691	C	G	0.0119284	1006
9	rs10961765	C	T	0.149105	1006
9	rs10810282	G	T	0.0487078	1006
9	rs10511601	T	G	0.173956	1006
9	rs72713613	G	A	0.0487078	1006
9	rs2065484	A	G	0.227634	1006
9	rs72713614	C	A	0.0377734	1006
9	rs117740931	A	G	0.0119284	1006
9	rs2065482	T	G	0.354871	1006
9	rs11789825	G	A	0.128231	1006
9	rs7862066	C	T	0.355865	1006
9	rs139472093	C	G	0.0198807	1006
9	rs7862716	C	T	0.225646	1006
9	rs1108622	C	T	0.170974	1006
9	rs7039423	A	T	0.0506958	1006
9	rs7039633	C	T	0.0506958	1006
9	rs7870274	C	T	0.0487078	1006
9	rs10961766	A	G	0.0506958	1006
9	rs10961767	A	T	0.0596421	1006
9	rs78955599	C	T	0.0497018	1006
9	rs72713618	G	A	0.0308151	1006
9	rs62537692	C	T	0.0745527	1006
9	rs7048511	A	G	0.486083	1006
9	rs7048783	C	T	0.343936	1006
9	rs7049012	G	T	0.367793	1006
9	rs7021013	A	G	0.368787	1006
9	rs62537693	A	G	0.367793	1006
9	rs66838707	A	G	0.367793	1006
9	rs10810283	G	A	0.367793	1006
9	rs8181160	T	C	0.367793	1006
9	rs8181058	G	A	0.0228628	1006
9	rs12237883	A	G	0.159046	1006
9	rs138081647	C	A	0.0715706	1006
9	rs79130802	C	T	0.0715706	1006
9	rs59879959	C	T	0.0715706	1006
9	rs61563034	C	A	0.0725646	1006
9	rs12555055	A	C	0.0238569	1006
9	rs28457781	A	G	0.289264	1006
9	rs75353878	C	T	0.0238569	1006
9	rs10118698	C	T	0.0725646	1006
9	rs142965670	G	A	0.054672	1006
9	rs72713629	G	A	0.055666	1006
9	rs62537697	T	C	0.205765	1006
9	rs62537698	G	A	0.182903	1006
9	rs10961769	G	A	0.121272	1006
9	rs16932392	C	T	0.185885	1006
9	rs60766447	A	G	0.186879	1006
9	rs150066945	T	A	0.0298211	1006
9	rs11788367	A	G	0.190855	1006
9	rs16892	T	C	0.192843	1006
9	rs1996893	T	C	0.488072	1006
9	rs56021406	G	A	0.028827	1006
9	rs10124579	A	G	0.0238569	1006
9	rs77986568	G	A	0.0168986	1006
9	rs17222108	T	C	0.180915	1006
9	rs13294006	G	C	0.0656064	1006
9	rs10810285	C	T	0.150099	1006
9	rs11790595	G	A	0.16501	1006
9	rs12555623	A	T	0.0198807	1006
9	rs117846192	C	A	0.0129225	1006
9	rs4741440	G	T	0.109344	1006
9	rs4741442	G	C	0.109344	1006
9	rs62534800	T	C	0.0695825	1006
9	rs9776129	C	T	0.242545	1006
9	rs9776136	C	T	0.106362	1006
9	rs9776139	C	T	0.239563	1006
9	rs10961773	C	A	0.0198807	1006
9	rs12005454	T	C	0.0695825	1006
9	rs62534802	C	A	0.153082	1006
9	rs72713632	T	A	0.00894632	1006
9	rs62534803	T	C	0.198807	1006
9	rs10961774	T	C	0.0318091	1006
9	rs10961775	A	G	0.0308151	1006
9	rs10961776	A	G	0.143141	1006
9	rs11793376	G	T	0.196819	1006
9	rs11793384	C	T	0.357853	1006
9	rs11787561	T	C	0.324056	1006
9	rs10961777	G	C	0.0337972	1006
9	rs10961778	C	T	0.026839	1006
9	rs10961779	C	T	0.163022	1006
9	rs1523212	G	C	0.536779	1006
9	rs7044651	T	C	0.799205	1006
9	rs10961780	T	G	0.0984095	1006
9	rs10961781	T	C	0.0884692	1006
9	rs12236493	A	G	0.0964215	1006
9	rs13293937	G	A	0.0854871	1006
9	rs117735761	A	G	0.0258449	1006
9	rs78037850	G	A	0.0656064	1006
9	rs10810289	T	C	0.346918	1006
9	rs951653	C	T	0.441352	1006
9	rs80314150	C	T	0.0417495	1006
9	rs74988611	C	G	0.0188867	1006
9	rs4740593	C	T	0.333996	1006
9	rs4740594	G	A	0.531809	1006
9	rs4741443	T	C	0.718688	1006
9	rs1984063	T	C	0.467197	1006
9	rs4543641	C	G	0.641153	1006
9	rs143256335	C	A	0.00894632	1006
9	rs6474870	A	G	0.843936	1006
9	rs149181644	G	A	0.0159046	1006
9	rs77283901	C	T	0.144135	1006
9	rs12337423	T	C	0.198807	1006
9	rs10961784	C	T	0.614314	1006
9	rs10961785	T	C	0.614314	1006
9	rs10961786	G	C	0.198807	1006
9	rs1855142	T	C	0.83499	1006
9	rs1412725	T	C	0.831014	1006
9	rs940120	G	A	0.836978	1006
9	rs940119	A	G	0.838966	1006
9	rs4147129	T	C	0.643141	1006
9	rs7034380	T	G	0.647117	1006
9	rs145677750	A	G	0.00894632	1006
9	rs115626683	C	T	0.0208748	1006
9	rs6474871	C	A	0.668986	1006
9	rs7861117	T	A	0.818091	1006
9	rs10122340	C	T	0.819085	1006
9	rs78792337	T	C	0.150099	1006
9	rs117357927	C	A	0.00894632	1006
9	rs76313624	G	T	0.026839	1006
9	rs12683739	A	G	0.66998	1006
9	rs144830714	G	A	0.00894632	1006
9	rs78390793	A	G	0.0735586	1006
9	rs3922832	T	C	0.668986	1006
9	rs12006324	C	G	0.150099	1006
9	rs12002382	A	T	0.151093	1006
9	rs111373280	A	C	0.146123	1006
9	rs80237976	T	C	0.144135	1006
9	rs78317335	C	T	0.144135	1006
9	rs73642461	C	T	0.150099	1006
9	rs10961792	C	A	0.513917	1006
9	rs7044531	C	G	0.666998	1006
9	rs10738381	G	T	0.60835	1006
9	rs10961793	T	A	0.297217	1006
9	rs10756624	T	G	0.66998	1006
9	rs3850442	G	A	0.751491	1006
9	rs146957351	G	T	0.0178926	1006
9	rs79747208	C	T	0.142147	1006
9	rs2030594	T	A	0.809145	1006
9	rs10756626	T	C	0.609344	1006
9	rs74638793	T	G	0.143141	1006
9	rs2140323	A	T	0.748509	1006
9	rs7848497	C	G	0.748509	1006
9	rs7041492	T	C	0.149105	1006
9	rs1916314	T	C	0.818091	1006
9	rs116992086	G	A	0.0178926	1006
9	rs59846294	T	C	0.0208748	1006
9	rs10511602	T	C	0.141153	1006
9	rs10738382	G	A	0.575547	1006
9	rs7865084	C	T	0.747515	1006
9	rs10756627	T	C	0.510934	1006
9	rs1855143	T	C	0.786282	1006
9	rs117433085	G	A	0.0347913	1006
9	rs10961795	T	G	0.60835	1006
9	rs6474872	A	G	0.815109	1006
9	rs138117988	G	A	0.00994036	1006
9	rs7856510	G	C	0.666998	1006
9	rs61521834	C	T	0.00994036	1006
9	rs139056497	T	C	0.0198807	1006
9	rs4295763	G	T	0.737575	1006
9	rs67150794	A	C	0.0119284	1006
9	rs10961796	T	C	0.800199	1006
9	rs1474311	T	C	0.0119284	1006
9	rs78579313	T	C	0.133201	1006
9	rs1523211	T	C	0.661034	1006
9	rs7851561	C	G	0.799205	1006
9	rs10756628	G	T	0.735586	1006
9	rs79975447	A	T	0.136183	1006
9	rs147048520	C	A	0.0188867	1006
9	rs76988410	A	G	0.136183	1006
9	rs13297737	G	A	0.00695825	1006
9	rs76809943	A	G	0.027833	1006
9	rs111947019	C	T	0.028827	1006
9	rs77620368	C	T	0.136183	1006
9	rs2140325	T	G	0.0129225	1006
9	rs12352935	T	C	0.654076	1006
9	rs12348103	C	T	0.790258	1006
9	rs10810293	C	T	0.794235	1006
9	rs76058773	A	G	0.135189	1006
9	rs76076035	T	C	0.135189	1006
9	rs60266351	T	C	0.0178926	1006
9	rs7030532	G	C	0.800199	1006
9	rs74997137	A	G	0.135189	1006
9	rs7862132	A	T	0.800199	1006
9	rs7862559	G	C	0.134195	1006
9	rs78168009	G	A	0.135189	1006
9	rs113463729	T	A	0.0258449	1006
9	rs1855141	A	G	0.799205	1006
9	rs1523213	A	G	0.256461	1006
9	rs55831634	G	A	0.0129225	1006
9	rs7043477	G	A	0.592445	1006
9	rs6474873	C	G	0.632207	1006
9	rs7870793	C	T	0.0218688	1006
9	rs3861706	T	C	0.511928	1006
9	rs1464607	A	C	0.678926	1006
9	rs117829602	A	G	0.0198807	1006
9	rs1464608	G	T	0.657058	1006
9	rs10961806	G	A	0.508946	1006
9	rs118043611	T	A	0.0656064	1006
9	rs9969815	A	G	0.678926	1006
9	rs55789229	C	T	0.0129225	1006
9	rs2140326	A	G	0.678926	1006
9	rs1855140	T	G	0.678926	1006
9	rs116265393	G	C	0.0218688	1006
9	rs138503352	G	C	0.027833	1006
9	rs59331691	A	G	0.0129225	1006
9	rs11515200	C	T	0.508946	1006
9	rs7028135	T	G	0.643141	1006
9	rs7042782	A	C	0.643141	1006
9	rs113539164	A	C	0.0248509	1006
9	rs141444705	C	A	0.0159046	1006
9	rs114355175	C	T	0.0129225	1006
9	rs118092548	C	T	0.026839	1006
9	rs7046824	A	G	0.662028	1006
9	rs116949189	C	T	0.0168986	1006
9	rs2381972	G	T	0.678926	1006
9	rs7848522	A	G	0.678926	1006
9	rs7848747	C	T	0.656064	1006
9	rs7849466	G	A	0.0129225	1006
9	rs147264014	T	A	0.0218688	1006
9	rs28842341	C	G	0.0129225	1006
9	rs10810294	C	T	0.507952	1006
9	rs10961809	G	C	0.50994	1006
9	rs2381973	T	C	0.643141	1006
9	rs72715609	T	C	0.0129225	1006
9	rs146683376	A	C	0.0228628	1006
9	rs7028869	C	G	0.0109344	1006
9	rs62534841	G	A	0.137177	1006
9	rs10810295	T	A	0.511928	1006
9	rs10810296	T	C	0.511928	1006
9	rs1412720	G	A	0.657058	1006
9	rs72715615	G	A	0.0109344	1006
9	rs11795030	A	G	0.028827	1006
9	rs74930564	A	G	0.0228628	1006
9	rs11793253	T	A	0.643141	1006
9	rs1589666	C	A	0.640159	1006
9	rs10810297	A	T	0.641153	1006
9	rs1403560	C	A	0.508946	1006
9	rs1829850	G	C	0.642147	1006
9	rs72715622	T	C	0.0129225	1006
9	rs1357474	A	G	0.642147	1006
9	rs72715624	T	G	0.0129225	1006
9	rs75734206	C	T	0.00894632	1006
9	rs7851480	C	G	0.0178926	1006
9	rs72715625	G	C	0.0129225	1006
9	rs7851938	G	C	0.0168986	1006
9	rs74928841	A	G	0.0178926	1006
9	rs77247737	G	A	0.0178926	1006
9	rs78928002	G	C	0.0178926	1006
9	rs79420792	C	T	0.0178926	1006
9	rs74672765	C	T	0.0178926	1006
9	rs10810298	T	A	0.643141	1006
9	rs114644572	C	T	0.0178926	1006
9	rs1412724	G	C	0.678926	1006
9	rs55834240	C	T	0.0129225	1006
9	rs1412723	C	T	0.135189	1006
9	rs80062817	T	A	0.134195	1006
9	rs80303296	T	C	0.0168986	1006
9	rs12378196	G	A	0.491054	1006
9	rs12335460	A	G	0.781312	1006
9	rs72715629	C	A	0.0129225	1006
9	rs10810299	A	C	0.588469	1006
9	rs10961810	T	G	0.0805169	1006
9	rs6415721	C	T	0.672962	1006
9	rs75024468	C	T	0.130219	1006
9	rs55948600	C	T	0.0178926	1006
9	rs75466704	C	T	0.0168986	1006
9	rs72715631	T	G	0.0168986	1006
9	rs9697216	T	C	0.0168986	1006
9	rs12339145	A	T	0.0168986	1006
9	rs12353198	T	C	0.0168986	1006
9	rs80042792	C	A	0.129225	1006
9	rs77294719	C	T	0.129225	1006
9	rs12379705	C	T	0.641153	1006
9	rs72715633	G	T	0.00994036	1006
9	rs12350915	G	A	0.0168986	1006
9	rs10961811	C	G	0.67495	1006
9	rs7027560	G	T	0.67495	1006
9	rs77348208	G	C	0.0119284	1006
9	rs146945726	G	C	0.0159046	1006
9	rs7044317	T	C	0.0159046	1006
9	rs4535838	C	A	0.658052	1006
9	rs7031880	G	A	0.0159046	1006
9	rs7031667	A	T	0.0159046	1006
9	rs7350286	C	T	0.640159	1006
9	rs7350287	G	A	0.646123	1006
9	rs11515203	A	G	0.522863	1006
9	rs7029791	T	G	0.129225	1006
9	rs7048248	G	A	0.67495	1006
9	rs4546746	C	G	0.50994	1006
9	rs10122371	C	A	0.0168986	1006
9	rs10114147	T	A	0.658052	1006
9	rs138189927	A	T	0.0168986	1006
9	rs10810302	A	G	0.759443	1006
9	rs142117492	T	C	0.0159046	1006
9	rs140193010	C	T	0.0397614	1006
9	rs117985521	G	A	0.055666	1006
9	rs79186809	C	T	0.128231	1006
9	rs7026072	C	A	0.658052	1006
9	rs148332796	G	A	0.0228628	1006
9	rs7857763	C	T	0.673956	1006
9	rs56195535	G	C	0.0129225	1006
9	rs79979838	G	A	0.0159046	1006
9	rs7030620	C	T	0.673956	1006
9	rs75726852	G	A	0.028827	1006
9	rs68177350	T	C	0.0188867	1006
9	rs66462482	C	G	0.0188867	1006
9	rs10961814	C	G	0.508946	1006
9	rs12339856	T	C	0.0159046	1006
9	rs2049291	T	C	0.639165	1006
9	rs2049292	G	A	0.50994	1006
9	rs72715639	C	T	0.0129225	1006
9	rs112538510	C	G	0.0159046	1006
9	rs111252212	G	C	0.0159046	1006
9	rs113643953	C	T	0.0159046	1006
9	rs61447244	A	G	0.0129225	1006
9	rs28536549	T	G	0.0168986	1006
9	rs28534798	G	T	0.0159046	1006
9	rs10810305	A	G	0.507952	1006
9	rs10810306	A	G	0.507952	1006
9	rs140638262	G	C	0.00994036	1006
9	rs117277028	C	T	0.0447316	1006
9	rs7870499	G	C	0.671968	1006
9	rs10115192	C	T	0.0168986	1006
9	rs72715642	C	G	0.0129225	1006
9	rs10115344	C	T	0.0159046	1006
9	rs78928917	T	A	0.0159046	1006
9	rs12338689	C	T	0.0159046	1006
9	rs67226056	C	T	0.0188867	1006
9	rs9298710	G	T	0.66501	1006
9	rs10810307	T	C	0.632207	1006
9	rs12340301	G	A	0.630219	1006
9	rs79838801	A	G	0.0159046	1006
9	rs115646531	A	G	0.0159046	1006
9	rs78250732	G	A	0.027833	1006
9	rs10810308	G	C	0.629225	1006
9	rs139885109	C	A	0.0337972	1006
9	rs75725456	G	T	0.0159046	1006
9	rs60838705	A	C	0.0248509	1006
9	rs111323750	C	T	0.0159046	1006
9	rs79856774	T	C	0.0397614	1006
9	rs72501425	T	C	0.0198807	1006
9	rs72715648	G	A	0.0139165	1006
9	rs10961817	A	G	0.630219	1006
9	rs75067089	C	T	0.0159046	1006
9	rs10961818	A	G	0.0168986	1006
9	rs7020107	G	A	0.629225	1006
9	rs4008009	A	T	0.666004	1006
9	rs144472740	T	C	0.0168986	1006
9	rs1880013	C	A	0.636183	1006
9	rs7028702	G	T	0.65507	1006
9	rs6474876	C	T	0.670974	1006
9	rs12001792	G	A	0.0159046	1006
9	rs10756632	C	T	0.631213	1006
9	rs10810309	T	C	0.506958	1006
9	rs78921335	A	C	0.0159046	1006
9	rs67086694	A	G	0.0337972	1006
9	rs6474877	C	T	0.0159046	1006
9	rs6474878	A	C	0.671968	1006
9	rs7042441	G	A	0.0248509	1006
9	rs10810310	T	C	0.505964	1006
9	rs7028104	T	A	0.631213	1006
9	rs56036616	T	C	0.0248509	1006
9	rs55818920	G	A	0.0248509	1006
9	rs114397995	G	C	0.0159046	1006
9	rs10961819	G	T	0.647117	1006
9	rs149422223	T	C	0.0159046	1006
9	rs144691359	G	A	0.0159046	1006
9	rs7851933	G	T	0.0198807	1006
9	rs142877294	T	A	0.0159046	1006
9	rs10961820	G	C	0.634195	1006
9	rs7855093	C	G	0.672962	1006
9	rs116893481	A	C	0.0357853	1006
9	rs73642487	G	T	0.0407555	1006
9	rs4553007	G	C	0.629225	1006
9	rs7048212	T	C	0.0149105	1006
9	rs7048509	T	A	0.629225	1006
9	rs10756633	C	G	0.66998	1006
9	rs146053273	G	A	0.00994036	1006
9	rs75990804	G	A	0.12326	1006
9	rs4548277	G	T	0.668986	1006
9	rs1880012	T	G	0.668986	1006
9	rs7040712	G	T	0.668986	1006
9	rs79860927	A	T	0.0149105	1006
9	rs117765099	A	G	0.0198807	1006
9	rs55838482	G	A	0.0347913	1006
9	rs74769880	C	A	0.122266	1006
9	rs58173555	T	G	0.142147	1006
9	rs7023196	G	C	0.82505	1006
9	rs7023025	A	T	0.0159046	1006
9	rs116888601	G	A	0.0228628	1006
9	rs7023503	G	A	0.0159046	1006
9	rs2140324	T	C	0.83499	1006
9	rs138252144	A	G	0.0159046	1006
9	rs4741444	A	C	0.827038	1006
9	rs7860043	C	G	0.0149105	1006
9	rs7029010	T	C	0.522863	1006
9	rs139767629	T	C	0.0367793	1006
9	rs7029527	T	C	0.82008	1006
9	rs1829852	A	C	0.171968	1006
9	rs148641735	G	A	0.0198807	1006
9	rs118053807	C	T	0.0337972	1006
9	rs13440301	C	T	0.0149105	1006
9	rs10810311	A	G	0.500994	1006
9	rs10810312	G	C	0.500994	1006
9	rs111940598	G	C	0.0258449	1006
9	rs55783059	T	C	0.0188867	1006
9	rs76698598	C	T	0.0347913	1006
9	rs139437448	C	T	0.0119284	1006
9	rs10810313	C	T	0.0248509	1006
9	rs2140322	G	C	0.668986	1006
9	rs16932498	A	G	0.135189	1006
9	rs77996050	A	C	0.0159046	1006
9	rs79604461	G	A	0.0129225	1006
9	rs7030516	A	C	0.66998	1006
9	rs73642492	T	C	0.0159046	1006
9	rs76506055	A	G	0.0159046	1006
9	rs1916309	A	G	0.821074	1006
9	rs113684317	G	C	0.0258449	1006
9	rs4741445	A	G	0.158052	1006
9	rs9696246	A	G	0.0149105	1006
9	rs62536769	G	A	0.491054	1006
9	rs60820471	C	G	0.0129225	1006
9	rs112603379	G	A	0.12326	1006
9	rs10961825	A	G	0.498012	1006
9	rs1851587	C	A	0.12326	1006
```
