## Supplementary material for "Characterization of shared and ancestry-specific signals driving complex traits using multi-ancestry fine-mapping": s1_ref.bim

```
9	rs10961324	0	14009220	T	C
9	rs7021723	0	14009359	T	C
9	rs7025736	0	14010174	G	A
9	rs2181073	0	14010270	T	C
9	rs75573031	0	14010304	G	A
9	rs2181074	0	14010312	A	G
9	rs10961326	0	14010321	C	T
9	rs74562165	0	14010536	G	T
9	rs58900694	0	14010578	A	G
9	rs10118594	0	14011003	A	G
9	rs57172995	0	14011274	C	T
9	rs16931220	0	14012084	A	T
9	rs10961329	0	14012093	G	A
9	rs7848012	0	14012182	T	C
9	rs16931224	0	14012301	G	A
9	rs7848517	0	14012596	T	C
9	rs60805695	0	14012790	T	C
9	rs13285943	0	14013163	G	A
9	rs6474804	0	14013561	A	G
9	rs7039809	0	14013955	G	A
9	rs12001652	0	14014289	T	A
9	rs12001724	0	14014614	T	G
9	rs10961330	0	14014816	A	G
9	rs7871053	0	14014837	G	C
9	rs7857245	0	14014968	T	C
9	rs73405659	0	14015519	C	G
9	rs12000699	0	14016120	G	A
9	rs16931233	0	14016560	G	T
9	rs1322131	0	14017185	A	C
9	rs73648449	0	14017425	A	G
9	rs1322132	0	14017543	C	A
9	rs7025739	0	14017640	A	G
9	rs149453694	0	14017955	A	C
9	rs7029792	0	14018144	G	C
9	rs737668	0	14018460	T	C
9	rs12005711	0	14018474	A	T
9	rs12001843	0	14018558	C	G
9	rs10124838	0	14018788	A	G
9	rs57993128	0	14018882	A	G
9	rs75996833	0	14019204	T	C
9	rs7465962	0	14019651	T	C
9	rs4631565	0	14019743	G	T
9	rs2145989	0	14019912	C	T
9	rs7046174	0	14020300	C	G
9	rs10115804	0	14020436	C	A
9	rs1853195	0	14020982	G	T
9	rs35473056	0	14021151	T	C
9	rs1853196	0	14021167	C	T
9	rs77875888	0	14021276	G	C
9	rs1977235	0	14021990	G	A
9	rs55977907	0	14022023	T	A
9	rs10810078	0	14022404	G	T
9	rs58574560	0	14022749	C	T
9	rs13289170	0	14022905	T	C
9	rs185247095	0	14023112	C	T
9	rs7028654	0	14023427	C	A
9	rs12351326	0	14023577	A	G
9	rs10961339	0	14024159	G	A
9	rs73405678	0	14024588	T	A
9	rs58624125	0	14024671	G	T
9	rs7022407	0	14025101	T	C
9	rs13283743	0	14025240	A	G
9	rs12550926	0	14025508	A	C
9	rs17279781	0	14026033	T	G
9	rs10810079	0	14026076	C	G
9	rs10810080	0	14026089	T	C
9	rs10810081	0	14026183	A	G
9	rs16931256	0	14026510	A	C
9	rs16931258	0	14027643	G	C
9	rs10961343	0	14027818	G	C
9	rs7019371	0	14028244	C	T
9	rs7019738	0	14028320	G	C
9	rs16931261	0	14028713	G	A
9	rs7020399	0	14028892	G	A
9	rs6474805	0	14029188	A	C
9	rs7023574	0	14029235	A	G
9	rs1923353	0	14029329	T	C
9	rs13286764	0	14029460	C	T
9	rs2890976	0	14029462	C	T
9	rs182797128	0	14029486	G	C
9	rs35113032	0	14029763	A	C
9	rs2382432	0	14029824	G	A
9	rs2382433	0	14029965	G	T
9	rs10961344	0	14030100	G	A
9	rs61374830	0	14030190	A	C
9	rs13283427	0	14030275	T	C
9	rs10961346	0	14030444	A	G
9	rs13302756	0	14030625	C	T
9	rs10810082	0	14030829	A	C
9	rs10961347	0	14031216	C	T
9	rs72698712	0	14031804	T	G
9	rs10810083	0	14031923	G	A
9	rs3899674	0	14032023	G	A
9	rs10961349	0	14032449	G	C
9	rs7049018	0	14033328	C	T
9	rs73648450	0	14033439	A	T
9	rs72698715	0	14033662	T	A
9	rs112943795	0	14033917	T	G
9	rs77007376	0	14034123	A	G
9	rs67336119	0	14034246	C	A
9	rs1923354	0	14034285	T	C
9	rs7850674	0	14034346	C	T
9	rs111375850	0	14034438	G	A
9	rs140542350	0	14035286	T	C
9	rs16931278	0	14035339	G	T
9	rs78058775	0	14035532	G	A
9	rs7027377	0	14035568	G	A
9	rs7027382	0	14035571	G	A
9	rs73648451	0	14035613	G	A
9	rs10115336	0	14035965	T	C
9	rs111382604	0	14036040	C	A
9	rs112365080	0	14036224	A	C
9	rs3920568	0	14036242	A	G
9	rs10810084	0	14036271	T	C
9	rs1923356	0	14036516	A	T
9	rs77818392	0	14036538	G	T
9	rs111943504	0	14036782	A	G
9	rs75947181	0	14037086	A	G
9	rs6415720	0	14037240	G	T
9	rs12376829	0	14037246	T	G
9	rs1853197	0	14037831	A	C
9	rs2890977	0	14038252	T	C
9	rs79451483	0	14038347	T	C
9	rs2382434	0	14038453	C	T
9	rs7867828	0	14038763	G	C
9	rs10961352	0	14038855	G	T
9	rs72698717	0	14038899	T	A
9	rs61516040	0	14039516	G	A
9	rs74305113	0	14039559	A	G
9	rs10115541	0	14039652	G	A
9	rs1575255	0	14040380	G	A
9	rs1575256	0	14040440	G	C
9	rs1853198	0	14040706	C	T
9	rs1853199	0	14040837	A	C
9	rs57067791	0	14040977	C	G
9	rs10511588	0	14041071	T	C
9	rs12555759	0	14042304	C	G
9	rs2382435	0	14042588	C	G
9	rs12353140	0	14042849	C	G
9	rs10756524	0	14043162	C	A
9	rs16931284	0	14043253	A	C
9	rs10738352	0	14043516	C	T
9	rs16931288	0	14043878	T	C
9	rs78525603	0	14044059	G	T
9	rs7869774	0	14044105	C	T
9	rs80226150	0	14044177	A	T
9	rs10756525	0	14044604	C	T
9	rs10810086	0	14044608	C	G
9	rs117070765	0	14044839	G	A
9	rs62532479	0	14045046	G	T
9	rs10756526	0	14045245	T	G
9	rs12553096	0	14045521	T	C
9	rs7874572	0	14045597	C	T
9	rs7874668	0	14045745	A	G
9	rs7037078	0	14046130	T	C
9	rs75556599	0	14046948	T	G
9	rs181808564	0	14047418	C	T
9	rs10756527	0	14047491	C	T
9	rs10756528	0	14047554	C	T
9	rs79964387	0	14047652	C	A
9	rs7857599	0	14048323	G	A
9	rs10810087	0	14049160	C	T
9	rs12553244	0	14049810	G	C
9	rs77458119	0	14050126	A	G
9	rs1040888	0	14051013	A	G
9	rs2181075	0	14051032	G	A
9	rs74342178	0	14051273	G	A
9	rs7023849	0	14052050	G	C
9	rs77269455	0	14052131	T	A
9	rs7028752	0	14053403	G	T
9	rs142471607	0	14054192	A	T
9	rs60451275	0	14054351	T	C
9	rs75726676	0	14054403	C	T
9	rs10961356	0	14054617	A	G
9	rs57255486	0	14054971	C	T
9	rs75760665	0	14055044	C	A
9	rs78765671	0	14055645	C	T
9	rs10756529	0	14055792	T	C
9	rs12685927	0	14055973	T	C
9	rs145473321	0	14056028	G	T
9	rs9792570	0	14056264	G	A
9	rs9792571	0	14056419	C	G
9	rs6474806	0	14057055	T	C
9	rs7872771	0	14057173	G	A
9	rs71511076	0	14057846	G	C
9	rs1156572	0	14058402	A	G
9	rs10116586	0	14058548	A	C
9	rs73648452	0	14058665	G	A
9	rs4142978	0	14060364	C	G
9	rs118021910	0	14061765	T	C
9	rs6474807	0	14061876	G	C
9	rs75711296	0	14061937	G	C
9	rs6474808	0	14061949	T	C
9	rs60600345	0	14062107	G	C
9	rs719958	0	14063160	C	G
9	rs716831	0	14063294	T	C
9	rs1407345	0	14063510	A	G
9	rs117035822	0	14063602	G	A
9	rs506325	0	14063719	C	T
9	rs513997	0	14064502	G	T
9	rs7039300	0	14064741	T	G
9	rs28706541	0	14064831	A	C
9	rs10283831	0	14064891	C	T
9	rs150476663	0	14065067	C	T
9	rs564854	0	14065522	C	A
9	rs72698733	0	14065753	G	A
9	rs567563	0	14066065	A	G
9	rs565593	0	14066296	A	T
9	rs12555513	0	14066752	C	T
9	rs7875010	0	14066897	T	C
9	rs512477	0	14067281	A	G
9	rs6474809	0	14068306	T	C
9	rs542811	0	14068315	A	T
9	rs543458	0	14068327	A	C
9	rs490911	0	14068379	T	A
9	rs544565	0	14068504	G	T
9	rs1799675	0	14068545	G	T
9	rs73407797	0	14068852	G	A
9	rs10217348	0	14070331	A	C
9	rs10217689	0	14070332	C	T
9	rs10961361	0	14070422	A	G
9	rs77685001	0	14071980	A	G
9	rs569114	0	14072370	A	G
9	rs72698734	0	14072608	G	A
9	rs7862050	0	14072641	C	A
9	rs112279634	0	14072689	A	G
9	rs72698735	0	14072757	G	A
9	rs7035356	0	14072941	G	A
9	rs10961362	0	14073110	G	A
9	rs534729	0	14073487	A	G
9	rs73409906	0	14073899	G	A
9	rs516325	0	14074022	C	T
9	rs10961364	0	14074099	G	T
9	rs1689280	0	14074266	T	C
9	rs4741343	0	14075095	G	A
9	rs1689281	0	14075865	C	T
9	rs6474816	0	14076237	C	T
9	rs578720	0	14076256	G	T
9	rs578809	0	14076289	A	C
9	rs73648455	0	14077378	C	T
9	rs62532496	0	14077525	T	C
9	rs579735	0	14078455	C	T
9	rs16931322	0	14078878	G	A
9	rs480700	0	14079067	T	C
9	rs1689282	0	14080129	C	A
9	rs10810089	0	14080206	G	A
9	rs484555	0	14085583	A	G
9	rs76231932	0	14085827	G	A
9	rs76049414	0	14087226	A	G
9	rs7858	0	14087769	C	T
9	rs13301482	0	14088146	T	A
9	rs56268008	0	14088439	C	T
9	rs548824	0	14088789	T	C
9	rs1040887	0	14088805	T	C
9	rs574460	0	14089242	T	G
9	rs10961378	0	14089528	A	G
9	rs532811	0	14092020	A	C
9	rs12551855	0	14093727	A	T
9	rs146389080	0	14097059	G	A
9	rs575660	0	14097618	A	G
9	rs150602929	0	14097761	T	C
9	rs1743544	0	14098420	G	A
9	rs542733	0	14098867	T	C
9	rs516090	0	14099484	A	T
9	rs516075	0	14099488	A	T
9	rs510777	0	14100065	A	G
9	rs140921515	0	14100685	C	T
9	rs149630275	0	14101921	G	C
9	rs497789	0	14102939	C	T
9	rs580845	0	14103618	A	C
9	rs146429641	0	14103816	T	C
9	rs55722858	0	14105286	T	C
9	rs508940	0	14107096	C	T
9	rs483669	0	14107334	A	C
9	rs115950846	0	14107903	C	T
9	rs475732	0	14108391	T	C
9	rs72698745	0	14108963	A	T
9	rs116996530	0	14109402	C	T
9	rs117456849	0	14109403	G	A
9	rs510970	0	14109456	T	C
9	rs552338	0	14109786	T	A
9	rs571693	0	14110242	T	G
9	rs78619531	0	14113564	C	A
9	rs573057	0	14113903	A	C
9	rs77852210	0	14113931	A	G
9	rs117462221	0	14114595	G	T
9	rs498010	0	14116484	C	T
9	rs580501	0	14117221	A	G
9	rs576216	0	14117679	A	G
9	rs551362	0	14118087	C	G
9	rs551272	0	14118122	A	G
9	rs766401	0	14118238	G	C
9	rs693566	0	14118308	C	T
9	rs10738353	0	14118497	T	C
9	rs10810092	0	14119583	G	A
9	rs35385279	0	14119711	A	C
9	rs35621280	0	14119894	A	G
9	rs2307079	0	14120803	G	T
9	rs7034613	0	14121190	T	G
9	rs7018755	0	14121649	A	G
9	rs117572438	0	14122964	C	G
9	rs79963861	0	14123969	G	A
9	rs16931379	0	14124028	G	A
9	rs7862890	0	14125188	A	G
9	rs7863254	0	14125352	C	T
9	rs2382436	0	14125509	A	C
9	rs76667969	0	14125908	G	A
9	rs35870361	0	14126764	T	C
9	rs10961384	0	14128081	G	T
9	rs13298724	0	14128163	A	T
9	rs138933558	0	14128526	G	A
9	rs10961385	0	14128637	T	C
9	rs13284590	0	14129060	G	C
9	rs10511590	0	14129951	G	A
9	rs4740559	0	14130239	C	T
9	rs17210326	0	14130617	T	C
9	rs36097937	0	14132910	A	G
9	rs7032993	0	14133187	T	A
9	rs35381921	0	14134151	G	A
9	rs7021992	0	14134836	G	T
9	rs12375873	0	14135093	T	A
9	rs10756530	0	14135814	T	C
9	rs7029562	0	14136167	A	G
9	rs3780582	0	14136495	C	T
9	rs113260529	0	14136663	T	C
9	rs7030475	0	14136869	A	C
9	rs7019649	0	14137233	T	C
9	rs7034211	0	14137320	A	G
9	rs10810093	0	14137634	A	T
9	rs77408202	0	14138216	T	A
9	rs10810094	0	14138325	A	G
9	rs7024088	0	14138342	T	C
9	rs117438860	0	14138534	T	C
9	rs2382437	0	14139828	T	C
9	rs2382438	0	14139937	T	C
9	rs2382439	0	14140129	T	A
9	rs2382440	0	14140575	G	C
9	rs10810095	0	14140919	C	G
9	rs73642095	0	14141035	C	T
9	rs10511591	0	14141071	T	C
9	rs73642096	0	14141608	C	A
9	rs73642097	0	14141703	A	G
9	rs72698752	0	14142645	G	A
9	rs6474820	0	14142907	T	C
9	rs10961392	0	14143496	G	C
9	rs149218954	0	14144224	G	A
9	rs7868947	0	14144376	G	A
9	rs117491143	0	14144624	G	A
9	rs7042127	0	14144638	C	T
9	rs7042365	0	14144821	C	A
9	rs12552654	0	14144891	T	C
9	rs7028001	0	14144998	T	A
9	rs7045411	0	14145058	A	G
9	rs12554151	0	14145257	A	G
9	rs7031735	0	14145487	T	G
9	rs75406306	0	14148656	A	C
9	rs75639750	0	14149216	A	G
9	rs10511592	0	14149280	T	G
9	rs76457858	0	14149993	A	C
9	rs145331001	0	14150958	T	A
9	rs2890979	0	14151853	G	T
9	rs4237133	0	14151960	C	G
9	rs10756531	0	14152436	A	C
9	rs16931403	0	14152659	A	C
9	rs16931410	0	14153732	A	G
9	rs723968	0	14154231	T	C
9	rs7863447	0	14155418	G	A
9	rs12553346	0	14155541	G	A
9	rs12349255	0	14155769	T	C
9	rs34991430	0	14156739	G	T
9	rs7044402	0	14157468	A	G
9	rs12685276	0	14157867	C	G
9	rs140116284	0	14158002	C	T
9	rs189824341	0	14158761	G	C
9	rs13300925	0	14158795	T	C
9	rs62532512	0	14158854	C	A
9	rs12004755	0	14159091	G	A
9	rs2382443	0	14159460	T	C
9	rs75918185	0	14160962	C	T
9	rs10810098	0	14161670	T	C
9	rs10810099	0	14161927	A	G
9	rs10961396	0	14162003	C	T
9	rs116967484	0	14162148	T	C
9	rs149604434	0	14162299	G	T
9	rs2890981	0	14163327	T	C
9	rs12156582	0	14163383	C	T
9	rs12156460	0	14163477	A	T
9	rs62532513	0	14163689	T	G
9	rs13299433	0	14163888	T	C
9	rs28379954	0	14163907	T	C
9	rs28546939	0	14163950	A	G
9	rs118079438	0	14164187	C	T
9	rs10961399	0	14164250	T	C
9	rs72698756	0	14164598	T	C
9	rs10961400	0	14165206	A	G
9	rs59582428	0	14166469	T	C
9	rs34489185	0	14167640	A	G
9	rs4740560	0	14168029	G	A
9	rs76317170	0	14168367	T	C
9	rs12376024	0	14169557	C	T
9	rs79715983	0	14170636	T	C
9	rs145186633	0	14171377	T	G
9	rs12377502	0	14171645	A	G
9	rs6474821	0	14172048	G	A
9	rs79290230	0	14172165	A	C
9	rs10961402	0	14172712	C	T
9	rs12551894	0	14172785	T	G
9	rs10481501	0	14172871	C	T
9	rs59157653	0	14172886	A	T
9	rs75685645	0	14173119	G	A
9	rs12552956	0	14175329	T	C
9	rs35340098	0	14175888	A	G
9	rs34115564	0	14179003	A	C
9	rs10119167	0	14179305	C	T
9	rs7045263	0	14180711	G	A
9	rs2890982	0	14181653	T	C
9	rs10961406	0	14182043	A	G
9	rs17283657	0	14182314	T	C
9	rs148042717	0	14182489	C	G
9	rs9776572	0	14183860	T	C
9	rs9777428	0	14184047	A	G
9	rs13297162	0	14184848	C	T
9	rs10756535	0	14184904	C	A
9	rs10756536	0	14185136	A	G
9	rs7035474	0	14185246	A	G
9	rs6474822	0	14185313	A	T
9	rs16931436	0	14185939	G	A
9	rs13287487	0	14186391	C	T
9	rs4375095	0	14187523	G	A
9	rs2382448	0	14187655	A	G
9	rs2382450	0	14188857	T	C
9	rs117689786	0	14189132	G	A
9	rs75242739	0	14189147	C	T
9	rs2382451	0	14189188	C	T
9	rs74446758	0	14189225	T	G
9	rs78087355	0	14189552	T	C
9	rs10810104	0	14190052	A	T
9	rs7034377	0	14190121	G	A
9	rs7034162	0	14190287	A	T
9	rs10810105	0	14191522	T	C
9	rs10961411	0	14192366	A	G
9	rs10961412	0	14192730	T	G
9	rs4551459	0	14194376	T	C
9	rs10961413	0	14195333	T	C
9	rs10810106	0	14195454	C	T
9	rs10810107	0	14195827	C	G
9	rs2382452	0	14195998	G	A
9	rs2382453	0	14196087	A	G
9	rs10810108	0	14196098	G	C
9	rs10810109	0	14196287	A	G
9	rs10961414	0	14196305	T	C
9	rs2382454	0	14196340	C	T
9	rs73413827	0	14196764	A	C
9	rs6474823	0	14197057	T	C
9	rs6474824	0	14197181	C	T
9	rs6474825	0	14197275	T	C
9	rs10738355	0	14197498	A	G
9	rs2382456	0	14197958	T	C
9	rs2382457	0	14198371	C	T
9	rs4628344	0	14198600	C	G
9	rs4532695	0	14198644	T	C
9	rs2890984	0	14198747	A	T
9	rs10810110	0	14199422	G	A
9	rs56026354	0	14199803	G	C
9	rs10810111	0	14199908	G	A
9	rs10810112	0	14199909	T	C
9	rs10810113	0	14200005	T	C
9	rs10810114	0	14200058	T	C
9	rs2382458	0	14201012	C	G
9	rs2890985	0	14201586	T	C
9	rs2382459	0	14201649	T	G
9	rs143105460	0	14202365	C	T
9	rs79077089	0	14202404	C	T
9	rs75241250	0	14202489	G	C
9	rs10961418	0	14202613	A	G
9	rs10738356	0	14202689	G	A
9	rs12235129	0	14203057	G	T
9	rs10738357	0	14203091	A	G
9	rs10961419	0	14203152	G	A
9	rs10961420	0	14203814	G	A
9	rs2382460	0	14203942	T	G
9	rs10961421	0	14204010	C	G
9	rs62532547	0	14204068	C	T
9	rs61754862	0	14204396	C	G
9	rs10756539	0	14204747	G	C
9	rs10810115	0	14204794	T	A
9	rs11790310	0	14204992	T	C
9	rs62532548	0	14205054	T	C
9	rs12551619	0	14205169	G	A
9	rs10961422	0	14205985	T	G
9	rs12376677	0	14206092	G	A
9	rs62532551	0	14206271	G	A
9	rs12004290	0	14206332	A	T
9	rs10810116	0	14206358	G	A
9	rs12339675	0	14206835	G	A
9	rs4741346	0	14207552	G	A
9	rs10810117	0	14208341	A	C
9	rs10961424	0	14208724	C	A
9	rs12236711	0	14209107	C	T
9	rs10119190	0	14209342	G	A
9	rs76819450	0	14209427	G	C
9	rs10756540	0	14210503	C	T
9	rs10756541	0	14210623	T	G
9	rs12340584	0	14210653	A	G
9	rs56254800	0	14210721	T	C
9	rs12238011	0	14210897	C	T
9	rs143230323	0	14211213	G	A
9	rs10961426	0	14211843	A	G
9	rs10961428	0	14213040	C	T
9	rs16923133	0	14213061	A	G
9	rs16923134	0	14213098	G	A
9	rs73645013	0	14213548	G	C
9	rs12682686	0	14213974	C	T
9	rs12683997	0	14214149	T	C
9	rs12682915	0	14214252	G	C
9	rs78934557	0	14214358	C	G
9	rs7041043	0	14214688	G	C
9	rs7040930	0	14214720	C	G
9	rs10115397	0	14215031	C	T
9	rs7044542	0	14215040	G	A
9	rs10121553	0	14215129	A	T
9	rs10115426	0	14215130	C	T
9	rs7044603	0	14215318	A	G
9	rs10511593	0	14215878	T	C
9	rs62532553	0	14218106	C	T
9	rs74633221	0	14218421	T	C
9	rs9298696	0	14219225	C	T
9	rs7048086	0	14219691	T	C
9	rs7029180	0	14220407	T	C
9	rs77800501	0	14220429	A	G
9	rs73645016	0	14220918	C	A
9	rs117188406	0	14220927	G	A
9	rs2382444	0	14221591	A	G
9	rs4741349	0	14222416	T	A
9	rs4741350	0	14222432	G	C
9	rs10961429	0	14223115	C	G
9	rs74746795	0	14223162	G	A
9	rs62532554	0	14223752	C	T
9	rs10961430	0	14224063	G	C
9	rs35402224	0	14224117	C	A
9	rs10810118	0	14224626	T	C
9	rs10961431	0	14224955	C	A
9	rs62532556	0	14225161	G	T
9	rs7034346	0	14225281	A	G
9	rs7035453	0	14225836	G	A
9	rs10810119	0	14226139	A	C
9	rs7038815	0	14226341	C	G
9	rs10120632	0	14226937	G	C
9	rs78544879	0	14227424	T	A
9	rs2146539	0	14227509	C	G
9	rs7029254	0	14227747	T	C
9	rs77767466	0	14227794	T	A
9	rs11794535	0	14227975	T	C
9	rs12708255	0	14228317	T	C
9	rs7033134	0	14228354	T	C
9	rs13440252	0	14228371	G	T
9	rs13440429	0	14228383	T	A
9	rs10961433	0	14228471	G	A
9	rs11788974	0	14228675	A	C
9	rs10961434	0	14229044	T	A
9	rs10961436	0	14229179	G	A
9	rs117027654	0	14229293	T	C
9	rs75021464	0	14229315	C	G
9	rs117484771	0	14229543	T	A
9	rs7033206	0	14230110	G	A
9	rs72698780	0	14230596	T	C
9	rs10961437	0	14231361	G	A
9	rs140376033	0	14231999	C	T
9	rs10961439	0	14233159	T	G
9	rs16931499	0	14233302	T	C
9	rs10961440	0	14234315	T	C
9	rs4741353	0	14234774	T	A
9	rs4741354	0	14234775	G	T
9	rs7040053	0	14235002	T	C
9	rs78959125	0	14235063	A	G
9	rs71511081	0	14235899	C	G
9	rs10961441	0	14236134	T	C
9	rs10961442	0	14236275	G	A
9	rs10961443	0	14236289	C	G
9	rs13294194	0	14236574	T	G
9	rs34997120	0	14237267	T	C
9	rs10125346	0	14237389	C	A
9	rs10961444	0	14237632	C	G
9	rs10756542	0	14237649	C	A
9	rs13299315	0	14237765	G	A
9	rs35128680	0	14238470	T	C
9	rs12684749	0	14238598	A	G
9	rs1322985	0	14238793	C	A
9	rs11789657	0	14240161	A	G
9	rs73645022	0	14241433	A	G
9	rs1555553	0	14241817	T	G
9	rs2181403	0	14242214	T	C
9	rs10810120	0	14244376	T	C
9	rs1322986	0	14244413	T	C
9	rs1322987	0	14244753	T	C
9	rs7030457	0	14245551	T	C
9	rs1853371	0	14245767	G	C
9	rs7048639	0	14246169	A	T
9	rs4740561	0	14246551	A	G
9	rs62532760	0	14246939	C	G
9	rs13286037	0	14247346	T	A
9	rs10961449	0	14247411	C	G
9	rs10961450	0	14247488	A	C
9	rs7866589	0	14247788	T	C
9	rs12346458	0	14248274	T	G
9	rs34252464	0	14248407	T	C
9	rs7027532	0	14248877	C	T
9	rs7027899	0	14248934	G	A
9	rs59804771	0	14249418	C	T
9	rs7874591	0	14249488	T	C
9	rs77581951	0	14249534	G	C
9	rs7859287	0	14249617	C	G
9	rs3761668	0	14250285	G	A
9	rs62532761	0	14250450	C	T
9	rs3761667	0	14250603	T	A
9	rs117882883	0	14250627	G	C
9	rs2382461	0	14251243	C	G
9	rs145187279	0	14251663	C	T
9	rs59710488	0	14251872	C	T
9	rs10435726	0	14251917	G	T
9	rs57645250	0	14251951	G	T
9	rs56842747	0	14252182	G	C
9	rs7849450	0	14252363	C	T
9	rs35281474	0	14252419	T	G
9	rs72698792	0	14252964	G	A
9	rs36008893	0	14253977	C	A
9	rs59613598	0	14254594	C	T
9	rs189667504	0	14255130	G	A
9	rs13302371	0	14255930	T	C
9	rs150135787	0	14257670	G	A
9	rs35367102	0	14257910	A	C
9	rs80135306	0	14259772	C	T
9	rs78721276	0	14259823	G	A
9	rs72698795	0	14260238	C	G
9	rs4740562	0	14260378	G	A
9	rs4740563	0	14260432	G	C
9	rs4740564	0	14260684	T	C
9	rs189997677	0	14261787	T	C
9	rs1322990	0	14262699	G	T
9	rs77946769	0	14264224	G	A
9	rs10122910	0	14264717	G	A
9	rs4741355	0	14264751	T	C
9	rs76380145	0	14264853	G	A
9	rs143557907	0	14265033	C	T
9	rs72698799	0	14265524	A	G
9	rs72698800	0	14266564	A	G
9	rs7872224	0	14266746	T	A
9	rs72698801	0	14266751	C	A
9	rs73645030	0	14266763	C	G
9	rs118170660	0	14267238	G	A
9	rs10810121	0	14267285	C	A
9	rs191858201	0	14267318	T	A
9	rs7860656	0	14267425	G	C
9	rs7846889	0	14267601	T	G
9	rs4741356	0	14267736	G	A
9	rs7861136	0	14267834	G	C
9	rs56376086	0	14268103	T	C
9	rs117999457	0	14268975	C	T
9	rs16931522	0	14269452	G	A
9	rs1061820	0	14269556	A	G
9	rs4740565	0	14270121	A	G
9	rs1322991	0	14270342	G	A
9	rs1322992	0	14270399	T	C
9	rs34151877	0	14270440	T	C
9	rs6474826	0	14270550	G	C
9	rs10961457	0	14272569	C	T
9	rs80223912	0	14273558	C	T
9	rs1923778	0	14274071	T	C
9	rs1547106	0	14274725	C	G
9	rs1033837	0	14274950	T	C
9	rs1322993	0	14276983	C	T
9	rs117307033	0	14276984	G	A
9	rs7043220	0	14278432	T	A
9	rs4740566	0	14279532	C	T
9	rs4741358	0	14279671	T	C
9	rs4144136	0	14280965	C	A
9	rs138869063	0	14281029	G	T
9	rs33917322	0	14281387	G	A
9	rs4740567	0	14281896	C	T
9	rs146121187	0	14282051	G	C
9	rs7021539	0	14282792	A	G
9	rs72700504	0	14283089	A	G
9	rs67838511	0	14284780	C	T
9	rs1980687	0	14284917	G	T
9	rs13299422	0	14285011	A	G
9	rs72700506	0	14285124	C	T
9	rs72700508	0	14285132	C	T
9	rs79998967	0	14285137	C	A
9	rs78293573	0	14285196	A	C
9	rs72700510	0	14285568	A	G
9	rs10961461	0	14285657	A	G
9	rs117346254	0	14285975	C	G
9	rs76254292	0	14286072	C	T
9	rs6474827	0	14286126	A	G
9	rs7038577	0	14286343	C	T
9	rs10738358	0	14286997	T	C
9	rs9696423	0	14287647	C	T
9	rs9696427	0	14287710	C	T
9	rs9696439	0	14287974	G	A
9	rs10733278	0	14288626	A	C
9	rs10733279	0	14288971	T	C
9	rs72700514	0	14289270	T	G
9	rs58936683	0	14289543	G	T
9	rs4741359	0	14289788	A	G
9	rs28754597	0	14289984	T	A
9	rs28546438	0	14289987	C	T
9	rs10810123	0	14290920	G	A
9	rs10810124	0	14290978	T	C
9	rs75198992	0	14291119	T	C
9	rs10810125	0	14292104	T	C
9	rs10961464	0	14292138	G	A
9	rs10810126	0	14292207	G	A
9	rs10961465	0	14292567	G	A
9	rs10121140	0	14292720	G	A
9	rs10961466	0	14292880	C	T
9	rs72700515	0	14293358	G	T
9	rs764580	0	14293522	G	A
9	rs7847391	0	14294068	C	T
9	rs10810127	0	14294350	T	C
9	rs7863763	0	14294733	T	A
9	rs17213362	0	14294980	T	G
9	rs56900909	0	14295331	G	A
9	rs1923779	0	14295362	T	C
9	rs7041006	0	14295934	T	C
9	rs78645381	0	14296131	C	A
9	rs76134400	0	14296313	G	A
9	rs74700862	0	14296666	G	A
9	rs10810128	0	14296732	C	T
9	rs78550123	0	14297752	A	C
9	rs10429540	0	14297978	A	G
9	rs2382462	0	14298672	G	T
9	rs2382464	0	14298674	C	A
9	rs10756543	0	14299853	T	G
9	rs11999144	0	14300901	T	C
9	rs10961468	0	14302728	C	G
9	rs10810129	0	14302735	C	G
9	rs35834781	0	14302766	C	T
9	rs2382466	0	14302934	A	C
9	rs2382467	0	14303005	T	A
9	rs2382468	0	14303061	T	G
9	rs7021322	0	14303488	T	C
9	rs72700518	0	14304575	T	C
9	rs10810130	0	14304973	A	T
9	rs16931540	0	14305299	A	G
9	rs62532786	0	14305329	T	C
9	rs10961469	0	14305428	G	C
9	rs71511082	0	14305461	G	A
9	rs72700519	0	14306087	A	C
9	rs13298910	0	14306119	G	A
9	rs10961471	0	14306884	T	C
9	rs3747538	0	14307807	C	T
9	rs34330063	0	14308191	G	A
9	rs79865960	0	14308594	T	C
9	rs16931548	0	14308635	A	C
9	rs62532788	0	14309504	A	C
9	rs17213755	0	14309552	G	A
9	rs34797073	0	14310018	G	A
9	rs10733280	0	14310058	A	G
9	rs10733281	0	14310335	T	C
9	rs10810131	0	14310504	T	C
9	rs13290103	0	14311109	T	C
9	rs80326014	0	14311991	T	C
9	rs17286201	0	14312539	C	T
9	rs10961473	0	14312724	C	T
9	rs2273933	0	14313712	T	G
9	rs12001159	0	14314519	T	G
9	rs74646167	0	14314796	T	C
9	rs117977225	0	14315150	G	A
9	rs79398553	0	14315211	G	A
9	rs10961474	0	14316456	T	C
9	rs7874736	0	14316570	A	G
9	rs118050668	0	14317914	G	A
9	rs56327225	0	14318289	C	T
9	rs7040685	0	14323346	T	G
9	rs116958406	0	14326297	C	T
9	rs144353899	0	14329965	A	G
9	rs55737758	0	14332385	A	C
9	rs10961479	0	14332760	C	T
9	rs6474829	0	14333730	C	T
9	rs28727870	0	14334095	G	A
9	rs7048960	0	14334138	C	T
9	rs7018689	0	14334384	G	A
9	rs12353165	0	14334667	T	A
9	rs139667411	0	14337819	C	T
9	rs10810132	0	14338470	C	A
9	rs146758452	0	14338921	C	G
9	rs117106516	0	14341026	A	G
9	rs12115735	0	14341459	C	A
9	rs80356168	0	14341793	G	A
9	rs72700529	0	14342321	G	A
9	rs59050655	0	14342353	C	T
9	rs13295646	0	14342890	A	G
9	rs117512513	0	14343343	C	T
9	rs118165660	0	14343426	G	A
9	rs75377523	0	14343493	A	T
9	rs598296	0	14343670	T	C
9	rs117829151	0	14344511	T	C
9	rs4521855	0	14344888	A	G
9	rs688702	0	14345220	T	C
9	rs55938776	0	14345601	C	G
9	rs7870860	0	14345605	G	T
9	rs56926458	0	14346047	G	C
9	rs10119216	0	14346060	T	C
9	rs73641909	0	14346104	C	T
9	rs2025318	0	14346131	G	T
9	rs12343468	0	14346208	T	C
9	rs72700531	0	14346343	C	T
9	rs12338722	0	14346394	G	C
9	rs56889582	0	14346611	T	G
9	rs56278142	0	14346979	C	A
9	rs927520	0	14347235	G	T
9	rs877571	0	14347811	C	A
9	rs73417793	0	14348081	C	T
9	rs877570	0	14348384	C	G
9	rs877569	0	14348563	A	G
9	rs60147884	0	14348685	C	T
9	rs56886900	0	14348731	G	T
9	rs117233030	0	14348774	C	T
9	rs13289800	0	14348827	G	A
9	rs13289560	0	14348992	A	T
9	rs12347310	0	14349242	T	C
9	rs57582029	0	14349356	T	C
9	rs117488267	0	14349780	C	T
9	rs35249651	0	14349900	G	T
9	rs142089521	0	14350085	G	A
9	rs13290272	0	14350469	C	T
9	rs62532793	0	14351035	C	T
9	rs13297265	0	14351410	T	C
9	rs12338340	0	14351417	G	A
9	rs78798209	0	14351502	T	C
9	rs10491777	0	14352001	C	T
9	rs7848252	0	14352431	C	T
9	rs10961483	0	14352457	G	A
9	rs79921410	0	14352477	G	A
9	rs143300661	0	14352602	G	C
9	rs78326453	0	14352654	T	C
9	rs62532794	0	14353050	G	A
9	rs146632353	0	14353184	G	T
9	rs7024950	0	14353773	G	C
9	rs138226347	0	14354408	C	T
9	rs62532795	0	14354529	C	T
9	rs634290	0	14354731	T	C
9	rs13294659	0	14354766	T	C
9	rs77817592	0	14355269	T	G
9	rs10961484	0	14355743	C	A
9	rs35332779	0	14356305	A	G
9	rs138783786	0	14356538	G	A
9	rs7864996	0	14356795	A	C
9	rs55852226	0	14356938	T	C
9	rs73419610	0	14358036	T	C
9	rs72700532	0	14358118	C	T
9	rs59587773	0	14358304	T	C
9	rs12376284	0	14358515	A	T
9	rs13296301	0	14358681	G	T
9	rs12379369	0	14359000	C	T
9	rs62532797	0	14359149	G	C
9	rs56037643	0	14359273	G	A
9	rs73419616	0	14359570	T	A
9	rs73641913	0	14359886	T	C
9	rs117298666	0	14360508	G	A
9	rs62532798	0	14360883	T	A
9	rs72700533	0	14361477	T	C
9	rs10491776	0	14362390	T	C
9	rs35373599	0	14362845	G	T
9	rs7871482	0	14363199	C	T
9	rs13294064	0	14363567	C	T
9	rs2022304	0	14363661	A	T
9	rs56105232	0	14363769	A	G
9	rs10961487	0	14364220	A	G
9	rs62532821	0	14364250	G	C
9	rs55917353	0	14364534	G	T
9	rs10756546	0	14364590	T	C
9	rs11787837	0	14365200	T	C
9	rs683474	0	14365269	C	T
9	rs2021306	0	14365307	G	A
9	rs525501	0	14365955	T	A
9	rs33913111	0	14366123	A	G
9	rs117193612	0	14366507	C	G
9	rs656983	0	14366586	A	G
9	rs471088	0	14367505	G	A
9	rs10448158	0	14367794	C	T
9	rs10961489	0	14368513	A	G
9	rs10961490	0	14370172	T	C
9	rs77089983	0	14370600	A	G
9	rs140346062	0	14370869	G	A
9	rs62532823	0	14371380	C	G
9	rs117515468	0	14371830	T	C
9	rs72700537	0	14371949	C	T
9	rs76990739	0	14372703	T	C
9	rs62532824	0	14372749	C	T
9	rs17759357	0	14373353	G	T
9	rs75059066	0	14373551	T	C
9	rs79059983	0	14373685	G	A
9	rs76300257	0	14373822	T	C
9	rs76066417	0	14373833	T	C
9	rs75363140	0	14373886	A	G
9	rs12378357	0	14374275	A	G
9	rs16931630	0	14375017	A	G
9	rs10961492	0	14375662	A	C
9	rs76751507	0	14375675	A	T
9	rs4741365	0	14376009	A	G
9	rs4741366	0	14376038	T	C
9	rs12376379	0	14376055	C	A
9	rs4741367	0	14376136	T	G
9	rs4741368	0	14376314	A	T
9	rs4741369	0	14376423	G	C
9	rs113153294	0	14376673	G	A
9	rs7037527	0	14377480	T	C
9	rs10961493	0	14377800	C	T
9	rs839495	0	14378429	C	T
9	rs839496	0	14378517	A	G
9	rs2382469	0	14378712	A	C
9	rs509609	0	14378776	A	G
9	rs1108675	0	14379222	T	C
9	rs1108674	0	14379300	A	G
9	rs10810133	0	14379430	A	G
9	rs1022837	0	14379597	A	T
9	rs7046421	0	14379664	T	C
9	rs12342715	0	14379924	C	T
9	rs12341650	0	14380070	T	C
9	rs568008	0	14380528	T	C
9	rs16931644	0	14380609	G	C
9	rs569050	0	14380658	C	T
9	rs630973	0	14380945	T	G
9	rs731691	0	14381255	G	A
9	rs79382221	0	14381752	T	C
9	rs72700541	0	14382189	A	G
9	rs7036029	0	14382209	T	C
9	rs7036554	0	14382620	T	C
9	rs10961496	0	14382955	G	C
9	rs17708932	0	14383287	G	A
9	rs7867427	0	14383296	T	C
9	rs9298697	0	14383731	G	C
9	rs79945014	0	14384074	G	A
9	rs17709016	0	14384602	G	A
9	rs679613	0	14384950	A	G
9	rs10810134	0	14384976	A	G
9	rs74641663	0	14385105	G	A
9	rs79375840	0	14385183	G	C
9	rs12348386	0	14385705	T	A
9	rs75495431	0	14385963	G	A
9	rs662526	0	14386476	G	C
9	rs2078291	0	14386918	G	A
9	rs16931669	0	14387103	A	G
9	rs61696691	0	14387190	T	C
9	rs1013944	0	14387240	A	T
9	rs1013945	0	14387383	T	A
9	rs2382470	0	14387817	A	G
9	rs635175	0	14387947	T	A
9	rs2146536	0	14388013	A	G
9	rs72700545	0	14388168	C	T
9	rs78418785	0	14388313	G	T
9	rs79194759	0	14388626	C	T
9	rs717932	0	14389011	C	T
9	rs12353551	0	14389868	T	C
9	rs57205988	0	14390253	C	A
9	rs61588707	0	14390340	G	A
9	rs71511086	0	14390409	A	C
9	rs10756547	0	14390494	A	G
9	rs12686501	0	14390695	A	T
9	rs7859832	0	14390899	C	T
9	rs4403502	0	14391518	A	G
9	rs4615683	0	14391520	G	C
9	rs2382472	0	14391591	G	T
9	rs118030550	0	14391784	A	G
9	rs2382473	0	14391798	A	T
9	rs2382474	0	14391869	G	T
9	rs4537389	0	14391942	G	C
9	rs10961499	0	14392298	T	C
9	rs73419675	0	14392647	G	A
9	rs2208919	0	14392785	C	T
9	rs71511087	0	14393160	A	G
9	rs10810135	0	14393162	T	A
9	rs4741370	0	14393209	G	C
9	rs10810136	0	14393854	G	A
9	rs79213957	0	14393968	G	C
9	rs10116194	0	14394112	A	G
9	rs6474832	0	14394325	T	C
9	rs2076872	0	14395035	G	A
9	rs735875	0	14395234	G	A
9	rs10961500	0	14395279	A	C
9	rs72700547	0	14395441	G	C
9	rs1807429	0	14395595	T	G
9	rs72700549	0	14396011	A	G
9	rs16931701	0	14396132	C	T
9	rs10481545	0	14396833	T	C
9	rs137980261	0	14397944	C	T
9	rs16931706	0	14397964	T	C
9	rs7035301	0	14398039	C	T
9	rs10810137	0	14398201	T	C
9	rs10810138	0	14398286	A	T
9	rs718832	0	14398875	G	A
9	rs10961501	0	14399438	T	C
9	rs72700550	0	14399770	G	A
9	rs117040266	0	14399908	C	T
9	rs1010335	0	14400311	A	T
9	rs1853442	0	14400671	A	G
9	rs17709614	0	14401281	T	C
9	rs79129237	0	14401358	T	C
9	rs72700551	0	14401871	C	A
9	rs1323349	0	14401932	C	A
9	rs7030092	0	14402295	G	A
9	rs7873382	0	14402446	T	C
9	rs74725663	0	14402629	C	T
9	rs116853235	0	14403585	C	T
9	rs56237396	0	14404277	C	T
9	rs7042750	0	14405158	C	T
9	rs72700553	0	14405251	A	G
9	rs1323350	0	14405297	T	C
9	rs11788403	0	14405555	G	T
9	rs7043297	0	14405681	A	G
9	rs1570499	0	14405801	C	A
9	rs1407836	0	14406805	A	T
9	rs1407837	0	14407184	G	A
9	rs72700555	0	14408513	G	A
9	rs7025430	0	14408575	A	T
9	rs7029591	0	14409104	G	C
9	rs4741371	0	14410143	C	G
9	rs7020226	0	14410373	C	T
9	rs7020355	0	14410449	C	G
9	rs10961505	0	14410591	T	C
9	rs7024044	0	14411037	A	C
9	rs4741372	0	14411263	T	C
9	rs17760718	0	14411359	T	C
9	rs4740570	0	14411546	C	T
9	rs4741373	0	14412074	C	G
9	rs72700560	0	14412096	C	G
9	rs4741374	0	14412287	T	C
9	rs77102653	0	14412336	C	G
9	rs117580605	0	14412403	C	T
9	rs116959097	0	14412730	C	T
9	rs10961507	0	14414157	C	T
9	rs7864719	0	14414279	A	G
9	rs113096396	0	14414311	T	C
9	rs2209059	0	14414409	C	G
9	rs72700562	0	14414501	C	T
9	rs12377367	0	14415152	T	C
9	rs11788281	0	14415775	C	G
9	rs72700564	0	14415819	A	G
9	rs56236655	0	14416158	C	A
9	rs13286636	0	14418143	A	G
9	rs10756549	0	14419053	T	C
9	rs10810142	0	14419092	C	T
9	rs62532854	0	14419492	T	C
9	rs10738360	0	14419894	T	C
9	rs112616478	0	14420167	G	A
9	rs56124132	0	14420170	C	T
9	rs140077879	0	14420183	G	A
9	rs77530071	0	14420590	T	G
9	rs17709988	0	14420767	G	C
9	rs10756551	0	14421011	T	A
9	rs118010983	0	14421412	T	C
9	rs4740571	0	14421816	T	A
9	rs11790783	0	14421989	T	C
9	rs7875762	0	14422035	A	G
9	rs7846762	0	14422276	C	T
9	rs7018762	0	14422288	G	A
9	rs2025319	0	14422868	G	A
9	rs55769910	0	14423630	T	G
9	rs140815036	0	14424006	G	A
9	rs6474833	0	14424356	A	C
9	rs56004803	0	14424402	C	T
9	rs73641933	0	14424649	T	G
9	rs2031195	0	14424929	G	A
9	rs72700567	0	14426069	G	T
9	rs1028705	0	14426209	C	T
9	rs1028704	0	14426289	C	A
9	rs990938	0	14427560	C	T
9	rs990937	0	14427727	G	A
9	rs72700568	0	14427745	G	A
9	rs117324940	0	14428335	G	C
9	rs79097047	0	14428419	T	C
9	rs7872286	0	14428832	A	G
9	rs4741375	0	14428992	C	G
9	rs10961512	0	14428996	G	T
9	rs4741376	0	14429225	G	C
9	rs4741377	0	14429307	T	C
9	rs144740597	0	14429727	C	A
9	rs373034	0	14430286	G	A
9	rs303737	0	14430328	T	C
9	rs10810144	0	14430667	C	T
9	rs10810145	0	14430692	G	A
9	rs303736	0	14430737	G	A
9	rs62532856	0	14430983	T	C
9	rs56125828	0	14431075	C	G
9	rs11791243	0	14431509	C	T
9	rs185034665	0	14431578	C	G
9	rs56037905	0	14432026	G	A
9	rs991115	0	14432097	T	C
9	rs76468599	0	14432187	G	T
9	rs12378429	0	14432306	G	T
9	rs62532857	0	14432343	G	A
9	rs72700574	0	14432393	C	T
9	rs79110962	0	14432953	T	C
9	rs147708969	0	14433719	C	G
9	rs188981827	0	14433789	C	T
9	rs501360	0	14433910	G	A
9	rs117409042	0	14433954	C	T
9	rs958957	0	14434284	A	G
9	rs979897	0	14434544	C	A
9	rs118031221	0	14434701	T	C
9	rs1008943	0	14434738	T	A
9	rs111204	0	14434881	T	C
9	rs303735	0	14434891	T	C
9	rs303734	0	14435118	T	C
9	rs2039052	0	14435335	C	A
9	rs167335	0	14435645	A	G
9	rs12379617	0	14435743	G	C
9	rs6474834	0	14436085	C	G
9	rs72700577	0	14436295	G	A
9	rs477720	0	14436475	T	C
9	rs72700578	0	14436830	G	A
9	rs4506320	0	14437370	T	A
9	rs508259	0	14437476	C	T
9	rs545596	0	14437501	C	T
9	rs1556031	0	14437593	A	C
9	rs1009260	0	14437677	C	A
9	rs1009259	0	14437684	G	A
9	rs303733	0	14437943	G	A
9	rs303732	0	14438035	T	C
9	rs12006247	0	14438051	C	T
9	rs303731	0	14438076	G	C
9	rs141737260	0	14438114	A	G
9	rs72700579	0	14438467	G	A
9	rs303730	0	14438701	T	C
9	rs303729	0	14438751	C	G
9	rs11787815	0	14439073	G	C
9	rs142712885	0	14439354	C	T
9	rs72700581	0	14439461	G	T
9	rs10961515	0	14439816	C	T
9	rs17710521	0	14440343	A	G
9	rs303728	0	14440400	T	C
9	rs10961516	0	14440537	A	G
9	rs303727	0	14440552	A	G
9	rs215498	0	14440739	G	T
9	rs10810146	0	14440764	C	T
9	rs59677118	0	14441677	G	A
9	rs17761548	0	14441747	C	T
9	rs10810147	0	14442045	G	A
9	rs495721	0	14442101	T	C
9	rs11788569	0	14442181	T	C
9	rs1323351	0	14442265	T	C
9	rs581191	0	14442484	C	A
9	rs10124571	0	14442490	C	T
9	rs10124636	0	14442529	G	A
9	rs424539	0	14442595	C	G
9	rs72700585	0	14443255	C	T
9	rs16931789	0	14443345	A	T
9	rs79327882	0	14443392	T	C
9	rs551112	0	14443468	C	A
9	rs62534461	0	14443613	C	A
9	rs10491775	0	14443784	A	C
9	rs10125616	0	14443973	G	C
9	rs117329527	0	14444218	G	A
9	rs1323339	0	14444316	G	T
9	rs10491774	0	14444408	A	C
9	rs575376	0	14445677	T	A
9	rs1556032	0	14446001	C	T
9	rs139241468	0	14446310	A	G
9	rs72700586	0	14446312	C	G
9	rs10961518	0	14446721	T	C
9	rs567977	0	14447233	C	T
9	rs10810148	0	14447766	A	G
9	rs11789884	0	14448317	G	C
9	rs535076	0	14448497	C	T
9	rs72700588	0	14448577	T	C
9	rs112640437	0	14448658	C	A
9	rs512103	0	14448730	C	G
9	rs511265	0	14448805	G	A
9	rs11790347	0	14449077	C	G
9	rs12115765	0	14449612	A	C
9	rs10124524	0	14449618	A	C
9	rs74897133	0	14449646	G	A
9	rs12115770	0	14449971	A	T
9	rs553939	0	14450197	G	T
9	rs10961520	0	14450444	C	T
9	rs10961521	0	14450595	C	T
9	rs140032826	0	14451290	A	G
9	rs498042	0	14451710	G	A
9	rs145652158	0	14451806	G	A
9	rs497066	0	14451832	G	T
9	rs117005014	0	14452237	C	A
9	rs77004358	0	14452366	T	G
9	rs10810150	0	14452729	C	T
9	rs1323340	0	14452874	T	C
9	rs1323341	0	14453010	A	G
9	rs17761983	0	14453076	C	A
9	rs77572258	0	14453340	C	A
9	rs10756552	0	14453441	T	A
9	rs17711118	0	14453468	T	C
9	rs72700590	0	14453680	G	A
9	rs142184002	0	14453829	C	G
9	rs10810151	0	14453863	A	T
9	rs151219239	0	14453947	G	A
9	rs1323342	0	14454393	T	G
9	rs145526698	0	14454790	C	T
9	rs117296626	0	14454965	G	T
9	rs7031064	0	14455076	A	G
9	rs141855672	0	14455194	T	C
9	rs184230	0	14455325	A	G
9	rs10429584	0	14455812	T	G
9	rs7032502	0	14455821	G	A
9	rs7021022	0	14456012	T	C
9	rs4741378	0	14456738	G	A
9	rs10046853	0	14456931	C	G
9	rs10046863	0	14457146	C	T
9	rs527093	0	14457263	C	T
9	rs4741379	0	14457333	T	C
9	rs149135564	0	14457483	T	A
9	rs10961525	0	14460241	T	C
9	rs6474836	0	14460372	G	T
9	rs56012843	0	14460389	G	A
9	rs144117609	0	14460512	T	C
9	rs10810163	0	14460799	A	G
9	rs6474837	0	14460872	T	C
9	rs7034703	0	14461188	G	C
9	rs62534478	0	14461879	A	G
9	rs10961527	0	14461961	G	A
9	rs10961528	0	14462052	C	T
9	rs10810164	0	14462669	T	C
9	rs416459	0	14462868	A	T
9	rs62534479	0	14463420	T	G
9	rs10756559	0	14463427	G	C
9	rs7043476	0	14463450	C	T
9	rs4740573	0	14464090	C	A
9	rs4741383	0	14464112	C	A
9	rs4740574	0	14464121	T	A
9	rs6474838	0	14464254	C	G
9	rs6474839	0	14464319	A	G
9	rs72700597	0	14464565	T	C
9	rs913416	0	14464744	C	T
9	rs913415	0	14464793	G	C
9	rs913414	0	14464811	G	A
9	rs913413	0	14464863	G	C
9	rs62534480	0	14465231	C	G
9	rs913412	0	14465710	G	A
9	rs877451	0	14465961	G	T
9	rs62534481	0	14466021	A	T
9	rs192769	0	14466057	T	C
9	rs10961530	0	14466354	T	C
9	rs503162	0	14466376	C	A
9	rs76962699	0	14466381	C	T
9	rs78268310	0	14466413	G	A
9	rs62534482	0	14466947	G	A
9	rs75306282	0	14467599	G	A
9	rs41491050	0	14467617	A	C
9	rs10738361	0	14467901	G	A
9	rs303724	0	14468137	A	G
9	rs1998495	0	14468321	C	T
9	rs1998496	0	14468561	T	A
9	rs1998497	0	14468669	A	T
9	rs75385652	0	14468697	A	T
9	rs139283877	0	14468746	T	C
9	rs303723	0	14469146	G	A
9	rs10961532	0	14469159	T	C
9	rs16931824	0	14469419	T	C
9	rs188574	0	14469658	C	T
9	rs72700601	0	14469774	C	T
9	rs303722	0	14470106	T	C
9	rs67094004	0	14470387	T	C
9	rs10961533	0	14470616	A	T
9	rs62534485	0	14470752	G	T
9	rs516641	0	14470759	C	T
9	rs10961534	0	14470833	A	G
9	rs10491773	0	14472090	A	G
9	rs10961535	0	14472274	T	C
9	rs72702903	0	14472279	G	C
9	rs72702904	0	14472327	G	C
9	rs28420423	0	14472505	T	C
9	rs7876043	0	14473224	T	C
9	rs1323343	0	14473276	A	C
9	rs1323344	0	14473378	T	G
9	rs303721	0	14473556	C	T
9	rs10738362	0	14473933	A	T
9	rs1998498	0	14474001	G	A
9	rs1407834	0	14475276	C	G
9	rs501463	0	14475352	C	T
9	rs74337280	0	14477655	T	C
9	rs541382	0	14477692	G	T
9	rs573933	0	14477851	C	T
9	rs117898406	0	14478086	A	G
9	rs13286428	0	14478134	C	T
9	rs19317	0	14478138	C	T
9	rs549157	0	14478209	C	T
9	rs4141905	0	14478588	T	C
9	rs62534510	0	14479208	A	G
9	rs487674	0	14479228	C	A
9	rs186228	0	14479361	C	T
9	rs77627646	0	14479582	G	C
9	rs392125	0	14480141	T	C
9	rs10961537	0	14480792	G	A
9	rs303751	0	14480820	G	A
9	rs303750	0	14480851	T	C
9	rs56327111	0	14481382	A	G
9	rs56178529	0	14481504	T	C
9	rs111830327	0	14482057	G	A
9	rs112384606	0	14482168	A	G
9	rs62534511	0	14482230	G	T
9	rs13299701	0	14482456	C	T
9	rs1323345	0	14482576	C	T
9	rs77738453	0	14482584	T	C
9	rs13300505	0	14482754	G	A
9	rs1323346	0	14482825	A	T
9	rs148978555	0	14483129	G	A
9	rs35950138	0	14483143	C	T
9	rs62534512	0	14483461	C	T
9	rs35094112	0	14483581	G	A
9	rs13285597	0	14483654	C	T
9	rs13285789	0	14483853	A	G
9	rs303749	0	14483950	G	C
9	rs13291611	0	14484181	T	G
9	rs303748	0	14484952	C	G
9	rs72702916	0	14484998	G	C
9	rs79528445	0	14485152	G	A
9	rs13296073	0	14485194	A	T
9	rs303747	0	14485778	C	T
9	rs72702917	0	14486652	T	C
9	rs145308861	0	14487804	C	T
9	rs13288827	0	14487856	G	C
9	rs186113072	0	14488576	A	C
9	rs16931840	0	14488950	A	G
9	rs80045604	0	14490333	A	C
9	rs439269	0	14491347	C	T
9	rs303745	0	14491637	A	G
9	rs9650681	0	14491739	C	T
9	rs303744	0	14491995	G	C
9	rs303743	0	14492136	T	C
9	rs303742	0	14492221	C	T
9	rs10961541	0	14492293	G	A
9	rs143280558	0	14492507	A	G
9	rs526755	0	14492759	T	G
9	rs10961542	0	14493251	T	C
9	rs496590	0	14493760	A	T
9	rs13292512	0	14493900	A	T
9	rs117782973	0	14494064	G	A
9	rs76833138	0	14494068	G	A
9	rs1323347	0	14494177	A	G
9	rs1323348	0	14494388	T	C
9	rs10961543	0	14494785	G	A
9	rs7875078	0	14494845	C	A
9	rs10961544	0	14495273	T	C
9	rs16931853	0	14495337	G	A
9	rs10810166	0	14495574	C	T
9	rs78376111	0	14496025	T	C
9	rs13288284	0	14496139	C	T
9	rs4741384	0	14496808	C	T
9	rs147342405	0	14497099	G	A
9	rs4740575	0	14497423	C	G
9	rs13296548	0	14497865	T	C
9	rs58172969	0	14498096	T	C
9	rs12555752	0	14498205	G	C
9	rs191006	0	14498336	C	T
9	rs12686726	0	14498849	C	T
9	rs4740576	0	14499087	T	A
9	rs73641950	0	14499256	T	C
9	rs7852414	0	14499635	T	C
9	rs113526077	0	14500274	C	T
9	rs74987339	0	14500426	G	A
9	rs7848552	0	14500538	G	C
9	rs77107238	0	14501066	G	A
9	rs79077843	0	14501210	G	T
9	rs77211930	0	14502701	T	A
9	rs496734	0	14502717	T	A
9	rs55780713	0	14502816	T	C
9	rs117763674	0	14502896	C	G
9	rs74868352	0	14502969	A	G
9	rs445225	0	14503138	A	G
9	rs303740	0	14503276	A	G
9	rs112189683	0	14503713	G	A
9	rs145781071	0	14504222	C	G
9	rs112019968	0	14504493	T	C
9	rs111599429	0	14504554	C	G
9	rs77533383	0	14504596	T	A
9	rs7851327	0	14504757	T	C
9	rs4615688	0	14505861	C	G
9	rs303739	0	14505992	G	C
9	rs421089	0	14507495	A	G
9	rs6474840	0	14507860	G	T
9	rs499381	0	14509049	T	G
9	rs498591	0	14509105	A	T
9	rs963338	0	14509986	C	T
9	rs10961546	0	14510183	C	T
9	rs80129895	0	14510201	C	T
9	rs9886866	0	14510925	C	T
9	rs10738363	0	14511236	G	A
9	rs11793755	0	14511245	G	A
9	rs76808623	0	14511248	C	A
9	rs10738364	0	14511315	C	T
9	rs7023433	0	14511645	A	C
9	rs7040054	0	14511793	T	A
9	rs59210493	0	14511811	G	A
9	rs7040196	0	14511892	T	C
9	rs62534516	0	14511929	T	C
9	rs7855365	0	14512137	G	T
9	rs57866508	0	14512463	G	A
9	rs10756560	0	14512469	C	G
9	rs10756561	0	14512608	C	T
9	rs10738365	0	14512767	T	A
9	rs10738366	0	14513183	G	C
9	rs10738367	0	14513221	G	T
9	rs183886907	0	14513224	C	T
9	rs10756562	0	14513398	C	A
9	rs10738368	0	14513743	T	A
9	rs72702930	0	14513999	G	A
9	rs4741387	0	14514274	C	T
9	rs4741388	0	14514366	C	T
9	rs72702932	0	14514491	G	T
9	rs10810168	0	14514519	T	G
9	rs10756563	0	14514644	G	A
9	rs7864044	0	14514715	A	G
9	rs10756564	0	14514783	C	T
9	rs1318729	0	14515364	C	T
9	rs963659	0	14515598	G	C
9	rs10756565	0	14515685	G	C
9	rs72702938	0	14515725	C	T
9	rs72702939	0	14515857	G	C
9	rs72702940	0	14515878	G	A
9	rs72702941	0	14516049	G	A
9	rs76655978	0	14516128	C	G
9	rs4142079	0	14516553	T	C
9	rs7858564	0	14516662	T	C
9	rs1328006	0	14516667	C	T
9	rs4741389	0	14517555	T	C
9	rs1328005	0	14517694	C	T
9	rs1328004	0	14517979	T	C
9	rs75959582	0	14517997	A	C
9	rs10756566	0	14518110	G	C
9	rs10756567	0	14518115	G	A
9	rs79993262	0	14518168	T	C
9	rs10756568	0	14518250	G	A
9	rs10810169	0	14518264	A	G
9	rs10756569	0	14518282	A	G
9	rs10756570	0	14518646	C	T
9	rs873552	0	14518676	G	C
9	rs10810170	0	14518793	C	T
9	rs10810171	0	14518824	A	C
9	rs873553	0	14518829	A	C
9	rs7851867	0	14518985	G	A
9	rs1887577	0	14519091	G	C
9	rs7854892	0	14519160	C	A
9	rs2382475	0	14519170	C	T
9	rs114330378	0	14519175	G	T
9	rs1887578	0	14519194	A	C
9	rs1106726	0	14519301	T	C
9	rs72702954	0	14520037	C	G
9	rs13288173	0	14520560	T	C
9	rs913417	0	14520611	G	A
9	rs117571189	0	14520635	A	G
9	rs118182808	0	14520980	A	G
9	rs982496	0	14521125	A	T
9	rs4142078	0	14521391	G	A
9	rs16931883	0	14521614	T	C
9	rs74320860	0	14523481	A	T
9	rs10961552	0	14523500	A	G
9	rs16931886	0	14523816	C	T
9	rs72702957	0	14523919	A	T
9	rs80000400	0	14524119	C	A
9	rs74724346	0	14524146	C	T
9	rs927969	0	14524438	C	A
9	rs16931893	0	14524741	C	T
9	rs4741390	0	14524784	A	G
9	rs11790649	0	14525156	G	C
9	rs913418	0	14525980	C	T
9	rs1410300	0	14526116	C	T
9	rs1410299	0	14526119	G	C
9	rs17713807	0	14526592	A	G
9	rs10961553	0	14527083	G	T
9	rs7024897	0	14527686	T	C
9	rs4142080	0	14528513	C	T
9	rs4142081	0	14528901	T	C
9	rs74655711	0	14528981	A	G
9	rs116845914	0	14529008	C	G
9	rs10810172	0	14529623	T	C
9	rs12376530	0	14529836	A	C
9	rs10810173	0	14530882	A	G
9	rs10961554	0	14531244	C	T
9	rs34561351	0	14531672	T	G
9	rs13284733	0	14532236	G	A
9	rs147387773	0	14532800	T	A
9	rs72702961	0	14533166	C	T
9	rs7027431	0	14533229	T	C
9	rs7042232	0	14533251	G	A
9	rs10961555	0	14533584	G	C
9	rs75891945	0	14533850	G	A
9	rs6474842	0	14533865	C	T
9	rs72702962	0	14533963	C	T
9	rs75697152	0	14533977	G	A
9	rs7046317	0	14534103	G	A
9	rs12003861	0	14534422	C	G
9	rs10756571	0	14534505	C	T
9	rs1556028	0	14534704	C	T
9	rs10756572	0	14534731	G	A
9	rs2182855	0	14535021	A	T
9	rs34375507	0	14535112	C	T
9	rs34361301	0	14535119	T	C
9	rs7020007	0	14535343	C	T
9	rs35055912	0	14535410	C	T
9	rs1328001	0	14535880	T	A
9	rs10810175	0	14535957	G	A
9	rs111679898	0	14536159	G	A
9	rs11788056	0	14536228	T	G
9	rs10961556	0	14536273	G	A
9	rs12379841	0	14536315	G	A
9	rs149102791	0	14536323	C	T
9	rs2039051	0	14536379	C	T
9	rs2039050	0	14536543	G	A
9	rs72702964	0	14536630	G	A
9	rs2039049	0	14536750	C	T
9	rs17713843	0	14537063	G	A
9	rs4741394	0	14537386	T	G
9	rs2182856	0	14538257	T	C
9	rs2149103	0	14538445	C	T
9	rs10961558	0	14538577	G	A
9	rs10961559	0	14539045	G	C
9	rs10961560	0	14539758	A	G
9	rs10114240	0	14539850	G	T
9	rs4741395	0	14539899	G	C
9	rs10810176	0	14539909	A	C
9	rs4741396	0	14539938	G	T
9	rs4741397	0	14540362	G	A
9	rs4741398	0	14540444	G	T
9	rs4741399	0	14540474	G	A
9	rs4741400	0	14540491	C	T
9	rs7847421	0	14540539	G	A
9	rs7847342	0	14540625	C	A
9	rs10810177	0	14540712	T	G
9	rs140848597	0	14540751	T	A
9	rs7847828	0	14540818	G	A
9	rs7863208	0	14540908	T	C
9	rs10961561	0	14541123	A	G
9	rs7850989	0	14541236	C	T
9	rs72702972	0	14541819	T	C
9	rs72702973	0	14542266	G	A
9	rs72702974	0	14542277	C	T
9	rs10756573	0	14542382	C	G
9	rs7027765	0	14542493	G	C
9	rs75121951	0	14542813	A	T
9	rs58740874	0	14542844	G	C
9	rs16931920	0	14543181	A	C
9	rs11789001	0	14543216	T	C
9	rs927970	0	14543340	T	G
9	rs6474843	0	14543414	C	T
9	rs927971	0	14543548	T	C
9	rs10756574	0	14543658	G	C
9	rs10756575	0	14543809	T	C
9	rs10961562	0	14543884	A	G
9	rs75190390	0	14544330	C	T
9	rs2149104	0	14544555	A	G
9	rs7863660	0	14544560	A	G
9	rs116430041	0	14544571	T	C
9	rs7850284	0	14544731	T	C
9	rs73403897	0	14545129	G	A
9	rs10961563	0	14545260	C	T
9	rs75758554	0	14545781	G	A
9	rs4741401	0	14545879	T	C
9	rs9987778	0	14546071	A	C
9	rs4741402	0	14546132	C	T
9	rs116890495	0	14546781	T	C
9	rs148084279	0	14547370	G	A
9	rs12348260	0	14547493	A	C
9	rs10810178	0	14547556	T	C
9	rs12378036	0	14547621	T	C
9	rs12002454	0	14547633	T	C
9	rs12340414	0	14548123	G	A
9	rs10961565	0	14548268	G	C
9	rs10961566	0	14548314	C	T
9	rs10961567	0	14548449	G	A
9	rs3736996	0	14548852	C	T
9	rs12156497	0	14549221	C	G
9	rs12346695	0	14549768	T	A
9	rs138945966	0	14549940	T	A
9	rs10491772	0	14550138	A	G
9	rs117308453	0	14550711	T	C
9	rs12375725	0	14550733	C	T
9	rs187856707	0	14550883	T	C
9	rs1328000	0	14551893	T	C
9	rs1327999	0	14552236	T	C
9	rs1536647	0	14552292	T	G
9	rs10961568	0	14552427	A	G
9	rs59475312	0	14552436	C	G
9	rs147493190	0	14552747	A	G
9	rs79529745	0	14552912	T	A
9	rs7875776	0	14552979	G	A
9	rs77276988	0	14553629	G	C
9	rs117207500	0	14553690	C	T
9	rs7022099	0	14553955	A	G
9	rs10961569	0	14554035	G	C
9	rs16931956	0	14554211	C	T
9	rs79924102	0	14554278	T	C
9	rs7025595	0	14554281	A	C
9	rs34775689	0	14555006	T	A
9	rs80131428	0	14555342	G	A
9	rs7047109	0	14555896	T	C
9	rs7047216	0	14555961	T	G
9	rs4741403	0	14556438	T	C
9	rs79561445	0	14556453	A	G
9	rs12553243	0	14556477	G	A
9	rs4741404	0	14556625	A	G
9	rs117136132	0	14556632	T	C
9	rs10756576	0	14556659	A	G
9	rs13340705	0	14556784	T	G
9	rs12553607	0	14557418	C	T
9	rs16931969	0	14557504	C	T
9	rs16931970	0	14557622	T	C
9	rs16931971	0	14557638	T	C
9	rs10961570	0	14557801	C	T
9	rs10961571	0	14557806	C	T
9	rs10756577	0	14557860	C	T
9	rs16931972	0	14557911	T	C
9	rs10756578	0	14557991	C	G
9	rs10756579	0	14558082	T	A
9	rs7043194	0	14558143	G	T
9	rs118051064	0	14558351	G	A
9	rs113132034	0	14558362	G	T
9	rs117790002	0	14558455	T	G
9	rs62532683	0	14558460	T	C
9	rs117384218	0	14558526	G	C
9	rs10961572	0	14558555	C	A
9	rs55643088	0	14558761	C	G
9	rs79302830	0	14558881	G	A
9	rs76867844	0	14558958	G	A
9	rs1887575	0	14559120	T	C
9	rs75286593	0	14559156	T	C
9	rs12554299	0	14559295	C	T
9	rs1887576	0	14559329	T	C
9	rs12555657	0	14559387	T	C
9	rs10961573	0	14559910	T	C
9	rs75992558	0	14560275	A	G
9	rs10961574	0	14560855	G	T
9	rs4741405	0	14560916	C	T
9	rs4741406	0	14560962	C	T
9	rs145685906	0	14561004	C	T
9	rs16931981	0	14561348	C	T
9	rs10961575	0	14561506	G	T
9	rs117379242	0	14561674	C	T
9	rs10961576	0	14561712	G	T
9	rs7847682	0	14561881	T	C
9	rs7864749	0	14562250	C	G
9	rs10961577	0	14562314	C	T
9	rs1556030	0	14562589	C	T
9	rs1556029	0	14562630	T	C
9	rs1004800	0	14562698	A	C
9	rs75941999	0	14563262	G	A
9	rs117997932	0	14563396	G	A
9	rs10124301	0	14563407	T	C
9	rs62532684	0	14563412	T	C
9	rs10961578	0	14563533	A	C
9	rs12686209	0	14563604	T	G
9	rs148419079	0	14563648	T	G
9	rs75848116	0	14563692	C	A
9	rs7042824	0	14563811	G	A
9	rs117702518	0	14563908	G	A
9	rs10491771	0	14564090	T	C
9	rs10491770	0	14564101	C	G
9	rs147756100	0	14564139	C	A
9	rs10733284	0	14564154	G	C
9	rs10961579	0	14564199	A	C
9	rs10961580	0	14564285	G	A
9	rs56919274	0	14564520	G	C
9	rs10961581	0	14564647	G	C
9	rs75864605	0	14564806	G	A
9	rs12352473	0	14564931	T	C
9	rs117341806	0	14564944	G	A
9	rs717329	0	14564976	C	T
9	rs62532686	0	14565486	A	T
9	rs10122977	0	14565815	G	A
9	rs12375479	0	14565861	T	C
9	rs10961582	0	14565982	A	C
9	rs7867360	0	14566116	T	C
9	rs7867377	0	14566156	T	C
9	rs7040652	0	14566406	T	G
9	rs114797419	0	14566858	G	A
9	rs117384671	0	14566939	T	C
9	rs7028531	0	14567164	G	A
9	rs7028536	0	14567179	G	A
9	rs7028679	0	14567272	G	C
9	rs10124533	0	14567386	G	A
9	rs75086231	0	14567663	C	T
9	rs16932018	0	14567981	C	A
9	rs2026648	0	14568710	G	C
9	rs117603269	0	14568716	G	C
9	rs143460865	0	14568776	C	T
9	rs10756580	0	14568859	T	C
9	rs10756581	0	14569013	G	C
9	rs7037400	0	14569262	G	A
9	rs112256030	0	14570369	G	A
9	rs10961584	0	14570464	C	T
9	rs12685572	0	14570470	C	T
9	rs10961585	0	14570515	C	T
9	rs140335397	0	14570582	A	G
9	rs142278696	0	14570817	G	C
9	rs12380075	0	14572182	C	T
9	rs111648419	0	14572337	C	G
9	rs144755515	0	14572539	C	T
9	rs36059619	0	14572832	C	A
9	rs76586700	0	14573039	G	A
9	rs3850440	0	14573052	A	T
9	rs12352208	0	14573137	G	A
9	rs10125139	0	14573412	C	A
9	rs10116112	0	14573418	T	C
9	rs10116154	0	14573613	T	C
9	rs12339958	0	14574051	T	C
9	rs77159929	0	14574184	T	C
9	rs12376853	0	14574217	T	G
9	rs12344415	0	14574488	A	G
9	rs76371939	0	14574615	T	C
9	rs78829979	0	14574931	T	C
9	rs10961589	0	14575254	G	A
9	rs76312272	0	14575560	T	C
9	rs112149886	0	14575807	C	T
9	rs140540175	0	14575815	A	G
9	rs74822784	0	14575949	C	T
9	rs79438959	0	14576304	A	G
9	rs117857711	0	14577214	A	C
9	rs10810179	0	14577217	A	G
9	rs116491435	0	14577269	T	C
9	rs2094482	0	14577674	C	G
9	rs12004262	0	14577956	A	T
9	rs4495526	0	14578068	A	G
9	rs10961591	0	14578127	A	G
9	rs74546106	0	14578130	T	C
9	rs73642297	0	14578568	G	A
9	rs10961593	0	14578662	G	A
9	rs10810180	0	14578941	G	A
9	rs10961594	0	14579031	G	C
9	rs80218588	0	14579068	C	T
9	rs11543880	0	14579620	A	C
9	rs73405730	0	14580917	A	G
9	rs7028682	0	14581106	T	A
9	rs7043150	0	14581107	C	G
9	rs7043425	0	14581401	A	G
9	rs7043752	0	14581424	G	A
9	rs140591793	0	14581520	C	T
9	rs74388569	0	14581988	T	A
9	rs10810181	0	14582043	T	C
9	rs34777261	0	14582246	T	C
9	rs75109402	0	14582247	A	G
9	rs10738370	0	14582342	T	C
9	rs10961595	0	14582420	A	G
9	rs10810182	0	14582696	T	G
9	rs4740581	0	14582771	A	G
9	rs62532698	0	14582791	T	C
9	rs4740582	0	14582972	G	A
9	rs4741408	0	14583073	C	G
9	rs75983429	0	14583411	G	C
9	rs10961596	0	14584166	A	G
9	rs17782822	0	14584210	T	C
9	rs77976279	0	14584606	G	A
9	rs10961597	0	14584627	G	T
9	rs79285552	0	14584640	A	G
9	rs7029906	0	14585052	G	T
9	rs10961598	0	14585160	C	T
9	rs10961599	0	14585866	A	G
9	rs55688346	0	14585930	G	A
9	rs10738371	0	14586026	C	T
9	rs10756582	0	14586146	C	T
9	rs148262420	0	14586259	C	T
9	rs73642298	0	14586415	A	G
9	rs73642299	0	14586515	A	G
9	rs73642300	0	14586518	C	A
9	rs73642301	0	14586633	T	G
9	rs3789018	0	14586691	T	C
9	rs10810183	0	14586790	T	C
9	rs150024629	0	14587607	T	C
9	rs12238310	0	14588049	T	C
9	rs10961600	0	14588059	C	T
9	rs1047720	0	14588910	G	A
9	rs117840217	0	14588915	G	C
9	rs1047718	0	14588923	A	G
9	rs12000029	0	14589096	A	G
9	rs1047717	0	14589173	G	A
9	rs76926137	0	14589347	C	T
9	rs62623568	0	14589555	C	G
9	rs76717426	0	14589558	G	C
9	rs10961601	0	14589694	T	C
9	rs76530000	0	14589900	C	T
9	rs6474846	0	14590321	T	A
9	rs7857143	0	14590805	C	T
9	rs7032825	0	14591027	C	T
9	rs117751088	0	14591262	G	C
9	rs55670981	0	14591432	T	C
9	rs12343856	0	14591962	G	A
9	rs2225163	0	14592180	A	C
9	rs11787687	0	14592577	A	G
9	rs73642302	0	14592767	A	G
9	rs1578868	0	14592820	A	C
9	rs117215778	0	14592890	T	C
9	rs11999401	0	14593340	A	G
9	rs7855239	0	14593354	T	C
9	rs1410303	0	14593749	C	G
9	rs72605692	0	14593977	G	A
9	rs79069018	0	14594205	C	G
9	rs10756583	0	14594350	T	C
9	rs11794863	0	14594501	T	G
9	rs10756584	0	14594594	G	A
9	rs189749048	0	14595485	C	A
9	rs57286735	0	14595592	A	G
9	rs72702994	0	14595648	T	C
9	rs72702995	0	14595744	T	C
9	rs11793843	0	14596263	C	T
9	rs12005020	0	14596299	G	A
9	rs73644803	0	14596401	G	C
9	rs7852534	0	14596528	G	T
9	rs73644804	0	14596654	T	C
9	rs10961605	0	14596967	G	A
9	rs7028186	0	14597165	C	T
9	rs59010612	0	14597506	C	G
9	rs118168674	0	14597528	G	A
9	rs7045207	0	14597723	T	C
9	rs73644805	0	14598355	T	C
9	rs11795087	0	14598951	G	C
9	rs10961608	0	14598959	C	T
9	rs12683789	0	14599407	T	G
9	rs7850885	0	14599478	T	C
9	rs10961609	0	14599578	C	G
9	rs113207162	0	14599838	G	A
9	rs7865220	0	14599977	C	T
9	rs7846708	0	14600195	G	T
9	rs75686397	0	14600258	T	C
9	rs150669300	0	14600551	A	G
9	rs146294836	0	14600787	G	A
9	rs58027606	0	14601206	C	A
9	rs78920861	0	14601273	A	G
9	rs62532701	0	14601821	C	T
9	rs7023580	0	14601962	C	T
9	rs112457842	0	14602035	A	G
9	rs59164169	0	14602177	G	A
9	rs59019766	0	14602380	A	G
9	rs7027502	0	14602606	C	T
9	rs117014179	0	14602784	A	T
9	rs10961610	0	14602816	G	C
9	rs117677871	0	14603106	G	C
9	rs4298581	0	14603257	T	C
9	rs35652674	0	14603272	G	C
9	rs7859506	0	14603494	G	A
9	rs4741409	0	14604569	T	G
9	rs7036226	0	14604580	C	A
9	rs7850166	0	14604822	T	C
9	rs4741410	0	14605043	T	C
9	rs2382486	0	14605344	C	T
9	rs1134457	0	14605628	C	A
9	rs62532702	0	14605894	T	C
9	rs73644806	0	14606056	C	T
9	rs2382487	0	14606092	C	T
9	rs12337747	0	14606281	G	T
9	rs1112968	0	14606967	A	T
9	rs1343569	0	14607103	C	T
9	rs10961613	0	14607275	G	A
9	rs17286579	0	14607595	T	C
9	rs10961614	0	14607617	G	C
9	rs2382488	0	14607664	A	G
9	rs117042027	0	14608748	A	G
9	rs12236113	0	14608986	C	A
9	rs10961616	0	14609481	G	C
9	rs10961617	0	14609567	G	A
9	rs73644807	0	14609614	T	C
9	rs186355870	0	14610202	C	T
9	rs7048089	0	14610306	A	G
9	rs73644808	0	14610426	T	C
9	rs1343706	0	14610591	T	C
9	rs1343705	0	14610866	G	A
9	rs7849849	0	14611366	A	T
9	rs17214565	0	14611648	G	A
9	rs7850435	0	14611757	C	T
9	rs62532705	0	14611759	T	G
9	rs76732998	0	14611822	G	A
9	rs79953393	0	14611941	G	C
9	rs141394052	0	14612010	A	G
9	rs1143025	0	14612188	T	G
9	rs139127288	0	14612241	A	G
9	rs13290946	0	14612466	T	C
9	rs13290060	0	14612732	A	C
9	rs34297228	0	14612743	C	T
9	rs2890991	0	14612922	C	T
9	rs72704905	0	14613003	T	C
9	rs10810184	0	14613104	A	G
9	rs10810185	0	14613118	A	T
9	rs58035852	0	14613864	G	T
9	rs60138829	0	14614014	C	A
9	rs111840746	0	14614322	T	C
9	rs79219794	0	14614600	T	C
9	rs4460485	0	14614837	G	A
9	rs10961619	0	14615033	A	G
9	rs10738372	0	14615350	C	T
9	rs16932063	0	14615367	T	C
9	rs116923742	0	14615651	T	C
9	rs1130072	0	14615935	T	C
9	rs10756585	0	14616166	A	G
9	rs4741411	0	14616371	T	C
9	rs41306288	0	14616454	G	C
9	rs4741412	0	14616520	G	A
9	rs12236525	0	14616590	T	C
9	rs10961620	0	14616757	T	C
9	rs7044386	0	14616829	G	T
9	rs10810186	0	14617069	T	C
9	rs3765603	0	14617254	G	A
9	rs3819003	0	14617477	A	T
9	rs61169925	0	14617563	T	C
9	rs3209160	0	14618316	G	C
9	rs3802481	0	14618668	T	C
9	rs3802482	0	14618856	C	T
9	rs10810187	0	14619168	A	G
9	rs7869707	0	14619778	T	C
9	rs10961621	0	14620540	A	G
9	rs1343571	0	14620724	A	T
9	rs1343572	0	14620925	G	C
9	rs79169870	0	14620939	C	T
9	rs10810188	0	14621093	A	C
9	rs113159914	0	14621336	G	A
9	rs17215068	0	14621587	A	G
9	rs10961622	0	14621599	T	C
9	rs76445557	0	14622556	T	C
9	rs7874535	0	14622952	G	A
9	rs80255812	0	14623031	T	C
9	rs74730320	0	14623073	G	T
9	rs72704911	0	14623136	A	T
9	rs79625618	0	14623297	G	C
9	rs74966743	0	14623601	G	C
9	rs12005035	0	14624243	A	C
9	rs12003171	0	14624379	T	C
9	rs62532729	0	14624762	C	T
9	rs73644811	0	14624858	T	A
9	rs148949632	0	14625025	T	C
9	rs10810189	0	14625614	C	A
9	rs12237470	0	14625818	T	C
9	rs141870402	0	14626515	T	A
9	rs10756586	0	14626887	G	A
9	rs35576718	0	14627001	T	A
9	rs17215249	0	14627670	G	C
9	rs1343567	0	14627829	G	A
9	rs4492471	0	14627911	G	C
9	rs1343568	0	14627933	A	C
9	rs151244160	0	14628302	T	C
9	rs116199788	0	14629043	T	C
9	rs72704914	0	14629092	A	G
9	rs10756587	0	14629137	T	G
9	rs10810190	0	14629321	T	C
9	rs10125272	0	14629828	T	C
9	rs10961624	0	14629981	T	G
9	rs62532730	0	14630673	A	G
9	rs10961625	0	14630991	T	C
9	rs10810191	0	14631207	T	C
9	rs7031926	0	14631300	A	C
9	rs10810193	0	14631541	T	G
9	rs2382492	0	14631836	G	T
9	rs62532732	0	14632174	G	A
9	rs75932934	0	14632433	A	G
9	rs10120026	0	14632737	C	T
9	rs10961626	0	14632802	T	C
9	rs10961627	0	14632808	T	C
9	rs62532733	0	14632911	A	G
9	rs10756588	0	14633083	G	A
9	rs10961628	0	14633286	G	A
9	rs4620377	0	14633299	T	C
9	rs10756590	0	14633942	T	C
9	rs148425940	0	14634036	C	G
9	rs11536695	0	14634253	C	T
9	rs2382489	0	14634474	A	G
9	rs62532734	0	14634549	C	T
9	rs4265280	0	14634767	T	C
9	rs4268211	0	14635157	A	T
9	rs4490946	0	14635546	A	G
9	rs62532735	0	14635937	T	C
9	rs62532736	0	14636056	T	C
9	rs10961629	0	14636160	C	T
9	rs10810195	0	14636677	T	C
9	rs10756591	0	14636729	T	A
9	rs10961630	0	14636946	C	G
9	rs76192340	0	14637030	G	C
9	rs10810196	0	14637052	C	T
9	rs10810197	0	14637704	A	G
9	rs7027971	0	14637911	A	C
9	rs72704924	0	14638001	T	G
9	rs2382496	0	14638966	T	C
9	rs2382494	0	14639045	G	A
9	rs113059738	0	14639111	C	T
9	rs12552109	0	14639150	T	C
9	rs111870066	0	14639191	T	C
9	rs2382493	0	14639291	G	T
9	rs13302629	0	14639380	G	A
9	rs10756592	0	14639392	G	C
9	rs117226214	0	14639397	T	C
9	rs12335367	0	14639521	G	C
9	rs7850068	0	14639651	T	C
9	rs13284172	0	14639666	T	C
9	rs115851117	0	14639794	T	G
9	rs6474849	0	14640055	C	T
9	rs112453972	0	14640439	T	C
9	rs12554698	0	14641029	G	C
9	rs141888347	0	14641292	G	A
9	rs58351851	0	14641428	A	C
9	rs12115353	0	14641623	A	G
9	rs12350721	0	14642555	G	A
9	rs12551707	0	14643651	T	C
9	rs10961634	0	14643699	T	A
9	rs10125040	0	14643874	G	A
9	rs117043554	0	14644170	T	C
9	rs7035202	0	14644402	G	T
9	rs72704935	0	14644506	T	G
9	rs55658273	0	14644524	G	A
9	rs147399495	0	14644629	T	A
9	rs117572947	0	14644660	C	T
9	rs4740583	0	14644737	A	G
9	rs10810199	0	14644857	G	A
9	rs13287560	0	14645370	T	A
9	rs62535360	0	14645586	T	C
9	rs10120588	0	14645813	A	G
9	rs10738374	0	14645900	G	C
9	rs72704939	0	14646044	G	A
9	rs117893954	0	14646408	G	T
9	rs34210107	0	14646622	A	C
9	rs12346636	0	14646691	A	T
9	rs9695276	0	14646920	C	G
9	rs112428852	0	14647291	G	A
9	rs10961635	0	14647361	T	G
9	rs28625419	0	14647431	A	G
9	rs78505235	0	14647781	T	C
9	rs62535361	0	14647813	T	C
9	rs142924957	0	14648076	T	C
9	rs117824834	0	14648119	C	T
9	rs7849480	0	14648130	G	A
9	rs79373108	0	14649229	A	G
9	rs10961636	0	14649728	G	A
9	rs10511594	0	14649846	C	T
9	rs9298701	0	14650155	G	A
9	rs9695032	0	14650347	C	T
9	rs13284901	0	14650493	C	A
9	rs148264970	0	14650672	T	C
9	rs7851730	0	14650684	T	C
9	rs11790280	0	14651283	T	C
9	rs11790303	0	14651382	T	C
9	rs10756593	0	14651407	C	A
9	rs7869716	0	14651768	C	G
9	rs79571708	0	14651917	C	G
9	rs72704952	0	14653104	T	C
9	rs10756594	0	14653367	G	T
9	rs117791977	0	14653585	T	C
9	rs62535363	0	14653675	C	T
9	rs60001745	0	14654225	A	C
9	rs10448192	0	14654281	T	C
9	rs10810201	0	14654819	G	A
9	rs7853156	0	14654900	C	T
9	rs10961638	0	14655280	G	A
9	rs4542027	0	14655330	G	C
9	rs10961639	0	14655458	C	G
9	rs147674180	0	14655476	A	G
9	rs62535365	0	14655789	A	G
9	rs10810202	0	14656231	G	C
9	rs10756596	0	14656447	A	G
9	rs10119411	0	14656681	G	A
9	rs10756597	0	14657139	A	C
9	rs17287927	0	14657985	A	T
9	rs57552216	0	14658037	T	C
9	rs10810203	0	14658112	A	C
9	rs13289971	0	14658211	G	T
9	rs9298702	0	14659034	T	C
9	rs7031629	0	14659267	T	A
9	rs191807342	0	14659354	C	G
9	rs13291396	0	14660223	G	C
9	rs10481503	0	14660700	G	A
9	rs10481504	0	14660873	A	G
9	rs17215754	0	14660943	T	A
9	rs10481506	0	14661213	T	A
9	rs4397504	0	14661218	A	C
9	rs79973122	0	14661375	A	G
9	rs62535367	0	14661890	A	G
9	rs10961640	0	14662171	T	C
9	rs17215796	0	14662260	A	G
9	rs7036630	0	14662410	G	A
9	rs6474850	0	14662459	A	G
9	rs62535368	0	14663040	G	A
9	rs79204269	0	14663097	G	A
9	rs74606971	0	14663133	C	T
9	rs7867569	0	14663394	A	G
9	rs10124026	0	14663550	T	C
9	rs10114824	0	14663920	A	C
9	rs78508117	0	14670027	A	C
9	rs10810210	0	14670037	C	G
9	rs11789042	0	14670686	A	G
9	rs7875420	0	14670890	A	G
9	rs10961649	0	14670949	C	T
9	rs10961650	0	14671006	A	T
9	rs11793517	0	14671208	C	T
9	rs11793546	0	14671413	C	T
9	rs72704958	0	14671647	A	C
9	rs13290219	0	14672201	T	C
9	rs2890992	0	14672267	C	T
9	rs10123973	0	14672443	C	T
9	rs4278237	0	14672652	A	C
9	rs9298704	0	14673249	G	A
9	rs9298705	0	14673395	T	G
9	rs10961651	0	14673853	A	C
9	rs10961652	0	14674574	G	A
9	rs117262246	0	14675422	C	A
9	rs7039437	0	14675528	G	C
9	rs10961653	0	14675912	G	A
9	rs10961654	0	14675925	T	C
9	rs10961655	0	14676174	G	A
9	rs1114063	0	14676476	T	A
9	rs2382491	0	14676563	C	A
9	rs28537759	0	14676727	C	T
9	rs10810211	0	14676870	G	A
9	rs10961656	0	14676883	T	C
9	rs10810212	0	14677538	C	T
9	rs118162467	0	14677550	T	A
9	rs17216147	0	14678017	G	T
9	rs62535388	0	14678141	T	G
9	rs77116001	0	14678424	A	G
9	rs9298706	0	14678730	T	C
9	rs137858681	0	14678849	G	A
9	rs62538526	0	14679133	C	G
9	rs10810213	0	14679206	A	G
9	rs142513465	0	14679663	C	A
9	rs10961657	0	14679739	T	C
9	rs10961658	0	14679893	G	C
9	rs1858635	0	14680244	G	T
9	rs41265298	0	14680251	G	A
9	rs35315519	0	14680475	A	T
9	rs10114225	0	14680724	C	A
9	rs147419327	0	14682030	T	G
9	rs4469563	0	14682063	G	A
9	rs4469559	0	14682104	C	T
9	rs55816713	0	14682224	A	G
9	rs7859680	0	14682447	T	C
9	rs117707638	0	14682623	C	G
9	rs143807159	0	14682670	C	G
9	rs191430054	0	14683264	A	T
9	rs146226169	0	14683965	T	C
9	rs114788474	0	14684036	G	C
9	rs145798774	0	14684060	A	C
9	rs78357746	0	14684063	G	T
9	rs10961666	0	14684937	A	G
9	rs148270922	0	14685886	A	C
9	rs75985750	0	14685910	G	A
9	rs17288444	0	14686308	A	G
9	rs4741417	0	14686451	T	C
9	rs117905578	0	14686571	G	A
9	rs10961669	0	14686694	G	C
9	rs72704961	0	14686797	C	A
9	rs13299425	0	14686931	A	C
9	rs62539798	0	14687361	T	A
9	rs7865184	0	14687867	A	G
9	rs189272029	0	14688204	G	A
9	rs10810219	0	14688791	C	T
9	rs12337006	0	14688873	A	G
9	rs10810220	0	14689088	G	A
9	rs13296430	0	14689163	T	C
9	rs10756603	0	14689191	T	C
9	rs2890988	0	14689594	C	A
9	rs12708257	0	14689633	T	C
9	rs2382478	0	14689745	G	C
9	rs77020309	0	14689766	T	C
9	rs75156434	0	14689855	C	T
9	rs10961672	0	14690419	T	C
9	rs2382477	0	14690447	G	T
9	rs60495987	0	14691065	G	C
9	rs80212699	0	14691259	A	C
9	rs117714509	0	14691486	G	C
9	rs4740585	0	14691897	A	G
9	rs2382476	0	14691938	G	A
9	rs7032619	0	14691941	C	T
9	rs118096683	0	14692153	T	C
9	rs4741418	0	14692202	T	C
9	rs2890987	0	14692219	C	G
9	rs10756604	0	14692676	G	A
9	rs12115496	0	14692840	G	C
9	rs117984704	0	14692846	G	A
9	rs117705292	0	14692850	G	A
9	rs142824016	0	14693043	G	C
9	rs71476227	0	14693270	G	A
9	rs10961673	0	14694059	C	G
9	rs2890989	0	14694211	A	G
9	rs2382479	0	14694302	T	C
9	rs1574768	0	14694372	C	T
9	rs4326470	0	14694536	A	C
9	rs2382480	0	14694602	C	T
9	rs76216206	0	14694799	C	T
9	rs62539800	0	14694856	G	A
9	rs4741419	0	14695094	G	A
9	rs67921684	0	14695165	C	A
9	rs72704969	0	14695553	T	C
9	rs13300667	0	14695880	G	A
9	rs1317294	0	14697022	G	A
9	rs7027927	0	14697838	G	A
9	rs7047277	0	14698077	T	C
9	rs77220292	0	14698475	G	A
9	rs16932192	0	14698608	G	C
9	rs112048934	0	14699253	G	A
9	rs2382483	0	14699835	A	T
9	rs4484795	0	14699865	C	T
9	rs2382484	0	14700047	C	G
9	rs7021169	0	14701230	A	C
9	rs73409781	0	14701287	C	T
9	rs12685826	0	14701616	G	A
9	rs16932197	0	14701851	G	C
9	rs10961675	0	14702156	T	C
9	rs74581086	0	14702371	G	A
9	rs56321867	0	14702425	A	T
9	rs7853965	0	14702517	C	T
9	rs149305606	0	14702848	G	A
9	rs77256845	0	14703016	T	A
9	rs17289082	0	14703054	A	G
9	rs1858637	0	14703337	A	T
9	rs67664221	0	14703840	T	C
9	rs72704971	0	14704185	C	T
9	rs72704972	0	14704187	G	A
9	rs67300622	0	14704205	T	C
9	rs67092187	0	14704375	T	C
9	rs66889113	0	14704595	T	G
9	rs66984090	0	14704704	T	C
9	rs7862421	0	14704726	C	T
9	rs113782581	0	14704812	A	G
9	rs112391494	0	14704851	C	T
9	rs56345466	0	14704941	T	C
9	rs55752214	0	14705146	T	C
9	rs55841101	0	14705156	T	G
9	rs55688764	0	14705345	T	C
9	rs7852885	0	14705780	T	C
9	rs71511099	0	14706401	A	T
9	rs115323600	0	14707036	T	C
9	rs7048004	0	14707580	G	A
9	rs67690359	0	14707810	C	T
9	rs10961677	0	14709151	C	T
9	rs72704981	0	14709565	T	A
9	rs78532107	0	14709877	C	A
9	rs73411732	0	14710022	A	C
9	rs62535465	0	14710344	G	C
9	rs76748241	0	14710372	T	C
9	rs116861759	0	14710572	A	T
9	rs114410378	0	14710599	T	G
9	rs77750517	0	14711811	G	T
9	rs72704982	0	14711867	G	A
9	rs56107681	0	14711974	G	A
9	rs7024505	0	14712257	A	C
9	rs1154781	0	14712456	C	A
9	rs116233634	0	14712672	A	G
9	rs10961678	0	14712806	C	T
9	rs115712467	0	14713017	C	T
9	rs79868581	0	14713277	G	T
9	rs116659084	0	14713851	G	A
9	rs73411737	0	14713954	G	A
9	rs141595716	0	14714055	G	A
9	rs146124132	0	14714057	A	T
9	rs7847525	0	14714575	T	C
9	rs114761079	0	14714665	A	T
9	rs7861581	0	14714678	G	A
9	rs77099048	0	14714681	G	A
9	rs12000504	0	14714851	T	C
9	rs6474851	0	14714904	C	A
9	rs146599125	0	14714908	G	A
9	rs12002338	0	14714954	A	G
9	rs4144143	0	14715603	T	A
9	rs116789582	0	14715768	C	A
9	rs10810224	0	14715884	A	T
9	rs13286013	0	14715967	G	T
9	rs79150106	0	14716183	C	G
9	rs10961679	0	14716276	T	G
9	rs10961680	0	14716347	T	A
9	rs10961681	0	14716349	A	G
9	rs951273	0	14716610	C	A
9	rs2131882	0	14716849	T	A
9	rs77527700	0	14717415	A	T
9	rs60957653	0	14717702	G	A
9	rs2088042	0	14717887	A	T
9	rs12347640	0	14717901	A	G
9	rs10122817	0	14718319	A	C
9	rs11793334	0	14718365	A	G
9	rs79651833	0	14718918	T	C
9	rs10961682	0	14719331	C	T
9	rs74434454	0	14719967	A	G
9	rs3819004	0	14720057	T	C
9	rs61759465	0	14720193	C	T
9	rs17289263	0	14720361	T	C
9	rs79254397	0	14720477	T	A
9	rs7022304	0	14720566	T	C
9	rs7022400	0	14720627	T	C
9	rs11999277	0	14721269	C	G
9	rs1494360	0	14721658	C	A
9	rs1494359	0	14721766	A	G
9	rs1494358	0	14721972	C	G
9	rs1494357	0	14722151	C	G
9	rs3747532	0	14722477	G	C
9	rs10115703	0	14722616	G	A
9	rs10122490	0	14723079	A	G
9	rs7018937	0	14723279	G	A
9	rs79316190	0	14723317	T	C
9	rs12115314	0	14723386	C	T
9	rs55670713	0	14723626	T	C
9	rs7035643	0	14723637	T	G
9	rs12115487	0	14723828	T	A
9	rs7019731	0	14723859	G	A
9	rs7019387	0	14723871	A	G
9	rs77500683	0	14724101	T	C
9	rs56239390	0	14724324	G	T
9	rs10123442	0	14724479	A	T
9	rs10810226	0	14724502	T	C
9	rs118072878	0	14724539	G	T
9	rs75245539	0	14724811	G	A
9	rs7870750	0	14725290	T	C
9	rs55767914	0	14725548	T	G
9	rs10121506	0	14725553	T	C
9	rs10118242	0	14725582	C	G
9	rs10118290	0	14725706	C	G
9	rs16932212	0	14726000	C	G
9	rs77544772	0	14726131	A	G
9	rs11794846	0	14726304	A	G
9	rs78403282	0	14726390	C	G
9	rs28394567	0	14726450	C	G
9	rs149569996	0	14726499	C	G
9	rs10122395	0	14726673	T	A
9	rs10125285	0	14726996	A	G
9	rs1494351	0	14727180	T	C
9	rs1494350	0	14727637	T	G
9	rs10961683	0	14727940	C	G
9	rs10961684	0	14728052	C	T
9	rs10810227	0	14728634	C	G
9	rs12345917	0	14728730	G	A
9	rs62534321	0	14728813	A	C
9	rs12346914	0	14729051	G	A
9	rs117140907	0	14729232	G	A
9	rs79209559	0	14729626	C	T
9	rs80273346	0	14729632	A	G
9	rs7045475	0	14729827	C	G
9	rs1494338	0	14730124	C	T
9	rs10511595	0	14730234	C	T
9	rs145304774	0	14731146	C	G
9	rs4741420	0	14731427	C	T
9	rs4741421	0	14731449	G	C
9	rs4741422	0	14731524	C	T
9	rs4741423	0	14731671	T	C
9	rs10756605	0	14732353	A	G
9	rs10810228	0	14732396	C	T
9	rs10810229	0	14732539	G	A
9	rs10961685	0	14733005	C	T
9	rs7852807	0	14733338	T	C
9	rs10810230	0	14733347	T	C
9	rs10961686	0	14733376	G	A
9	rs10961687	0	14733380	G	A
9	rs13287172	0	14733642	C	A
9	rs1494339	0	14733679	G	C
9	rs10756606	0	14733809	C	T
9	rs1494340	0	14733896	T	C
9	rs1494341	0	14733912	A	G
9	rs16932231	0	14735016	C	T
9	rs1048070	0	14735053	T	C
9	rs2270526	0	14735064	G	C
9	rs2270527	0	14735074	T	G
9	rs117358199	0	14735098	C	T
9	rs7033371	0	14735140	T	C
9	rs7047712	0	14735187	C	T
9	rs1494342	0	14735529	A	G
9	rs10756607	0	14735610	T	C
9	rs1494343	0	14735694	A	G
9	rs11789504	0	14736138	A	T
9	rs77341363	0	14736409	A	C
9	rs62534322	0	14736636	A	T
9	rs10961689	0	14737506	T	G
9	rs10961690	0	14737616	A	G
9	rs10511596	0	14737743	C	A
9	rs151114471	0	14737966	C	T
9	rs6474852	0	14738019	A	G
9	rs7046142	0	14738083	T	C
9	rs10961691	0	14738389	T	C
9	rs6474853	0	14738460	A	G
9	rs7858241	0	14738583	C	T
9	rs75382188	0	14738741	C	T
9	rs7030734	0	14738793	A	C
9	rs113519610	0	14738893	A	G
9	rs111409468	0	14738991	C	T
9	rs4579619	0	14739178	T	G
9	rs4606156	0	14739564	T	A
9	rs4297129	0	14739587	C	T
9	rs78029057	0	14739712	C	T
9	rs10810231	0	14739875	G	C
9	rs2270528	0	14740300	A	G
9	rs8181217	0	14740682	G	A
9	rs7036802	0	14741409	T	C
9	rs1494344	0	14741564	A	T
9	rs989615	0	14741876	A	G
9	rs78761087	0	14743007	G	A
9	rs7028604	0	14743034	C	A
9	rs7857091	0	14743469	G	A
9	rs7872460	0	14743470	T	G
9	rs10733287	0	14744238	A	T
9	rs10756608	0	14744424	T	C
9	rs7033951	0	14744705	C	T
9	rs73413719	0	14744730	G	A
9	rs1908300	0	14744859	A	G
9	rs10810232	0	14744958	C	G
9	rs1908301	0	14745049	A	G
9	rs1908302	0	14745098	G	C
9	rs2382498	0	14745313	A	T
9	rs7865801	0	14745886	G	A
9	rs4124592	0	14746261	T	G
9	rs41265300	0	14746306	T	A
9	rs17290109	0	14746846	G	A
9	rs2270529	0	14747133	T	C
9	rs2270530	0	14747157	A	C
9	rs4741426	0	14747412	A	G
9	rs80243513	0	14748039	T	C
9	rs17290200	0	14748120	T	C
9	rs146195965	0	14748200	C	T
9	rs75561056	0	14748874	T	G
9	rs10123611	0	14749329	A	G
9	rs10117516	0	14749434	C	T
9	rs117423112	0	14749941	A	T
9	rs148465816	0	14750081	C	T
9	rs10756609	0	14750778	T	C
9	rs34464764	0	14750911	G	C
9	rs2890993	0	14751872	T	G
9	rs72605693	0	14751903	C	A
9	rs7041627	0	14751955	C	T
9	rs62535285	0	14751963	G	A
9	rs72709538	0	14752026	C	T
9	rs7862320	0	14753279	T	C
9	rs1494345	0	14753882	T	C
9	rs2035987	0	14754010	A	G
9	rs7023573	0	14754864	A	G
9	rs10756610	0	14755278	T	G
9	rs140949162	0	14755702	A	G
9	rs985204	0	14756143	T	C
9	rs10810233	0	14756483	A	G
9	rs12348146	0	14756969	T	C
9	rs7021482	0	14757283	T	C
9	rs113887660	0	14757323	T	C
9	rs7036406	0	14757326	G	C
9	rs10123193	0	14757592	T	C
9	rs13302847	0	14757683	A	G
9	rs10738377	0	14757744	C	A
9	rs7864052	0	14757877	A	C
9	rs148116255	0	14757935	A	G
9	rs187669185	0	14758160	T	C
9	rs10810234	0	14758222	T	C
9	rs7040337	0	14758228	C	T
9	rs7026234	0	14758578	T	C
9	rs7026238	0	14758587	T	A
9	rs2890994	0	14759430	T	C
9	rs79702127	0	14760657	A	C
9	rs72605694	0	14760880	T	C
9	rs13294547	0	14761002	A	G
9	rs11790664	0	14761175	G	A
9	rs16932262	0	14761181	T	C
9	rs1724	0	14761226	T	C
9	rs10124839	0	14761260	A	C
9	rs79207813	0	14761285	G	A
9	rs7858690	0	14761788	C	T
9	rs4741428	0	14762247	G	C
9	rs72605695	0	14762424	G	A
9	rs1552894	0	14762491	T	A
9	rs147805048	0	14762655	G	A
9	rs12685742	0	14762700	T	C
9	rs3747533	0	14762898	C	G
9	rs3747534	0	14763025	G	C
9	rs16932272	0	14763056	C	T
9	rs10114365	0	14763194	A	G
9	rs2382499	0	14763273	G	C
9	rs75824715	0	14763634	T	C
9	rs72614219	0	14763785	G	A
9	rs7025230	0	14763794	T	C
9	rs7039708	0	14763855	A	G
9	rs7043048	0	14764090	A	C
9	rs78029897	0	14764705	G	A
9	rs72614220	0	14764737	A	G
9	rs923926	0	14765030	T	C
9	rs75373678	0	14765053	G	C
9	rs149507699	0	14765122	C	T
9	rs17218712	0	14765220	C	T
9	rs10756611	0	14765611	C	G
9	rs1994920	0	14765881	A	T
9	rs146642749	0	14766127	G	A
9	rs4740587	0	14766146	T	C
9	rs7849488	0	14766251	C	G
9	rs13284988	0	14766563	T	C
9	rs72614221	0	14766625	A	G
9	rs79797930	0	14766769	A	G
9	rs138939591	0	14766910	C	T
9	rs67979854	0	14767033	G	T
9	rs78270161	0	14767367	C	T
9	rs6474855	0	14767916	G	A
9	rs6474856	0	14768160	C	T
9	rs17218879	0	14768540	C	G
9	rs16932275	0	14768651	T	C
9	rs34660019	0	14768670	G	A
9	rs16932277	0	14768851	T	C
9	rs67418339	0	14770332	T	C
9	rs17218977	0	14770521	G	A
9	rs116570001	0	14770577	A	G
9	rs1874109	0	14770580	G	A
9	rs17219005	0	14770658	G	T
9	rs7860370	0	14770825	T	C
9	rs116870878	0	14771028	T	C
9	rs10961696	0	14771157	T	A
9	rs954117	0	14771517	G	A
9	rs954118	0	14771564	G	A
9	rs954116	0	14771575	T	C
9	rs72709584	0	14771639	A	T
9	rs7849041	0	14771864	C	T
9	rs10961697	0	14772130	T	C
9	rs7852222	0	14772131	C	G
9	rs7852390	0	14772384	A	C
9	rs78347187	0	14772389	T	A
9	rs60452348	0	14772542	T	G
9	rs10123818	0	14772822	C	T
9	rs7044994	0	14773257	T	A
9	rs7028801	0	14773370	A	G
9	rs67240670	0	14773778	T	A
9	rs67935055	0	14773991	G	A
9	rs10961698	0	14774628	C	T
9	rs6474858	0	14774967	A	G
9	rs1874108	0	14775779	A	G
9	rs1032474	0	14775853	A	G
9	rs10733289	0	14775859	G	A
9	rs2131880	0	14776027	C	T
9	rs10961700	0	14776140	C	T
9	rs61732355	0	14776178	C	T
9	rs117397613	0	14776438	A	G
9	rs74335294	0	14776565	C	T
9	rs118173109	0	14776847	C	T
9	rs1994919	0	14777125	T	C
9	rs62535349	0	14777356	A	G
9	rs7046483	0	14777395	G	A
9	rs12685382	0	14777692	A	G
9	rs4415414	0	14778244	T	G
9	rs73413797	0	14778453	A	C
9	rs2131881	0	14778918	G	C
9	rs923918	0	14779526	C	G
9	rs923919	0	14779530	C	A
9	rs10117526	0	14779596	C	T
9	rs923920	0	14779671	A	T
9	rs72709599	0	14779997	G	A
9	rs72709600	0	14780122	A	C
9	rs72709601	0	14780157	T	C
9	rs142154283	0	14780569	T	C
9	rs76455547	0	14780650	T	C
9	rs923921	0	14780698	T	G
9	rs59186796	0	14780778	A	G
9	rs923922	0	14780937	G	C
9	rs12001374	0	14781530	T	C
9	rs10961702	0	14781940	T	C
9	rs10961703	0	14782065	T	G
9	rs1494353	0	14782287	C	A
9	rs10810237	0	14782367	T	C
9	rs1494354	0	14782497	T	G
9	rs116218437	0	14782816	A	T
9	rs10961704	0	14782934	C	T
9	rs117488511	0	14783200	C	T
9	rs34882821	0	14783314	G	T
9	rs12683551	0	14783623	C	T
9	rs59913446	0	14783737	T	C
9	rs58120444	0	14783768	G	T
9	rs4341240	0	14783921	C	G
9	rs41265302	0	14784205	T	C
9	rs10435762	0	14784251	T	C
9	rs41265304	0	14784312	C	T
9	rs41265306	0	14784389	G	A
9	rs10810239	0	14784665	A	G
9	rs10810240	0	14784778	T	G
9	rs7027322	0	14785224	G	A
9	rs10961705	0	14785294	G	C
9	rs78620986	0	14785456	T	C
9	rs34709613	0	14785787	T	C
9	rs75739545	0	14785981	C	G
9	rs78839085	0	14786054	T	C
9	rs75924956	0	14786193	A	C
9	rs10810241	0	14786401	C	T
9	rs57207087	0	14786703	T	C
9	rs76853298	0	14786862	A	C
9	rs72711305	0	14786887	C	T
9	rs141940245	0	14786905	G	A
9	rs12685522	0	14786962	T	C
9	rs78651545	0	14786981	C	T
9	rs1546135	0	14787156	C	T
9	rs72711307	0	14787175	T	C
9	rs138290719	0	14787478	G	A
9	rs17291716	0	14788040	T	C
9	rs7025956	0	14788407	T	C
9	rs1494349	0	14788514	T	G
9	rs33998779	0	14788519	G	C
9	rs1389735	0	14788704	C	T
9	rs16932282	0	14788886	T	C
9	rs72711309	0	14789294	A	G
9	rs10810242	0	14789400	C	A
9	rs10810243	0	14789521	G	A
9	rs79282006	0	14789979	A	C
9	rs10756612	0	14790092	C	A
9	rs187745803	0	14790114	G	A
9	rs1494348	0	14790363	C	T
9	rs2291683	0	14790655	G	C
9	rs60113019	0	14790667	C	T
9	rs2291681	0	14790841	G	T
9	rs2291680	0	14791007	T	C
9	rs2291679	0	14791250	T	G
9	rs13294910	0	14791316	A	C
9	rs13296345	0	14791348	T	C
9	rs16932288	0	14791444	T	C
9	rs4740588	0	14791627	G	A
9	rs16932291	0	14791678	G	C
9	rs1389733	0	14791715	G	T
9	rs56371878	0	14792016	C	T
9	rs144354617	0	14792022	T	C
9	rs150772672	0	14792084	G	A
9	rs17292106	0	14792121	A	C
9	rs74872751	0	14792400	C	A
9	rs12685688	0	14792430	T	C
9	rs17311251	0	14793613	G	A
9	rs62535352	0	14794232	G	T
9	rs10756613	0	14794476	G	A
9	rs10810244	0	14795024	A	G
9	rs12338615	0	14795265	A	G
9	rs10961709	0	14795358	C	A
9	rs80091608	0	14795420	G	A
9	rs17311321	0	14795546	C	T
9	rs9886925	0	14795679	T	C
9	rs67034875	0	14796328	G	C
9	rs13283873	0	14796621	C	A
9	rs118021898	0	14796650	G	A
9	rs13285160	0	14796765	T	C
9	rs79270239	0	14797071	C	T
9	rs1908303	0	14797143	T	G
9	rs77208807	0	14797206	T	C
9	rs117899256	0	14797299	C	G
9	rs9886892	0	14797880	G	T
9	rs76981317	0	14798014	G	A
9	rs10124784	0	14798176	G	A
9	rs10961711	0	14798221	A	G
9	rs34943502	0	14798365	T	G
9	rs77077617	0	14798436	T	G
9	rs10118735	0	14798621	A	G
9	rs74869083	0	14798628	T	C
9	rs112433374	0	14798947	C	T
9	rs72711319	0	14798967	C	T
9	rs34540662	0	14798970	T	C
9	rs10961712	0	14799158	C	T
9	rs10961713	0	14799165	T	G
9	rs112522857	0	14799198	C	T
9	rs10810246	0	14799407	T	C
9	rs78961499	0	14799593	T	A
9	rs77001449	0	14799743	A	T
9	rs10961714	0	14799786	T	G
9	rs77618830	0	14799910	G	C
9	rs79999993	0	14799917	A	G
9	rs78056107	0	14800205	G	C
9	rs79643882	0	14800229	G	T
9	rs10961715	0	14800413	T	C
9	rs10738379	0	14800779	A	C
9	rs1552897	0	14800780	A	G
9	rs146109032	0	14801033	G	C
9	rs10738380	0	14801687	T	C
9	rs35870000	0	14801710	C	A
9	rs16932300	0	14801738	G	C
9	rs77508679	0	14801892	A	G
9	rs41314221	0	14802092	C	A
9	rs72711372	0	14802243	C	T
9	rs10961717	0	14802374	G	A
9	rs117264631	0	14802829	T	C
9	rs72711373	0	14802894	G	T
9	rs12350382	0	14802948	G	A
9	rs66700982	0	14803560	T	C
9	rs13294097	0	14803857	G	T
9	rs80034059	0	14803907	A	T
9	rs17220118	0	14804141	T	G
9	rs10810247	0	14804227	G	A
9	rs138596396	0	14804354	C	T
9	rs145342184	0	14804452	G	A
9	rs112229860	0	14804538	G	A
9	rs10810248	0	14804733	T	C
9	rs72614223	0	14804943	A	G
9	rs10117322	0	14805640	T	C
9	rs142599860	0	14806338	C	G
9	rs12336864	0	14806342	C	G
9	rs10810249	0	14806848	C	A
9	rs12683064	0	14806902	G	A
9	rs12347233	0	14807194	A	C
9	rs10756614	0	14807218	T	G
9	rs10119028	0	14807457	T	A
9	rs10121908	0	14807458	A	T
9	rs10810250	0	14807729	T	A
9	rs10810251	0	14808325	C	T
9	rs4740592	0	14808672	C	T
9	rs10081674	0	14808679	G	A
9	rs117268009	0	14809518	G	A
9	rs10217334	0	14809548	C	T
9	rs1389739	0	14809650	C	T
9	rs62536615	0	14809760	T	C
9	rs1389738	0	14809826	C	T
9	rs10756615	0	14810195	A	T
9	rs10961725	0	14810370	G	A
9	rs12238508	0	14810444	T	C
9	rs12347393	0	14810847	G	T
9	rs10217611	0	14811009	G	A
9	rs144917851	0	14811027	C	T
9	rs7847136	0	14811279	C	T
9	rs12348554	0	14811654	C	T
9	rs78072032	0	14812004	A	G
9	rs79456096	0	14812365	A	G
9	rs117608184	0	14813072	G	A
9	rs10961726	0	14813976	C	T
9	rs118003954	0	14814367	C	T
9	rs11794906	0	14814484	C	A
9	rs147801323	0	14814667	T	C
9	rs2934729	0	14816126	C	T
9	rs11792010	0	14816478	A	G
9	rs10810252	0	14816511	C	T
9	rs7041710	0	14816829	G	C
9	rs12376167	0	14817042	C	T
9	rs10156422	0	14817068	C	T
9	rs10961727	0	14817223	G	A
9	rs10961728	0	14817302	G	A
9	rs10961729	0	14817420	A	G
9	rs2818931	0	14817421	A	G
9	rs10121741	0	14817556	A	G
9	rs2779501	0	14818384	C	T
9	rs12235847	0	14818789	G	A
9	rs7019481	0	14818797	G	T
9	rs2818930	0	14818933	A	G
9	rs7023244	0	14819370	G	T
9	rs10961730	0	14819813	A	C
9	rs117494027	0	14820024	C	T
9	rs2818929	0	14820170	A	G
9	rs2779502	0	14820223	T	C
9	rs10961731	0	14820782	C	T
9	rs10961732	0	14820973	A	G
9	rs71511100	0	14821159	G	A
9	rs7025001	0	14821333	T	C
9	rs2642412	0	14821493	G	C
9	rs2642411	0	14821515	G	A
9	rs2642410	0	14821532	T	C
9	rs7040282	0	14821765	G	A
9	rs11787998	0	14821773	C	G
9	rs2779503	0	14821819	A	G
9	rs71476228	0	14821833	A	G
9	rs2779504	0	14821878	T	C
9	rs2642409	0	14821930	A	G
9	rs2779505	0	14821937	T	C
9	rs4741435	0	14821996	A	G
9	rs59768450	0	14822268	C	A
9	rs11788492	0	14822411	G	A
9	rs2642408	0	14822454	C	G
9	rs1494346	0	14822726	C	T
9	rs12342625	0	14822966	T	C
9	rs151207053	0	14823605	T	A
9	rs1332805	0	14824286	A	G
9	rs149283852	0	14824333	G	A
9	rs78954614	0	14824655	C	T
9	rs12236053	0	14824799	G	A
9	rs13289400	0	14825142	G	A
9	rs2493630	0	14825709	A	G
9	rs2382501	0	14825987	C	T
9	rs72711381	0	14825988	C	T
9	rs12377669	0	14826342	G	A
9	rs145750846	0	14826353	G	C
9	rs2818939	0	14826616	T	C
9	rs4741436	0	14827373	A	G
9	rs10810254	0	14827939	T	C
9	rs62536618	0	14828096	T	A
9	rs142259306	0	14828373	A	C
9	rs10810255	0	14828474	C	T
9	rs10961735	0	14828609	T	C
9	rs10961736	0	14828888	G	A
9	rs10961737	0	14828938	A	G
9	rs2642414	0	14828944	G	C
9	rs28537494	0	14828963	T	C
9	rs12378868	0	14829514	G	A
9	rs6474859	0	14829712	T	C
9	rs10756618	0	14829767	C	T
9	rs12378901	0	14829889	G	A
9	rs138442930	0	14829892	G	A
9	rs10810257	0	14829924	G	A
9	rs76448655	0	14829930	A	G
9	rs2642413	0	14829952	G	C
9	rs2779507	0	14830010	G	A
9	rs59060770	0	14830360	G	C
9	rs73415647	0	14830451	G	A
9	rs7868862	0	14830821	T	C
9	rs7869013	0	14830904	T	C
9	rs10810258	0	14830989	A	G
9	rs10961738	0	14831003	A	T
9	rs28763665	0	14831058	T	C
9	rs2642407	0	14831192	C	G
9	rs2642406	0	14831233	T	C
9	rs2642405	0	14831324	C	A
9	rs10756619	0	14831327	A	G
9	rs10961739	0	14831849	G	A
9	rs10810259	0	14831864	C	G
9	rs10961740	0	14832143	T	C
9	rs9792612	0	14832342	T	C
9	rs9792613	0	14832349	T	C
9	rs10081714	0	14832366	C	T
9	rs9792614	0	14832426	T	C
9	rs10961741	0	14832445	C	T
9	rs118115258	0	14832452	G	C
9	rs10961744	0	14832904	A	G
9	rs10046797	0	14833003	A	C
9	rs11506374	0	14833401	G	A
9	rs2779508	0	14833488	A	C
9	rs80060310	0	14833539	C	A
9	rs12551309	0	14834152	A	G
9	rs12555189	0	14834172	T	G
9	rs2642416	0	14834309	T	G
9	rs12553911	0	14834480	G	C
9	rs10124389	0	14834502	T	G
9	rs2483055	0	14834542	A	G
9	rs147276683	0	14834955	C	G
9	rs1855139	0	14835055	G	A
9	rs10961746	0	14835081	A	G
9	rs1855138	0	14835141	C	G
9	rs11532894	0	14835381	A	C
9	rs113227614	0	14835417	G	A
9	rs1855137	0	14835423	T	C
9	rs2818936	0	14835557	G	A
9	rs7047436	0	14835824	G	A
9	rs2818935	0	14835928	T	C
9	rs12339640	0	14836323	A	G
9	rs2818934	0	14836363	A	G
9	rs10810266	0	14836903	A	T
9	rs112356286	0	14837072	T	C
9	rs10810267	0	14837272	C	T
9	rs139952135	0	14838514	C	T
9	rs2779509	0	14838860	G	A
9	rs74549063	0	14838912	G	A
9	rs10961751	0	14839278	G	C
9	rs10961752	0	14839481	C	T
9	rs66505117	0	14839651	T	C
9	rs113266343	0	14839806	T	C
9	rs2818932	0	14840107	T	C
9	rs10810268	0	14840128	G	C
9	rs1552895	0	14840299	C	G
9	rs10961753	0	14840915	A	G
9	rs1552896	0	14841387	C	G
9	rs10511598	0	14841633	A	G
9	rs41305315	0	14842267	T	C
9	rs1353223	0	14842557	T	C
9	rs80194188	0	14842885	A	G
9	rs2642403	0	14844271	T	C
9	rs7032138	0	14844273	G	A
9	rs72711390	0	14844277	G	A
9	rs149710423	0	14844295	C	T
9	rs59624633	0	14844469	G	T
9	rs10810269	0	14844777	T	C
9	rs7022038	0	14845522	T	C
9	rs2779500	0	14846036	C	G
9	rs2642404	0	14846122	C	G
9	rs1027347	0	14846594	G	A
9	rs10810270	0	14846993	C	T
9	rs10810271	0	14847175	T	C
9	rs76595440	0	14847630	G	A
9	rs72711392	0	14848161	T	C
9	rs12339383	0	14848873	C	T
9	rs1021493	0	14848892	A	G
9	rs1021494	0	14848915	T	A
9	rs1021495	0	14849141	A	C
9	rs1353224	0	14849145	C	G
9	rs12236064	0	14849216	C	T
9	rs10961755	0	14849509	C	G
9	rs2818941	0	14850060	A	C
9	rs12006348	0	14850089	G	C
9	rs56115805	0	14850122	C	T
9	rs16932354	0	14850256	T	C
9	rs2779499	0	14850816	G	A
9	rs2779498	0	14851089	C	T
9	rs2818940	0	14851617	T	C
9	rs729492	0	14851703	G	A
9	rs729491	0	14851841	C	T
9	rs1874105	0	14852141	G	A
9	rs2779497	0	14852491	G	C
9	rs11789084	0	14853750	C	T
9	rs2151206	0	14854072	C	T
9	rs145064265	0	14855219	T	C
9	rs111273527	0	14855361	C	T
9	rs62537679	0	14855375	A	C
9	rs148192443	0	14855384	G	T
9	rs142111715	0	14856251	G	A
9	rs1889053	0	14856284	C	T
9	rs12552887	0	14856417	C	T
9	rs12554254	0	14856556	T	C
9	rs76084173	0	14856773	G	A
9	rs62537680	0	14857105	A	G
9	rs950738	0	14857518	C	G
9	rs10511599	0	14858083	C	T
9	rs1332804	0	14858340	T	C
9	rs60434251	0	14858601	C	T
9	rs17312691	0	14858720	C	G
9	rs41265310	0	14859296	G	A
9	rs10961757	0	14859356	T	C
9	rs7867761	0	14860086	T	C
9	rs72711401	0	14861399	A	G
9	rs10810272	0	14861752	A	G
9	rs147109804	0	14861900	G	A
9	rs143296658	0	14862015	G	C
9	rs7019358	0	14862637	T	C
9	rs7033932	0	14862676	C	T
9	rs16932372	0	14863405	T	C
9	rs17312753	0	14863526	T	A
9	rs73642429	0	14863723	C	T
9	rs1889052	0	14864213	C	G
9	rs1889051	0	14864321	A	G
9	rs1889050	0	14864438	G	C
9	rs1889049	0	14864584	A	C
9	rs10810273	0	14864760	C	T
9	rs117357762	0	14865264	C	T
9	rs16932376	0	14866119	G	C
9	rs16932379	0	14866251	G	A
9	rs62537685	0	14866281	A	C
9	rs4388543	0	14866386	T	C
9	rs7020282	0	14866389	G	A
9	rs10511600	0	14867663	A	G
9	rs1889048	0	14867905	T	A
9	rs16932386	0	14867958	A	G
9	rs74607206	0	14868213	C	T
9	rs118159297	0	14868616	T	A
9	rs7856810	0	14868653	A	T
9	rs12238629	0	14869110	C	G
9	rs117666063	0	14869268	T	A
9	rs6474862	0	14869555	A	C
9	rs72713606	0	14869732	T	C
9	rs6474863	0	14869788	T	A
9	rs6474864	0	14869859	T	C
9	rs6474865	0	14869861	A	G
9	rs72713607	0	14869870	A	G
9	rs11788565	0	14870153	A	G
9	rs7045281	0	14870483	C	T
9	rs55875513	0	14871775	T	C
9	rs74433152	0	14873534	T	G
9	rs79743469	0	14874189	G	C
9	rs73417624	0	14874221	T	G
9	rs10810276	0	14875346	A	G
9	rs112440124	0	14875617	A	T
9	rs2381976	0	14876692	G	A
9	rs10810277	0	14876894	G	A
9	rs10810278	0	14876968	T	A
9	rs66925748	0	14877677	C	A
9	rs12683265	0	14877786	C	T
9	rs61050353	0	14878008	C	T
9	rs10961764	0	14878011	C	T
9	rs10810279	0	14878094	G	A
9	rs10810280	0	14878376	G	A
9	rs6474868	0	14878519	A	T
9	rs62537691	0	14878651	C	G
9	rs10961765	0	14879068	C	T
9	rs10810282	0	14879268	G	T
9	rs10511601	0	14879464	T	G
9	rs72713613	0	14879678	G	A
9	rs2065484	0	14879724	A	G
9	rs72713614	0	14879735	C	A
9	rs117740931	0	14879768	A	G
9	rs2065482	0	14879870	T	G
9	rs11789825	0	14879938	G	A
9	rs7862066	0	14880104	C	T
9	rs139472093	0	14880516	C	G
9	rs7862716	0	14880667	C	T
9	rs1108622	0	14881437	C	T
9	rs7039423	0	14881561	A	T
9	rs7039633	0	14881629	C	T
9	rs7870274	0	14882085	C	T
9	rs10961766	0	14882275	A	G
9	rs10961767	0	14882440	A	T
9	rs78955599	0	14882998	C	T
9	rs72713618	0	14883254	G	A
9	rs62537692	0	14883705	C	T
9	rs7048511	0	14883847	A	G
9	rs7048783	0	14883912	C	T
9	rs7049012	0	14883980	G	T
9	rs7021013	0	14884017	A	G
9	rs62537693	0	14884222	A	G
9	rs66838707	0	14884234	A	G
9	rs10810283	0	14884447	G	A
9	rs8181160	0	14884565	T	C
9	rs8181058	0	14884628	G	A
9	rs12237883	0	14884804	A	G
9	rs138081647	0	14885166	C	A
9	rs79130802	0	14885180	C	T
9	rs59879959	0	14885334	C	T
9	rs61563034	0	14885360	C	A
9	rs12555055	0	14885562	A	C
9	rs28457781	0	14885659	A	G
9	rs75353878	0	14886166	C	T
9	rs10118698	0	14886257	C	T
9	rs142965670	0	14886319	G	A
9	rs72713629	0	14886623	G	A
9	rs62537697	0	14887211	T	C
9	rs62537698	0	14887854	G	A
9	rs10961769	0	14888113	G	A
9	rs16932392	0	14888353	C	T
9	rs60766447	0	14888592	A	G
9	rs150066945	0	14889014	T	A
9	rs11788367	0	14889336	A	G
9	rs16892	0	14889834	T	C
9	rs1996893	0	14890268	T	C
9	rs56021406	0	14891038	G	A
9	rs10124579	0	14891492	A	G
9	rs77986568	0	14891501	G	A
9	rs17222108	0	14891600	T	C
9	rs13294006	0	14891619	G	C
9	rs10810285	0	14891670	C	T
9	rs11790595	0	14891810	G	A
9	rs12555623	0	14892053	A	T
9	rs117846192	0	14892133	C	A
9	rs4741440	0	14892320	G	T
9	rs4741442	0	14892329	G	C
9	rs62534800	0	14892612	T	C
9	rs9776129	0	14892721	C	T
9	rs9776136	0	14892856	C	T
9	rs9776139	0	14892957	C	T
9	rs10961773	0	14892993	C	A
9	rs12005454	0	14894464	T	C
9	rs62534802	0	14895034	C	A
9	rs72713632	0	14895152	T	A
9	rs62534803	0	14895279	T	C
9	rs10961774	0	14895280	T	C
9	rs10961775	0	14895602	A	G
9	rs10961776	0	14896216	A	G
9	rs11793376	0	14896470	G	T
9	rs11793384	0	14896660	C	T
9	rs11787561	0	14896670	T	C
9	rs10961777	0	14896900	G	C
9	rs10961778	0	14897030	C	T
9	rs10961779	0	14897147	C	T
9	rs1523212	0	14897723	G	C
9	rs7044651	0	14898142	T	C
9	rs10961780	0	14898161	T	G
9	rs10961781	0	14898522	T	C
9	rs12236493	0	14898665	A	G
9	rs13293937	0	14898844	G	A
9	rs117735761	0	14899367	A	G
9	rs78037850	0	14899557	G	A
9	rs10810289	0	14899708	T	C
9	rs951653	0	14899764	C	T
9	rs80314150	0	14899974	C	T
9	rs74988611	0	14900190	C	G
9	rs4740593	0	14900356	C	T
9	rs4740594	0	14900516	G	A
9	rs4741443	0	14900565	T	C
9	rs1984063	0	14901322	T	C
9	rs4543641	0	14901626	C	G
9	rs143256335	0	14901780	C	A
9	rs6474870	0	14901899	A	G
9	rs149181644	0	14902314	G	A
9	rs77283901	0	14902613	C	T
9	rs12337423	0	14903275	T	C
9	rs10961784	0	14903697	C	T
9	rs10961785	0	14903800	T	C
9	rs10961786	0	14904720	G	C
9	rs1855142	0	14904759	T	C
9	rs1412725	0	14906086	T	C
9	rs940120	0	14906868	G	A
9	rs940119	0	14906948	A	G
9	rs4147129	0	14907432	T	C
9	rs7034380	0	14908056	T	G
9	rs145677750	0	14908850	A	G
9	rs115626683	0	14910618	C	T
9	rs6474871	0	14910635	C	A
9	rs7861117	0	14911082	T	A
9	rs10122340	0	14911241	C	T
9	rs78792337	0	14911726	T	C
9	rs117357927	0	14912168	C	A
9	rs76313624	0	14912191	G	T
9	rs12683739	0	14912402	A	G
9	rs144830714	0	14912613	G	A
9	rs78390793	0	14913389	A	G
9	rs3922832	0	14914734	T	C
9	rs12006324	0	14915014	C	G
9	rs12002382	0	14915055	A	T
9	rs111373280	0	14915511	A	C
9	rs80237976	0	14916026	T	C
9	rs78317335	0	14916553	C	T
9	rs73642461	0	14917567	C	T
9	rs10961792	0	14917900	C	A
9	rs7044531	0	14917988	C	G
9	rs10738381	0	14918303	G	T
9	rs10961793	0	14918776	T	A
9	rs10756624	0	14918814	T	G
9	rs3850442	0	14919539	G	A
9	rs146957351	0	14920176	G	T
9	rs79747208	0	14920597	C	T
9	rs2030594	0	14921722	T	A
9	rs10756626	0	14922877	T	C
9	rs74638793	0	14923277	T	G
9	rs2140323	0	14923810	A	T
9	rs7848497	0	14924241	C	G
9	rs7041492	0	14925631	T	C
9	rs1916314	0	14925706	T	C
9	rs116992086	0	14926649	G	A
9	rs59846294	0	14926774	T	C
9	rs10511602	0	14928013	T	C
9	rs10738382	0	14928191	G	A
9	rs7865084	0	14928397	C	T
9	rs10756627	0	14928594	T	C
9	rs1855143	0	14929020	T	C
9	rs117433085	0	14929247	G	A
9	rs10961795	0	14929835	T	G
9	rs6474872	0	14931477	A	G
9	rs138117988	0	14931487	G	A
9	rs7856510	0	14931878	G	C
9	rs61521834	0	14933443	C	T
9	rs139056497	0	14933902	T	C
9	rs4295763	0	14934638	G	T
9	rs67150794	0	14934710	A	C
9	rs10961796	0	14934876	T	C
9	rs1474311	0	14935799	T	C
9	rs78579313	0	14936671	T	C
9	rs1523211	0	14937012	T	C
9	rs7851561	0	14937634	C	G
9	rs10756628	0	14937853	G	T
9	rs79975447	0	14937894	A	T
9	rs147048520	0	14938376	C	A
9	rs76988410	0	14939009	A	G
9	rs13297737	0	14939561	G	A
9	rs76809943	0	14939759	A	G
9	rs111947019	0	14940241	C	T
9	rs77620368	0	14940954	C	T
9	rs2140325	0	14941131	T	G
9	rs12352935	0	14941629	T	C
9	rs12348103	0	14941672	C	T
9	rs10810293	0	14942035	C	T
9	rs76058773	0	14943140	A	G
9	rs76076035	0	14943233	T	C
9	rs60266351	0	14943508	T	C
9	rs7030532	0	14944106	G	C
9	rs74997137	0	14944839	A	G
9	rs7862132	0	14945267	A	T
9	rs7862559	0	14945372	G	C
9	rs78168009	0	14945977	G	A
9	rs113463729	0	14946076	T	A
9	rs1855141	0	14946220	A	G
9	rs1523213	0	14946572	A	G
9	rs55831634	0	14946656	G	A
9	rs7043477	0	14947083	G	A
9	rs6474873	0	14947351	C	G
9	rs7870793	0	14947466	C	T
9	rs3861706	0	14947472	T	C
9	rs1464607	0	14947720	A	C
9	rs117829602	0	14947740	A	G
9	rs1464608	0	14947785	G	T
9	rs10961806	0	14948696	G	A
9	rs118043611	0	14948994	T	A
9	rs9969815	0	14949190	A	G
9	rs55789229	0	14949661	C	T
9	rs2140326	0	14949803	A	G
9	rs1855140	0	14950193	T	G
9	rs116265393	0	14950424	G	C
9	rs138503352	0	14950586	G	C
9	rs59331691	0	14950628	A	G
9	rs11515200	0	14952066	C	T
9	rs7028135	0	14952537	T	G
9	rs7042782	0	14952712	A	C
9	rs113539164	0	14953023	A	C
9	rs141444705	0	14953149	C	A
9	rs114355175	0	14953252	C	T
9	rs118092548	0	14953322	C	T
9	rs7046824	0	14953525	A	G
9	rs116949189	0	14953534	C	T
9	rs2381972	0	14954006	G	T
9	rs7848522	0	14954434	A	G
9	rs7848747	0	14954549	C	T
9	rs7849466	0	14954971	G	A
9	rs147264014	0	14955215	T	A
9	rs28842341	0	14955245	C	G
9	rs10810294	0	14955410	C	T
9	rs10961809	0	14955663	G	C
9	rs2381973	0	14955988	T	C
9	rs72715609	0	14955993	T	C
9	rs146683376	0	14956102	A	C
9	rs7028869	0	14956219	C	G
9	rs62534841	0	14956686	G	A
9	rs10810295	0	14956960	T	A
9	rs10810296	0	14956963	T	C
9	rs1412720	0	14957281	G	A
9	rs72715615	0	14957399	G	A
9	rs11795030	0	14957582	A	G
9	rs74930564	0	14957682	A	G
9	rs11793253	0	14957794	T	A
9	rs1589666	0	14958442	C	A
9	rs10810297	0	14958698	A	T
9	rs1403560	0	14959675	C	A
9	rs1829850	0	14959733	G	C
9	rs72715622	0	14959953	T	C
9	rs1357474	0	14960217	A	G
9	rs72715624	0	14960228	T	G
9	rs75734206	0	14960355	C	T
9	rs7851480	0	14960401	C	G
9	rs72715625	0	14960526	G	C
9	rs7851938	0	14960674	G	C
9	rs74928841	0	14960813	A	G
9	rs77247737	0	14960981	G	A
9	rs78928002	0	14960998	G	C
9	rs79420792	0	14961188	C	T
9	rs74672765	0	14961240	C	T
9	rs10810298	0	14961245	T	A
9	rs114644572	0	14961654	C	T
9	rs1412724	0	14961738	G	C
9	rs55834240	0	14962585	C	T
9	rs1412723	0	14962799	C	T
9	rs80062817	0	14963102	T	A
9	rs80303296	0	14963156	T	C
9	rs12378196	0	14963519	G	A
9	rs12335460	0	14963761	A	G
9	rs72715629	0	14963863	C	A
9	rs10810299	0	14964272	A	C
9	rs10961810	0	14964844	T	G
9	rs6415721	0	14964952	C	T
9	rs75024468	0	14965327	C	T
9	rs55948600	0	14965543	C	T
9	rs75466704	0	14965779	C	T
9	rs72715631	0	14966065	T	G
9	rs9697216	0	14966241	T	C
9	rs12339145	0	14966251	A	T
9	rs12353198	0	14966515	T	C
9	rs80042792	0	14967121	C	A
9	rs77294719	0	14967122	C	T
9	rs12379705	0	14967393	C	T
9	rs72715633	0	14968026	G	T
9	rs12350915	0	14968092	G	A
9	rs10961811	0	14968316	C	G
9	rs7027560	0	14968354	G	T
9	rs77348208	0	14968362	G	C
9	rs146945726	0	14968482	G	C
9	rs7044317	0	14968862	T	C
9	rs4535838	0	14968980	C	A
9	rs7031880	0	14969259	G	A
9	rs7031667	0	14969360	A	T
9	rs7350286	0	14970121	C	T
9	rs7350287	0	14970191	G	A
9	rs11515203	0	14970415	A	G
9	rs7029791	0	14970645	T	G
9	rs7048248	0	14971227	G	A
9	rs4546746	0	14971362	C	G
9	rs10122371	0	14971583	C	A
9	rs10114147	0	14972102	T	A
9	rs138189927	0	14972128	A	T
9	rs10810302	0	14972897	A	G
9	rs142117492	0	14972960	T	C
9	rs140193010	0	14973110	C	T
9	rs117985521	0	14973280	G	A
9	rs79186809	0	14973307	C	T
9	rs7026072	0	14973346	C	A
9	rs148332796	0	14973577	G	A
9	rs7857763	0	14974080	C	T
9	rs56195535	0	14974205	G	C
9	rs79979838	0	14974280	G	A
9	rs7030620	0	14974488	C	T
9	rs75726852	0	14974663	G	A
9	rs68177350	0	14974677	T	C
9	rs66462482	0	14975341	C	G
9	rs10961814	0	14975409	C	G
9	rs12339856	0	14975699	T	C
9	rs2049291	0	14975829	T	C
9	rs2049292	0	14975886	G	A
9	rs72715639	0	14975961	C	T
9	rs112538510	0	14976144	C	G
9	rs111252212	0	14976172	G	C
9	rs113643953	0	14976255	C	T
9	rs61447244	0	14976391	A	G
9	rs28536549	0	14976449	T	G
9	rs28534798	0	14976480	G	T
9	rs10810305	0	14976676	A	G
9	rs10810306	0	14976689	A	G
9	rs140638262	0	14976887	G	C
9	rs117277028	0	14976996	C	T
9	rs7870499	0	14977169	G	C
9	rs10115192	0	14977171	C	T
9	rs72715642	0	14977210	C	G
9	rs10115344	0	14977798	C	T
9	rs78928917	0	14977828	T	A
9	rs12338689	0	14978257	C	T
9	rs67226056	0	14978450	C	T
9	rs9298710	0	14978548	G	T
9	rs10810307	0	14979425	T	C
9	rs12340301	0	14979866	G	A
9	rs79838801	0	14979940	A	G
9	rs115646531	0	14980634	A	G
9	rs78250732	0	14980673	G	A
9	rs10810308	0	14981038	G	C
9	rs139885109	0	14981238	C	A
9	rs75725456	0	14981684	G	T
9	rs60838705	0	14981704	A	C
9	rs111323750	0	14982037	C	T
9	rs79856774	0	14982145	T	C
9	rs72501425	0	14982272	T	C
9	rs72715648	0	14982694	G	A
9	rs10961817	0	14982751	A	G
9	rs75067089	0	14983311	C	T
9	rs10961818	0	14983508	A	G
9	rs7020107	0	14984170	G	A
9	rs4008009	0	14984260	A	T
9	rs144472740	0	14984514	T	C
9	rs1880013	0	14985047	C	A
9	rs7028702	0	14986060	G	T
9	rs6474876	0	14986602	C	T
9	rs12001792	0	14986783	G	A
9	rs10756632	0	14987263	C	T
9	rs10810309	0	14987578	T	C
9	rs78921335	0	14988057	A	C
9	rs67086694	0	14988601	A	G
9	rs6474877	0	14988901	C	T
9	rs6474878	0	14988990	A	C
9	rs7042441	0	14989567	G	A
9	rs10810310	0	14989877	T	C
9	rs7028104	0	14989890	T	A
9	rs56036616	0	14989986	T	C
9	rs55818920	0	14990267	G	A
9	rs114397995	0	14990320	G	C
9	rs10961819	0	14990485	G	T
9	rs149422223	0	14990608	T	C
9	rs144691359	0	14990715	G	A
9	rs7851933	0	14990730	G	T
9	rs142877294	0	14990741	T	A
9	rs10961820	0	14990759	G	C
9	rs7855093	0	14991024	C	G
9	rs116893481	0	14991330	A	C
9	rs73642487	0	14991784	G	T
9	rs4553007	0	14992109	G	C
9	rs7048212	0	14992314	T	C
9	rs7048509	0	14992582	T	A
9	rs10756633	0	14993180	C	G
9	rs146053273	0	14993188	G	A
9	rs75990804	0	14993197	G	A
9	rs4548277	0	14993419	G	T
9	rs1880012	0	14993511	T	G
9	rs7040712	0	14994221	G	T
9	rs79860927	0	14994713	A	T
9	rs117765099	0	14995166	A	G
9	rs55838482	0	14995990	G	A
9	rs74769880	0	14996616	C	A
9	rs58173555	0	14997367	T	G
9	rs7023196	0	14997420	G	C
9	rs7023025	0	14997598	A	T
9	rs116888601	0	14997687	G	A
9	rs7023503	0	14997691	G	A
9	rs2140324	0	14997819	T	C
9	rs138252144	0	14998280	A	G
9	rs4741444	0	14998647	A	C
9	rs7860043	0	14999991	C	G
9	rs7029010	0	15000126	T	C
9	rs139767629	0	15000378	T	C
9	rs7029527	0	15000551	T	C
9	rs1829852	0	15000684	A	C
9	rs148641735	0	15001473	G	A
9	rs118053807	0	15002057	C	T
9	rs13440301	0	15002225	C	T
9	rs10810311	0	15002522	A	G
9	rs10810312	0	15002620	G	C
9	rs111940598	0	15002656	G	C
9	rs55783059	0	15002911	T	C
9	rs76698598	0	15003263	C	T
9	rs139437448	0	15003548	C	T
9	rs10810313	0	15003657	C	T
9	rs2140322	0	15003735	G	C
9	rs16932498	0	15003985	A	G
9	rs77996050	0	15004419	A	C
9	rs79604461	0	15004553	G	A
9	rs7030516	0	15004578	A	C
9	rs73642492	0	15004680	T	C
9	rs76506055	0	15004799	A	G
9	rs1916309	0	15005594	A	G
9	rs113684317	0	15005741	G	C
9	rs4741445	0	15006006	A	G
9	rs9696246	0	15006130	A	G
9	rs62536769	0	15007152	G	A
9	rs60820471	0	15007889	C	G
9	rs112603379	0	15008444	G	A
9	rs10961825	0	15008675	A	G
9	rs1851587	0	15008841	C	A
```
