## Supplementary material for "Characterization of shared and ancestry-specific signals driving complex traits using multi-ancestry fine-mapping": s2.afreq

```
#CHROM	ID	REF	ALT	ALT_FREQS	OBS_CT
9	rs7021723	T	C	0.701389	1008
9	rs7025736	G	A	0.155754	1008
9	rs2181073	T	C	0.155754	1008
9	rs2181074	A	G	0.659722	1008
9	rs10961326	C	T	0.47619	1008
9	rs58900694	A	G	0.155754	1008
9	rs10118594	A	G	0.176587	1008
9	rs57172995	C	T	0.093254	1008
9	rs143812070	A	G	0.0248016	1008
9	rs16931220	A	T	0.135913	1008
9	rs10961329	G	A	0.468254	1008
9	rs7848012	T	C	0.0198413	1008
9	rs16931224	G	A	0.127976	1008
9	rs7848517	T	C	0.713294	1008
9	rs60805695	T	C	0.112103	1008
9	rs13285943	G	A	0.0178571	1008
9	rs6474804	A	G	0.0198413	1008
9	rs7039809	G	A	0.151786	1008
9	rs12001724	T	G	0.0138889	1008
9	rs10961330	A	G	0.0188492	1008
9	rs7871053	G	C	0.140873	1008
9	rs7857245	T	C	0.15377	1008
9	rs12000699	G	A	0.133929	1008
9	rs16931233	G	T	0.0922619	1008
9	rs1322131	A	C	0.155754	1008
9	rs73648449	A	G	0.109127	1008
9	rs1322132	C	A	0.0585317	1008
9	rs7025739	A	G	0.0406746	1008
9	rs7029792	G	C	0.0218254	1008
9	rs737668	T	C	0.0178571	1008
9	rs12001843	C	G	0.0386905	1008
9	rs10124838	A	G	0.0178571	1008
9	rs57993128	A	G	0.103175	1008
9	rs7465962	T	C	0.124008	1008
9	rs4631565	G	T	0.0168651	1008
9	rs2145989	C	T	0.150794	1008
9	rs7046174	C	G	0.448413	1008
9	rs10115804	C	A	0.505952	1008
9	rs1853195	G	T	0.617063	1008
9	rs35473056	T	C	0.0327381	1008
9	rs1853196	C	T	0.619048	1008
9	rs1977235	G	A	0.488095	1008
9	rs55977907	T	A	0.10119	1008
9	rs10810078	G	T	0.487103	1008
9	rs58574560	C	T	0.483135	1008
9	rs13289170	T	C	0.0525794	1008
9	rs12236454	G	A	0.0555556	1008
9	rs75330484	T	G	0.0902778	1008
9	rs7028654	C	A	0.0962302	1008
9	rs12351326	A	G	0.0515873	1008
9	rs10961339	G	A	0.0188492	1008
9	rs73405678	T	A	0.0277778	1008
9	rs58624125	G	T	0.0902778	1008
9	rs7022407	T	C	0.751984	1008
9	rs13283743	A	G	0.0188492	1008
9	rs12550926	A	C	0.708333	1008
9	rs117948708	G	A	0.0416667	1008
9	rs16931255	T	G	0.0287698	1008
9	rs17279781	T	G	0.230159	1008
9	rs10810079	C	G	0.643849	1008
9	rs10810080	T	C	0.409722	1008
9	rs10810081	A	G	0.421627	1008
9	rs16931256	A	C	0.105159	1008
9	rs4490943	A	G	0.0694444	1008
9	rs16931258	G	C	0.0912698	1008
9	rs10961343	G	C	0.0188492	1008
9	rs7019371	C	T	0.102183	1008
9	rs7019738	G	C	0.102183	1008
9	rs16931261	G	A	0.102183	1008
9	rs7020399	G	A	0.611111	1008
9	rs6474805	A	C	0.77381	1008
9	rs7023574	A	G	0.0188492	1008
9	rs1923353	T	C	0.811508	1008
9	rs13286764	C	T	0.0178571	1008
9	rs2890976	C	T	0.106151	1008
9	rs35113032	A	C	0.0188492	1008
9	rs2382433	G	T	0.59623	1008
9	rs10961344	G	A	0.0327381	1008
9	rs61374830	A	C	0.047619	1008
9	rs10961346	A	G	0.112103	1008
9	rs13302756	C	T	0.0436508	1008
9	rs10810082	A	C	0.512897	1008
9	rs10961347	C	T	0.0615079	1008
9	rs72698712	T	G	0.0575397	1008
9	rs10810083	G	A	0.0704365	1008
9	rs3899674	G	A	0.154762	1008
9	rs10961349	G	C	0.0694444	1008
9	rs16931270	T	C	0.269841	1008
9	rs7049018	C	T	0.357143	1008
9	rs73648450	A	T	0.0406746	1008
9	rs72698715	T	A	0.00496032	1008
9	rs112943795	T	G	0.0853175	1008
9	rs77007376	A	G	0.0406746	1008
9	rs67336119	C	A	0.0238095	1008
9	rs1923354	T	C	0.865079	1008
9	rs7850674	C	T	0.0873016	1008
9	rs145077636	G	T	0.0704365	1008
9	rs16931278	G	T	0.150794	1008
9	rs78058775	G	A	0.0873016	1008
9	rs7027377	G	A	0.150794	1008
9	rs7027382	G	A	0.150794	1008
9	rs73648451	G	A	0.093254	1008
9	rs10115336	T	C	0.519841	1008
9	rs3920568	A	G	0.610119	1008
9	rs10810084	T	C	0.0992063	1008
9	rs1923356	A	T	0.763889	1008
9	rs111943504	A	G	0.154762	1008
9	rs143441367	A	G	0.0347222	1008
9	rs146768782	C	A	0.0178571	1008
9	rs75947181	A	G	0.0644841	1008
9	rs117002294	A	G	0.0793651	1008
9	rs6415720	G	T	0.819444	1008
9	rs12376829	T	G	0.18254	1008
9	rs79925129	G	A	0.222222	1008
9	rs1853197	A	C	0.933532	1008
9	rs2890977	T	C	0.569444	1008
9	rs79451483	T	C	0.39881	1008
9	rs2382434	C	T	0.953373	1008
9	rs7867828	G	C	0.583333	1008
9	rs61516040	G	A	0.364087	1008
9	rs74305113	A	G	0.366071	1008
9	rs10115541	G	A	0.947421	1008
9	rs139466022	C	T	0.0178571	1008
9	rs1575255	G	A	0.565476	1008
9	rs1575256	G	C	0.584325	1008
9	rs1853198	C	T	0.565476	1008
9	rs1853199	A	C	0.952381	1008
9	rs57067791	C	G	0.385913	1008
9	rs10511588	T	C	0.951389	1008
9	rs12555759	C	G	0.366071	1008
9	rs2382435	C	G	0.927579	1008
9	rs10756524	C	A	0.948413	1008
9	rs16931284	A	C	0.368056	1008
9	rs10738352	C	T	0.947421	1008
9	rs16931288	T	C	0.375992	1008
9	rs78525603	G	T	0.361111	1008
9	rs7869774	C	T	0.948413	1008
9	rs80226150	A	T	0.0962302	1008
9	rs10756525	C	T	0.931548	1008
9	rs12343340	T	C	0.0188492	1008
9	rs10756526	T	G	0.56746	1008
9	rs12553096	T	C	0.374008	1008
9	rs7874572	C	T	0.566468	1008
9	rs7874668	A	G	0.587302	1008
9	rs7037078	T	C	0.5625	1008
9	rs75556599	T	G	0.365079	1008
9	rs10756527	C	T	0.926587	1008
9	rs10756528	C	T	0.934524	1008
9	rs79964387	C	A	0.360119	1008
9	rs191653416	G	T	0.0228175	1008
9	rs7857599	G	A	0.949405	1008
9	rs10810087	C	T	0.573413	1008
9	rs76958964	G	A	0.179563	1008
9	rs12553244	G	C	0.362103	1008
9	rs12685307	A	G	0.0188492	1008
9	rs77458119	A	G	0.10119	1008
9	rs12683350	G	C	0.0188492	1008
9	rs1040888	A	G	0.952381	1008
9	rs2181075	G	A	0.361111	1008
9	rs74342178	G	A	0.361111	1008
9	rs10122906	A	G	0.0198413	1008
9	rs7023849	G	C	0.690476	1008
9	rs77011486	C	T	0.260913	1008
9	rs112625737	A	G	0.261905	1008
9	rs112934001	G	A	0.261905	1008
9	rs7028752	G	T	0.953373	1008
9	rs77660542	C	T	0.261905	1008
9	rs60451275	T	C	0.380952	1008
9	rs75726676	C	T	0.0297619	1008
9	rs10961356	A	G	0.378968	1008
9	rs57255486	C	T	0.376984	1008
9	rs78752068	C	T	0.260913	1008
9	rs79158551	T	C	0.261905	1008
9	rs77639264	C	T	0.259921	1008
9	rs79650319	C	T	0.259921	1008
9	rs77206662	C	T	0.259921	1008
9	rs78765671	C	T	0.375992	1008
9	rs10756529	T	C	0.571429	1008
9	rs12685927	T	C	0.117063	1008
9	rs76828706	G	A	0.260913	1008
9	rs9792570	G	A	0.947421	1008
9	rs9792571	C	G	0.388889	1008
9	rs6474806	T	C	0.953373	1008
9	rs7872771	G	A	0.952381	1008
9	rs12352346	T	A	0.015873	1008
9	rs148386289	G	C	0.0496032	1008
9	rs10116586	A	C	0.24504	1008
9	rs12685682	G	A	0.3125	1008
9	rs140479955	G	A	0.0257937	1008
9	rs4142978	C	G	0.996032	1008
9	rs12238129	T	A	0.0595238	1008
9	rs73407711	C	A	0.0267857	1008
9	rs6474807	G	C	0.936508	1008
9	rs6474808	T	C	0.936508	1008
9	rs60600345	G	C	0.117063	1008
9	rs74499371	T	C	0.347222	1008
9	rs1407345	A	G	0.885913	1008
9	rs7039300	T	G	0.264881	1008
9	rs28706541	A	C	0.608135	1008
9	rs10283831	C	T	0.00297619	1008
9	rs72698733	G	A	0.00198413	1008
9	rs567563	A	G	0.123016	1008
9	rs12555513	C	T	0.19246	1008
9	rs7875010	T	C	0.837302	1008
9	rs512477	A	G	0.179563	1008
9	rs6474809	T	C	0.951389	1008
9	rs544565	G	T	0.110119	1008
9	rs73407797	G	A	0.00198413	1008
9	rs10217348	A	C	0.107143	1008
9	rs10217689	C	T	0.107143	1008
9	rs10961361	A	G	0.298611	1008
9	rs12686091	G	A	0.344246	1008
9	rs148396452	C	T	0.046627	1008
9	rs77685001	A	G	0.112103	1008
9	rs569114	A	G	0.728175	1008
9	rs7862050	C	A	0.478175	1008
9	rs7035356	G	A	0.478175	1008
9	rs74433955	T	A	0.331349	1008
9	rs10961363	G	T	0.334325	1008
9	rs534729	A	G	0.52877	1008
9	rs73409906	G	A	0.281746	1008
9	rs114132868	G	A	0.329365	1008
9	rs516325	C	T	0.376984	1008
9	rs10961364	G	T	0.375	1008
9	rs75318267	A	G	0.323413	1008
9	rs1689280	T	C	0.380952	1008
9	rs10961365	A	G	0.323413	1008
9	rs10961366	C	T	0.321429	1008
9	rs10961367	C	T	0.321429	1008
9	rs10961368	G	A	0.28373	1008
9	rs10961369	C	G	0.318452	1008
9	rs10961370	C	T	0.464286	1008
9	rs4741343	G	A	0.696429	1008
9	rs6474816	C	T	0.62004	1008
9	rs578720	G	T	0.0803571	1008
9	rs578809	A	C	0.0803571	1008
9	rs10810088	C	T	0.214286	1008
9	rs73648455	C	T	0.0585317	1008
9	rs62532496	T	C	0.290675	1008
9	rs579735	C	T	0.00396825	1008
9	rs16931322	G	A	0.0615079	1008
9	rs480700	T	C	0.645833	1008
9	rs1689282	C	A	0.597222	1008
9	rs77540040	A	C	0.0882937	1008
9	rs484555	A	G	0.568452	1008
9	rs7858	C	T	0.0426587	1008
9	rs13301482	T	A	0.157738	1008
9	rs56268008	C	T	0.0615079	1008
9	rs548824	T	C	0.0486111	1008
9	rs1040887	T	C	0.168651	1008
9	rs142868938	G	A	0.0436508	1008
9	rs574460	T	G	0.612103	1008
9	rs10961377	C	T	0.34623	1008
9	rs10961378	A	G	0.355159	1008
9	rs532811	A	C	0.191468	1008
9	rs12551855	A	T	0.154762	1008
9	rs12348427	G	T	0.0347222	1008
9	rs78364791	C	T	0.0347222	1008
9	rs575660	A	G	0.204365	1008
9	rs1743544	G	A	0.401786	1008
9	rs542733	T	C	0.467262	1008
9	rs74764572	T	C	0.105159	1008
9	rs117609514	T	C	0.0119048	1008
9	rs516090	A	T	0.621032	1008
9	rs516075	A	T	0.621032	1008
9	rs510777	A	G	0.616071	1008
9	rs145323132	C	A	0.031746	1008
9	rs140921515	C	T	0.12004	1008
9	rs497789	C	T	0.580357	1008
9	rs76826018	C	G	0.0297619	1008
9	rs10961380	G	C	0.0982143	1008
9	rs580845	A	C	0.644841	1008
9	rs78831649	C	T	0.0248016	1008
9	rs508940	C	T	0.500992	1008
9	rs483669	A	C	0.0813492	1008
9	rs80006307	T	C	0.0545635	1008
9	rs115950846	C	T	0.00198413	1008
9	rs475732	T	C	0.0823413	1008
9	rs510970	T	C	0.111111	1008
9	rs571693	T	G	0.139881	1008
9	rs74616588	T	G	0.267857	1008
9	rs573057	A	C	0.181548	1008
9	rs10810091	C	A	0.203373	1008
9	rs3780581	C	T	0.215278	1008
9	rs498010	C	T	0.323413	1008
9	rs10961381	A	G	0.244048	1008
9	rs580501	A	G	0.592262	1008
9	rs576216	A	G	0.12996	1008
9	rs766401	G	C	0.14881	1008
9	rs10738353	T	C	0.12996	1008
9	rs10810092	G	A	0.111111	1008
9	rs35385279	A	C	0.25	1008
9	rs35621280	A	G	0.25	1008
9	rs74571580	C	A	0.0238095	1008
9	rs2307079	G	T	0.12996	1008
9	rs7034613	T	G	0.131944	1008
9	rs7018755	A	G	0.131944	1008
9	rs12340320	C	T	0.0347222	1008
9	rs10118048	G	A	0.0357143	1008
9	rs78057318	T	C	0.194444	1008
9	rs79963861	G	A	0.115079	1008
9	rs7862890	A	G	0.610119	1008
9	rs7863254	C	T	0.0178571	1008
9	rs10961383	A	G	0.105159	1008
9	rs2382436	A	C	0.0178571	1008
9	rs35870361	T	C	0.617063	1008
9	rs10961384	G	T	0.297619	1008
9	rs140504153	G	A	0.0505952	1008
9	rs10961385	T	C	0.353175	1008
9	rs12236011	A	G	0.0734127	1008
9	rs116895508	G	C	0.031746	1008
9	rs4740559	C	T	0.220238	1008
9	rs17210326	T	C	0.0109127	1008
9	rs57626911	A	C	0.340278	1008
9	rs75558531	C	T	0.218254	1008
9	rs141447886	C	T	0.0138889	1008
9	rs36097937	A	G	0.0208333	1008
9	rs10961386	G	C	0.236111	1008
9	rs7032993	T	A	0.333333	1008
9	rs35381921	G	A	0.0128968	1008
9	rs7021992	G	T	0.16369	1008
9	rs10961387	C	T	0.22619	1008
9	rs10756530	T	C	0.59623	1008
9	rs7029562	A	G	0.218254	1008
9	rs3780582	C	T	0.330357	1008
9	rs7030475	A	C	0.233135	1008
9	rs7019649	T	C	0.597222	1008
9	rs7034211	A	G	0.619048	1008
9	rs10810093	A	T	0.597222	1008
9	rs140291681	T	C	0.00892857	1008
9	rs7024088	T	C	0.411706	1008
9	rs74821587	T	G	0.28373	1008
9	rs2382437	T	C	0.219246	1008
9	rs2382438	T	C	0.217262	1008
9	rs2382439	T	A	0.218254	1008
9	rs2382440	G	C	0.210317	1008
9	rs10810095	C	G	0.602183	1008
9	rs73642095	C	T	0.25	1008
9	rs10511591	T	C	0.252976	1008
9	rs73642096	C	A	0.208333	1008
9	rs3780583	A	C	0.149802	1008
9	rs73642097	A	G	0.243056	1008
9	rs10961391	G	T	0.202381	1008
9	rs6474820	T	C	0.25496	1008
9	rs10961392	G	C	0.209325	1008
9	rs7868947	G	A	0.220238	1008
9	rs7042127	C	T	0.230159	1008
9	rs7042365	C	A	0.28373	1008
9	rs12552654	T	C	0.295635	1008
9	rs7028001	T	A	0.280754	1008
9	rs7045411	A	G	0.281746	1008
9	rs12554151	A	G	0.292659	1008
9	rs7031735	T	G	0.298611	1008
9	rs118005180	A	G	0.205357	1008
9	rs75639750	A	G	0.12996	1008
9	rs10511592	T	G	0.290675	1008
9	rs74439287	T	C	0.269841	1008
9	rs151041135	T	A	0.0396825	1008
9	rs2890979	G	T	0.832341	1008
9	rs4237133	C	G	0.311508	1008
9	rs74474282	G	A	0.247024	1008
9	rs10756531	A	C	0.47619	1008
9	rs16931403	A	C	0.300595	1008
9	rs16931410	A	G	0.16369	1008
9	rs723968	T	C	0.28373	1008
9	rs10810096	T	C	0.25	1008
9	rs7863447	G	A	0.444444	1008
9	rs151263769	C	G	0.0694444	1008
9	rs12349255	T	C	0.488095	1008
9	rs10810097	T	C	0.257937	1008
9	rs34991430	G	T	0.322421	1008
9	rs7044402	A	G	0.763889	1008
9	rs12685276	C	G	0.196429	1008
9	rs111931329	A	C	0.0357143	1008
9	rs116848122	T	G	0.0347222	1008
9	rs13300925	T	C	0.213294	1008
9	rs62532512	C	A	0.459325	1008
9	rs12004755	G	A	0.201389	1008
9	rs2382443	T	C	0.758929	1008
9	rs75918185	C	T	0.160714	1008
9	rs10810098	T	C	0.568452	1008
9	rs74654470	A	C	0.0446429	1008
9	rs10810099	A	G	0.570437	1008
9	rs10961396	C	T	0.169643	1008
9	rs117438989	T	G	0.0486111	1008
9	rs78232917	T	C	0.105159	1008
9	rs2890981	T	C	0.964286	1008
9	rs12156460	A	T	0.204365	1008
9	rs13299433	T	C	0.612103	1008
9	rs28546939	A	G	0.612103	1008
9	rs10738354	C	T	0.96627	1008
9	rs10961399	T	C	0.612103	1008
9	rs10961400	A	G	0.362103	1008
9	rs59582428	T	C	0.382937	1008
9	rs4740560	G	A	0.430556	1008
9	rs76317170	T	C	0.381944	1008
9	rs146407182	G	C	0.0128968	1008
9	rs12376024	C	T	0.342262	1008
9	rs12377502	A	G	0.362103	1008
9	rs6474821	G	A	0.0287698	1008
9	rs10961402	C	T	0.331349	1008
9	rs59157653	A	T	0.214286	1008
9	rs189832506	C	A	0.0109127	1008
9	rs12552956	T	C	0.608135	1008
9	rs16931422	A	G	0.0575397	1008
9	rs35340098	A	G	0.126984	1008
9	rs76293941	T	C	0.0634921	1008
9	rs34115564	A	C	0.00198413	1008
9	rs10119167	C	T	0.793651	1008
9	rs10756534	T	C	0.957341	1008
9	rs143863570	G	C	0.0228175	1008
9	rs7045263	G	A	0.176587	1008
9	rs2890982	T	C	0.622024	1008
9	rs9776572	T	C	0.625992	1008
9	rs10756535	C	A	0.326389	1008
9	rs10756536	A	G	0.371032	1008
9	rs7035474	A	G	0.592262	1008
9	rs6474822	A	T	0.592262	1008
9	rs16931436	G	A	0.172619	1008
9	rs13287487	C	T	0.433532	1008
9	rs4617253	A	G	0.945437	1008
9	rs4375095	G	A	0.22619	1008
9	rs2382448	A	G	0.606151	1008
9	rs2382449	T	A	0.943452	1008
9	rs2382450	T	C	0.624008	1008
9	rs2382451	C	T	0.422619	1008
9	rs74446758	T	G	0.358135	1008
9	rs78087355	T	C	0.360119	1008
9	rs10810104	A	T	0.608135	1008
9	rs7034377	G	A	0.205357	1008
9	rs7034162	A	T	0.608135	1008
9	rs142758463	C	T	0.046627	1008
9	rs10810105	T	C	0.251984	1008
9	rs147294258	A	T	0.0267857	1008
9	rs10961411	A	G	0.237103	1008
9	rs10961412	T	G	0.250992	1008
9	rs76370019	T	C	0.0138889	1008
9	rs4551459	T	C	0.630952	1008
9	rs10756538	T	G	0.964286	1008
9	rs10961413	T	C	0.365079	1008
9	rs10810106	C	T	0.335317	1008
9	rs10810107	C	G	0.239087	1008
9	rs76940405	T	A	0.151786	1008
9	rs2382452	G	A	0.764881	1008
9	rs2382453	A	G	0.602183	1008
9	rs10810108	G	C	0.242063	1008
9	rs10810109	A	G	0.249008	1008
9	rs10961414	T	C	0.503968	1008
9	rs2382454	C	T	0.332341	1008
9	rs73413827	A	C	0.372024	1008
9	rs6474823	T	C	0.657738	1008
9	rs6474824	C	T	0.650794	1008
9	rs6474825	T	C	0.64881	1008
9	rs10738355	A	G	0.650794	1008
9	rs2382456	T	C	0.66369	1008
9	rs2382457	C	T	0.626984	1008
9	rs4628344	C	G	0.518849	1008
9	rs4532695	T	C	0.62996	1008
9	rs2890984	A	T	0.62996	1008
9	rs10810110	G	A	0.585317	1008
9	rs10810111	G	A	0.613095	1008
9	rs10810112	T	C	0.611111	1008
9	rs10810113	T	C	0.618056	1008
9	rs10810114	T	C	0.618056	1008
9	rs2382458	C	G	0.617063	1008
9	rs2890985	T	C	0.584325	1008
9	rs2382459	T	G	0.585317	1008
9	rs79077089	C	T	0.139881	1008
9	rs10961417	T	C	0.138889	1008
9	rs10961418	A	G	0.140873	1008
9	rs10738356	G	A	0.582341	1008
9	rs12235129	G	T	0.356151	1008
9	rs10738357	A	G	0.415675	1008
9	rs10961419	G	A	0.584325	1008
9	rs75511075	C	T	0.0248016	1008
9	rs10961420	G	A	0.393849	1008
9	rs2382460	T	G	0.417659	1008
9	rs10961421	C	G	0.395833	1008
9	rs61754862	C	G	0.4375	1008
9	rs10756539	G	C	0.568452	1008
9	rs10810115	T	A	0.186508	1008
9	rs11790310	T	C	0.191468	1008
9	rs62532548	T	C	0.00297619	1008
9	rs12551619	G	A	0.362103	1008
9	rs79761662	A	G	0.244048	1008
9	rs10961422	T	G	0.116071	1008
9	rs12376677	G	A	0.180556	1008
9	rs62532551	G	A	0.241071	1008
9	rs12004290	A	T	0.25	1008
9	rs10810116	G	A	0.365079	1008
9	rs12339675	G	A	0.364087	1008
9	rs4741346	G	A	0.232143	1008
9	rs77365026	G	A	0.0238095	1008
9	rs10810117	A	C	0.41369	1008
9	rs10961424	C	A	0.238095	1008
9	rs12236711	C	T	0.123016	1008
9	rs139714248	C	T	0.0287698	1008
9	rs10119190	G	A	0.360119	1008
9	rs76819450	G	C	0.00198413	1008
9	rs10756540	C	T	0.363095	1008
9	rs10756541	T	G	0.364087	1008
9	rs12340584	A	G	0.237103	1008
9	rs56254800	T	C	0.0119048	1008
9	rs12238011	C	T	0.12004	1008
9	rs10961426	A	G	0.249008	1008
9	rs77618607	T	C	0.0287698	1008
9	rs75232456	T	C	0.0248016	1008
9	rs10961428	C	T	0.365079	1008
9	rs16923133	A	G	0.198413	1008
9	rs16923134	G	A	0.195437	1008
9	rs73645013	G	C	0.196429	1008
9	rs12682686	C	T	0.202381	1008
9	rs12683997	T	C	0.208333	1008
9	rs12682915	G	C	0.206349	1008
9	rs7041043	G	C	0.168651	1008
9	rs7040930	C	G	0.374008	1008
9	rs10115397	C	T	0.218254	1008
9	rs7044542	G	A	0.170635	1008
9	rs10121553	A	T	0.218254	1008
9	rs10115426	C	T	0.218254	1008
9	rs7044603	A	G	0.180556	1008
9	rs10511593	T	C	0.177579	1008
9	rs9298696	C	T	0.5625	1008
9	rs7048086	T	C	0.59127	1008
9	rs139858065	A	C	0.00595238	1008
9	rs7029180	T	C	0.165675	1008
9	rs73645016	C	A	0.21627	1008
9	rs12236761	T	A	0.431548	1008
9	rs2382444	A	G	0.195437	1008
9	rs4741349	T	A	0.188492	1008
9	rs4741350	G	C	0.1875	1008
9	rs10961429	C	G	0.869048	1008
9	rs74746795	G	A	0.0138889	1008
9	rs62532554	C	T	0.0138889	1008
9	rs10961430	G	C	0.203373	1008
9	rs35402224	C	A	0.014881	1008
9	rs10810118	T	C	0.190476	1008
9	rs10961431	C	A	0.541667	1008
9	rs62532556	G	T	0.0178571	1008
9	rs7034346	A	G	0.0218254	1008
9	rs7035453	G	A	0.564484	1008
9	rs10810119	A	C	0.598214	1008
9	rs7038815	C	G	0.845238	1008
9	rs2146539	C	G	0.844246	1008
9	rs7029254	T	C	0.843254	1008
9	rs11794535	T	C	0.00892857	1008
9	rs12708255	T	C	0.244048	1008
9	rs7033134	T	C	0.848214	1008
9	rs13440252	G	T	0.241071	1008
9	rs12685465	G	T	0.46131	1008
9	rs13440429	T	A	0.232143	1008
9	rs10961433	G	A	0.137897	1008
9	rs11788974	A	C	0.00892857	1008
9	rs10961434	T	A	0.60119	1008
9	rs10961435	G	C	0.450397	1008
9	rs10961436	G	A	0.564484	1008
9	rs7033206	G	A	0.400794	1008
9	rs72698780	T	C	0.00198413	1008
9	rs9792634	T	C	0.484127	1008
9	rs10961437	G	A	0.139881	1008
9	rs77907765	C	G	0.0694444	1008
9	rs10961439	T	G	0.709325	1008
9	rs16931499	T	C	0.0168651	1008
9	rs10961440	T	C	0.139881	1008
9	rs4741353	T	A	0.710317	1008
9	rs4741354	G	T	0.710317	1008
9	rs7040053	T	C	0.00396825	1008
9	rs78959125	A	G	0.125992	1008
9	rs146563713	A	G	0.046627	1008
9	rs10961441	T	C	0.00694444	1008
9	rs10961442	G	A	0.134921	1008
9	rs10961443	C	G	0.00396825	1008
9	rs10125346	C	A	0.844246	1008
9	rs10961444	C	G	0.00396825	1008
9	rs10756542	C	A	0.676587	1008
9	rs12684749	A	G	0.493056	1008
9	rs1322985	C	A	0.00496032	1008
9	rs75447706	T	G	0.0694444	1008
9	rs11789657	A	G	0.00892857	1008
9	rs187476929	T	C	0.0555556	1008
9	rs141497446	T	C	0.0555556	1008
9	rs73645022	A	G	0.125992	1008
9	rs58361699	A	C	0.510913	1008
9	rs1555553	T	G	0.651786	1008
9	rs60698572	T	C	0.0218254	1008
9	rs56970561	G	C	0.489087	1008
9	rs57491792	T	C	0.508929	1008
9	rs77866642	G	A	0.0376984	1008
9	rs10810120	T	C	0.699405	1008
9	rs1322986	T	C	0.00496032	1008
9	rs1322987	T	C	0.00694444	1008
9	rs7030457	T	C	0.808532	1008
9	rs1853371	G	C	0.131944	1008
9	rs140554415	G	A	0.0734127	1008
9	rs7048639	A	T	0.939484	1008
9	rs4740561	A	G	0.934524	1008
9	rs62532760	C	G	0.00198413	1008
9	rs10961449	C	G	0.127976	1008
9	rs10961450	A	C	0.137897	1008
9	rs7866589	T	C	0.943452	1008
9	rs12346458	T	G	0.262897	1008
9	rs7027532	C	T	0.619048	1008
9	rs7027899	G	A	0.664683	1008
9	rs59804771	C	T	0.340278	1008
9	rs7859287	C	G	0.881944	1008
9	rs3761668	G	A	0.611111	1008
9	rs3761667	T	A	0.122024	1008
9	rs2382461	C	G	0.210317	1008
9	rs59710488	C	T	0.275794	1008
9	rs10435726	G	T	0.139881	1008
9	rs57645250	G	T	0.251984	1008
9	rs56842747	G	C	0.25496	1008
9	rs10435727	A	T	0.030754	1008
9	rs7849450	C	T	0.651786	1008
9	rs72698792	G	A	0.251984	1008
9	rs13302371	T	C	0.00496032	1008
9	rs35367102	A	C	0.00496032	1008
9	rs80135306	C	T	0.243056	1008
9	rs78721276	G	A	0.249008	1008
9	rs72698795	C	G	0.25496	1008
9	rs4740562	G	A	0.24504	1008
9	rs4740563	G	C	0.249008	1008
9	rs77848238	T	C	0.208333	1008
9	rs4740564	T	C	0.27381	1008
9	rs1322990	G	T	0.685516	1008
9	rs10122910	G	A	0.536706	1008
9	rs4741355	T	C	0.30754	1008
9	rs72698799	A	G	0.30754	1008
9	rs72698800	A	G	0.301587	1008
9	rs7872224	T	A	0.688492	1008
9	rs72698801	C	A	0.305556	1008
9	rs73645030	C	G	0.00198413	1008
9	rs10810121	C	A	0.12996	1008
9	rs7860656	G	C	0.691468	1008
9	rs7846889	T	G	0.701389	1008
9	rs4741356	G	A	0.284722	1008
9	rs7861136	G	C	0.696429	1008
9	rs56376086	T	C	0.293651	1008
9	rs10961455	A	C	0.15377	1008
9	rs16931522	G	A	0.201389	1008
9	rs1061820	A	G	0.268849	1008
9	rs10961456	C	G	0.132937	1008
9	rs146300623	T	C	0.0386905	1008
9	rs1322991	G	A	0.72619	1008
9	rs6474826	G	C	0.590278	1008
9	rs1923778	T	C	0.75	1008
9	rs1547106	C	G	0.75496	1008
9	rs1033837	T	C	0.771825	1008
9	rs7029940	T	A	0.138889	1008
9	rs1322993	C	T	0.727183	1008
9	rs4740566	C	T	0.987103	1008
9	rs4741358	T	C	0.267857	1008
9	rs146614287	C	A	0.0248016	1008
9	rs7856646	T	C	0.147817	1008
9	rs4144136	C	A	0.944444	1008
9	rs33917322	G	A	0.289683	1008
9	rs4740567	C	T	0.294643	1008
9	rs7021539	A	G	0.736111	1008
9	rs72700504	A	G	0.276786	1008
9	rs7025098	A	C	0.115079	1008
9	rs10961460	G	C	0.106151	1008
9	rs67838511	C	T	0.25496	1008
9	rs1980687	G	T	0.724206	1008
9	rs13299422	A	G	0.350198	1008
9	rs7861214	A	G	0.122024	1008
9	rs72700506	C	T	0.25496	1008
9	rs72700508	C	T	0.25496	1008
9	rs79998967	C	A	0.25496	1008
9	rs78293573	A	C	0.255952	1008
9	rs10961461	A	G	0.303571	1008
9	rs6474827	A	G	0.733135	1008
9	rs7038577	C	T	0.727183	1008
9	rs10738358	T	C	0.737103	1008
9	rs9696423	C	T	0.600198	1008
9	rs9696427	C	T	0.602183	1008
9	rs9696439	G	A	0.660714	1008
9	rs148532630	G	A	0.0406746	1008
9	rs10733279	T	C	0.732143	1008
9	rs72700514	T	G	0.306548	1008
9	rs58936683	G	T	0.256944	1008
9	rs28754597	T	A	0.315476	1008
9	rs28546438	C	T	0.305556	1008
9	rs78547427	C	T	0.0367063	1008
9	rs10810123	G	A	0.0486111	1008
9	rs10810124	T	C	0.367063	1008
9	rs10810125	T	C	0.492063	1008
9	rs10961464	G	A	0.493056	1008
9	rs10810126	G	A	0.489087	1008
9	rs10961465	G	A	0.28869	1008
9	rs10124289	T	C	0.262897	1008
9	rs10121140	G	A	0.490079	1008
9	rs10961466	C	T	0.280754	1008
9	rs12685327	G	A	0.197421	1008
9	rs7847391	C	T	0.934524	1008
9	rs10810127	T	C	0.309524	1008
9	rs78262583	A	G	0.077381	1008
9	rs17213362	T	G	0.250992	1008
9	rs1923779	T	C	0.649802	1008
9	rs7041006	T	C	0.117063	1008
9	rs78645381	C	A	0.118056	1008
9	rs10810128	C	T	0.666667	1008
9	rs78550123	A	C	0.00198413	1008
9	rs10429540	A	G	0.765873	1008
9	rs2382462	G	T	0.71131	1008
9	rs2382464	C	A	0.712302	1008
9	rs10756543	T	G	0.918651	1008
9	rs11999144	T	C	0.223214	1008
9	rs16931537	A	G	0.222222	1008
9	rs10961468	C	G	0.0982143	1008
9	rs10810129	C	G	0.849206	1008
9	rs35834781	C	T	0.105159	1008
9	rs2382466	A	C	0.891865	1008
9	rs2382467	T	A	0.892857	1008
9	rs2382468	T	G	0.896825	1008
9	rs7021322	T	C	0.891865	1008
9	rs10810130	A	T	0.890873	1008
9	rs16931540	A	G	0.109127	1008
9	rs10961469	G	C	0.243056	1008
9	rs71511082	G	A	0.108135	1008
9	rs13298910	G	A	0.108135	1008
9	rs58416165	G	A	0.0218254	1008
9	rs10961471	T	C	0.439484	1008
9	rs3747538	C	T	0.441468	1008
9	rs34330063	G	A	0.113095	1008
9	rs16931548	A	C	0.114087	1008
9	rs62532788	A	C	0.00297619	1008
9	rs12554312	T	C	0.175595	1008
9	rs34797073	G	A	0.0962302	1008
9	rs10733280	A	G	0.89881	1008
9	rs10733281	T	C	0.902778	1008
9	rs10810131	T	C	0.274802	1008
9	rs13290103	T	C	0.282738	1008
9	rs10961473	C	T	0.615079	1008
9	rs2273933	T	G	0.899802	1008
9	rs117977225	G	A	0.262897	1008
9	rs79398553	G	A	0.0565476	1008
9	rs10961474	T	C	0.327381	1008
9	rs7874736	A	G	0.189484	1008
9	rs76616719	C	T	0.0952381	1008
9	rs7852112	A	G	0.103175	1008
9	rs7040685	T	G	0.892857	1008
9	rs60783606	C	T	0.0972222	1008
9	rs59501750	T	C	0.106151	1008
9	rs1322994	G	T	0.896825	1008
9	rs150139254	G	A	0.0793651	1008
9	rs10961479	C	T	0.0119048	1008
9	rs6474829	C	T	0.933532	1008
9	rs28727870	G	A	0.0634921	1008
9	rs7048960	C	T	0.886905	1008
9	rs7018689	G	A	0.767857	1008
9	rs12353165	T	A	0.104167	1008
9	rs7038704	T	C	0.949405	1008
9	rs10810132	C	A	0.0863095	1008
9	rs7036373	G	A	0.968254	1008
9	rs7036519	G	C	0.949405	1008
9	rs7036460	C	T	0.968254	1008
9	rs4741363	C	T	0.968254	1008
9	rs4740568	T	A	0.968254	1008
9	rs1998441	T	C	0.969246	1008
9	rs75207037	C	A	0.0436508	1008
9	rs1998440	C	T	0.968254	1008
9	rs932689	G	A	0.965278	1008
9	rs10738359	C	T	0.965278	1008
9	rs146095043	C	T	0.0188492	1008
9	rs59050655	C	T	0.149802	1008
9	rs13295646	A	G	0.0585317	1008
9	rs598296	T	C	0.55754	1008
9	rs4521855	A	G	0.0952381	1008
9	rs688702	T	C	0.0873016	1008
9	rs55938776	C	G	0.0138889	1008
9	rs7870860	G	T	0.157738	1008
9	rs56926458	G	C	0.0128968	1008
9	rs10119216	T	C	0.191468	1008
9	rs2025318	G	T	0.218254	1008
9	rs12343468	T	C	0.149802	1008
9	rs12338722	G	C	0.160714	1008
9	rs56889582	T	G	0.0128968	1008
9	rs927520	G	T	0.144841	1008
9	rs877571	C	A	0.132937	1008
9	rs73417793	C	T	0.0644841	1008
9	rs877570	C	G	0.136905	1008
9	rs877569	A	G	0.00496032	1008
9	rs60147884	C	T	0.0605159	1008
9	rs56886900	G	T	0.0605159	1008
9	rs117233030	C	T	0.0605159	1008
9	rs13289800	G	A	0.139881	1008
9	rs13289560	A	T	0.143849	1008
9	rs12347310	T	C	0.161706	1008
9	rs57582029	T	C	0.00396825	1008
9	rs150470961	G	C	0.0257937	1008
9	rs117488267	C	T	0.0605159	1008
9	rs13290272	C	T	0.127976	1008
9	rs13297265	T	C	0.0813492	1008
9	rs12338340	G	A	0.100198	1008
9	rs10491777	C	T	0.0992063	1008
9	rs7848252	C	T	0.160714	1008
9	rs10961483	G	A	0.102183	1008
9	rs7024950	G	C	0.0109127	1008
9	rs13294659	T	C	0.078373	1008
9	rs10961484	C	A	0.109127	1008
9	rs7864996	A	C	0.125992	1008
9	rs55852226	T	C	0.113095	1008
9	rs59587773	T	C	0.111111	1008
9	rs12376284	A	T	0.109127	1008
9	rs13296301	G	T	0.0644841	1008
9	rs12379369	C	T	0.109127	1008
9	rs62532797	G	C	0.00595238	1008
9	rs56037643	G	A	0.0119048	1008
9	rs73419616	T	A	0.109127	1008
9	rs73641913	T	C	0.0119048	1008
9	rs10491776	T	C	0.109127	1008
9	rs35373599	G	T	0.189484	1008
9	rs7871482	C	T	0.122024	1008
9	rs13294064	C	T	0.0644841	1008
9	rs2022304	A	T	0.00992063	1008
9	rs56105232	A	G	0.00992063	1008
9	rs10961487	A	G	0.12004	1008
9	rs55917353	G	T	0.0634921	1008
9	rs10756546	T	C	0.44246	1008
9	rs11787837	T	C	0.193452	1008
9	rs683474	C	T	0.318452	1008
9	rs2021306	G	A	0.188492	1008
9	rs33913111	A	G	0.00297619	1008
9	rs117193612	C	G	0.0436508	1008
9	rs656983	A	G	0.183532	1008
9	rs139333701	G	T	0.031746	1008
9	rs471088	G	A	0.143849	1008
9	rs10448158	C	T	0.0347222	1008
9	rs10961489	A	G	0.00595238	1008
9	rs74866503	G	A	0.171627	1008
9	rs10961490	T	C	0.014881	1008
9	rs77089983	A	G	0.0456349	1008
9	rs62532823	C	G	0.015873	1008
9	rs76990739	T	C	0.0376984	1008
9	rs62532824	C	T	0.014881	1008
9	rs75059066	T	C	0.0357143	1008
9	rs79059983	G	A	0.0357143	1008
9	rs76066417	T	C	0.0357143	1008
9	rs75363140	A	G	0.0376984	1008
9	rs12378357	A	G	0.0367063	1008
9	rs150311921	A	G	0.0982143	1008
9	rs16931630	A	G	0.00297619	1008
9	rs10961492	A	C	0.600198	1008
9	rs76751507	A	T	0.00297619	1008
9	rs4741365	A	G	0.798611	1008
9	rs4741366	T	C	0.352183	1008
9	rs12376379	C	A	0.0496032	1008
9	rs4741367	T	G	0.433532	1008
9	rs4741368	A	T	0.353175	1008
9	rs113153294	G	A	0.0744048	1008
9	rs7037527	T	C	0.416667	1008
9	rs10961493	C	T	0.218254	1008
9	rs839495	C	T	0.284722	1008
9	rs839496	A	G	0.769841	1008
9	rs2382469	A	C	0.488095	1008
9	rs509609	A	G	0.77381	1008
9	rs1108675	T	C	0.381944	1008
9	rs1108674	A	G	0.366071	1008
9	rs10810133	A	G	0.382937	1008
9	rs1022837	A	T	0.381944	1008
9	rs7046421	T	C	0.215278	1008
9	rs12342715	C	T	0.375	1008
9	rs12341650	T	C	0.376984	1008
9	rs568008	T	C	0.300595	1008
9	rs16931644	G	C	0.078373	1008
9	rs569050	C	T	0.217262	1008
9	rs630973	T	G	0.230159	1008
9	rs731691	G	A	0.784722	1008
9	rs7036029	T	C	0.381944	1008
9	rs7036554	T	C	0.368056	1008
9	rs10961496	G	C	0.217262	1008
9	rs17708932	G	A	0.0833333	1008
9	rs7867427	T	C	0.310516	1008
9	rs9298697	G	C	0.122024	1008
9	rs79945014	G	A	0.0992063	1008
9	rs17709016	G	A	0.0218254	1008
9	rs679613	A	G	0.512897	1008
9	rs10810134	A	G	0.128968	1008
9	rs12348386	T	A	0.169643	1008
9	rs75495431	G	A	0.00396825	1008
9	rs662526	G	C	0.77877	1008
9	rs2078291	G	A	0.293651	1008
9	rs16931669	A	G	0.324405	1008
9	rs61696691	T	C	0.174603	1008
9	rs1013944	A	T	0.779762	1008
9	rs1013945	T	A	0.779762	1008
9	rs2382470	A	G	0.780754	1008
9	rs2146536	A	G	0.780754	1008
9	rs72700545	C	T	0.0376984	1008
9	rs78418785	G	T	0.15873	1008
9	rs79194759	C	T	0.313492	1008
9	rs717932	C	T	0.516865	1008
9	rs57494983	T	G	0.127976	1008
9	rs12353551	T	C	0.0575397	1008
9	rs57205988	C	A	0.64881	1008
9	rs61588707	G	A	0.302579	1008
9	rs10756547	A	G	0.0555556	1008
9	rs12686501	A	T	0.303571	1008
9	rs7859832	C	T	0.34623	1008
9	rs4403502	A	G	0.308532	1008
9	rs4615683	G	C	0.308532	1008
9	rs2382472	G	T	0.30754	1008
9	rs2382473	A	T	0.308532	1008
9	rs2382474	G	T	0.30754	1008
9	rs4537389	G	C	0.30754	1008
9	rs10961499	T	C	0.313492	1008
9	rs73419675	G	A	0.183532	1008
9	rs2208919	C	T	0.0535714	1008
9	rs10810135	T	A	0.3125	1008
9	rs4741370	G	C	0.247024	1008
9	rs10810136	G	A	0.706349	1008
9	rs10116194	A	G	0.310516	1008
9	rs6474832	T	C	0.314484	1008
9	rs2076872	G	A	0.651786	1008
9	rs735875	G	A	0.184524	1008
9	rs10961500	A	C	0.519841	1008
9	rs72700547	G	C	0.015873	1008
9	rs1807429	T	G	0.460317	1008
9	rs10481545	T	C	0.441468	1008
9	rs7035301	C	T	0.409722	1008
9	rs10810137	T	C	0.119048	1008
9	rs10810138	A	T	0.119048	1008
9	rs718832	G	A	0.427579	1008
9	rs10961501	T	C	0.121032	1008
9	rs72700550	G	A	0.0287698	1008
9	rs117040266	C	T	0.0198413	1008
9	rs1010335	A	T	0.0287698	1008
9	rs150107019	G	A	0.0347222	1008
9	rs1853442	A	G	0.964286	1008
9	rs17709614	T	C	0.560516	1008
9	rs79129237	T	C	0.133929	1008
9	rs72700551	C	A	0.00198413	1008
9	rs1323349	C	A	0.395833	1008
9	rs7030092	G	A	0.0287698	1008
9	rs7873382	T	C	0.404762	1008
9	rs74725663	C	T	0.00496032	1008
9	rs79593663	T	C	0.0367063	1008
9	rs56237396	C	T	0.00198413	1008
9	rs7042750	C	T	0.426587	1008
9	rs1323350	T	C	0.433532	1008
9	rs11788403	G	T	0.0297619	1008
9	rs7043297	A	G	0.0297619	1008
9	rs1570499	C	A	0.558532	1008
9	rs1407836	A	T	0.00496032	1008
9	rs1407837	G	A	0.589286	1008
9	rs72700555	G	A	0.0238095	1008
9	rs7025430	A	T	0.589286	1008
9	rs7029591	G	C	0.0248016	1008
9	rs139467527	T	C	0.0505952	1008
9	rs4741371	C	G	0.541667	1008
9	rs7020226	C	T	0.565476	1008
9	rs7020355	C	G	0.589286	1008
9	rs10961505	T	C	0.0138889	1008
9	rs7024044	A	C	0.579365	1008
9	rs4741372	T	C	0.577381	1008
9	rs17760718	T	C	0.0138889	1008
9	rs4740570	C	T	0.575397	1008
9	rs4741373	C	G	0.590278	1008
9	rs72700560	C	G	0.0248016	1008
9	rs4741374	T	C	0.590278	1008
9	rs10961507	C	T	0.0168651	1008
9	rs138563297	T	A	0.077381	1008
9	rs7864719	A	G	0.0486111	1008
9	rs113096396	T	C	0.031746	1008
9	rs2209059	C	G	0.623016	1008
9	rs72700562	C	T	0.030754	1008
9	rs73419701	C	T	0.0813492	1008
9	rs12377367	T	C	0.030754	1008
9	rs16931734	A	C	0.0763889	1008
9	rs56236655	C	A	0.104167	1008
9	rs138203206	G	A	0.0654762	1008
9	rs3747536	C	T	0.0823413	1008
9	rs13286636	A	G	0.110119	1008
9	rs10756549	T	C	0.609127	1008
9	rs10810142	C	T	0.354167	1008
9	rs62532854	T	C	0.0119048	1008
9	rs10738360	T	C	0.520833	1008
9	rs112616478	G	A	0.0109127	1008
9	rs56124132	C	T	0.0396825	1008
9	rs17709988	G	C	0.0515873	1008
9	rs10756551	T	A	0.375	1008
9	rs4740571	T	A	0.363095	1008
9	rs11790783	T	C	0.0545635	1008
9	rs7875762	A	G	0.361111	1008
9	rs7846762	C	T	0.360119	1008
9	rs7018762	G	A	0.253968	1008
9	rs2025319	G	A	0.121032	1008
9	rs55769910	T	G	0.0257937	1008
9	rs6474833	A	C	0.375992	1008
9	rs56004803	C	T	0.0505952	1008
9	rs76046229	C	T	0.0505952	1008
9	rs2031195	G	A	0.948413	1008
9	rs187989220	T	C	0.0327381	1008
9	rs72700567	G	T	0.0515873	1008
9	rs79271184	G	C	0.0545635	1008
9	rs1028705	C	T	0.813492	1008
9	rs1028704	C	A	0.813492	1008
9	rs990938	C	T	0.193452	1008
9	rs990937	G	A	0.0744048	1008
9	rs72700568	G	A	0.0257937	1008
9	rs116587537	C	T	0.0277778	1008
9	rs7872286	A	G	0.396825	1008
9	rs4741375	C	G	0.396825	1008
9	rs10961512	G	T	0.411706	1008
9	rs4741376	G	C	0.39881	1008
9	rs4741377	T	C	0.397817	1008
9	rs373034	G	A	0.426587	1008
9	rs303737	T	C	0.443452	1008
9	rs10810144	C	T	0.397817	1008
9	rs10810145	G	A	0.397817	1008
9	rs303736	G	A	0.388889	1008
9	rs62532856	T	C	0.107143	1008
9	rs56125828	C	G	0.0535714	1008
9	rs11791243	C	T	0.159722	1008
9	rs56037905	G	A	0.0545635	1008
9	rs991115	T	C	0.558532	1008
9	rs12378429	G	T	0.397817	1008
9	rs62532857	G	A	0.159722	1008
9	rs72700574	C	T	0.0545635	1008
9	rs78409190	C	G	0.0535714	1008
9	rs79110962	T	C	0.0208333	1008
9	rs501360	G	A	0.363095	1008
9	rs958957	A	G	0.397817	1008
9	rs1008943	T	A	0.394841	1008
9	rs79735433	C	T	0.0128968	1008
9	rs111204	T	C	0.364087	1008
9	rs303735	T	C	0.757937	1008
9	rs303734	T	C	0.364087	1008
9	rs2039052	C	A	0.392857	1008
9	rs167335	A	G	0.947421	1008
9	rs6474834	C	G	0.446429	1008
9	rs72700577	G	A	0.0565476	1008
9	rs477720	T	C	0.363095	1008
9	rs144856305	A	G	0.0138889	1008
9	rs4506320	T	A	0.377976	1008
9	rs508259	C	T	0.946429	1008
9	rs545596	C	T	0.998016	1008
9	rs1556031	A	C	0.558532	1008
9	rs1009260	C	A	0.339286	1008
9	rs1009259	G	A	0.546627	1008
9	rs303733	G	A	0.358135	1008
9	rs303732	T	C	0.796627	1008
9	rs12006247	C	T	0.160714	1008
9	rs303731	G	C	0.350198	1008
9	rs148035122	G	T	0.030754	1008
9	rs303729	C	G	0.952381	1008
9	rs117934669	C	T	0.046627	1008
9	rs72700581	G	T	0.113095	1008
9	rs10961515	C	T	0.452381	1008
9	rs303728	T	C	0.5	1008
9	rs10961516	A	G	0.453373	1008
9	rs303727	A	G	0.499008	1008
9	rs215498	G	T	0.376984	1008
9	rs10810146	C	T	0.452381	1008
9	rs59677118	G	A	0.0674603	1008
9	rs10810147	G	A	0.448413	1008
9	rs495721	T	C	0.933532	1008
9	rs182065259	A	G	0.0198413	1008
9	rs11788569	T	C	0.094246	1008
9	rs1323351	T	C	0.094246	1008
9	rs581191	C	A	0.934524	1008
9	rs10124571	C	T	0.450397	1008
9	rs10124636	G	A	0.445437	1008
9	rs424539	C	G	0.484127	1008
9	rs72700585	C	T	0.0168651	1008
9	rs16931789	A	T	0.454365	1008
9	rs79327882	T	C	0.295635	1008
9	rs551112	C	A	0.104167	1008
9	rs62534461	C	A	0.00793651	1008
9	rs10491775	A	C	0.295635	1008
9	rs10125616	G	C	0.455357	1008
9	rs1323339	G	T	0.451389	1008
9	rs10491774	A	C	0.00793651	1008
9	rs575376	T	A	0.420635	1008
9	rs1556032	C	T	0.468254	1008
9	rs10961518	T	C	0.31746	1008
9	rs567977	C	T	0.617063	1008
9	rs10810148	A	G	0.427579	1008
9	rs76909892	A	G	0.030754	1008
9	rs11789884	G	C	0.015873	1008
9	rs535076	C	T	0.938492	1008
9	rs72700588	T	C	0.0615079	1008
9	rs512103	C	G	0.954365	1008
9	rs511265	G	A	0.938492	1008
9	rs11790347	C	G	0.105159	1008
9	rs12115765	A	C	0.015873	1008
9	rs10124524	A	C	0.46131	1008
9	rs12115770	A	T	0.118056	1008
9	rs553939	G	T	0.938492	1008
9	rs75760007	T	A	0.0694444	1008
9	rs498042	G	A	0.938492	1008
9	rs497066	G	T	0.939484	1008
9	rs75950975	T	A	0.0416667	1008
9	rs10810150	C	T	0.325397	1008
9	rs141955396	C	A	0.030754	1008
9	rs1323340	T	C	0.015873	1008
9	rs1323341	A	G	0.895833	1008
9	rs17761983	C	A	0.0654762	1008
9	rs77572258	C	A	0.015873	1008
9	rs10756552	T	A	0.330357	1008
9	rs72700590	G	A	0.015873	1008
9	rs142184002	C	G	0.015873	1008
9	rs10810151	A	T	0.430556	1008
9	rs151219239	G	A	0.015873	1008
9	rs1323342	T	G	0.896825	1008
9	rs113359412	T	C	0.0555556	1008
9	rs7031064	A	G	0.483135	1008
9	rs184230	A	G	0.954365	1008
9	rs7032502	G	A	0.465278	1008
9	rs7021022	T	C	0.412698	1008
9	rs4741378	G	A	0.457341	1008
9	rs10046853	C	G	0.475198	1008
9	rs10046863	C	T	0.456349	1008
9	rs527093	C	T	0.954365	1008
9	rs4741379	T	C	0.458333	1008
9	rs149135564	T	A	0.0198413	1008
9	rs145598107	C	G	0.116071	1008
9	rs147744313	T	C	0.0486111	1008
9	rs10961525	T	C	0.318452	1008
9	rs6474836	G	T	0.56746	1008
9	rs56012843	G	A	0.0138889	1008
9	rs10810163	A	G	0.319444	1008
9	rs6474837	T	C	0.104167	1008
9	rs7034703	G	C	0.465278	1008
9	rs113336355	G	A	0.0456349	1008
9	rs10961527	G	A	0.410714	1008
9	rs10961528	C	T	0.418651	1008
9	rs10810164	T	C	0.467262	1008
9	rs416459	A	T	0.885913	1008
9	rs10756559	G	C	0.460317	1008
9	rs7043476	C	T	0.885913	1008
9	rs573037104	A	C	0.00595238	1008
9	rs188997949	G	A	0.0585317	1008
9	rs4740573	C	A	0.876984	1008
9	rs4741383	C	A	0.885913	1008
9	rs4740574	T	A	0.885913	1008
9	rs6474838	C	G	0.885913	1008
9	rs6474839	A	G	0.885913	1008
9	rs72700597	T	C	0.0138889	1008
9	rs913416	C	T	0.55754	1008
9	rs913415	G	C	0.426587	1008
9	rs913414	G	A	0.103175	1008
9	rs913413	G	C	0.880952	1008
9	rs913412	G	A	0.103175	1008
9	rs877451	G	T	0.103175	1008
9	rs192769	T	C	0.900794	1008
9	rs10961530	T	C	0.467262	1008
9	rs503162	C	A	0.901786	1008
9	rs62534482	G	A	0.117063	1008
9	rs41491050	A	C	0.0138889	1008
9	rs10738361	G	A	0.784722	1008
9	rs303724	A	G	0.781746	1008
9	rs1998495	C	T	0.116071	1008
9	rs78012480	G	A	0.0138889	1008
9	rs1998496	T	A	0.116071	1008
9	rs1998497	A	T	0.102183	1008
9	rs79003732	T	A	0.0138889	1008
9	rs303723	G	A	0.900794	1008
9	rs10961532	T	C	0.304563	1008
9	rs16931824	T	C	0.28373	1008
9	rs188574	C	T	0.322421	1008
9	rs72700601	C	T	0.0138889	1008
9	rs303722	T	C	0.902778	1008
9	rs67094004	T	C	0.302579	1008
9	rs117723011	A	G	0.0248016	1008
9	rs10961533	A	T	0.301587	1008
9	rs516641	C	T	0.852183	1008
9	rs10961534	A	G	0.308532	1008
9	rs10491773	A	G	0.00793651	1008
9	rs10961535	T	C	0.348214	1008
9	rs72702903	G	C	0.0694444	1008
9	rs72702904	G	C	0.0694444	1008
9	rs28420423	T	C	0.12004	1008
9	rs7876043	T	C	0.342262	1008
9	rs1323343	A	C	0.344246	1008
9	rs1323344	T	G	0.343254	1008
9	rs303721	C	T	0.460317	1008
9	rs10738362	A	T	0.344246	1008
9	rs1998498	G	A	0.12004	1008
9	rs186965785	G	A	0.0188492	1008
9	rs77116058	A	G	0.0376984	1008
9	rs1407834	C	G	0.208333	1008
9	rs501463	C	T	0.126984	1008
9	rs76298909	C	A	0.0416667	1008
9	rs541382	G	T	0.462302	1008
9	rs573933	C	T	0.126984	1008
9	rs13286428	C	T	0.131944	1008
9	rs19317	C	T	0.119048	1008
9	rs549157	C	T	0.119048	1008
9	rs4141905	T	C	0.345238	1008
9	rs62534510	A	G	0.00793651	1008
9	rs487674	C	A	0.328373	1008
9	rs186228	C	T	0.119048	1008
9	rs392125	T	C	0.121032	1008
9	rs303751	G	A	0.319444	1008
9	rs56327111	A	G	0.133929	1008
9	rs139598840	G	A	0.0267857	1008
9	rs56178529	T	C	0.133929	1008
9	rs111830327	G	A	0.135913	1008
9	rs112384606	A	G	0.137897	1008
9	rs13299701	C	T	0.130952	1008
9	rs1323345	C	T	0.00892857	1008
9	rs13300505	G	A	0.130952	1008
9	rs1323346	A	T	0.0704365	1008
9	rs35950138	C	T	0.128968	1008
9	rs62534512	C	T	0.00892857	1008
9	rs35094112	G	A	0.130952	1008
9	rs13285597	C	T	0.130952	1008
9	rs13285789	A	G	0.130952	1008
9	rs303749	G	C	0.260913	1008
9	rs13291611	T	G	0.131944	1008
9	rs303748	C	G	0.119048	1008
9	rs72702916	G	C	0.0734127	1008
9	rs79528445	G	A	0.0734127	1008
9	rs13296073	A	T	0.131944	1008
9	rs303747	C	T	0.126984	1008
9	rs72702917	T	C	0.0753968	1008
9	rs150956630	C	T	0.0763889	1008
9	rs140751172	G	C	0.0277778	1008
9	rs13288827	G	C	0.127976	1008
9	rs16931840	A	G	0.140873	1008
9	rs79165307	T	C	0.0208333	1008
9	rs80045604	A	C	0.00992063	1008
9	rs78063018	G	A	0.0396825	1008
9	rs118130730	A	T	0.0436508	1008
9	rs439269	C	T	0.14881	1008
9	rs303745	A	G	0.604167	1008
9	rs303744	G	C	0.142857	1008
9	rs303743	T	C	0.613095	1008
9	rs303742	C	T	0.142857	1008
9	rs10961541	G	A	0.470238	1008
9	rs526755	T	G	0.142857	1008
9	rs10961542	T	C	0.0793651	1008
9	rs496590	A	T	0.609127	1008
9	rs13292512	A	T	0.126984	1008
9	rs1323347	A	G	0.142857	1008
9	rs1323348	T	C	0.47619	1008
9	rs10961543	G	A	0.474206	1008
9	rs7875078	C	A	0.603175	1008
9	rs10961544	T	C	0.331349	1008
9	rs16931853	G	A	0.327381	1008
9	rs10810166	C	T	0.474206	1008
9	rs13288284	C	T	0.269841	1008
9	rs4741384	C	T	0.269841	1008
9	rs4740575	C	G	0.268849	1008
9	rs150045880	A	G	0.014881	1008
9	rs13296548	T	C	0.126984	1008
9	rs58172969	T	C	0.142857	1008
9	rs12555752	G	C	0.322421	1008
9	rs191006	C	T	0.768849	1008
9	rs144268452	A	T	0.0347222	1008
9	rs12686726	C	T	0.135913	1008
9	rs4740576	T	A	0.131944	1008
9	rs73641950	T	C	0.137897	1008
9	rs7852414	T	C	0.391865	1008
9	rs113526077	C	T	0.0218254	1008
9	rs7848552	G	C	0.375992	1008
9	rs79077843	G	T	0.0843254	1008
9	rs117763674	C	G	0.0218254	1008
9	rs74868352	A	G	0.149802	1008
9	rs445225	A	G	0.627976	1008
9	rs112189683	G	A	0.0218254	1008
9	rs112019968	T	C	0.649802	1008
9	rs111599429	C	G	0.256944	1008
9	rs77533383	T	A	0.262897	1008
9	rs7851327	T	C	0.383929	1008
9	rs4615688	C	G	0.255952	1008
9	rs303739	G	C	0.255952	1008
9	rs421089	A	G	0.641865	1008
9	rs57867825	T	C	0.0496032	1008
9	rs6474840	G	T	0.640873	1008
9	rs499381	T	G	0.642857	1008
9	rs498591	A	T	0.106151	1008
9	rs139925068	T	C	0.0218254	1008
9	rs10961546	C	T	0.128968	1008
9	rs9886866	C	T	0.362103	1008
9	rs10738363	G	A	0.362103	1008
9	rs11793755	G	A	0.37996	1008
9	rs10738364	C	T	0.362103	1008
9	rs7023433	A	C	0.362103	1008
9	rs7040054	T	A	0.362103	1008
9	rs59210493	G	A	0.151786	1008
9	rs7040196	T	C	0.360119	1008
9	rs7855365	G	T	0.977183	1008
9	rs10756560	C	G	0.360119	1008
9	rs10756561	C	T	0.741071	1008
9	rs10738365	T	A	0.367063	1008
9	rs10961547	T	C	0.177579	1008
9	rs10738366	G	C	0.738095	1008
9	rs10738367	G	T	0.738095	1008
9	rs10756562	C	A	0.737103	1008
9	rs10738368	T	A	0.892857	1008
9	rs4741387	C	T	0.152778	1008
9	rs4741388	C	T	0.479167	1008
9	rs10810168	T	G	0.0763889	1008
9	rs10756563	G	A	0.315476	1008
9	rs7864044	A	G	0.894841	1008
9	rs10756564	C	T	0.31746	1008
9	rs1318729	C	T	0.732143	1008
9	rs963659	G	C	0.418651	1008
9	rs10756565	G	C	0.405754	1008
9	rs4142079	T	C	0.411706	1008
9	rs7858564	T	C	0.41369	1008
9	rs1328006	C	T	0.313492	1008
9	rs4741389	T	C	0.16369	1008
9	rs1328005	C	T	0.400794	1008
9	rs1328004	T	C	0.401786	1008
9	rs10756566	G	C	0.722222	1008
9	rs10756567	G	A	0.72123	1008
9	rs79993262	T	C	0.030754	1008
9	rs79480371	G	C	0.046627	1008
9	rs10756568	G	A	0.723214	1008
9	rs10810169	A	G	0.400794	1008
9	rs10756569	A	G	0.723214	1008
9	rs10756570	C	T	0.400794	1008
9	rs873552	G	C	0.409722	1008
9	rs10810170	C	T	0.400794	1008
9	rs10810171	A	C	0.39881	1008
9	rs873553	A	C	0.324405	1008
9	rs7851867	G	A	0.400794	1008
9	rs1887577	G	C	0.247024	1008
9	rs7854892	C	A	0.397817	1008
9	rs2382475	C	T	0.751984	1008
9	rs1887578	A	C	0.357143	1008
9	rs1106726	T	C	0.751984	1008
9	rs13288173	T	C	0.248016	1008
9	rs913417	G	A	0.724206	1008
9	rs982496	A	T	0.24504	1008
9	rs4142078	G	A	0.159722	1008
9	rs16931883	T	C	0.159722	1008
9	rs10961552	A	G	0.326389	1008
9	rs78599330	T	C	0.0128968	1008
9	rs16931886	C	T	0.160714	1008
9	rs927969	C	A	0.968254	1008
9	rs4741390	A	G	0.419643	1008
9	rs913418	C	T	0.327381	1008
9	rs1410300	C	T	0.327381	1008
9	rs1410299	G	C	0.327381	1008
9	rs10961553	G	T	0.30754	1008
9	rs7024897	T	C	0.335317	1008
9	rs4142080	C	T	0.751984	1008
9	rs4142081	T	C	0.448413	1008
9	rs74655711	A	G	0.164683	1008
9	rs10810172	T	C	0.12996	1008
9	rs12376530	A	C	0.459325	1008
9	rs10810173	A	G	0.731151	1008
9	rs10961554	C	T	0.375	1008
9	rs34561351	T	G	0.0902778	1008
9	rs13284733	G	A	0.234127	1008
9	rs7027431	T	C	0.35119	1008
9	rs7042232	G	A	0.723214	1008
9	rs10961555	G	C	0.374008	1008
9	rs75891945	G	A	0.124008	1008
9	rs6474842	C	T	0.169643	1008
9	rs7046317	G	A	0.543651	1008
9	rs12003861	C	G	0.622024	1008
9	rs10756571	C	T	0.619048	1008
9	rs1556028	C	T	0.520833	1008
9	rs10756572	G	A	0.248016	1008
9	rs2182855	A	T	0.100198	1008
9	rs34375507	C	T	0.102183	1008
9	rs34361301	T	C	0.103175	1008
9	rs35055912	C	T	0.222222	1008
9	rs1328001	T	A	0.166667	1008
9	rs10810175	G	A	0.166667	1008
9	rs10961556	G	A	0.166667	1008
9	rs12379841	G	A	0.451389	1008
9	rs2039051	C	T	0.31746	1008
9	rs2039050	G	A	0.166667	1008
9	rs72702964	G	A	0.00694444	1008
9	rs2039049	C	T	0.416667	1008
9	rs117123113	G	A	0.00694444	1008
9	rs17713843	G	A	0.00694444	1008
9	rs4741394	T	G	0.755952	1008
9	rs2182856	T	C	0.592262	1008
9	rs2149103	C	T	0.328373	1008
9	rs10961558	G	A	0.328373	1008
9	rs10961560	A	G	0.115079	1008
9	rs116959381	G	T	0.0248016	1008
9	rs10114240	G	T	0.43254	1008
9	rs4741395	G	C	0.77877	1008
9	rs10810176	A	C	0.282738	1008
9	rs4741396	G	T	0.333333	1008
9	rs4741397	G	A	0.59127	1008
9	rs4741398	G	T	0.66369	1008
9	rs4741399	G	A	0.77877	1008
9	rs4741400	C	T	0.77877	1008
9	rs7847421	G	A	0.77877	1008
9	rs7847342	C	A	0.164683	1008
9	rs10810177	T	G	0.115079	1008
9	rs7847828	G	A	0.52381	1008
9	rs7863208	T	C	0.779762	1008
9	rs10961561	A	G	0.248016	1008
9	rs7850989	C	T	0.650794	1008
9	rs72702973	G	A	0.135913	1008
9	rs10756573	C	G	0.294643	1008
9	rs7027765	G	C	0.595238	1008
9	rs58740874	G	C	0.249008	1008
9	rs16931920	A	C	0.0902778	1008
9	rs11789001	T	C	0.277778	1008
9	rs927970	T	G	0.991071	1008
9	rs927971	T	C	0.296627	1008
9	rs142253976	C	T	0.0109127	1008
9	rs10756574	G	C	0.485119	1008
9	rs10756575	T	C	0.612103	1008
9	rs10961562	A	G	0.264881	1008
9	rs2149104	A	G	0.619048	1008
9	rs7863660	A	G	0.0357143	1008
9	rs7850284	T	C	0.713294	1008
9	rs73403897	G	A	0.0287698	1008
9	rs10961563	C	T	0.374008	1008
9	rs4741401	T	C	0.0634921	1008
9	rs9987778	A	C	0.421627	1008
9	rs4741402	C	T	0.0615079	1008
9	rs116890495	T	C	0.237103	1008
9	rs148084279	G	A	0.00496032	1008
9	rs12348260	A	C	0.0297619	1008
9	rs10810178	T	C	0.386905	1008
9	rs12002454	T	C	0.0634921	1008
9	rs12340414	G	A	0.0297619	1008
9	rs10961565	G	C	0.372024	1008
9	rs3736996	C	T	0.219246	1008
9	rs12156497	C	G	0.225198	1008
9	rs12346695	T	A	0.030754	1008
9	rs10491772	A	G	0.0882937	1008
9	rs1327999	T	C	0.37004	1008
9	rs1536647	T	G	0.93254	1008
9	rs59475312	C	G	0.030754	1008
9	rs147493190	A	G	0.00496032	1008
9	rs79529745	T	A	0.210317	1008
9	rs7875776	G	A	0.199405	1008
9	rs77276988	G	C	0.197421	1008
9	rs117207500	C	T	0.197421	1008
9	rs7022099	A	G	0.697421	1008
9	rs10961569	G	C	0.383929	1008
9	rs16931956	C	T	0.0595238	1008
9	rs79924102	T	C	0.0595238	1008
9	rs7025595	A	C	0.635913	1008
9	rs34775689	T	A	0.0218254	1008
9	rs80131428	G	A	0.387897	1008
9	rs7047109	T	C	0.030754	1008
9	rs7047216	T	G	0.030754	1008
9	rs4741403	T	C	0.724206	1008
9	rs79561445	A	G	0.429563	1008
9	rs12553243	G	A	0.429563	1008
9	rs4741404	A	G	0.74504	1008
9	rs10756576	A	G	0.684524	1008
9	rs12553607	C	T	0.429563	1008
9	rs16931969	C	T	0.429563	1008
9	rs16931970	T	C	0.429563	1008
9	rs16931971	T	C	0.0595238	1008
9	rs10961570	C	T	0.429563	1008
9	rs10961571	C	T	0.429563	1008
9	rs10756577	C	T	0.430556	1008
9	rs16931972	T	C	0.0605159	1008
9	rs117204076	T	C	0.130952	1008
9	rs10756578	C	G	0.430556	1008
9	rs10756579	T	A	0.430556	1008
9	rs7043194	G	T	0.289683	1008
9	rs117790002	T	G	0.00297619	1008
9	rs62532683	T	C	0.0902778	1008
9	rs10961572	C	A	0.427579	1008
9	rs55643088	C	G	0.202381	1008
9	rs79302830	G	A	0.427579	1008
9	rs76867844	G	A	0.0585317	1008
9	rs75286593	T	C	0.0585317	1008
9	rs12554299	C	T	0.426587	1008
9	rs1887576	T	C	0.433532	1008
9	rs12555657	T	C	0.430556	1008
9	rs10961573	T	C	0.030754	1008
9	rs75992558	A	G	0.215278	1008
9	rs4741405	C	T	0.0535714	1008
9	rs4741406	C	T	0.0545635	1008
9	rs16931981	C	T	0.0257937	1008
9	rs10961575	G	T	0.0555556	1008
9	rs10961576	G	T	0.384921	1008
9	rs7847682	T	C	0.207341	1008
9	rs7864749	C	G	0.789683	1008
9	rs1556030	C	T	0.339286	1008
9	rs1556029	T	C	0.927579	1008
9	rs1004800	A	C	0.414683	1008
9	rs10124301	T	C	0.763889	1008
9	rs62532684	T	C	0.0267857	1008
9	rs10961578	A	C	0.0446429	1008
9	rs12686209	T	G	0.410714	1008
9	rs10491771	T	C	0.363095	1008
9	rs10491770	C	G	0.396825	1008
9	rs10733284	G	C	0.758929	1008
9	rs10961580	G	A	0.0446429	1008
9	rs56919274	G	C	0.0248016	1008
9	rs10961581	G	C	0.751984	1008
9	rs75864605	G	A	0.0446429	1008
9	rs717329	C	T	0.175595	1008
9	rs62532686	A	T	0.0248016	1008
9	rs10122977	G	A	0.72619	1008
9	rs12375479	T	C	0.0446429	1008
9	rs10961582	A	C	0.0446429	1008
9	rs7867360	T	C	0.0248016	1008
9	rs7867377	T	C	0.210317	1008
9	rs7040652	T	G	0.734127	1008
9	rs114797419	G	A	0.0238095	1008
9	rs117384671	T	C	0.183532	1008
9	rs7028531	G	A	0.974206	1008
9	rs7028536	G	A	0.724206	1008
9	rs7028679	G	C	0.396825	1008
9	rs10124533	G	A	0.0238095	1008
9	rs75086231	C	T	0.0238095	1008
9	rs16932007	G	A	0.306548	1008
9	rs16932018	C	A	0.168651	1008
9	rs2026648	G	C	0.405754	1008
9	rs117603269	G	C	0.0446429	1008
9	rs143460865	C	T	0.0238095	1008
9	rs10756580	T	C	0.756944	1008
9	rs10756581	G	C	0.758929	1008
9	rs112256030	G	A	0.235119	1008
9	rs10961584	C	T	0.235119	1008
9	rs12685572	C	T	0.235119	1008
9	rs10961585	C	T	0.236111	1008
9	rs140335397	A	G	0.0446429	1008
9	rs145730739	G	C	0.0327381	1008
9	rs181865612	G	A	0.0109127	1008
9	rs12380075	C	T	0.239087	1008
9	rs146051965	T	G	0.0208333	1008
9	rs111648419	C	G	0.239087	1008
9	rs144755515	C	T	0.0238095	1008
9	rs36059619	C	A	0.395833	1008
9	rs76586700	G	A	0.0248016	1008
9	rs3850440	A	T	0.604167	1008
9	rs12352208	G	A	0.396825	1008
9	rs10125139	C	A	0.249008	1008
9	rs10116112	T	C	0.25	1008
9	rs10116154	T	C	0.25	1008
9	rs12339958	T	C	0.270833	1008
9	rs77159929	T	C	0.0248016	1008
9	rs76371939	T	C	0.174603	1008
9	rs78829979	T	C	0.177579	1008
9	rs77608581	C	G	0.046627	1008
9	rs76312272	T	C	0.0277778	1008
9	rs112149886	C	T	0.0585317	1008
9	rs147862165	C	T	0.0505952	1008
9	rs74822784	C	T	0.0228175	1008
9	rs79438959	A	G	0.0257937	1008
9	rs117857711	A	C	0.0198413	1008
9	rs10810179	A	G	0.486111	1008
9	rs116491435	T	C	0.00992063	1008
9	rs2094482	C	G	0.256944	1008
9	rs4495526	A	G	0.320437	1008
9	rs10961591	A	G	0.269841	1008
9	rs10961593	G	A	0.319444	1008
9	rs10810180	G	A	0.367063	1008
9	rs10961594	G	C	0.363095	1008
9	rs80218588	C	T	0.0138889	1008
9	rs142779057	G	A	0.0178571	1008
9	rs11543880	A	C	0.380952	1008
9	rs139180388	T	G	0.0585317	1008
9	rs146709816	G	A	0.0178571	1008
9	rs73405730	A	G	0.322421	1008
9	rs7028682	T	A	0.0248016	1008
9	rs7043150	C	G	0.0248016	1008
9	rs7043425	A	G	0.37004	1008
9	rs140591793	C	T	0.0138889	1008
9	rs10810181	T	C	0.323413	1008
9	rs34777261	T	C	0.00198413	1008
9	rs117611178	G	A	0.0327381	1008
9	rs10738370	T	C	0.707341	1008
9	rs10961595	A	G	0.383929	1008
9	rs4740581	A	G	0.382937	1008
9	rs62532698	T	C	0.0248016	1008
9	rs4740582	G	A	0.375992	1008
9	rs4741408	C	G	0.384921	1008
9	rs148463389	T	C	0.0208333	1008
9	rs117008399	C	A	0.0337302	1008
9	rs75983429	G	C	0.0138889	1008
9	rs10961596	A	G	0.316468	1008
9	rs17782822	T	C	0.0138889	1008
9	rs77976279	G	A	0.0793651	1008
9	rs10961597	G	T	0.320437	1008
9	rs79285552	A	G	0.0138889	1008
9	rs7029906	G	T	0.359127	1008
9	rs10961598	C	T	0.338294	1008
9	rs10961599	A	G	0.321429	1008
9	rs55688346	G	A	0.0138889	1008
9	rs10738371	C	T	0.637897	1008
9	rs10756582	C	T	0.637897	1008
9	rs3789018	T	C	0.625992	1008
9	rs148101247	C	T	0.0238095	1008
9	rs12238310	T	C	0.206349	1008
9	rs10961600	C	T	0.304563	1008
9	rs1047720	G	A	0.638889	1008
9	rs1047718	A	G	0.640873	1008
9	rs1047717	G	A	0.638889	1008
9	rs76926137	C	T	0.0793651	1008
9	rs62623568	C	G	0.0138889	1008
9	rs76717426	G	C	0.0138889	1008
9	rs10961601	T	C	0.310516	1008
9	rs6474846	T	A	0.639881	1008
9	rs7857143	C	T	0.310516	1008
9	rs7032825	C	T	0.323413	1008
9	rs55670981	T	C	0.127976	1008
9	rs2225163	A	C	0.323413	1008
9	rs11787687	A	G	0.0287698	1008
9	rs1578868	A	C	0.324405	1008
9	rs7855239	T	C	0.323413	1008
9	rs1410303	C	G	0.281746	1008
9	rs72605692	G	A	0.356151	1008
9	rs10756583	T	C	0.323413	1008
9	rs11794863	T	G	0.0267857	1008
9	rs10756584	G	A	0.320437	1008
9	rs7852534	G	T	0.634921	1008
9	rs10961604	T	C	0.0863095	1008
9	rs10961605	G	A	0.31746	1008
9	rs59010612	C	G	0.318452	1008
9	rs7045207	T	C	0.318452	1008
9	rs79413515	T	C	0.046627	1008
9	rs12683789	T	G	0.318452	1008
9	rs7850885	T	C	0.637897	1008
9	rs10961609	C	G	0.205357	1008
9	rs7865220	C	T	0.321429	1008
9	rs137930709	C	T	0.0297619	1008
9	rs7846708	G	T	0.315476	1008
9	rs75686397	T	C	0.319444	1008
9	rs146294836	G	A	0.318452	1008
9	rs58027606	C	A	0.0744048	1008
9	rs78920861	A	G	0.333333	1008
9	rs62532701	C	T	0.0218254	1008
9	rs7023580	C	T	0.0138889	1008
9	rs112457842	A	G	0.318452	1008
9	rs76134411	A	C	0.014881	1008
9	rs7027502	C	T	0.0138889	1008
9	rs10961610	G	C	0.318452	1008
9	rs4298581	T	C	0.31746	1008
9	rs7859506	G	A	0.62996	1008
9	rs4741409	T	G	0.277778	1008
9	rs7036226	C	A	0.261905	1008
9	rs7850166	T	C	0.0287698	1008
9	rs2382486	C	T	0.635913	1008
9	rs1134457	C	A	0.25496	1008
9	rs2382487	C	T	0.640873	1008
9	rs1112968	A	T	0.613095	1008
9	rs1343569	C	T	0.599206	1008
9	rs10961613	G	A	0.122024	1008
9	rs2382488	A	G	0.639881	1008
9	rs12236113	C	A	0.277778	1008
9	rs10961616	G	C	0.342262	1008
9	rs10961617	G	A	0.255952	1008
9	rs149363554	G	A	0.0337302	1008
9	rs7048089	A	G	0.343254	1008
9	rs1343706	T	C	0.256944	1008
9	rs1343705	G	A	0.617063	1008
9	rs7849849	A	T	0.632937	1008
9	rs17214565	G	A	0.0198413	1008
9	rs7850435	C	T	0.636905	1008
9	rs62532705	T	G	0.0198413	1008
9	rs1143025	T	G	0.256944	1008
9	rs13290946	T	C	0.256944	1008
9	rs145944708	G	A	0.015873	1008
9	rs13290060	A	C	0.255952	1008
9	rs2890991	C	T	0.616071	1008
9	rs10810184	A	G	0.256944	1008
9	rs10810185	A	T	0.256944	1008
9	rs4460485	G	A	0.252976	1008
9	rs10961619	A	G	0.356151	1008
9	rs10738372	C	T	0.615079	1008
9	rs1130072	T	C	0.605159	1008
9	rs10756585	A	G	0.355159	1008
9	rs12236525	T	C	0.260913	1008
9	rs10961620	T	C	0.174603	1008
9	rs7044386	G	T	0.0198413	1008
9	rs10810186	T	C	0.348214	1008
9	rs3765603	G	A	0.252976	1008
9	rs3819003	A	T	0.252976	1008
9	rs75970554	T	C	0.0625	1008
9	rs3209160	G	C	0.0208333	1008
9	rs3802481	T	C	0.345238	1008
9	rs3802482	C	T	0.612103	1008
9	rs10810187	A	G	0.636905	1008
9	rs7869707	T	C	0.0168651	1008
9	rs10961621	A	G	0.345238	1008
9	rs1343571	A	T	0.634921	1008
9	rs1343572	G	C	0.634921	1008
9	rs79169870	C	T	0.0853175	1008
9	rs10810188	A	C	0.347222	1008
9	rs10961622	T	C	0.25496	1008
9	rs78865236	T	C	0.0357143	1008
9	rs76445557	T	C	0.0912698	1008
9	rs7874535	G	A	0.633929	1008
9	rs80255812	T	C	0.0863095	1008
9	rs72704911	A	T	0.0198413	1008
9	rs74966743	G	C	0.00198413	1008
9	rs62532729	C	T	0.0198413	1008
9	rs10810189	C	A	0.344246	1008
9	rs12237470	T	C	0.344246	1008
9	rs10756586	G	A	0.361111	1008
9	rs1343567	G	A	0.0853175	1008
9	rs4492471	G	C	0.618056	1008
9	rs1343568	A	C	0.583333	1008
9	rs78800980	T	C	0.014881	1008
9	rs72704914	A	G	0.0357143	1008
9	rs10756587	T	G	0.258929	1008
9	rs10810190	T	C	0.344246	1008
9	rs10125272	T	C	0.644841	1008
9	rs116915696	C	T	0.0664683	1008
9	rs10961625	T	C	0.263889	1008
9	rs10810191	T	C	0.344246	1008
9	rs7031926	A	C	0.621032	1008
9	rs10810193	T	G	0.260913	1008
9	rs2382492	G	T	0.259921	1008
9	rs75932934	A	G	0.00694444	1008
9	rs10120026	C	T	0.641865	1008
9	rs10961626	T	C	0.260913	1008
9	rs10961627	T	C	0.260913	1008
9	rs62532733	A	G	0.0287698	1008
9	rs10756588	G	A	0.378968	1008
9	rs10961628	G	A	0.259921	1008
9	rs4620377	T	C	0.62004	1008
9	rs10756590	T	C	0.260913	1008
9	rs11536695	C	T	0.259921	1008
9	rs2382489	A	G	0.260913	1008
9	rs62532734	C	T	0.0198413	1008
9	rs76331765	A	G	0.0426587	1008
9	rs4265280	T	C	0.259921	1008
9	rs4268211	A	T	0.628968	1008
9	rs4490946	A	G	0.258929	1008
9	rs62532735	T	C	0.0248016	1008
9	rs62532736	T	C	0.0248016	1008
9	rs10810195	T	C	0.27877	1008
9	rs10756591	T	A	0.641865	1008
9	rs10961630	C	G	0.237103	1008
9	rs76192340	G	C	0.0386905	1008
9	rs10810196	C	T	0.329365	1008
9	rs10810197	A	G	0.111111	1008
9	rs7027971	A	C	0.282738	1008
9	rs2382496	T	C	0.0188492	1008
9	rs2382494	G	A	0.623016	1008
9	rs13302629	G	A	0.127976	1008
9	rs12335367	G	C	0.411706	1008
9	rs7850068	T	C	0.931548	1008
9	rs13284172	T	C	0.174603	1008
9	rs150124255	T	C	0.0694444	1008
9	rs77226481	T	C	0.0456349	1008
9	rs6474849	C	T	0.921627	1008
9	rs79459813	C	T	0.0496032	1008
9	rs12554698	G	C	0.248016	1008
9	rs12115353	A	G	0.253968	1008
9	rs80289985	A	C	0.0128968	1008
9	rs16932106	A	G	0.031746	1008
9	rs12551707	T	C	0.246032	1008
9	rs10961634	T	A	0.329365	1008
9	rs10125040	G	A	0.922619	1008
9	rs138146743	A	T	0.0248016	1008
9	rs7035202	G	T	0.922619	1008
9	rs72704935	T	G	0.34623	1008
9	rs55658273	G	A	0.350198	1008
9	rs4740583	A	G	0.350198	1008
9	rs10810199	G	A	0.329365	1008
9	rs13287560	T	A	0.0496032	1008
9	rs62535360	T	C	0.35119	1008
9	rs10120588	A	G	0.352183	1008
9	rs10738374	G	C	0.24504	1008
9	rs7870354	C	T	0.930556	1008
9	rs34210107	A	C	0.164683	1008
9	rs12346636	A	T	0.34623	1008
9	rs9695276	C	G	0.930556	1008
9	rs10961635	T	G	0.337302	1008
9	rs28625419	A	G	0.34623	1008
9	rs7849480	G	A	0.222222	1008
9	rs10961636	G	A	0.329365	1008
9	rs10511594	C	T	0.217262	1008
9	rs9298701	G	A	0.90873	1008
9	rs9695032	C	T	0.904762	1008
9	rs13284901	C	A	0.217262	1008
9	rs7851730	T	C	0.337302	1008
9	rs11790280	T	C	0.157738	1008
9	rs11790303	T	C	0.162698	1008
9	rs10756593	C	A	0.904762	1008
9	rs7869716	C	G	0.90377	1008
9	rs10756594	G	T	0.676587	1008
9	rs10448192	T	C	0.923611	1008
9	rs10810201	G	A	0.240079	1008
9	rs7853156	C	T	0.329365	1008
9	rs141220193	C	A	0.015873	1008
9	rs10961638	G	A	0.343254	1008
9	rs4542027	G	C	0.904762	1008
9	rs10961639	C	G	0.34127	1008
9	rs151194602	T	C	0.014881	1008
9	rs80197004	T	C	0.0674603	1008
9	rs10810202	G	C	0.34127	1008
9	rs10756596	A	G	0.240079	1008
9	rs10119411	G	A	0.679563	1008
9	rs10756597	A	C	0.924603	1008
9	rs10810203	A	C	0.331349	1008
9	rs13289971	G	T	0.218254	1008
9	rs9298702	T	C	0.349206	1008
9	rs7031629	T	A	0.924603	1008
9	rs13291396	G	C	0.242063	1008
9	rs10481503	G	A	0.347222	1008
9	rs10481504	A	G	0.348214	1008
9	rs10481506	T	A	0.901786	1008
9	rs4397504	A	C	0.331349	1008
9	rs10961640	T	C	0.37004	1008
9	rs17215796	A	G	0.0128968	1008
9	rs7036630	G	A	0.327381	1008
9	rs6474850	A	G	0.847222	1008
9	rs77072891	A	G	0.0416667	1008
9	rs143433510	G	A	0.0684524	1008
9	rs7867569	A	G	0.918651	1008
9	rs10124026	T	C	0.37004	1008
9	rs138726750	A	G	0.0357143	1008
9	rs10114824	A	C	0.354167	1008
9	rs10810210	C	G	0.350198	1008
9	rs147788828	G	A	0.0138889	1008
9	rs7875420	A	G	0.21627	1008
9	rs10961649	C	T	0.134921	1008
9	rs10961650	A	T	0.350198	1008
9	rs11793546	C	T	0.0238095	1008
9	rs72704958	A	C	0.352183	1008
9	rs13290219	T	C	0.195437	1008
9	rs2890992	C	T	0.89881	1008
9	rs10123973	C	T	0.357143	1008
9	rs4278237	A	C	0.352183	1008
9	rs9298704	G	A	0.896825	1008
9	rs9298705	T	G	0.902778	1008
9	rs10961651	A	C	0.195437	1008
9	rs10961652	G	A	0.1875	1008
9	rs80212938	T	C	0.133929	1008
9	rs7039437	G	C	0.90377	1008
9	rs10961653	G	A	0.194444	1008
9	rs10961654	T	C	0.194444	1008
9	rs10961655	G	A	0.194444	1008
9	rs1114063	T	A	0.901786	1008
9	rs2382491	C	A	0.901786	1008
9	rs28537759	C	T	0.332341	1008
9	rs10810211	G	A	0.901786	1008
9	rs10961656	T	C	0.141865	1008
9	rs10810212	C	T	0.1875	1008
9	rs9298706	T	C	0.37996	1008
9	rs117499946	G	C	0.0337302	1008
9	rs10810213	A	G	0.616071	1008
9	rs10961657	T	C	0.357143	1008
9	rs10961658	G	C	0.35119	1008
9	rs1858635	G	T	0.89881	1008
9	rs41265298	G	A	0.0535714	1008
9	rs10114225	C	A	0.895833	1008
9	rs76471396	C	T	0.0168651	1008
9	rs147419327	T	G	0.264881	1008
9	rs4469563	G	A	0.199405	1008
9	rs4469559	C	T	0.899802	1008
9	rs114788474	G	C	0.339286	1008
9	rs145798774	A	C	0.334325	1008
9	rs78357746	G	T	0.334325	1008
9	rs10961666	A	G	0.338294	1008
9	rs79122400	G	A	0.0922619	1008
9	rs75985750	G	A	0.35119	1008
9	rs17288444	A	G	0.232143	1008
9	rs4741417	T	C	0.574405	1008
9	rs10961669	G	C	0.344246	1008
9	rs72704961	C	A	0.350198	1008
9	rs13299425	A	C	0.231151	1008
9	rs77758119	G	A	0.0406746	1008
9	rs62539798	T	A	0.358135	1008
9	rs10961670	C	A	0.0615079	1008
9	rs138664225	G	A	0.0297619	1008
9	rs7865184	A	G	0.218254	1008
9	rs75441152	T	C	0.0684524	1008
9	rs10810219	C	T	0.334325	1008
9	rs12337006	A	G	0.364087	1008
9	rs10810220	G	A	0.334325	1008
9	rs13296430	T	C	0.22619	1008
9	rs10756603	T	C	0.925595	1008
9	rs2890988	C	A	0.531746	1008
9	rs12708257	T	C	0.202381	1008
9	rs2382478	G	C	0.357143	1008
9	rs10961672	T	C	0.922619	1008
9	rs2382477	G	T	0.924603	1008
9	rs60495987	G	C	0.360119	1008
9	rs80212699	A	C	0.0525794	1008
9	rs4740585	A	G	0.343254	1008
9	rs2382476	G	A	0.901786	1008
9	rs7032619	C	T	0.337302	1008
9	rs118096683	T	C	0.0535714	1008
9	rs4741418	T	C	0.00496032	1008
9	rs2890987	C	G	0.359127	1008
9	rs10756604	G	A	0.33631	1008
9	rs180689227	G	T	0.0248016	1008
9	rs71476227	G	A	0.493056	1008
9	rs10961673	C	G	0.503968	1008
9	rs2890989	A	G	0.393849	1008
9	rs2382479	T	C	0.848214	1008
9	rs1574768	C	T	0.375	1008
9	rs4326470	A	C	0.361111	1008
9	rs2382480	C	T	0.146825	1008
9	rs62539800	G	A	0.0843254	1008
9	rs4741419	G	A	0.876984	1008
9	rs67921684	C	A	0.0386905	1008
9	rs72704969	T	C	0.0843254	1008
9	rs13300667	G	A	0.047619	1008
9	rs1858634	C	T	0.0972222	1008
9	rs1858633	T	G	0.0972222	1008
9	rs12554861	C	T	0.0972222	1008
9	rs12555123	G	A	0.0972222	1008
9	rs1317294	G	A	0.189484	1008
9	rs7027927	G	A	0.046627	1008
9	rs75321229	G	A	0.0972222	1008
9	rs7047277	T	C	0.293651	1008
9	rs77220292	G	A	0.0823413	1008
9	rs112048934	G	A	0.0823413	1008
9	rs2382483	A	T	0.697421	1008
9	rs4484795	C	T	0.207341	1008
9	rs2382484	C	G	0.0952381	1008
9	rs7021169	A	C	0.207341	1008
9	rs73409781	C	T	0.0833333	1008
9	rs12685826	G	A	0.196429	1008
9	rs10961675	T	C	0.844246	1008
9	rs56321867	A	T	0.0962302	1008
9	rs7853965	C	T	0.0853175	1008
9	rs17289082	A	G	0.178571	1008
9	rs145275894	C	T	0.0337302	1008
9	rs1858637	A	T	0.91369	1008
9	rs67664221	T	C	0.0972222	1008
9	rs72704971	C	T	0.0972222	1008
9	rs72704972	G	A	0.0972222	1008
9	rs67300622	T	C	0.0972222	1008
9	rs67092187	T	C	0.0972222	1008
9	rs66889113	T	G	0.0972222	1008
9	rs66984090	T	C	0.0972222	1008
9	rs7862421	C	T	0.15377	1008
9	rs113782581	A	G	0.0972222	1008
9	rs112391494	C	T	0.0972222	1008
9	rs56345466	T	C	0.0972222	1008
9	rs55752214	T	C	0.0972222	1008
9	rs55841101	T	G	0.0972222	1008
9	rs55688764	T	C	0.0982143	1008
9	rs7852885	T	C	0.0982143	1008
9	rs73411725	C	T	0.0277778	1008
9	rs71511099	A	T	0.170635	1008
9	rs7043578	C	T	0.0555556	1008
9	rs140593997	A	T	0.0188492	1008
9	rs7048004	G	A	0.314484	1008
9	rs67690359	C	T	0.094246	1008
9	rs79582088	A	G	0.132937	1008
9	rs10961677	C	T	0.652778	1008
9	rs78532107	C	A	0.0168651	1008
9	rs73411732	A	C	0.0446429	1008
9	rs62535465	G	C	0.0436508	1008
9	rs79016842	C	T	0.0426587	1008
9	rs76527583	C	T	0.0277778	1008
9	rs7024505	A	C	0.255952	1008
9	rs1154781	C	A	0.0674603	1008
9	rs73411737	G	A	0.0436508	1008
9	rs7847525	T	C	0.0446429	1008
9	rs7861581	G	A	0.0446429	1008
9	rs12000504	T	C	0.0446429	1008
9	rs6474851	C	A	0.983135	1008
9	rs146599125	G	A	0.0625	1008
9	rs12002338	A	G	0.0446429	1008
9	rs4144143	T	A	0.947421	1008
9	rs10810224	A	T	0.456349	1008
9	rs10961679	T	G	0.122024	1008
9	rs10961680	T	A	0.126984	1008
9	rs10961681	A	G	0.126984	1008
9	rs141527764	T	C	0.0644841	1008
9	rs951273	C	A	0.0138889	1008
9	rs2131882	T	A	0.109127	1008
9	rs187050937	G	A	0.0208333	1008
9	rs60957653	G	A	0.105159	1008
9	rs2088042	A	T	0.122024	1008
9	rs10122817	A	C	0.0168651	1008
9	rs74434454	A	G	0.00496032	1008
9	rs3819004	T	C	0.107143	1008
9	rs17289263	T	C	0.00496032	1008
9	rs79254397	T	A	0.00496032	1008
9	rs7022304	T	C	0.12996	1008
9	rs7022400	T	C	0.0178571	1008
9	rs1494360	C	A	0.123016	1008
9	rs1494358	C	G	0.0178571	1008
9	rs3747532	G	C	0.126984	1008
9	rs10115703	G	A	0.0178571	1008
9	rs117517966	G	C	0.0416667	1008
9	rs10122490	A	G	0.0178571	1008
9	rs7018937	G	A	0.0178571	1008
9	rs12115314	C	T	0.00297619	1008
9	rs7035643	T	G	0.0188492	1008
9	rs7019731	G	A	0.0178571	1008
9	rs7019387	A	G	0.0178571	1008
9	rs10123442	A	T	0.0178571	1008
9	rs10810226	T	C	0.125	1008
9	rs7870750	T	C	0.0178571	1008
9	rs55767914	T	G	0.105159	1008
9	rs10121506	T	C	0.0178571	1008
9	rs10118242	C	G	0.123016	1008
9	rs10118290	C	G	0.123016	1008
9	rs78403282	C	G	0.00297619	1008
9	rs28394567	C	G	0.0178571	1008
9	rs10122395	T	A	0.0178571	1008
9	rs10125285	A	G	0.0178571	1008
9	rs1494351	T	C	0.127976	1008
9	rs1494350	T	G	0.125992	1008
9	rs10961683	C	G	0.132937	1008
9	rs139609652	T	C	0.0208333	1008
9	rs10961684	C	T	0.185516	1008
9	rs10810227	C	G	0.175595	1008
9	rs12345917	G	A	0.167659	1008
9	rs12346914	G	A	0.16369	1008
9	rs79209559	C	T	0.00892857	1008
9	rs80273346	A	G	0.00892857	1008
9	rs7045475	C	G	0.715278	1008
9	rs1494338	C	T	0.543651	1008
9	rs10511595	C	T	0.165675	1008
9	rs149218866	C	T	0.00595238	1008
9	rs4741420	C	T	0.16369	1008
9	rs4741421	G	C	0.714286	1008
9	rs4741422	C	T	0.16369	1008
9	rs4741423	T	C	0.718254	1008
9	rs10756605	A	G	0.715278	1008
9	rs10810228	C	T	0.16369	1008
9	rs10810229	G	A	0.16369	1008
9	rs10961685	C	T	0.165675	1008
9	rs7852807	T	C	0.714286	1008
9	rs10810230	T	C	0.166667	1008
9	rs10961686	G	A	0.166667	1008
9	rs10961687	G	A	0.16369	1008
9	rs13287172	C	A	0.544643	1008
9	rs1494339	G	C	0.714286	1008
9	rs10756606	C	T	0.713294	1008
9	rs1494340	T	C	0.550595	1008
9	rs1494341	A	G	0.713294	1008
9	rs16932231	C	T	0.00297619	1008
9	rs1048070	T	C	0.537698	1008
9	rs2270526	G	C	0.540675	1008
9	rs2270527	T	G	0.539683	1008
9	rs1494342	A	G	0.781746	1008
9	rs10756607	T	C	0.169643	1008
9	rs1494343	A	G	0.781746	1008
9	rs149242359	T	C	0.0188492	1008
9	rs77341363	A	C	0.00297619	1008
9	rs10961689	T	G	0.780754	1008
9	rs10961690	A	G	0.779762	1008
9	rs10511596	C	A	0.779762	1008
9	rs6474852	A	G	0.779762	1008
9	rs7046142	T	C	0.779762	1008
9	rs10961691	T	C	0.781746	1008
9	rs6474853	A	G	0.781746	1008
9	rs7030734	A	C	0.780754	1008
9	rs10810231	G	C	0.781746	1008
9	rs2270528	A	G	0.781746	1008
9	rs8181217	G	A	0.21131	1008
9	rs7036802	T	C	0.00396825	1008
9	rs1494344	A	T	0.775794	1008
9	rs989615	A	G	0.776786	1008
9	rs7028604	C	A	0.722222	1008
9	rs7857091	G	A	0.276786	1008
9	rs7872460	T	G	0.276786	1008
9	rs10756608	T	C	0.276786	1008
9	rs7033951	C	T	0.276786	1008
9	rs1908300	A	G	0.276786	1008
9	rs10810232	C	G	0.176587	1008
9	rs1908301	A	G	0.276786	1008
9	rs1908302	G	C	0.181548	1008
9	rs2382498	A	T	0.276786	1008
9	rs7865801	G	A	0.515873	1008
9	rs2270529	T	C	0.276786	1008
9	rs2270530	A	C	0.277778	1008
9	rs4741426	A	G	0.180556	1008
9	rs75798907	T	C	0.152778	1008
9	rs80243513	T	C	0.276786	1008
9	rs79062407	C	A	0.0515873	1008
9	rs10123611	A	G	0.274802	1008
9	rs10117516	C	T	0.268849	1008
9	rs117391257	G	A	0.0188492	1008
9	rs10756609	T	C	0.357143	1008
9	rs34464764	G	C	0.0327381	1008
9	rs2890993	T	G	0.360119	1008
9	rs72605693	C	A	0.402778	1008
9	rs7041627	C	T	0.299603	1008
9	rs62535285	G	A	0.297619	1008
9	rs72709538	C	T	0.094246	1008
9	rs7862320	T	C	0.0168651	1008
9	rs10511597	C	A	0.047619	1008
9	rs1494345	T	C	0.641865	1008
9	rs2035987	A	G	0.590278	1008
9	rs16932258	G	C	0.0496032	1008
9	rs7023573	A	G	0.610119	1008
9	rs10756610	T	G	0.590278	1008
9	rs76008217	G	A	0.0496032	1008
9	rs985204	T	C	0.589286	1008
9	rs10810233	A	G	0.564484	1008
9	rs12348146	T	C	0.404762	1008
9	rs7021482	T	C	0.941468	1008
9	rs113887660	T	C	0.0585317	1008
9	rs7036406	G	C	0.225198	1008
9	rs10123193	T	C	0.0585317	1008
9	rs13302847	A	G	0.100198	1008
9	rs10738377	C	A	0.22123	1008
9	rs78726013	T	C	0.0625	1008
9	rs7864052	A	C	0.282738	1008
9	rs10810234	T	C	0.0615079	1008
9	rs7040337	C	T	0.102183	1008
9	rs76793813	A	T	0.0545635	1008
9	rs7026234	T	C	0.103175	1008
9	rs7026238	T	A	0.103175	1008
9	rs2890994	T	C	0.373016	1008
9	rs75477409	C	A	0.134921	1008
9	rs72605694	T	C	0.308532	1008
9	rs13294547	A	G	0.10119	1008
9	rs11790664	G	A	0.10119	1008
9	rs16932262	T	C	0.0625	1008
9	rs1724	T	C	0.89881	1008
9	rs10124839	A	C	0.0585317	1008
9	rs79207813	G	A	0.0625	1008
9	rs7858690	C	T	0.21627	1008
9	rs4741428	G	C	0.0575397	1008
9	rs72605695	G	A	0.298611	1008
9	rs16932265	G	A	0.0545635	1008
9	rs1552894	T	A	0.157738	1008
9	rs12685742	T	C	0.202381	1008
9	rs3747533	C	G	0.157738	1008
9	rs3747534	G	C	0.0575397	1008
9	rs16932272	C	T	0.0654762	1008
9	rs10114365	A	G	0.741071	1008
9	rs2382499	G	C	0.259921	1008
9	rs72614219	G	A	0.353175	1008
9	rs7025230	T	C	0.545635	1008
9	rs7039708	A	G	0.646825	1008
9	rs7043048	A	C	0.543651	1008
9	rs72614220	A	G	0.305556	1008
9	rs923926	T	C	0.256944	1008
9	rs117524733	T	A	0.0327381	1008
9	rs17218712	C	T	0.252976	1008
9	rs10756611	C	G	0.22619	1008
9	rs1994920	A	T	0.945437	1008
9	rs4740587	T	C	0.0595238	1008
9	rs7849488	C	G	0.227183	1008
9	rs13284988	T	C	0.256944	1008
9	rs72614221	A	G	0.303571	1008
9	rs79797930	A	G	0.0248016	1008
9	rs67979854	G	T	0.358135	1008
9	rs146875016	G	A	0.0228175	1008
9	rs6474855	G	A	0.529762	1008
9	rs117432900	T	A	0.0228175	1008
9	rs6474856	C	T	0.708333	1008
9	rs17218879	C	G	0.24504	1008
9	rs16932275	T	C	0.0525794	1008
9	rs16932277	T	C	0.0545635	1008
9	rs67418339	T	C	0.149802	1008
9	rs17218977	G	A	0.0228175	1008
9	rs1874109	G	A	0.333333	1008
9	rs17219005	G	T	0.0813492	1008
9	rs117881664	T	G	0.0119048	1008
9	rs7860370	T	C	0.22123	1008
9	rs10961696	T	A	0.184524	1008
9	rs954117	G	A	0.184524	1008
9	rs954118	G	A	0.0228175	1008
9	rs954116	T	C	0.850198	1008
9	rs7849041	C	T	0.389881	1008
9	rs10961697	T	C	0.0615079	1008
9	rs7852222	C	G	0.386905	1008
9	rs7852390	A	C	0.551587	1008
9	rs78347187	T	A	0.0535714	1008
9	rs60452348	T	G	0.0545635	1008
9	rs10123818	C	T	0.850198	1008
9	rs7044994	T	A	0.391865	1008
9	rs7028801	A	G	0.850198	1008
9	rs67240670	T	A	0.149802	1008
9	rs67935055	G	A	0.150794	1008
9	rs6474858	A	G	0.850198	1008
9	rs4741431	G	A	0.302579	1008
9	rs1874108	A	G	0.161706	1008
9	rs1032474	A	G	0.850198	1008
9	rs10733289	G	A	0.329365	1008
9	rs2131880	C	T	0.0238095	1008
9	rs10961700	C	T	0.0625	1008
9	rs1994919	T	C	0.247024	1008
9	rs62535349	A	G	0.247024	1008
9	rs7046483	G	A	0.6875	1008
9	rs12685382	A	G	0.0228175	1008
9	rs4415414	T	G	0.852183	1008
9	rs73413797	A	C	0.0228175	1008
9	rs2131881	G	C	0.849206	1008
9	rs141938348	T	C	0.0357143	1008
9	rs140996562	G	T	0.0128968	1008
9	rs923918	C	G	0.168651	1008
9	rs923919	C	A	0.0644841	1008
9	rs10117526	C	T	0.363095	1008
9	rs923920	A	T	0.530754	1008
9	rs72709599	G	A	0.0654762	1008
9	rs72709600	A	C	0.174603	1008
9	rs72709601	T	C	0.0644841	1008
9	rs76455547	T	C	0.0664683	1008
9	rs923921	T	G	0.372024	1008
9	rs59186796	A	G	0.292659	1008
9	rs923922	G	C	0.371032	1008
9	rs12001374	T	C	0.0714286	1008
9	rs10961702	T	C	0.0615079	1008
9	rs10961703	T	G	0.0615079	1008
9	rs1494353	C	A	0.0605159	1008
9	rs10810237	T	C	0.267857	1008
9	rs1494354	T	G	0.325397	1008
9	rs10961704	C	T	0.0615079	1008
9	rs34882821	G	T	0.240079	1008
9	rs12683551	C	T	0.0228175	1008
9	rs59913446	T	C	0.0684524	1008
9	rs58120444	G	T	0.0684524	1008
9	rs140156126	C	T	0.0119048	1008
9	rs4341240	C	G	0.0625	1008
9	rs41265302	T	C	0.0654762	1008
9	rs10435762	T	C	0.324405	1008
9	rs41265304	C	T	0.0654762	1008
9	rs41265306	G	A	0.0625	1008
9	rs10810239	A	G	0.347222	1008
9	rs10810240	T	G	0.415675	1008
9	rs7027322	G	A	0.676587	1008
9	rs10961705	G	C	0.305556	1008
9	rs78620986	T	C	0.0694444	1008
9	rs34709613	T	C	0.319444	1008
9	rs78839085	T	C	0.0724206	1008
9	rs75924956	A	C	0.0724206	1008
9	rs10810241	C	T	0.241071	1008
9	rs57207087	T	C	0.0724206	1008
9	rs76853298	A	C	0.0982143	1008
9	rs72711305	C	T	0.0654762	1008
9	rs12685522	T	C	0.28373	1008
9	rs1546135	C	T	0.656746	1008
9	rs72711307	T	C	0.0654762	1008
9	rs17291716	T	C	0.0585317	1008
9	rs7025956	T	C	0.262897	1008
9	rs1494349	T	G	0.0654762	1008
9	rs1389735	C	T	0.0585317	1008
9	rs16932282	T	C	0.271825	1008
9	rs72711309	A	G	0.0674603	1008
9	rs10810242	C	A	0.241071	1008
9	rs10810243	G	A	0.242063	1008
9	rs10756612	C	A	0.246032	1008
9	rs1494348	C	T	0.256944	1008
9	rs2291683	G	C	0.0704365	1008
9	rs60113019	C	T	0.0228175	1008
9	rs2291682	T	G	0.0138889	1008
9	rs2291681	G	T	0.672619	1008
9	rs2291680	T	C	0.574405	1008
9	rs77191171	T	C	0.0644841	1008
9	rs2291679	T	G	0.0634921	1008
9	rs13294910	A	C	0.261905	1008
9	rs13296345	T	C	0.330357	1008
9	rs16932288	T	C	0.267857	1008
9	rs16932291	G	C	0.0863095	1008
9	rs1389733	G	T	0.530754	1008
9	rs56371878	C	T	0.0952381	1008
9	rs17292106	A	C	0.110119	1008
9	rs199900482	G	C	0.198413	1008
9	rs12685688	T	C	0.706349	1008
9	rs17311251	G	A	0.236111	1008
9	rs62535352	G	T	0.215278	1008
9	rs10756613	G	A	0.205357	1008
9	rs146632366	C	T	0.0446429	1008
9	rs185841593	G	A	0.0208333	1008
9	rs10810244	A	G	0.205357	1008
9	rs12338615	A	G	0.443452	1008
9	rs10961709	C	A	0.0902778	1008
9	rs17311321	C	T	0.0833333	1008
9	rs9886925	T	C	0.209325	1008
9	rs67034875	G	C	0.199405	1008
9	rs13285160	T	C	0.297619	1008
9	rs1908303	T	G	0.199405	1008
9	rs9886892	G	T	0.202381	1008
9	rs10961711	A	G	0.299603	1008
9	rs34943502	T	G	0.0892857	1008
9	rs10118735	A	G	0.505952	1008
9	rs112433374	C	T	0.222222	1008
9	rs72711319	C	T	0.205357	1008
9	rs34540662	T	C	0.205357	1008
9	rs10961712	C	T	0.205357	1008
9	rs10961713	T	G	0.205357	1008
9	rs112522857	C	T	0.0585317	1008
9	rs10810246	T	C	0.205357	1008
9	rs144704789	T	C	0.00396825	1008
9	rs10961715	T	C	0.217262	1008
9	rs10738379	A	C	0.233135	1008
9	rs1552897	A	G	0.6875	1008
9	rs72614222	C	G	0.224206	1008
9	rs10738380	T	C	0.231151	1008
9	rs35870000	C	A	0.232143	1008
9	rs16932300	G	C	0.100198	1008
9	rs79023327	C	T	0.0982143	1008
9	rs10961717	G	A	0.114087	1008
9	rs140288897	T	C	0.0218254	1008
9	rs72711373	G	T	0.0843254	1008
9	rs12350382	G	A	0.116071	1008
9	rs66700982	T	C	0.119048	1008
9	rs17220118	T	G	0.267857	1008
9	rs10810247	G	A	0.222222	1008
9	rs10810248	T	C	0.222222	1008
9	rs76139372	T	C	0.0496032	1008
9	rs72614223	A	G	0.231151	1008
9	rs10117322	T	C	0.227183	1008
9	rs7038096	G	A	0.225198	1008
9	rs12336864	C	G	0.0664683	1008
9	rs10810249	C	A	0.0803571	1008
9	rs145383433	A	G	0.0218254	1008
9	rs12683064	G	A	0.488095	1008
9	rs12347233	A	C	0.14881	1008
9	rs10756614	T	G	0.0902778	1008
9	rs10119028	T	A	0.628968	1008
9	rs10121908	A	T	0.628968	1008
9	rs10810250	T	A	0.257937	1008
9	rs10810251	C	T	0.140873	1008
9	rs4740592	C	T	0.14881	1008
9	rs10081674	G	A	0.246032	1008
9	rs10217334	C	T	0.145833	1008
9	rs1389739	C	T	0.978175	1008
9	rs1389738	C	T	0.978175	1008
9	rs117884768	G	C	0.030754	1008
9	rs10756615	A	T	0.392857	1008
9	rs10961725	G	A	0.146825	1008
9	rs12238508	T	C	0.149802	1008
9	rs12347393	G	T	0.111111	1008
9	rs10217611	G	A	0.144841	1008
9	rs7847136	C	T	0.97619	1008
9	rs12348554	C	T	0.366071	1008
9	rs146694241	T	C	0.0297619	1008
9	rs10961726	C	T	0.0654762	1008
9	rs12555299	G	A	0.0347222	1008
9	rs11794906	C	A	0.0793651	1008
9	rs2934729	C	T	0.911706	1008
9	rs11792010	A	G	0.0793651	1008
9	rs10810252	C	T	0.138889	1008
9	rs7041710	G	C	0.149802	1008
9	rs12376167	C	T	0.0793651	1008
9	rs10961727	G	A	0.0793651	1008
9	rs10961728	G	A	0.0793651	1008
9	rs10961729	A	G	0.078373	1008
9	rs2818931	A	G	0.517857	1008
9	rs10121741	A	G	0.149802	1008
9	rs2779501	C	T	0.47123	1008
9	rs12235847	G	A	0.133929	1008
9	rs7019481	G	T	0.0813492	1008
9	rs2818930	A	G	0.503968	1008
9	rs7023244	G	T	0.0793651	1008
9	rs10961730	A	C	0.155754	1008
9	rs2818929	A	G	0.589286	1008
9	rs2779502	T	C	0.589286	1008
9	rs10961731	C	T	0.0823413	1008
9	rs10961732	A	G	0.144841	1008
9	rs7025001	T	C	0.0823413	1008
9	rs2642412	G	C	0.926587	1008
9	rs2642411	G	A	0.926587	1008
9	rs2642410	T	C	0.926587	1008
9	rs7040282	G	A	0.0823413	1008
9	rs11787998	C	G	0.0823413	1008
9	rs2779503	A	G	0.926587	1008
9	rs71476228	A	G	0.0823413	1008
9	rs2779504	T	C	0.927579	1008
9	rs2642409	A	G	0.925595	1008
9	rs2779505	T	C	0.926587	1008
9	rs4741435	A	G	0.176587	1008
9	rs59768450	C	A	0.175595	1008
9	rs2642408	C	G	0.91369	1008
9	rs1494346	C	T	0.459325	1008
9	rs12342625	T	C	0.0763889	1008
9	rs12235714	G	T	0.0535714	1008
9	rs1332805	A	G	0.843254	1008
9	rs78954614	C	T	0.0585317	1008
9	rs12236053	G	A	0.171627	1008
9	rs13289400	G	A	0.0803571	1008
9	rs139736450	A	G	0.0277778	1008
9	rs2493630	A	G	0.75496	1008
9	rs144202499	A	G	0.10119	1008
9	rs2382501	C	T	0.0585317	1008
9	rs72711381	C	T	0.137897	1008
9	rs12377669	G	A	0.0813492	1008
9	rs2818939	T	C	0.447421	1008
9	rs12236637	G	T	0.0337302	1008
9	rs4741436	A	G	0.0813492	1008
9	rs10810254	T	C	0.0843254	1008
9	rs10810255	C	T	0.220238	1008
9	rs10961735	T	C	0.140873	1008
9	rs10961736	G	A	0.0843254	1008
9	rs10961737	A	G	0.225198	1008
9	rs2642414	G	C	0.455357	1008
9	rs28537494	T	C	0.138889	1008
9	rs148827749	C	T	0.00595238	1008
9	rs12378868	G	A	0.0873016	1008
9	rs6474859	T	C	0.22619	1008
9	rs10756618	C	T	0.164683	1008
9	rs10810257	G	A	0.22619	1008
9	rs76448655	A	G	0.0753968	1008
9	rs2642413	G	C	0.00198413	1008
9	rs2779507	G	A	0.440476	1008
9	rs7868862	T	C	0.140873	1008
9	rs7869013	T	C	0.230159	1008
9	rs10810258	A	G	0.22619	1008
9	rs10961738	A	T	0.22619	1008
9	rs28763665	T	C	0.140873	1008
9	rs2642406	T	C	0.423611	1008
9	rs2642405	C	A	0.755952	1008
9	rs10756619	A	G	0.227183	1008
9	rs10961739	G	A	0.0863095	1008
9	rs10810259	C	G	0.325397	1008
9	rs10961740	T	C	0.0863095	1008
9	rs9792612	T	C	0.561508	1008
9	rs9792613	T	C	0.561508	1008
9	rs10081714	C	T	0.326389	1008
9	rs9792614	T	C	0.230159	1008
9	rs10961741	C	T	0.0863095	1008
9	rs118115258	G	C	0.0674603	1008
9	rs10961744	A	G	0.0873016	1008
9	rs10046797	A	C	0.564484	1008
9	rs11506374	G	A	0.0704365	1008
9	rs2779508	A	C	0.664683	1008
9	rs12551309	A	G	0.0873016	1008
9	rs12555189	T	G	0.0952381	1008
9	rs2642416	T	G	0.839286	1008
9	rs12553911	G	C	0.0952381	1008
9	rs10124389	T	G	0.142857	1008
9	rs2483055	A	G	0.977183	1008
9	rs1855139	G	A	0.977183	1008
9	rs10961746	A	G	0.0873016	1008
9	rs1855138	C	G	0.977183	1008
9	rs11532894	A	C	0.141865	1008
9	rs1855137	T	C	0.736111	1008
9	rs2818936	G	A	0.455357	1008
9	rs7047436	G	A	0.137897	1008
9	rs2818935	T	C	0.838294	1008
9	rs2818934	A	G	0.722222	1008
9	rs10810265	G	A	0.195437	1008
9	rs10961747	G	A	0.127976	1008
9	rs10810266	A	T	0.236111	1008
9	rs112356286	T	C	0.0228175	1008
9	rs10810267	C	T	0.239087	1008
9	rs150846556	G	A	0.0168651	1008
9	rs117807509	T	G	0.0178571	1008
9	rs2779509	G	A	0.535714	1008
9	rs74549063	G	A	0.0228175	1008
9	rs10961751	G	C	0.241071	1008
9	rs66505117	T	C	0.444444	1008
9	rs7044886	C	G	0.0198413	1008
9	rs2818932	T	C	0.55754	1008
9	rs10810268	G	C	0.0595238	1008
9	rs1552895	C	G	0.513889	1008
9	rs10961753	A	G	0.514881	1008
9	rs1552896	C	G	0.0238095	1008
9	rs41305315	T	C	0.447421	1008
9	rs41298151	C	G	0.0238095	1008
9	rs151318183	C	A	0.0238095	1008
9	rs2642403	T	C	0.741071	1008
9	rs72711390	G	A	0.446429	1008
9	rs59624633	G	T	0.470238	1008
9	rs141630042	C	T	0.0238095	1008
9	rs10810269	T	C	0.237103	1008
9	rs7022038	T	C	0.447421	1008
9	rs2779500	C	G	0.270833	1008
9	rs2642404	C	G	0.977183	1008
9	rs73415676	A	G	0.0287698	1008
9	rs1027347	G	A	0.975198	1008
9	rs140305360	C	T	0.0119048	1008
9	rs10810270	C	T	0.215278	1008
9	rs10810271	T	C	0.25	1008
9	rs150891314	C	T	0.0188492	1008
9	rs1021493	A	G	0.983135	1008
9	rs1021494	T	A	0.964286	1008
9	rs1021495	A	C	0.983135	1008
9	rs1353224	C	G	0.964286	1008
9	rs12236064	C	T	0.135913	1008
9	rs10961755	C	G	0.137897	1008
9	rs2818941	A	C	0.964286	1008
9	rs12006348	G	C	0.136905	1008
9	rs16932354	T	C	0.555556	1008
9	rs2779499	G	A	0.0615079	1008
9	rs10114394	C	T	0.0188492	1008
9	rs41313784	C	T	0.0188492	1008
9	rs2818940	T	C	0.957341	1008
9	rs729492	G	A	0.818452	1008
9	rs729491	C	T	0.544643	1008
9	rs903313	C	T	0.0188492	1008
9	rs1874105	G	A	0.819444	1008
9	rs2779497	G	C	0.819444	1008
9	rs142281944	A	G	0.0386905	1008
9	rs12343858	T	C	0.0188492	1008
9	rs2151206	C	T	0.27877	1008
9	rs62537679	A	C	0.0238095	1008
9	rs1889053	C	T	0.714286	1008
9	rs12552887	C	T	0.137897	1008
9	rs12554254	T	C	0.137897	1008
9	rs7858575	C	T	0.0188492	1008
9	rs950738	C	G	0.137897	1008
9	rs950739	T	C	0.0198413	1008
9	rs10511599	C	T	0.135913	1008
9	rs1332804	T	C	0.152778	1008
9	rs60434251	C	T	0.537698	1008
9	rs10961757	T	C	0.536706	1008
9	rs7867761	T	C	0.696429	1008
9	rs72711401	A	G	0.155754	1008
9	rs10810272	A	G	0.701389	1008
9	rs7019358	T	C	0.699405	1008
9	rs7033932	C	T	0.698413	1008
9	rs16932372	T	C	0.137897	1008
9	rs17312753	T	A	0.691468	1008
9	rs73642429	C	T	0.0178571	1008
9	rs1889052	C	G	0.698413	1008
9	rs1889051	A	G	0.699405	1008
9	rs1889049	A	C	0.698413	1008
9	rs10810273	C	T	0.53373	1008
9	rs16932376	G	C	0.156746	1008
9	rs16932379	G	A	0.560516	1008
9	rs4388543	T	C	0.560516	1008
9	rs7020282	G	A	0.704365	1008
9	rs150731648	T	G	0.0109127	1008
9	rs145158574	T	C	0.0109127	1008
9	rs10511600	A	G	0.157738	1008
9	rs1889048	T	A	0.706349	1008
9	rs16932386	A	G	0.157738	1008
9	rs7856810	A	T	0.703373	1008
9	rs12238629	C	G	0.553571	1008
9	rs6474862	A	C	0.704365	1008
9	rs6474863	T	A	0.709325	1008
9	rs6474864	T	C	0.00198413	1008
9	rs6474865	A	G	0.704365	1008
9	rs72713607	A	G	0.150794	1008
9	rs76746864	T	A	0.132937	1008
9	rs75136442	T	C	0.132937	1008
9	rs7045281	C	T	0.707341	1008
9	rs55875513	T	C	0.577381	1008
9	rs370996033	C	G	0.0168651	1008
9	rs74433152	T	G	0.577381	1008
9	rs79743469	G	C	0.576389	1008
9	rs73417624	T	G	0.710317	1008
9	rs185029150	C	G	0.0178571	1008
9	rs10810276	A	G	0.150794	1008
9	rs112440124	A	T	0.570437	1008
9	rs2381976	G	A	0.138889	1008
9	rs10810277	G	A	0.717262	1008
9	rs10810278	T	A	0.713294	1008
9	rs66925748	C	A	0.572421	1008
9	rs12683265	C	T	0.161706	1008
9	rs61050353	C	T	0.5625	1008
9	rs10961764	C	T	0.143849	1008
9	rs10810279	G	A	0.143849	1008
9	rs10810280	G	A	0.14881	1008
9	rs6474868	A	T	0.717262	1008
9	rs10810281	C	T	0.142857	1008
9	rs10961765	C	T	0.565476	1008
9	rs10810282	G	T	0.143849	1008
9	rs10511601	T	G	0.573413	1008
9	rs72713613	G	A	0.143849	1008
9	rs2065484	A	G	0.71627	1008
9	rs2065482	T	G	0.718254	1008
9	rs7862066	C	T	0.714286	1008
9	rs7862716	C	T	0.706349	1008
9	rs16932388	A	G	0.333333	1008
9	rs1108622	C	T	0.572421	1008
9	rs7039423	A	T	0.140873	1008
9	rs7039633	C	T	0.139881	1008
9	rs7870274	C	T	0.139881	1008
9	rs10961766	A	G	0.141865	1008
9	rs10961767	A	T	0.143849	1008
9	rs78955599	C	T	0.140873	1008
9	rs143719649	T	C	0.0188492	1008
9	rs190604085	A	G	0.0168651	1008
9	rs62537692	C	T	0.235119	1008
9	rs7048511	A	G	0.878968	1008
9	rs7048783	C	T	0.493056	1008
9	rs7049012	G	T	0.644841	1008
9	rs7021013	A	G	0.644841	1008
9	rs142109370	G	A	0.124008	1008
9	rs62537693	A	G	0.641865	1008
9	rs66838707	A	G	0.641865	1008
9	rs10810283	G	A	0.639881	1008
9	rs8181160	T	C	0.642857	1008
9	rs8181058	G	A	0.151786	1008
9	rs12237883	A	G	0.491071	1008
9	rs570660737	G	A	0.195437	1008
9	rs138081647	C	A	0.231151	1008
9	rs79130802	C	T	0.232143	1008
9	rs59879959	C	T	0.232143	1008
9	rs61563034	C	A	0.231151	1008
9	rs12555055	A	C	0.146825	1008
9	rs28457781	A	G	0.390873	1008
9	rs75353878	C	T	0.145833	1008
9	rs10118698	C	T	0.0198413	1008
9	rs72713629	G	A	0.0198413	1008
9	rs62537697	T	C	0.150794	1008
9	rs10961769	G	A	0.460317	1008
9	rs139345718	T	C	0.0188492	1008
9	rs1996893	T	C	0.87996	1008
9	rs10124579	A	G	0.151786	1008
9	rs13294006	G	C	0.00198413	1008
9	rs10810285	C	T	0.435516	1008
9	rs11790595	G	A	0.00198413	1008
9	rs12555623	A	T	0.15377	1008
9	rs4741440	G	T	0.429563	1008
9	rs4741442	G	C	0.429563	1008
9	rs62534800	T	C	0.267857	1008
9	rs9776129	C	T	0.427579	1008
9	rs9776136	C	T	0.422619	1008
9	rs9776139	C	T	0.444444	1008
9	rs10961773	C	A	0.15377	1008
9	rs12005454	T	C	0.244048	1008
9	rs62534802	C	A	0.00297619	1008
9	rs62534803	T	C	0.00198413	1008
9	rs10961774	T	C	0.15873	1008
9	rs147630227	T	C	0.00892857	1008
9	rs10961775	A	G	0.15873	1008
9	rs10961776	A	G	0.269841	1008
9	rs11793376	G	T	0.00198413	1008
9	rs11793384	C	T	0.424603	1008
9	rs11787561	T	C	0.19246	1008
9	rs10961777	G	C	0.203373	1008
9	rs10961778	C	T	0.231151	1008
9	rs10961779	C	T	0.525794	1008
9	rs1523212	G	C	0.144841	1008
9	rs7044651	T	C	0.40377	1008
9	rs10961780	T	G	0.363095	1008
9	rs10961781	T	C	0.335317	1008
9	rs12236493	A	G	0.33631	1008
9	rs13293937	G	A	0.316468	1008
9	rs10810289	T	C	0.46131	1008
9	rs951653	C	T	0.146825	1008
9	rs4740593	C	T	0.122024	1008
9	rs4740594	G	A	0.335317	1008
9	rs4741443	T	C	0.46131	1008
9	rs1984063	T	C	0.159722	1008
9	rs4543641	C	G	0.514881	1008
9	rs6474870	A	G	0.524802	1008
9	rs79808562	G	C	0.031746	1008
9	rs149287219	A	G	0.0376984	1008
9	rs10961784	C	T	0.572421	1008
9	rs10961785	T	C	0.584325	1008
9	rs1855142	T	C	0.520833	1008
9	rs10961787	G	C	0.0446429	1008
9	rs1412725	T	C	0.584325	1008
9	rs940120	G	A	0.58631	1008
9	rs940119	A	G	0.59623	1008
9	rs4147129	T	C	0.595238	1008
9	rs7034380	T	G	0.598214	1008
9	rs79990114	A	G	0.147817	1008
9	rs6474871	C	A	0.572421	1008
9	rs7861117	T	A	0.575397	1008
9	rs10122340	C	T	0.575397	1008
9	rs12683739	A	G	0.459325	1008
9	rs60982740	T	C	0.132937	1008
9	rs3922832	T	C	0.455357	1008
9	rs12006324	C	G	0.00198413	1008
9	rs12002382	A	T	0.125992	1008
9	rs111373280	A	C	0.00198413	1008
9	rs10961790	T	C	0.125	1008
9	rs78317335	C	T	0.124008	1008
9	rs7870510	C	T	0.123016	1008
9	rs73642461	C	T	0.124008	1008
9	rs10961792	C	A	0.1875	1008
9	rs7044531	C	G	0.453373	1008
9	rs10738381	G	T	0.438492	1008
9	rs10961793	T	A	0.269841	1008
9	rs10756624	T	G	0.456349	1008
9	rs3850442	G	A	0.575397	1008
9	rs78118456	T	G	0.133929	1008
9	rs2030594	T	A	0.577381	1008
9	rs73642463	T	C	0.122024	1008
9	rs10756626	T	C	0.455357	1008
9	rs76611461	T	C	0.122024	1008
9	rs2140323	A	T	0.577381	1008
9	rs7848497	C	G	0.637897	1008
9	rs1916314	T	C	0.619048	1008
9	rs59947970	G	A	0.131944	1008
9	rs73419715	G	A	0.12004	1008
9	rs75989979	A	T	0.12004	1008
9	rs10738382	G	A	0.418651	1008
9	rs7865084	C	T	0.610119	1008
9	rs10756627	T	C	0.179563	1008
9	rs1855143	T	C	0.498016	1008
9	rs76472721	C	T	0.121032	1008
9	rs75338695	G	A	0.12004	1008
9	rs117433085	G	A	0.00198413	1008
9	rs77221436	T	C	0.0297619	1008
9	rs10961795	T	G	0.497024	1008
9	rs60446733	G	T	0.118056	1008
9	rs6474872	A	G	0.622024	1008
9	rs7856510	G	C	0.503968	1008
9	rs61521834	C	T	0.100198	1008
9	rs146192734	G	A	0.0545635	1008
9	rs4295763	G	T	0.644841	1008
9	rs67150794	A	C	0.0912698	1008
9	rs10961796	T	C	0.667659	1008
9	rs1474311	T	C	0.0902778	1008
9	rs1523211	T	C	0.664683	1008
9	rs7851561	C	G	0.645833	1008
9	rs10756628	G	T	0.640873	1008
9	rs79975447	A	T	0.046627	1008
9	rs2140325	T	G	0.0952381	1008
9	rs12352935	T	C	0.551587	1008
9	rs12348103	C	T	0.634921	1008
9	rs10810293	C	T	0.652778	1008
9	rs116912877	G	A	0.0585317	1008
9	rs60266351	T	C	0.0863095	1008
9	rs140625155	C	T	0.0208333	1008
9	rs7030532	G	C	0.646825	1008
9	rs7862132	A	T	0.645833	1008
9	rs1855141	A	G	0.670635	1008
9	rs1523213	A	G	0.35119	1008
9	rs55831634	G	A	0.0803571	1008
9	rs7043477	G	A	0.229167	1008
9	rs6474873	C	G	0.324405	1008
9	rs3861706	T	C	0.249008	1008
9	rs1464607	A	C	0.330357	1008
9	rs1464608	G	T	0.328373	1008
9	rs10961806	G	A	0.249008	1008
9	rs9969815	A	G	0.331349	1008
9	rs55789229	C	T	0.0803571	1008
9	rs2140326	A	G	0.331349	1008
9	rs1855140	T	G	0.330357	1008
9	rs59331691	A	G	0.0803571	1008
9	rs141480396	A	G	0.0446429	1008
9	rs11515200	C	T	0.249008	1008
9	rs7028135	T	G	0.25	1008
9	rs7042782	A	C	0.25	1008
9	rs114355175	C	T	0.0803571	1008
9	rs7046824	A	G	0.330357	1008
9	rs2381972	G	T	0.326389	1008
9	rs191682693	G	A	0.0109127	1008
9	rs7848522	A	G	0.327381	1008
9	rs7848747	C	T	0.327381	1008
9	rs7849466	G	A	0.078373	1008
9	rs28842341	C	G	0.078373	1008
9	rs10810294	C	T	0.248016	1008
9	rs10961809	G	C	0.248016	1008
9	rs75682603	A	G	0.205357	1008
9	rs2381973	T	C	0.25	1008
9	rs72715609	T	C	0.0803571	1008
9	rs7028869	C	G	0.0803571	1008
9	rs10810295	T	A	0.25	1008
9	rs10810296	T	C	0.25	1008
9	rs1412720	G	A	0.330357	1008
9	rs72715615	G	A	0.0793651	1008
9	rs11793253	T	A	0.250992	1008
9	rs1589666	C	A	0.25	1008
9	rs10810297	A	T	0.25	1008
9	rs76083458	C	G	0.0327381	1008
9	rs1403560	C	A	0.249008	1008
9	rs1829850	G	C	0.25	1008
9	rs72715622	T	C	0.0813492	1008
9	rs1357474	A	G	0.25	1008
9	rs72715624	T	G	0.0813492	1008
9	rs72715625	G	C	0.0803571	1008
9	rs10810298	T	A	0.25	1008
9	rs1412724	G	C	0.331349	1008
9	rs55834240	C	T	0.0813492	1008
9	rs12378196	G	A	0.246032	1008
9	rs12335460	A	G	0.68254	1008
9	rs72715629	C	A	0.0813492	1008
9	rs10810299	A	C	0.255952	1008
9	rs10961810	T	G	0.250992	1008
9	rs73642469	T	C	0.0238095	1008
9	rs6415721	C	T	0.359127	1008
9	rs56277083	G	A	0.0238095	1008
9	rs72715631	T	G	0.0833333	1008
9	rs9697216	T	C	0.107143	1008
9	rs12379705	C	T	0.251984	1008
9	rs72715633	G	T	0.0833333	1008
9	rs10961811	C	G	0.358135	1008
9	rs7027560	G	T	0.357143	1008
9	rs77348208	G	C	0.0833333	1008
9	rs4535838	C	A	0.358135	1008
9	rs7350286	C	T	0.250992	1008
9	rs7350287	G	A	0.274802	1008
9	rs11515203	A	G	0.333333	1008
9	rs113889563	A	G	0.0238095	1008
9	rs191862051	C	T	0.0188492	1008
9	rs7048248	G	A	0.359127	1008
9	rs4546746	C	G	0.25	1008
9	rs149180677	A	G	0.0119048	1008
9	rs10114147	T	A	0.361111	1008
9	rs79594614	A	G	0.0238095	1008
9	rs10810302	A	G	0.888889	1008
9	rs117985521	G	A	0.0535714	1008
9	rs7026072	C	A	0.362103	1008
9	rs138224682	T	G	0.014881	1008
9	rs7857763	C	T	0.360119	1008
9	rs56195535	G	C	0.0853175	1008
9	rs73419772	C	T	0.0238095	1008
9	rs7030620	C	T	0.360119	1008
9	rs68177350	T	C	0.0863095	1008
9	rs73419777	T	A	0.0238095	1008
9	rs66462482	C	G	0.110119	1008
9	rs10961814	C	G	0.25	1008
9	rs73642480	G	A	0.0248016	1008
9	rs118179320	C	T	0.0763889	1008
9	rs2049291	T	C	0.250992	1008
9	rs2049292	G	A	0.25	1008
9	rs72715639	C	T	0.0853175	1008
9	rs184013005	G	A	0.0248016	1008
9	rs61447244	A	G	0.0853175	1008
9	rs10810305	A	G	0.25	1008
9	rs10810306	A	G	0.25	1008
9	rs7870499	G	C	0.361111	1008
9	rs72715642	C	G	0.0853175	1008
9	rs146603428	G	A	0.0863095	1008
9	rs67226056	C	T	0.109127	1008
9	rs9298710	G	T	0.360119	1008
9	rs73642482	T	G	0.0248016	1008
9	rs59977698	A	G	0.0248016	1008
9	rs138437475	C	T	0.015873	1008
9	rs10810307	T	C	0.250992	1008
9	rs149325152	A	C	0.015873	1008
9	rs12340301	G	A	0.250992	1008
9	rs10810308	G	C	0.250992	1008
9	rs75575257	A	C	0.0248016	1008
9	rs60838705	A	C	0.0882937	1008
9	rs72501425	T	C	0.0882937	1008
9	rs72715648	G	A	0.0843254	1008
9	rs10961817	A	G	0.250992	1008
9	rs138514920	T	C	0.0188492	1008
9	rs7020107	G	A	0.25	1008
9	rs4008009	A	T	0.359127	1008
9	rs1880013	C	A	0.25	1008
9	rs56239603	T	C	0.0238095	1008
9	rs7028702	G	T	0.358135	1008
9	rs6474876	C	T	0.359127	1008
9	rs10756632	C	T	0.337302	1008
9	rs10810309	T	C	0.33631	1008
9	rs67086694	A	G	0.0853175	1008
9	rs6474878	A	C	0.361111	1008
9	rs7042441	G	A	0.0863095	1008
9	rs10810310	T	C	0.337302	1008
9	rs7028104	T	A	0.338294	1008
9	rs56036616	T	C	0.0873016	1008
9	rs55818920	G	A	0.0853175	1008
9	rs10961819	G	T	0.338294	1008
9	rs141057871	G	A	0.14881	1008
9	rs149422223	T	C	0.0853175	1008
9	rs7851933	G	T	0.0853175	1008
9	rs10961820	G	C	0.338294	1008
9	rs7855093	C	G	0.448413	1008
9	rs73642485	A	G	0.0248016	1008
9	rs116893481	A	C	0.00198413	1008
9	rs73642487	G	T	0.109127	1008
9	rs4553007	G	C	0.337302	1008
9	rs7048509	T	A	0.337302	1008
9	rs10756633	C	G	0.446429	1008
9	rs4548277	G	T	0.457341	1008
9	rs1880012	T	G	0.455357	1008
9	rs78138770	T	G	0.0376984	1008
9	rs7040712	G	T	0.457341	1008
9	rs79534649	G	A	0.0863095	1008
9	rs10961822	C	A	0.116071	1008
9	rs139301597	T	C	0.0267857	1008
9	rs3802485	G	A	0.0357143	1008
9	rs7023196	G	C	0.728175	1008
9	rs2140324	T	C	0.724206	1008
9	rs74659438	A	T	0.0208333	1008
9	rs4741444	A	C	0.724206	1008
9	rs191821170	G	T	0.0367063	1008
9	rs7029010	T	C	0.46131	1008
9	rs7029527	T	C	0.72619	1008
9	rs1829852	A	C	0.266865	1008
9	rs117216470	G	C	0.0863095	1008
9	rs10810311	A	G	0.352183	1008
9	rs10810312	G	C	0.35119	1008
9	rs76657663	C	T	0.0238095	1008
9	rs55783059	T	C	0.109127	1008
9	rs76698598	C	T	0.00198413	1008
9	rs2140322	G	C	0.460317	1008
9	rs140729674	C	T	0.0863095	1008
9	rs7030516	A	C	0.460317	1008
9	rs73642492	T	C	0.0238095	1008
9	rs73642493	G	C	0.0238095	1008
9	rs1916309	A	G	0.759921	1008
9	rs4741445	A	G	0.301587	1008
9	rs78705419	A	G	0.0664683	1008
9	rs62536769	G	A	0.348214	1008
9	rs60820471	C	G	0.0843254	1008
9	rs79591106	G	C	0.0882937	1008
9	rs10961825	A	G	0.348214	1008
```
