## Supplementary material for "Characterization of shared and ancestry-specific signals driving complex traits using multi-ancestry fine-mapping": s2_ref.bim

```
9	rs7021723	0	14009359	T	C
9	rs7025736	0	14010174	G	A
9	rs2181073	0	14010270	T	C
9	rs2181074	0	14010312	A	G
9	rs10961326	0	14010321	C	T
9	rs58900694	0	14010578	A	G
9	rs10118594	0	14011003	A	G
9	rs57172995	0	14011274	C	T
9	rs143812070	0	14011945	A	G
9	rs16931220	0	14012084	A	T
9	rs10961329	0	14012093	G	A
9	rs7848012	0	14012182	T	C
9	rs16931224	0	14012301	G	A
9	rs7848517	0	14012596	T	C
9	rs60805695	0	14012790	T	C
9	rs13285943	0	14013163	G	A
9	rs6474804	0	14013561	A	G
9	rs7039809	0	14013955	G	A
9	rs12001724	0	14014614	T	G
9	rs10961330	0	14014816	A	G
9	rs7871053	0	14014837	G	C
9	rs7857245	0	14014968	T	C
9	rs12000699	0	14016120	G	A
9	rs16931233	0	14016560	G	T
9	rs1322131	0	14017185	A	C
9	rs73648449	0	14017425	A	G
9	rs1322132	0	14017543	C	A
9	rs7025739	0	14017640	A	G
9	rs7029792	0	14018144	G	C
9	rs737668	0	14018460	T	C
9	rs12001843	0	14018558	C	G
9	rs10124838	0	14018788	A	G
9	rs57993128	0	14018882	A	G
9	rs7465962	0	14019651	T	C
9	rs4631565	0	14019743	G	T
9	rs2145989	0	14019912	C	T
9	rs7046174	0	14020300	C	G
9	rs10115804	0	14020436	C	A
9	rs1853195	0	14020982	G	T
9	rs35473056	0	14021151	T	C
9	rs1853196	0	14021167	C	T
9	rs1977235	0	14021990	G	A
9	rs55977907	0	14022023	T	A
9	rs10810078	0	14022404	G	T
9	rs58574560	0	14022749	C	T
9	rs13289170	0	14022905	T	C
9	rs12236454	0	14023083	G	A
9	rs75330484	0	14023331	T	G
9	rs7028654	0	14023427	C	A
9	rs12351326	0	14023577	A	G
9	rs10961339	0	14024159	G	A
9	rs73405678	0	14024588	T	A
9	rs58624125	0	14024671	G	T
9	rs7022407	0	14025101	T	C
9	rs13283743	0	14025240	A	G
9	rs12550926	0	14025508	A	C
9	rs117948708	0	14025530	G	A
9	rs16931255	0	14025710	T	G
9	rs17279781	0	14026033	T	G
9	rs10810079	0	14026076	C	G
9	rs10810080	0	14026089	T	C
9	rs10810081	0	14026183	A	G
9	rs16931256	0	14026510	A	C
9	rs4490943	0	14027612	A	G
9	rs16931258	0	14027643	G	C
9	rs10961343	0	14027818	G	C
9	rs7019371	0	14028244	C	T
9	rs7019738	0	14028320	G	C
9	rs16931261	0	14028713	G	A
9	rs7020399	0	14028892	G	A
9	rs6474805	0	14029188	A	C
9	rs7023574	0	14029235	A	G
9	rs1923353	0	14029329	T	C
9	rs13286764	0	14029460	C	T
9	rs2890976	0	14029462	C	T
9	rs35113032	0	14029763	A	C
9	rs2382433	0	14029965	G	T
9	rs10961344	0	14030100	G	A
9	rs61374830	0	14030190	A	C
9	rs10961346	0	14030444	A	G
9	rs13302756	0	14030625	C	T
9	rs10810082	0	14030829	A	C
9	rs10961347	0	14031216	C	T
9	rs72698712	0	14031804	T	G
9	rs10810083	0	14031923	G	A
9	rs3899674	0	14032023	G	A
9	rs10961349	0	14032449	G	C
9	rs16931270	0	14032701	T	C
9	rs7049018	0	14033328	C	T
9	rs73648450	0	14033439	A	T
9	rs72698715	0	14033662	T	A
9	rs112943795	0	14033917	T	G
9	rs77007376	0	14034123	A	G
9	rs67336119	0	14034246	C	A
9	rs1923354	0	14034285	T	C
9	rs7850674	0	14034346	C	T
9	rs145077636	0	14034452	G	T
9	rs16931278	0	14035339	G	T
9	rs78058775	0	14035532	G	A
9	rs7027377	0	14035568	G	A
9	rs7027382	0	14035571	G	A
9	rs73648451	0	14035613	G	A
9	rs10115336	0	14035965	T	C
9	rs3920568	0	14036242	A	G
9	rs10810084	0	14036271	T	C
9	rs1923356	0	14036516	A	T
9	rs111943504	0	14036782	A	G
9	rs143441367	0	14036856	A	G
9	rs146768782	0	14036871	C	A
9	rs75947181	0	14037086	A	G
9	rs117002294	0	14037172	A	G
9	rs6415720	0	14037240	G	T
9	rs12376829	0	14037246	T	G
9	rs79925129	0	14037517	G	A
9	rs1853197	0	14037831	A	C
9	rs2890977	0	14038252	T	C
9	rs79451483	0	14038347	T	C
9	rs2382434	0	14038453	C	T
9	rs7867828	0	14038763	G	C
9	rs61516040	0	14039516	G	A
9	rs74305113	0	14039559	A	G
9	rs10115541	0	14039652	G	A
9	rs139466022	0	14039914	C	T
9	rs1575255	0	14040380	G	A
9	rs1575256	0	14040440	G	C
9	rs1853198	0	14040706	C	T
9	rs1853199	0	14040837	A	C
9	rs57067791	0	14040977	C	G
9	rs10511588	0	14041071	T	C
9	rs12555759	0	14042304	C	G
9	rs2382435	0	14042588	C	G
9	rs10756524	0	14043162	C	A
9	rs16931284	0	14043253	A	C
9	rs10738352	0	14043516	C	T
9	rs16931288	0	14043878	T	C
9	rs78525603	0	14044059	G	T
9	rs7869774	0	14044105	C	T
9	rs80226150	0	14044177	A	T
9	rs10756525	0	14044604	C	T
9	rs12343340	0	14045099	T	C
9	rs10756526	0	14045245	T	G
9	rs12553096	0	14045521	T	C
9	rs7874572	0	14045597	C	T
9	rs7874668	0	14045745	A	G
9	rs7037078	0	14046130	T	C
9	rs75556599	0	14046948	T	G
9	rs10756527	0	14047491	C	T
9	rs10756528	0	14047554	C	T
9	rs79964387	0	14047652	C	A
9	rs191653416	0	14048237	G	T
9	rs7857599	0	14048323	G	A
9	rs10810087	0	14049160	C	T
9	rs76958964	0	14049276	G	A
9	rs12553244	0	14049810	G	C
9	rs12685307	0	14050001	A	G
9	rs77458119	0	14050126	A	G
9	rs12683350	0	14050407	G	C
9	rs1040888	0	14051013	A	G
9	rs2181075	0	14051032	G	A
9	rs74342178	0	14051273	G	A
9	rs10122906	0	14051967	A	G
9	rs7023849	0	14052050	G	C
9	rs77011486	0	14052104	C	T
9	rs112625737	0	14053276	A	G
9	rs112934001	0	14053316	G	A
9	rs7028752	0	14053403	G	T
9	rs77660542	0	14053646	C	T
9	rs60451275	0	14054351	T	C
9	rs75726676	0	14054403	C	T
9	rs10961356	0	14054617	A	G
9	rs57255486	0	14054971	C	T
9	rs78752068	0	14055087	C	T
9	rs79158551	0	14055154	T	C
9	rs77639264	0	14055413	C	T
9	rs79650319	0	14055594	C	T
9	rs77206662	0	14055607	C	T
9	rs78765671	0	14055645	C	T
9	rs10756529	0	14055792	T	C
9	rs12685927	0	14055973	T	C
9	rs76828706	0	14056043	G	A
9	rs9792570	0	14056264	G	A
9	rs9792571	0	14056419	C	G
9	rs6474806	0	14057055	T	C
9	rs7872771	0	14057173	G	A
9	rs12352346	0	14057907	T	A
9	rs148386289	0	14058271	G	C
9	rs10116586	0	14058548	A	C
9	rs12685682	0	14058835	G	A
9	rs140479955	0	14058917	G	A
9	rs4142978	0	14060364	C	G
9	rs12238129	0	14061017	T	A
9	rs73407711	0	14061198	C	A
9	rs6474807	0	14061876	G	C
9	rs6474808	0	14061949	T	C
9	rs60600345	0	14062107	G	C
9	rs74499371	0	14063057	T	C
9	rs1407345	0	14063510	A	G
9	rs7039300	0	14064741	T	G
9	rs28706541	0	14064831	A	C
9	rs10283831	0	14064891	C	T
9	rs72698733	0	14065753	G	A
9	rs567563	0	14066065	A	G
9	rs12555513	0	14066752	C	T
9	rs7875010	0	14066897	T	C
9	rs512477	0	14067281	A	G
9	rs6474809	0	14068306	T	C
9	rs544565	0	14068504	G	T
9	rs73407797	0	14068852	G	A
9	rs10217348	0	14070331	A	C
9	rs10217689	0	14070332	C	T
9	rs10961361	0	14070422	A	G
9	rs12686091	0	14070552	G	A
9	rs148396452	0	14071932	C	T
9	rs77685001	0	14071980	A	G
9	rs569114	0	14072370	A	G
9	rs7862050	0	14072641	C	A
9	rs7035356	0	14072941	G	A
9	rs74433955	0	14073080	T	A
9	rs10961363	0	14073450	G	T
9	rs534729	0	14073487	A	G
9	rs73409906	0	14073899	G	A
9	rs114132868	0	14073973	G	A
9	rs516325	0	14074022	C	T
9	rs10961364	0	14074099	G	T
9	rs75318267	0	14074238	A	G
9	rs1689280	0	14074266	T	C
9	rs10961365	0	14074581	A	G
9	rs10961366	0	14074600	C	T
9	rs10961367	0	14074608	C	T
9	rs10961368	0	14074772	G	A
9	rs10961369	0	14074797	C	G
9	rs10961370	0	14074873	C	T
9	rs4741343	0	14075095	G	A
9	rs6474816	0	14076237	C	T
9	rs578720	0	14076256	G	T
9	rs578809	0	14076289	A	C
9	rs10810088	0	14076686	C	T
9	rs73648455	0	14077378	C	T
9	rs62532496	0	14077525	T	C
9	rs579735	0	14078455	C	T
9	rs16931322	0	14078878	G	A
9	rs480700	0	14079067	T	C
9	rs1689282	0	14080129	C	A
9	rs77540040	0	14083110	A	C
9	rs484555	0	14085583	A	G
9	rs7858	0	14087769	C	T
9	rs13301482	0	14088146	T	A
9	rs56268008	0	14088439	C	T
9	rs548824	0	14088789	T	C
9	rs1040887	0	14088805	T	C
9	rs142868938	0	14088821	G	A
9	rs574460	0	14089242	T	G
9	rs10961377	0	14089339	C	T
9	rs10961378	0	14089528	A	G
9	rs532811	0	14092020	A	C
9	rs12551855	0	14093727	A	T
9	rs12348427	0	14093945	G	T
9	rs78364791	0	14096784	C	T
9	rs575660	0	14097618	A	G
9	rs1743544	0	14098420	G	A
9	rs542733	0	14098867	T	C
9	rs74764572	0	14098953	T	C
9	rs117609514	0	14099259	T	C
9	rs516090	0	14099484	A	T
9	rs516075	0	14099488	A	T
9	rs510777	0	14100065	A	G
9	rs145323132	0	14100142	C	A
9	rs140921515	0	14100685	C	T
9	rs497789	0	14102939	C	T
9	rs76826018	0	14103509	C	G
9	rs10961380	0	14103578	G	C
9	rs580845	0	14103618	A	C
9	rs78831649	0	14105376	C	T
9	rs508940	0	14107096	C	T
9	rs483669	0	14107334	A	C
9	rs80006307	0	14107531	T	C
9	rs115950846	0	14107903	C	T
9	rs475732	0	14108391	T	C
9	rs510970	0	14109456	T	C
9	rs571693	0	14110242	T	G
9	rs74616588	0	14110357	T	G
9	rs573057	0	14113903	A	C
9	rs10810091	0	14114275	C	A
9	rs3780581	0	14115511	C	T
9	rs498010	0	14116484	C	T
9	rs10961381	0	14117145	A	G
9	rs580501	0	14117221	A	G
9	rs576216	0	14117679	A	G
9	rs766401	0	14118238	G	C
9	rs10738353	0	14118497	T	C
9	rs10810092	0	14119583	G	A
9	rs35385279	0	14119711	A	C
9	rs35621280	0	14119894	A	G
9	rs74571580	0	14120149	C	A
9	rs2307079	0	14120803	G	T
9	rs7034613	0	14121190	T	G
9	rs7018755	0	14121649	A	G
9	rs12340320	0	14122059	C	T
9	rs10118048	0	14123017	G	A
9	rs78057318	0	14123382	T	C
9	rs79963861	0	14123969	G	A
9	rs7862890	0	14125188	A	G
9	rs7863254	0	14125352	C	T
9	rs10961383	0	14125429	A	G
9	rs2382436	0	14125509	A	C
9	rs35870361	0	14126764	T	C
9	rs10961384	0	14128081	G	T
9	rs140504153	0	14128288	G	A
9	rs10961385	0	14128637	T	C
9	rs12236011	0	14129150	A	G
9	rs116895508	0	14129568	G	C
9	rs4740559	0	14130239	C	T
9	rs17210326	0	14130617	T	C
9	rs57626911	0	14131322	A	C
9	rs75558531	0	14132324	C	T
9	rs141447886	0	14132486	C	T
9	rs36097937	0	14132910	A	G
9	rs10961386	0	14132949	G	C
9	rs7032993	0	14133187	T	A
9	rs35381921	0	14134151	G	A
9	rs7021992	0	14134836	G	T
9	rs10961387	0	14134982	C	T
9	rs10756530	0	14135814	T	C
9	rs7029562	0	14136167	A	G
9	rs3780582	0	14136495	C	T
9	rs7030475	0	14136869	A	C
9	rs7019649	0	14137233	T	C
9	rs7034211	0	14137320	A	G
9	rs10810093	0	14137634	A	T
9	rs140291681	0	14138192	T	C
9	rs7024088	0	14138342	T	C
9	rs74821587	0	14139432	T	G
9	rs2382437	0	14139828	T	C
9	rs2382438	0	14139937	T	C
9	rs2382439	0	14140129	T	A
9	rs2382440	0	14140575	G	C
9	rs10810095	0	14140919	C	G
9	rs73642095	0	14141035	C	T
9	rs10511591	0	14141071	T	C
9	rs73642096	0	14141608	C	A
9	rs3780583	0	14141638	A	C
9	rs73642097	0	14141703	A	G
9	rs10961391	0	14142383	G	T
9	rs6474820	0	14142907	T	C
9	rs10961392	0	14143496	G	C
9	rs7868947	0	14144376	G	A
9	rs7042127	0	14144638	C	T
9	rs7042365	0	14144821	C	A
9	rs12552654	0	14144891	T	C
9	rs7028001	0	14144998	T	A
9	rs7045411	0	14145058	A	G
9	rs12554151	0	14145257	A	G
9	rs7031735	0	14145487	T	G
9	rs118005180	0	14147770	A	G
9	rs75639750	0	14149216	A	G
9	rs10511592	0	14149280	T	G
9	rs74439287	0	14151038	T	C
9	rs151041135	0	14151636	T	A
9	rs2890979	0	14151853	G	T
9	rs4237133	0	14151960	C	G
9	rs74474282	0	14152282	G	A
9	rs10756531	0	14152436	A	C
9	rs16931403	0	14152659	A	C
9	rs16931410	0	14153732	A	G
9	rs723968	0	14154231	T	C
9	rs10810096	0	14154697	T	C
9	rs7863447	0	14155418	G	A
9	rs151263769	0	14155748	C	G
9	rs12349255	0	14155769	T	C
9	rs10810097	0	14155950	T	C
9	rs34991430	0	14156739	G	T
9	rs7044402	0	14157468	A	G
9	rs12685276	0	14157867	C	G
9	rs111931329	0	14158121	A	C
9	rs116848122	0	14158642	T	G
9	rs13300925	0	14158795	T	C
9	rs62532512	0	14158854	C	A
9	rs12004755	0	14159091	G	A
9	rs2382443	0	14159460	T	C
9	rs75918185	0	14160962	C	T
9	rs10810098	0	14161670	T	C
9	rs74654470	0	14161919	A	C
9	rs10810099	0	14161927	A	G
9	rs10961396	0	14162003	C	T
9	rs117438989	0	14162833	T	G
9	rs78232917	0	14162929	T	C
9	rs2890981	0	14163327	T	C
9	rs12156460	0	14163477	A	T
9	rs13299433	0	14163888	T	C
9	rs28546939	0	14163950	A	G
9	rs10738354	0	14164151	C	T
9	rs10961399	0	14164250	T	C
9	rs10961400	0	14165206	A	G
9	rs59582428	0	14166469	T	C
9	rs4740560	0	14168029	G	A
9	rs76317170	0	14168367	T	C
9	rs146407182	0	14168398	G	C
9	rs12376024	0	14169557	C	T
9	rs12377502	0	14171645	A	G
9	rs6474821	0	14172048	G	A
9	rs10961402	0	14172712	C	T
9	rs59157653	0	14172886	A	T
9	rs189832506	0	14173671	C	A
9	rs12552956	0	14175329	T	C
9	rs16931422	0	14175660	A	G
9	rs35340098	0	14175888	A	G
9	rs76293941	0	14177895	T	C
9	rs34115564	0	14179003	A	C
9	rs10119167	0	14179305	C	T
9	rs10756534	0	14180089	T	C
9	rs143863570	0	14180151	G	C
9	rs7045263	0	14180711	G	A
9	rs2890982	0	14181653	T	C
9	rs9776572	0	14183860	T	C
9	rs10756535	0	14184904	C	A
9	rs10756536	0	14185136	A	G
9	rs7035474	0	14185246	A	G
9	rs6474822	0	14185313	A	T
9	rs16931436	0	14185939	G	A
9	rs13287487	0	14186391	C	T
9	rs4617253	0	14187406	A	G
9	rs4375095	0	14187523	G	A
9	rs2382448	0	14187655	A	G
9	rs2382449	0	14187851	T	A
9	rs2382450	0	14188857	T	C
9	rs2382451	0	14189188	C	T
9	rs74446758	0	14189225	T	G
9	rs78087355	0	14189552	T	C
9	rs10810104	0	14190052	A	T
9	rs7034377	0	14190121	G	A
9	rs7034162	0	14190287	A	T
9	rs142758463	0	14191356	C	T
9	rs10810105	0	14191522	T	C
9	rs147294258	0	14191583	A	T
9	rs10961411	0	14192366	A	G
9	rs10961412	0	14192730	T	G
9	rs76370019	0	14193816	T	C
9	rs4551459	0	14194376	T	C
9	rs10756538	0	14194856	T	G
9	rs10961413	0	14195333	T	C
9	rs10810106	0	14195454	C	T
9	rs10810107	0	14195827	C	G
9	rs76940405	0	14195871	T	A
9	rs2382452	0	14195998	G	A
9	rs2382453	0	14196087	A	G
9	rs10810108	0	14196098	G	C
9	rs10810109	0	14196287	A	G
9	rs10961414	0	14196305	T	C
9	rs2382454	0	14196340	C	T
9	rs73413827	0	14196764	A	C
9	rs6474823	0	14197057	T	C
9	rs6474824	0	14197181	C	T
9	rs6474825	0	14197275	T	C
9	rs10738355	0	14197498	A	G
9	rs2382456	0	14197958	T	C
9	rs2382457	0	14198371	C	T
9	rs4628344	0	14198600	C	G
9	rs4532695	0	14198644	T	C
9	rs2890984	0	14198747	A	T
9	rs10810110	0	14199422	G	A
9	rs10810111	0	14199908	G	A
9	rs10810112	0	14199909	T	C
9	rs10810113	0	14200005	T	C
9	rs10810114	0	14200058	T	C
9	rs2382458	0	14201012	C	G
9	rs2890985	0	14201586	T	C
9	rs2382459	0	14201649	T	G
9	rs79077089	0	14202404	C	T
9	rs10961417	0	14202603	T	C
9	rs10961418	0	14202613	A	G
9	rs10738356	0	14202689	G	A
9	rs12235129	0	14203057	G	T
9	rs10738357	0	14203091	A	G
9	rs10961419	0	14203152	G	A
9	rs75511075	0	14203520	C	T
9	rs10961420	0	14203814	G	A
9	rs2382460	0	14203942	T	G
9	rs10961421	0	14204010	C	G
9	rs61754862	0	14204396	C	G
9	rs10756539	0	14204747	G	C
9	rs10810115	0	14204794	T	A
9	rs11790310	0	14204992	T	C
9	rs62532548	0	14205054	T	C
9	rs12551619	0	14205169	G	A
9	rs79761662	0	14205907	A	G
9	rs10961422	0	14205985	T	G
9	rs12376677	0	14206092	G	A
9	rs62532551	0	14206271	G	A
9	rs12004290	0	14206332	A	T
9	rs10810116	0	14206358	G	A
9	rs12339675	0	14206835	G	A
9	rs4741346	0	14207552	G	A
9	rs77365026	0	14208322	G	A
9	rs10810117	0	14208341	A	C
9	rs10961424	0	14208724	C	A
9	rs12236711	0	14209107	C	T
9	rs139714248	0	14209270	C	T
9	rs10119190	0	14209342	G	A
9	rs76819450	0	14209427	G	C
9	rs10756540	0	14210503	C	T
9	rs10756541	0	14210623	T	G
9	rs12340584	0	14210653	A	G
9	rs56254800	0	14210721	T	C
9	rs12238011	0	14210897	C	T
9	rs10961426	0	14211843	A	G
9	rs77618607	0	14211968	T	C
9	rs75232456	0	14212307	T	C
9	rs10961428	0	14213040	C	T
9	rs16923133	0	14213061	A	G
9	rs16923134	0	14213098	G	A
9	rs73645013	0	14213548	G	C
9	rs12682686	0	14213974	C	T
9	rs12683997	0	14214149	T	C
9	rs12682915	0	14214252	G	C
9	rs7041043	0	14214688	G	C
9	rs7040930	0	14214720	C	G
9	rs10115397	0	14215031	C	T
9	rs7044542	0	14215040	G	A
9	rs10121553	0	14215129	A	T
9	rs10115426	0	14215130	C	T
9	rs7044603	0	14215318	A	G
9	rs10511593	0	14215878	T	C
9	rs9298696	0	14219225	C	T
9	rs7048086	0	14219691	T	C
9	rs139858065	0	14219979	A	C
9	rs7029180	0	14220407	T	C
9	rs73645016	0	14220918	C	A
9	rs12236761	0	14221066	T	A
9	rs2382444	0	14221591	A	G
9	rs4741349	0	14222416	T	A
9	rs4741350	0	14222432	G	C
9	rs10961429	0	14223115	C	G
9	rs74746795	0	14223162	G	A
9	rs62532554	0	14223752	C	T
9	rs10961430	0	14224063	G	C
9	rs35402224	0	14224117	C	A
9	rs10810118	0	14224626	T	C
9	rs10961431	0	14224955	C	A
9	rs62532556	0	14225161	G	T
9	rs7034346	0	14225281	A	G
9	rs7035453	0	14225836	G	A
9	rs10810119	0	14226139	A	C
9	rs7038815	0	14226341	C	G
9	rs2146539	0	14227509	C	G
9	rs7029254	0	14227747	T	C
9	rs11794535	0	14227975	T	C
9	rs12708255	0	14228317	T	C
9	rs7033134	0	14228354	T	C
9	rs13440252	0	14228371	G	T
9	rs12685465	0	14228376	G	T
9	rs13440429	0	14228383	T	A
9	rs10961433	0	14228471	G	A
9	rs11788974	0	14228675	A	C
9	rs10961434	0	14229044	T	A
9	rs10961435	0	14229049	G	C
9	rs10961436	0	14229179	G	A
9	rs7033206	0	14230110	G	A
9	rs72698780	0	14230596	T	C
9	rs9792634	0	14231355	T	C
9	rs10961437	0	14231361	G	A
9	rs77907765	0	14232271	C	G
9	rs10961439	0	14233159	T	G
9	rs16931499	0	14233302	T	C
9	rs10961440	0	14234315	T	C
9	rs4741353	0	14234774	T	A
9	rs4741354	0	14234775	G	T
9	rs7040053	0	14235002	T	C
9	rs78959125	0	14235063	A	G
9	rs146563713	0	14235111	A	G
9	rs10961441	0	14236134	T	C
9	rs10961442	0	14236275	G	A
9	rs10961443	0	14236289	C	G
9	rs10125346	0	14237389	C	A
9	rs10961444	0	14237632	C	G
9	rs10756542	0	14237649	C	A
9	rs12684749	0	14238598	A	G
9	rs1322985	0	14238793	C	A
9	rs75447706	0	14239057	T	G
9	rs11789657	0	14240161	A	G
9	rs187476929	0	14240265	T	C
9	rs141497446	0	14240266	T	C
9	rs73645022	0	14241433	A	G
9	rs58361699	0	14241650	A	C
9	rs1555553	0	14241817	T	G
9	rs60698572	0	14241917	T	C
9	rs56970561	0	14242230	G	C
9	rs57491792	0	14242257	T	C
9	rs77866642	0	14243700	G	A
9	rs10810120	0	14244376	T	C
9	rs1322986	0	14244413	T	C
9	rs1322987	0	14244753	T	C
9	rs7030457	0	14245551	T	C
9	rs1853371	0	14245767	G	C
9	rs140554415	0	14245801	G	A
9	rs7048639	0	14246169	A	T
9	rs4740561	0	14246551	A	G
9	rs62532760	0	14246939	C	G
9	rs10961449	0	14247411	C	G
9	rs10961450	0	14247488	A	C
9	rs7866589	0	14247788	T	C
9	rs12346458	0	14248274	T	G
9	rs7027532	0	14248877	C	T
9	rs7027899	0	14248934	G	A
9	rs59804771	0	14249418	C	T
9	rs7859287	0	14249617	C	G
9	rs3761668	0	14250285	G	A
9	rs3761667	0	14250603	T	A
9	rs2382461	0	14251243	C	G
9	rs59710488	0	14251872	C	T
9	rs10435726	0	14251917	G	T
9	rs57645250	0	14251951	G	T
9	rs56842747	0	14252182	G	C
9	rs10435727	0	14252208	A	T
9	rs7849450	0	14252363	C	T
9	rs72698792	0	14252964	G	A
9	rs13302371	0	14255930	T	C
9	rs35367102	0	14257910	A	C
9	rs80135306	0	14259772	C	T
9	rs78721276	0	14259823	G	A
9	rs72698795	0	14260238	C	G
9	rs4740562	0	14260378	G	A
9	rs4740563	0	14260432	G	C
9	rs77848238	0	14260594	T	C
9	rs4740564	0	14260684	T	C
9	rs1322990	0	14262699	G	T
9	rs10122910	0	14264717	G	A
9	rs4741355	0	14264751	T	C
9	rs72698799	0	14265524	A	G
9	rs72698800	0	14266564	A	G
9	rs7872224	0	14266746	T	A
9	rs72698801	0	14266751	C	A
9	rs73645030	0	14266763	C	G
9	rs10810121	0	14267285	C	A
9	rs7860656	0	14267425	G	C
9	rs7846889	0	14267601	T	G
9	rs4741356	0	14267736	G	A
9	rs7861136	0	14267834	G	C
9	rs56376086	0	14268103	T	C
9	rs10961455	0	14269256	A	C
9	rs16931522	0	14269452	G	A
9	rs1061820	0	14269556	A	G
9	rs10961456	0	14270025	C	G
9	rs146300623	0	14270340	T	C
9	rs1322991	0	14270342	G	A
9	rs6474826	0	14270550	G	C
9	rs1923778	0	14274071	T	C
9	rs1547106	0	14274725	C	G
9	rs1033837	0	14274950	T	C
9	rs7029940	0	14275239	T	A
9	rs1322993	0	14276983	C	T
9	rs4740566	0	14279532	C	T
9	rs4741358	0	14279671	T	C
9	rs146614287	0	14280398	C	A
9	rs7856646	0	14280421	T	C
9	rs4144136	0	14280965	C	A
9	rs33917322	0	14281387	G	A
9	rs4740567	0	14281896	C	T
9	rs7021539	0	14282792	A	G
9	rs72700504	0	14283089	A	G
9	rs7025098	0	14283135	A	C
9	rs10961460	0	14283489	G	C
9	rs67838511	0	14284780	C	T
9	rs1980687	0	14284917	G	T
9	rs13299422	0	14285011	A	G
9	rs7861214	0	14285027	A	G
9	rs72700506	0	14285124	C	T
9	rs72700508	0	14285132	C	T
9	rs79998967	0	14285137	C	A
9	rs78293573	0	14285196	A	C
9	rs10961461	0	14285657	A	G
9	rs6474827	0	14286126	A	G
9	rs7038577	0	14286343	C	T
9	rs10738358	0	14286997	T	C
9	rs9696423	0	14287647	C	T
9	rs9696427	0	14287710	C	T
9	rs9696439	0	14287974	G	A
9	rs148532630	0	14288851	G	A
9	rs10733279	0	14288971	T	C
9	rs72700514	0	14289270	T	G
9	rs58936683	0	14289543	G	T
9	rs28754597	0	14289984	T	A
9	rs28546438	0	14289987	C	T
9	rs78547427	0	14290721	C	T
9	rs10810123	0	14290920	G	A
9	rs10810124	0	14290978	T	C
9	rs10810125	0	14292104	T	C
9	rs10961464	0	14292138	G	A
9	rs10810126	0	14292207	G	A
9	rs10961465	0	14292567	G	A
9	rs10124289	0	14292640	T	C
9	rs10121140	0	14292720	G	A
9	rs10961466	0	14292880	C	T
9	rs12685327	0	14293115	G	A
9	rs7847391	0	14294068	C	T
9	rs10810127	0	14294350	T	C
9	rs78262583	0	14294589	A	G
9	rs17213362	0	14294980	T	G
9	rs1923779	0	14295362	T	C
9	rs7041006	0	14295934	T	C
9	rs78645381	0	14296131	C	A
9	rs10810128	0	14296732	C	T
9	rs78550123	0	14297752	A	C
9	rs10429540	0	14297978	A	G
9	rs2382462	0	14298672	G	T
9	rs2382464	0	14298674	C	A
9	rs10756543	0	14299853	T	G
9	rs11999144	0	14300901	T	C
9	rs16931537	0	14301870	A	G
9	rs10961468	0	14302728	C	G
9	rs10810129	0	14302735	C	G
9	rs35834781	0	14302766	C	T
9	rs2382466	0	14302934	A	C
9	rs2382467	0	14303005	T	A
9	rs2382468	0	14303061	T	G
9	rs7021322	0	14303488	T	C
9	rs10810130	0	14304973	A	T
9	rs16931540	0	14305299	A	G
9	rs10961469	0	14305428	G	C
9	rs71511082	0	14305461	G	A
9	rs13298910	0	14306119	G	A
9	rs58416165	0	14306249	G	A
9	rs10961471	0	14306884	T	C
9	rs3747538	0	14307807	C	T
9	rs34330063	0	14308191	G	A
9	rs16931548	0	14308635	A	C
9	rs62532788	0	14309504	A	C
9	rs12554312	0	14309572	T	C
9	rs34797073	0	14310018	G	A
9	rs10733280	0	14310058	A	G
9	rs10733281	0	14310335	T	C
9	rs10810131	0	14310504	T	C
9	rs13290103	0	14311109	T	C
9	rs10961473	0	14312724	C	T
9	rs2273933	0	14313712	T	G
9	rs117977225	0	14315150	G	A
9	rs79398553	0	14315211	G	A
9	rs10961474	0	14316456	T	C
9	rs7874736	0	14316570	A	G
9	rs76616719	0	14317539	C	T
9	rs7852112	0	14323281	A	G
9	rs7040685	0	14323346	T	G
9	rs60783606	0	14323975	C	T
9	rs59501750	0	14324332	T	C
9	rs1322994	0	14324820	G	T
9	rs150139254	0	14332193	G	A
9	rs10961479	0	14332760	C	T
9	rs6474829	0	14333730	C	T
9	rs28727870	0	14334095	G	A
9	rs7048960	0	14334138	C	T
9	rs7018689	0	14334384	G	A
9	rs12353165	0	14334667	T	A
9	rs7038704	0	14335060	T	C
9	rs10810132	0	14338470	C	A
9	rs7036373	0	14338503	G	A
9	rs7036519	0	14338624	G	C
9	rs7036460	0	14338773	C	T
9	rs4741363	0	14339205	C	T
9	rs4740568	0	14339236	T	A
9	rs1998441	0	14339756	T	C
9	rs75207037	0	14339825	C	A
9	rs1998440	0	14340016	C	T
9	rs932689	0	14340381	G	A
9	rs10738359	0	14340913	C	T
9	rs146095043	0	14341570	C	T
9	rs59050655	0	14342353	C	T
9	rs13295646	0	14342890	A	G
9	rs598296	0	14343670	T	C
9	rs4521855	0	14344888	A	G
9	rs688702	0	14345220	T	C
9	rs55938776	0	14345601	C	G
9	rs7870860	0	14345605	G	T
9	rs56926458	0	14346047	G	C
9	rs10119216	0	14346060	T	C
9	rs2025318	0	14346131	G	T
9	rs12343468	0	14346208	T	C
9	rs12338722	0	14346394	G	C
9	rs56889582	0	14346611	T	G
9	rs927520	0	14347235	G	T
9	rs877571	0	14347811	C	A
9	rs73417793	0	14348081	C	T
9	rs877570	0	14348384	C	G
9	rs877569	0	14348563	A	G
9	rs60147884	0	14348685	C	T
9	rs56886900	0	14348731	G	T
9	rs117233030	0	14348774	C	T
9	rs13289800	0	14348827	G	A
9	rs13289560	0	14348992	A	T
9	rs12347310	0	14349242	T	C
9	rs57582029	0	14349356	T	C
9	rs150470961	0	14349386	G	C
9	rs117488267	0	14349780	C	T
9	rs13290272	0	14350469	C	T
9	rs13297265	0	14351410	T	C
9	rs12338340	0	14351417	G	A
9	rs10491777	0	14352001	C	T
9	rs7848252	0	14352431	C	T
9	rs10961483	0	14352457	G	A
9	rs7024950	0	14353773	G	C
9	rs13294659	0	14354766	T	C
9	rs10961484	0	14355743	C	A
9	rs7864996	0	14356795	A	C
9	rs55852226	0	14356938	T	C
9	rs59587773	0	14358304	T	C
9	rs12376284	0	14358515	A	T
9	rs13296301	0	14358681	G	T
9	rs12379369	0	14359000	C	T
9	rs62532797	0	14359149	G	C
9	rs56037643	0	14359273	G	A
9	rs73419616	0	14359570	T	A
9	rs73641913	0	14359886	T	C
9	rs10491776	0	14362390	T	C
9	rs35373599	0	14362845	G	T
9	rs7871482	0	14363199	C	T
9	rs13294064	0	14363567	C	T
9	rs2022304	0	14363661	A	T
9	rs56105232	0	14363769	A	G
9	rs10961487	0	14364220	A	G
9	rs55917353	0	14364534	G	T
9	rs10756546	0	14364590	T	C
9	rs11787837	0	14365200	T	C
9	rs683474	0	14365269	C	T
9	rs2021306	0	14365307	G	A
9	rs33913111	0	14366123	A	G
9	rs117193612	0	14366507	C	G
9	rs656983	0	14366586	A	G
9	rs139333701	0	14366724	G	T
9	rs471088	0	14367505	G	A
9	rs10448158	0	14367794	C	T
9	rs10961489	0	14368513	A	G
9	rs74866503	0	14370049	G	A
9	rs10961490	0	14370172	T	C
9	rs77089983	0	14370600	A	G
9	rs62532823	0	14371380	C	G
9	rs76990739	0	14372703	T	C
9	rs62532824	0	14372749	C	T
9	rs75059066	0	14373551	T	C
9	rs79059983	0	14373685	G	A
9	rs76066417	0	14373833	T	C
9	rs75363140	0	14373886	A	G
9	rs12378357	0	14374275	A	G
9	rs150311921	0	14374869	A	G
9	rs16931630	0	14375017	A	G
9	rs10961492	0	14375662	A	C
9	rs76751507	0	14375675	A	T
9	rs4741365	0	14376009	A	G
9	rs4741366	0	14376038	T	C
9	rs12376379	0	14376055	C	A
9	rs4741367	0	14376136	T	G
9	rs4741368	0	14376314	A	T
9	rs113153294	0	14376673	G	A
9	rs7037527	0	14377480	T	C
9	rs10961493	0	14377800	C	T
9	rs839495	0	14378429	C	T
9	rs839496	0	14378517	A	G
9	rs2382469	0	14378712	A	C
9	rs509609	0	14378776	A	G
9	rs1108675	0	14379222	T	C
9	rs1108674	0	14379300	A	G
9	rs10810133	0	14379430	A	G
9	rs1022837	0	14379597	A	T
9	rs7046421	0	14379664	T	C
9	rs12342715	0	14379924	C	T
9	rs12341650	0	14380070	T	C
9	rs568008	0	14380528	T	C
9	rs16931644	0	14380609	G	C
9	rs569050	0	14380658	C	T
9	rs630973	0	14380945	T	G
9	rs731691	0	14381255	G	A
9	rs7036029	0	14382209	T	C
9	rs7036554	0	14382620	T	C
9	rs10961496	0	14382955	G	C
9	rs17708932	0	14383287	G	A
9	rs7867427	0	14383296	T	C
9	rs9298697	0	14383731	G	C
9	rs79945014	0	14384074	G	A
9	rs17709016	0	14384602	G	A
9	rs679613	0	14384950	A	G
9	rs10810134	0	14384976	A	G
9	rs12348386	0	14385705	T	A
9	rs75495431	0	14385963	G	A
9	rs662526	0	14386476	G	C
9	rs2078291	0	14386918	G	A
9	rs16931669	0	14387103	A	G
9	rs61696691	0	14387190	T	C
9	rs1013944	0	14387240	A	T
9	rs1013945	0	14387383	T	A
9	rs2382470	0	14387817	A	G
9	rs2146536	0	14388013	A	G
9	rs72700545	0	14388168	C	T
9	rs78418785	0	14388313	G	T
9	rs79194759	0	14388626	C	T
9	rs717932	0	14389011	C	T
9	rs57494983	0	14389317	T	G
9	rs12353551	0	14389868	T	C
9	rs57205988	0	14390253	C	A
9	rs61588707	0	14390340	G	A
9	rs10756547	0	14390494	A	G
9	rs12686501	0	14390695	A	T
9	rs7859832	0	14390899	C	T
9	rs4403502	0	14391518	A	G
9	rs4615683	0	14391520	G	C
9	rs2382472	0	14391591	G	T
9	rs2382473	0	14391798	A	T
9	rs2382474	0	14391869	G	T
9	rs4537389	0	14391942	G	C
9	rs10961499	0	14392298	T	C
9	rs73419675	0	14392647	G	A
9	rs2208919	0	14392785	C	T
9	rs10810135	0	14393162	T	A
9	rs4741370	0	14393209	G	C
9	rs10810136	0	14393854	G	A
9	rs10116194	0	14394112	A	G
9	rs6474832	0	14394325	T	C
9	rs2076872	0	14395035	G	A
9	rs735875	0	14395234	G	A
9	rs10961500	0	14395279	A	C
9	rs72700547	0	14395441	G	C
9	rs1807429	0	14395595	T	G
9	rs10481545	0	14396833	T	C
9	rs7035301	0	14398039	C	T
9	rs10810137	0	14398201	T	C
9	rs10810138	0	14398286	A	T
9	rs718832	0	14398875	G	A
9	rs10961501	0	14399438	T	C
9	rs72700550	0	14399770	G	A
9	rs117040266	0	14399908	C	T
9	rs1010335	0	14400311	A	T
9	rs150107019	0	14400423	G	A
9	rs1853442	0	14400671	A	G
9	rs17709614	0	14401281	T	C
9	rs79129237	0	14401358	T	C
9	rs72700551	0	14401871	C	A
9	rs1323349	0	14401932	C	A
9	rs7030092	0	14402295	G	A
9	rs7873382	0	14402446	T	C
9	rs74725663	0	14402629	C	T
9	rs79593663	0	14402791	T	C
9	rs56237396	0	14404277	C	T
9	rs7042750	0	14405158	C	T
9	rs1323350	0	14405297	T	C
9	rs11788403	0	14405555	G	T
9	rs7043297	0	14405681	A	G
9	rs1570499	0	14405801	C	A
9	rs1407836	0	14406805	A	T
9	rs1407837	0	14407184	G	A
9	rs72700555	0	14408513	G	A
9	rs7025430	0	14408575	A	T
9	rs7029591	0	14409104	G	C
9	rs139467527	0	14409318	T	C
9	rs4741371	0	14410143	C	G
9	rs7020226	0	14410373	C	T
9	rs7020355	0	14410449	C	G
9	rs10961505	0	14410591	T	C
9	rs7024044	0	14411037	A	C
9	rs4741372	0	14411263	T	C
9	rs17760718	0	14411359	T	C
9	rs4740570	0	14411546	C	T
9	rs4741373	0	14412074	C	G
9	rs72700560	0	14412096	C	G
9	rs4741374	0	14412287	T	C
9	rs10961507	0	14414157	C	T
9	rs138563297	0	14414193	T	A
9	rs7864719	0	14414279	A	G
9	rs113096396	0	14414311	T	C
9	rs2209059	0	14414409	C	G
9	rs72700562	0	14414501	C	T
9	rs73419701	0	14414598	C	T
9	rs12377367	0	14415152	T	C
9	rs16931734	0	14416122	A	C
9	rs56236655	0	14416158	C	A
9	rs138203206	0	14417040	G	A
9	rs3747536	0	14417903	C	T
9	rs13286636	0	14418143	A	G
9	rs10756549	0	14419053	T	C
9	rs10810142	0	14419092	C	T
9	rs62532854	0	14419492	T	C
9	rs10738360	0	14419894	T	C
9	rs112616478	0	14420167	G	A
9	rs56124132	0	14420170	C	T
9	rs17709988	0	14420767	G	C
9	rs10756551	0	14421011	T	A
9	rs4740571	0	14421816	T	A
9	rs11790783	0	14421989	T	C
9	rs7875762	0	14422035	A	G
9	rs7846762	0	14422276	C	T
9	rs7018762	0	14422288	G	A
9	rs2025319	0	14422868	G	A
9	rs55769910	0	14423630	T	G
9	rs6474833	0	14424356	A	C
9	rs56004803	0	14424402	C	T
9	rs76046229	0	14424496	C	T
9	rs2031195	0	14424929	G	A
9	rs187989220	0	14425824	T	C
9	rs72700567	0	14426069	G	T
9	rs79271184	0	14426072	G	C
9	rs1028705	0	14426209	C	T
9	rs1028704	0	14426289	C	A
9	rs990938	0	14427560	C	T
9	rs990937	0	14427727	G	A
9	rs72700568	0	14427745	G	A
9	rs116587537	0	14428233	C	T
9	rs7872286	0	14428832	A	G
9	rs4741375	0	14428992	C	G
9	rs10961512	0	14428996	G	T
9	rs4741376	0	14429225	G	C
9	rs4741377	0	14429307	T	C
9	rs373034	0	14430286	G	A
9	rs303737	0	14430328	T	C
9	rs10810144	0	14430667	C	T
9	rs10810145	0	14430692	G	A
9	rs303736	0	14430737	G	A
9	rs62532856	0	14430983	T	C
9	rs56125828	0	14431075	C	G
9	rs11791243	0	14431509	C	T
9	rs56037905	0	14432026	G	A
9	rs991115	0	14432097	T	C
9	rs12378429	0	14432306	G	T
9	rs62532857	0	14432343	G	A
9	rs72700574	0	14432393	C	T
9	rs78409190	0	14432737	C	G
9	rs79110962	0	14432953	T	C
9	rs501360	0	14433910	G	A
9	rs958957	0	14434284	A	G
9	rs1008943	0	14434738	T	A
9	rs79735433	0	14434824	C	T
9	rs111204	0	14434881	T	C
9	rs303735	0	14434891	T	C
9	rs303734	0	14435118	T	C
9	rs2039052	0	14435335	C	A
9	rs167335	0	14435645	A	G
9	rs6474834	0	14436085	C	G
9	rs72700577	0	14436295	G	A
9	rs477720	0	14436475	T	C
9	rs144856305	0	14436624	A	G
9	rs4506320	0	14437370	T	A
9	rs508259	0	14437476	C	T
9	rs545596	0	14437501	C	T
9	rs1556031	0	14437593	A	C
9	rs1009260	0	14437677	C	A
9	rs1009259	0	14437684	G	A
9	rs303733	0	14437943	G	A
9	rs303732	0	14438035	T	C
9	rs12006247	0	14438051	C	T
9	rs303731	0	14438076	G	C
9	rs148035122	0	14438305	G	T
9	rs303729	0	14438751	C	G
9	rs117934669	0	14439123	C	T
9	rs72700581	0	14439461	G	T
9	rs10961515	0	14439816	C	T
9	rs303728	0	14440400	T	C
9	rs10961516	0	14440537	A	G
9	rs303727	0	14440552	A	G
9	rs215498	0	14440739	G	T
9	rs10810146	0	14440764	C	T
9	rs59677118	0	14441677	G	A
9	rs10810147	0	14442045	G	A
9	rs495721	0	14442101	T	C
9	rs182065259	0	14442107	A	G
9	rs11788569	0	14442181	T	C
9	rs1323351	0	14442265	T	C
9	rs581191	0	14442484	C	A
9	rs10124571	0	14442490	C	T
9	rs10124636	0	14442529	G	A
9	rs424539	0	14442595	C	G
9	rs72700585	0	14443255	C	T
9	rs16931789	0	14443345	A	T
9	rs79327882	0	14443392	T	C
9	rs551112	0	14443468	C	A
9	rs62534461	0	14443613	C	A
9	rs10491775	0	14443784	A	C
9	rs10125616	0	14443973	G	C
9	rs1323339	0	14444316	G	T
9	rs10491774	0	14444408	A	C
9	rs575376	0	14445677	T	A
9	rs1556032	0	14446001	C	T
9	rs10961518	0	14446721	T	C
9	rs567977	0	14447233	C	T
9	rs10810148	0	14447766	A	G
9	rs76909892	0	14448122	A	G
9	rs11789884	0	14448317	G	C
9	rs535076	0	14448497	C	T
9	rs72700588	0	14448577	T	C
9	rs512103	0	14448730	C	G
9	rs511265	0	14448805	G	A
9	rs11790347	0	14449077	C	G
9	rs12115765	0	14449612	A	C
9	rs10124524	0	14449618	A	C
9	rs12115770	0	14449971	A	T
9	rs553939	0	14450197	G	T
9	rs75760007	0	14450408	T	A
9	rs498042	0	14451710	G	A
9	rs497066	0	14451832	G	T
9	rs75950975	0	14452702	T	A
9	rs10810150	0	14452729	C	T
9	rs141955396	0	14452806	C	A
9	rs1323340	0	14452874	T	C
9	rs1323341	0	14453010	A	G
9	rs17761983	0	14453076	C	A
9	rs77572258	0	14453340	C	A
9	rs10756552	0	14453441	T	A
9	rs72700590	0	14453680	G	A
9	rs142184002	0	14453829	C	G
9	rs10810151	0	14453863	A	T
9	rs151219239	0	14453947	G	A
9	rs1323342	0	14454393	T	G
9	rs113359412	0	14454985	T	C
9	rs7031064	0	14455076	A	G
9	rs184230	0	14455325	A	G
9	rs7032502	0	14455821	G	A
9	rs7021022	0	14456012	T	C
9	rs4741378	0	14456738	G	A
9	rs10046853	0	14456931	C	G
9	rs10046863	0	14457146	C	T
9	rs527093	0	14457263	C	T
9	rs4741379	0	14457333	T	C
9	rs149135564	0	14457483	T	A
9	rs145598107	0	14459450	C	G
9	rs147744313	0	14459488	T	C
9	rs10961525	0	14460241	T	C
9	rs6474836	0	14460372	G	T
9	rs56012843	0	14460389	G	A
9	rs10810163	0	14460799	A	G
9	rs6474837	0	14460872	T	C
9	rs7034703	0	14461188	G	C
9	rs113336355	0	14461261	G	A
9	rs10961527	0	14461961	G	A
9	rs10961528	0	14462052	C	T
9	rs10810164	0	14462669	T	C
9	rs416459	0	14462868	A	T
9	rs10756559	0	14463427	G	C
9	rs7043476	0	14463450	C	T
9	rs573037104	0	14463815	A	C
9	rs188997949	0	14463901	G	A
9	rs4740573	0	14464090	C	A
9	rs4741383	0	14464112	C	A
9	rs4740574	0	14464121	T	A
9	rs6474838	0	14464254	C	G
9	rs6474839	0	14464319	A	G
9	rs72700597	0	14464565	T	C
9	rs913416	0	14464744	C	T
9	rs913415	0	14464793	G	C
9	rs913414	0	14464811	G	A
9	rs913413	0	14464863	G	C
9	rs913412	0	14465710	G	A
9	rs877451	0	14465961	G	T
9	rs192769	0	14466057	T	C
9	rs10961530	0	14466354	T	C
9	rs503162	0	14466376	C	A
9	rs62534482	0	14466947	G	A
9	rs41491050	0	14467617	A	C
9	rs10738361	0	14467901	G	A
9	rs303724	0	14468137	A	G
9	rs1998495	0	14468321	C	T
9	rs78012480	0	14468494	G	A
9	rs1998496	0	14468561	T	A
9	rs1998497	0	14468669	A	T
9	rs79003732	0	14468739	T	A
9	rs303723	0	14469146	G	A
9	rs10961532	0	14469159	T	C
9	rs16931824	0	14469419	T	C
9	rs188574	0	14469658	C	T
9	rs72700601	0	14469774	C	T
9	rs303722	0	14470106	T	C
9	rs67094004	0	14470387	T	C
9	rs117723011	0	14470459	A	G
9	rs10961533	0	14470616	A	T
9	rs516641	0	14470759	C	T
9	rs10961534	0	14470833	A	G
9	rs10491773	0	14472090	A	G
9	rs10961535	0	14472274	T	C
9	rs72702903	0	14472279	G	C
9	rs72702904	0	14472327	G	C
9	rs28420423	0	14472505	T	C
9	rs7876043	0	14473224	T	C
9	rs1323343	0	14473276	A	C
9	rs1323344	0	14473378	T	G
9	rs303721	0	14473556	C	T
9	rs10738362	0	14473933	A	T
9	rs1998498	0	14474001	G	A
9	rs186965785	0	14474151	G	A
9	rs77116058	0	14474745	A	G
9	rs1407834	0	14475276	C	G
9	rs501463	0	14475352	C	T
9	rs76298909	0	14476426	C	A
9	rs541382	0	14477692	G	T
9	rs573933	0	14477851	C	T
9	rs13286428	0	14478134	C	T
9	rs19317	0	14478138	C	T
9	rs549157	0	14478209	C	T
9	rs4141905	0	14478588	T	C
9	rs62534510	0	14479208	A	G
9	rs487674	0	14479228	C	A
9	rs186228	0	14479361	C	T
9	rs392125	0	14480141	T	C
9	rs303751	0	14480820	G	A
9	rs56327111	0	14481382	A	G
9	rs139598840	0	14481502	G	A
9	rs56178529	0	14481504	T	C
9	rs111830327	0	14482057	G	A
9	rs112384606	0	14482168	A	G
9	rs13299701	0	14482456	C	T
9	rs1323345	0	14482576	C	T
9	rs13300505	0	14482754	G	A
9	rs1323346	0	14482825	A	T
9	rs35950138	0	14483143	C	T
9	rs62534512	0	14483461	C	T
9	rs35094112	0	14483581	G	A
9	rs13285597	0	14483654	C	T
9	rs13285789	0	14483853	A	G
9	rs303749	0	14483950	G	C
9	rs13291611	0	14484181	T	G
9	rs303748	0	14484952	C	G
9	rs72702916	0	14484998	G	C
9	rs79528445	0	14485152	G	A
9	rs13296073	0	14485194	A	T
9	rs303747	0	14485778	C	T
9	rs72702917	0	14486652	T	C
9	rs150956630	0	14487546	C	T
9	rs140751172	0	14487620	G	C
9	rs13288827	0	14487856	G	C
9	rs16931840	0	14488950	A	G
9	rs79165307	0	14490050	T	C
9	rs80045604	0	14490333	A	C
9	rs78063018	0	14490745	G	A
9	rs118130730	0	14490957	A	T
9	rs439269	0	14491347	C	T
9	rs303745	0	14491637	A	G
9	rs303744	0	14491995	G	C
9	rs303743	0	14492136	T	C
9	rs303742	0	14492221	C	T
9	rs10961541	0	14492293	G	A
9	rs526755	0	14492759	T	G
9	rs10961542	0	14493251	T	C
9	rs496590	0	14493760	A	T
9	rs13292512	0	14493900	A	T
9	rs1323347	0	14494177	A	G
9	rs1323348	0	14494388	T	C
9	rs10961543	0	14494785	G	A
9	rs7875078	0	14494845	C	A
9	rs10961544	0	14495273	T	C
9	rs16931853	0	14495337	G	A
9	rs10810166	0	14495574	C	T
9	rs13288284	0	14496139	C	T
9	rs4741384	0	14496808	C	T
9	rs4740575	0	14497423	C	G
9	rs150045880	0	14497523	A	G
9	rs13296548	0	14497865	T	C
9	rs58172969	0	14498096	T	C
9	rs12555752	0	14498205	G	C
9	rs191006	0	14498336	C	T
9	rs144268452	0	14498508	A	T
9	rs12686726	0	14498849	C	T
9	rs4740576	0	14499087	T	A
9	rs73641950	0	14499256	T	C
9	rs7852414	0	14499635	T	C
9	rs113526077	0	14500274	C	T
9	rs7848552	0	14500538	G	C
9	rs79077843	0	14501210	G	T
9	rs117763674	0	14502896	C	G
9	rs74868352	0	14502969	A	G
9	rs445225	0	14503138	A	G
9	rs112189683	0	14503713	G	A
9	rs112019968	0	14504493	T	C
9	rs111599429	0	14504554	C	G
9	rs77533383	0	14504596	T	A
9	rs7851327	0	14504757	T	C
9	rs4615688	0	14505861	C	G
9	rs303739	0	14505992	G	C
9	rs421089	0	14507495	A	G
9	rs57867825	0	14507496	T	C
9	rs6474840	0	14507860	G	T
9	rs499381	0	14509049	T	G
9	rs498591	0	14509105	A	T
9	rs139925068	0	14509278	T	C
9	rs10961546	0	14510183	C	T
9	rs9886866	0	14510925	C	T
9	rs10738363	0	14511236	G	A
9	rs11793755	0	14511245	G	A
9	rs10738364	0	14511315	C	T
9	rs7023433	0	14511645	A	C
9	rs7040054	0	14511793	T	A
9	rs59210493	0	14511811	G	A
9	rs7040196	0	14511892	T	C
9	rs7855365	0	14512137	G	T
9	rs10756560	0	14512469	C	G
9	rs10756561	0	14512608	C	T
9	rs10738365	0	14512767	T	A
9	rs10961547	0	14512906	T	C
9	rs10738366	0	14513183	G	C
9	rs10738367	0	14513221	G	T
9	rs10756562	0	14513398	C	A
9	rs10738368	0	14513743	T	A
9	rs4741387	0	14514274	C	T
9	rs4741388	0	14514366	C	T
9	rs10810168	0	14514519	T	G
9	rs10756563	0	14514644	G	A
9	rs7864044	0	14514715	A	G
9	rs10756564	0	14514783	C	T
9	rs1318729	0	14515364	C	T
9	rs963659	0	14515598	G	C
9	rs10756565	0	14515685	G	C
9	rs4142079	0	14516553	T	C
9	rs7858564	0	14516662	T	C
9	rs1328006	0	14516667	C	T
9	rs4741389	0	14517555	T	C
9	rs1328005	0	14517694	C	T
9	rs1328004	0	14517979	T	C
9	rs10756566	0	14518110	G	C
9	rs10756567	0	14518115	G	A
9	rs79993262	0	14518168	T	C
9	rs79480371	0	14518181	G	C
9	rs10756568	0	14518250	G	A
9	rs10810169	0	14518264	A	G
9	rs10756569	0	14518282	A	G
9	rs10756570	0	14518646	C	T
9	rs873552	0	14518676	G	C
9	rs10810170	0	14518793	C	T
9	rs10810171	0	14518824	A	C
9	rs873553	0	14518829	A	C
9	rs7851867	0	14518985	G	A
9	rs1887577	0	14519091	G	C
9	rs7854892	0	14519160	C	A
9	rs2382475	0	14519170	C	T
9	rs1887578	0	14519194	A	C
9	rs1106726	0	14519301	T	C
9	rs13288173	0	14520560	T	C
9	rs913417	0	14520611	G	A
9	rs982496	0	14521125	A	T
9	rs4142078	0	14521391	G	A
9	rs16931883	0	14521614	T	C
9	rs10961552	0	14523500	A	G
9	rs78599330	0	14523725	T	C
9	rs16931886	0	14523816	C	T
9	rs927969	0	14524438	C	A
9	rs4741390	0	14524784	A	G
9	rs913418	0	14525980	C	T
9	rs1410300	0	14526116	C	T
9	rs1410299	0	14526119	G	C
9	rs10961553	0	14527083	G	T
9	rs7024897	0	14527686	T	C
9	rs4142080	0	14528513	C	T
9	rs4142081	0	14528901	T	C
9	rs74655711	0	14528981	A	G
9	rs10810172	0	14529623	T	C
9	rs12376530	0	14529836	A	C
9	rs10810173	0	14530882	A	G
9	rs10961554	0	14531244	C	T
9	rs34561351	0	14531672	T	G
9	rs13284733	0	14532236	G	A
9	rs7027431	0	14533229	T	C
9	rs7042232	0	14533251	G	A
9	rs10961555	0	14533584	G	C
9	rs75891945	0	14533850	G	A
9	rs6474842	0	14533865	C	T
9	rs7046317	0	14534103	G	A
9	rs12003861	0	14534422	C	G
9	rs10756571	0	14534505	C	T
9	rs1556028	0	14534704	C	T
9	rs10756572	0	14534731	G	A
9	rs2182855	0	14535021	A	T
9	rs34375507	0	14535112	C	T
9	rs34361301	0	14535119	T	C
9	rs35055912	0	14535410	C	T
9	rs1328001	0	14535880	T	A
9	rs10810175	0	14535957	G	A
9	rs10961556	0	14536273	G	A
9	rs12379841	0	14536315	G	A
9	rs2039051	0	14536379	C	T
9	rs2039050	0	14536543	G	A
9	rs72702964	0	14536630	G	A
9	rs2039049	0	14536750	C	T
9	rs117123113	0	14536837	G	A
9	rs17713843	0	14537063	G	A
9	rs4741394	0	14537386	T	G
9	rs2182856	0	14538257	T	C
9	rs2149103	0	14538445	C	T
9	rs10961558	0	14538577	G	A
9	rs10961560	0	14539758	A	G
9	rs116959381	0	14539786	G	T
9	rs10114240	0	14539850	G	T
9	rs4741395	0	14539899	G	C
9	rs10810176	0	14539909	A	C
9	rs4741396	0	14539938	G	T
9	rs4741397	0	14540362	G	A
9	rs4741398	0	14540444	G	T
9	rs4741399	0	14540474	G	A
9	rs4741400	0	14540491	C	T
9	rs7847421	0	14540539	G	A
9	rs7847342	0	14540625	C	A
9	rs10810177	0	14540712	T	G
9	rs7847828	0	14540818	G	A
9	rs7863208	0	14540908	T	C
9	rs10961561	0	14541123	A	G
9	rs7850989	0	14541236	C	T
9	rs72702973	0	14542266	G	A
9	rs10756573	0	14542382	C	G
9	rs7027765	0	14542493	G	C
9	rs58740874	0	14542844	G	C
9	rs16931920	0	14543181	A	C
9	rs11789001	0	14543216	T	C
9	rs927970	0	14543340	T	G
9	rs927971	0	14543548	T	C
9	rs142253976	0	14543555	C	T
9	rs10756574	0	14543658	G	C
9	rs10756575	0	14543809	T	C
9	rs10961562	0	14543884	A	G
9	rs2149104	0	14544555	A	G
9	rs7863660	0	14544560	A	G
9	rs7850284	0	14544731	T	C
9	rs73403897	0	14545129	G	A
9	rs10961563	0	14545260	C	T
9	rs4741401	0	14545879	T	C
9	rs9987778	0	14546071	A	C
9	rs4741402	0	14546132	C	T
9	rs116890495	0	14546781	T	C
9	rs148084279	0	14547370	G	A
9	rs12348260	0	14547493	A	C
9	rs10810178	0	14547556	T	C
9	rs12002454	0	14547633	T	C
9	rs12340414	0	14548123	G	A
9	rs10961565	0	14548268	G	C
9	rs3736996	0	14548852	C	T
9	rs12156497	0	14549221	C	G
9	rs12346695	0	14549768	T	A
9	rs10491772	0	14550138	A	G
9	rs1327999	0	14552236	T	C
9	rs1536647	0	14552292	T	G
9	rs59475312	0	14552436	C	G
9	rs147493190	0	14552747	A	G
9	rs79529745	0	14552912	T	A
9	rs7875776	0	14552979	G	A
9	rs77276988	0	14553629	G	C
9	rs117207500	0	14553690	C	T
9	rs7022099	0	14553955	A	G
9	rs10961569	0	14554035	G	C
9	rs16931956	0	14554211	C	T
9	rs79924102	0	14554278	T	C
9	rs7025595	0	14554281	A	C
9	rs34775689	0	14555006	T	A
9	rs80131428	0	14555342	G	A
9	rs7047109	0	14555896	T	C
9	rs7047216	0	14555961	T	G
9	rs4741403	0	14556438	T	C
9	rs79561445	0	14556453	A	G
9	rs12553243	0	14556477	G	A
9	rs4741404	0	14556625	A	G
9	rs10756576	0	14556659	A	G
9	rs12553607	0	14557418	C	T
9	rs16931969	0	14557504	C	T
9	rs16931970	0	14557622	T	C
9	rs16931971	0	14557638	T	C
9	rs10961570	0	14557801	C	T
9	rs10961571	0	14557806	C	T
9	rs10756577	0	14557860	C	T
9	rs16931972	0	14557911	T	C
9	rs117204076	0	14557988	T	C
9	rs10756578	0	14557991	C	G
9	rs10756579	0	14558082	T	A
9	rs7043194	0	14558143	G	T
9	rs117790002	0	14558455	T	G
9	rs62532683	0	14558460	T	C
9	rs10961572	0	14558555	C	A
9	rs55643088	0	14558761	C	G
9	rs79302830	0	14558881	G	A
9	rs76867844	0	14558958	G	A
9	rs75286593	0	14559156	T	C
9	rs12554299	0	14559295	C	T
9	rs1887576	0	14559329	T	C
9	rs12555657	0	14559387	T	C
9	rs10961573	0	14559910	T	C
9	rs75992558	0	14560275	A	G
9	rs4741405	0	14560916	C	T
9	rs4741406	0	14560962	C	T
9	rs16931981	0	14561348	C	T
9	rs10961575	0	14561506	G	T
9	rs10961576	0	14561712	G	T
9	rs7847682	0	14561881	T	C
9	rs7864749	0	14562250	C	G
9	rs1556030	0	14562589	C	T
9	rs1556029	0	14562630	T	C
9	rs1004800	0	14562698	A	C
9	rs10124301	0	14563407	T	C
9	rs62532684	0	14563412	T	C
9	rs10961578	0	14563533	A	C
9	rs12686209	0	14563604	T	G
9	rs10491771	0	14564090	T	C
9	rs10491770	0	14564101	C	G
9	rs10733284	0	14564154	G	C
9	rs10961580	0	14564285	G	A
9	rs56919274	0	14564520	G	C
9	rs10961581	0	14564647	G	C
9	rs75864605	0	14564806	G	A
9	rs717329	0	14564976	C	T
9	rs62532686	0	14565486	A	T
9	rs10122977	0	14565815	G	A
9	rs12375479	0	14565861	T	C
9	rs10961582	0	14565982	A	C
9	rs7867360	0	14566116	T	C
9	rs7867377	0	14566156	T	C
9	rs7040652	0	14566406	T	G
9	rs114797419	0	14566858	G	A
9	rs117384671	0	14566939	T	C
9	rs7028531	0	14567164	G	A
9	rs7028536	0	14567179	G	A
9	rs7028679	0	14567272	G	C
9	rs10124533	0	14567386	G	A
9	rs75086231	0	14567663	C	T
9	rs16932007	0	14567919	G	A
9	rs16932018	0	14567981	C	A
9	rs2026648	0	14568710	G	C
9	rs117603269	0	14568716	G	C
9	rs143460865	0	14568776	C	T
9	rs10756580	0	14568859	T	C
9	rs10756581	0	14569013	G	C
9	rs112256030	0	14570369	G	A
9	rs10961584	0	14570464	C	T
9	rs12685572	0	14570470	C	T
9	rs10961585	0	14570515	C	T
9	rs140335397	0	14570582	A	G
9	rs145730739	0	14571621	G	C
9	rs181865612	0	14571811	G	A
9	rs12380075	0	14572182	C	T
9	rs146051965	0	14572271	T	G
9	rs111648419	0	14572337	C	G
9	rs144755515	0	14572539	C	T
9	rs36059619	0	14572832	C	A
9	rs76586700	0	14573039	G	A
9	rs3850440	0	14573052	A	T
9	rs12352208	0	14573137	G	A
9	rs10125139	0	14573412	C	A
9	rs10116112	0	14573418	T	C
9	rs10116154	0	14573613	T	C
9	rs12339958	0	14574051	T	C
9	rs77159929	0	14574184	T	C
9	rs76371939	0	14574615	T	C
9	rs78829979	0	14574931	T	C
9	rs77608581	0	14575421	C	G
9	rs76312272	0	14575560	T	C
9	rs112149886	0	14575807	C	T
9	rs147862165	0	14575871	C	T
9	rs74822784	0	14575949	C	T
9	rs79438959	0	14576304	A	G
9	rs117857711	0	14577214	A	C
9	rs10810179	0	14577217	A	G
9	rs116491435	0	14577269	T	C
9	rs2094482	0	14577674	C	G
9	rs4495526	0	14578068	A	G
9	rs10961591	0	14578127	A	G
9	rs10961593	0	14578662	G	A
9	rs10810180	0	14578941	G	A
9	rs10961594	0	14579031	G	C
9	rs80218588	0	14579068	C	T
9	rs142779057	0	14579205	G	A
9	rs11543880	0	14579620	A	C
9	rs139180388	0	14579694	T	G
9	rs146709816	0	14580184	G	A
9	rs73405730	0	14580917	A	G
9	rs7028682	0	14581106	T	A
9	rs7043150	0	14581107	C	G
9	rs7043425	0	14581401	A	G
9	rs140591793	0	14581520	C	T
9	rs10810181	0	14582043	T	C
9	rs34777261	0	14582246	T	C
9	rs117611178	0	14582318	G	A
9	rs10738370	0	14582342	T	C
9	rs10961595	0	14582420	A	G
9	rs4740581	0	14582771	A	G
9	rs62532698	0	14582791	T	C
9	rs4740582	0	14582972	G	A
9	rs4741408	0	14583073	C	G
9	rs148463389	0	14583154	T	C
9	rs117008399	0	14583246	C	A
9	rs75983429	0	14583411	G	C
9	rs10961596	0	14584166	A	G
9	rs17782822	0	14584210	T	C
9	rs77976279	0	14584606	G	A
9	rs10961597	0	14584627	G	T
9	rs79285552	0	14584640	A	G
9	rs7029906	0	14585052	G	T
9	rs10961598	0	14585160	C	T
9	rs10961599	0	14585866	A	G
9	rs55688346	0	14585930	G	A
9	rs10738371	0	14586026	C	T
9	rs10756582	0	14586146	C	T
9	rs3789018	0	14586691	T	C
9	rs148101247	0	14587857	C	T
9	rs12238310	0	14588049	T	C
9	rs10961600	0	14588059	C	T
9	rs1047720	0	14588910	G	A
9	rs1047718	0	14588923	A	G
9	rs1047717	0	14589173	G	A
9	rs76926137	0	14589347	C	T
9	rs62623568	0	14589555	C	G
9	rs76717426	0	14589558	G	C
9	rs10961601	0	14589694	T	C
9	rs6474846	0	14590321	T	A
9	rs7857143	0	14590805	C	T
9	rs7032825	0	14591027	C	T
9	rs55670981	0	14591432	T	C
9	rs2225163	0	14592180	A	C
9	rs11787687	0	14592577	A	G
9	rs1578868	0	14592820	A	C
9	rs7855239	0	14593354	T	C
9	rs1410303	0	14593749	C	G
9	rs72605692	0	14593977	G	A
9	rs10756583	0	14594350	T	C
9	rs11794863	0	14594501	T	G
9	rs10756584	0	14594594	G	A
9	rs7852534	0	14596528	G	T
9	rs10961604	0	14596592	T	C
9	rs10961605	0	14596967	G	A
9	rs59010612	0	14597506	C	G
9	rs7045207	0	14597723	T	C
9	rs79413515	0	14598584	T	C
9	rs12683789	0	14599407	T	G
9	rs7850885	0	14599478	T	C
9	rs10961609	0	14599578	C	G
9	rs7865220	0	14599977	C	T
9	rs137930709	0	14600039	C	T
9	rs7846708	0	14600195	G	T
9	rs75686397	0	14600258	T	C
9	rs146294836	0	14600787	G	A
9	rs58027606	0	14601206	C	A
9	rs78920861	0	14601273	A	G
9	rs62532701	0	14601821	C	T
9	rs7023580	0	14601962	C	T
9	rs112457842	0	14602035	A	G
9	rs76134411	0	14602500	A	C
9	rs7027502	0	14602606	C	T
9	rs10961610	0	14602816	G	C
9	rs4298581	0	14603257	T	C
9	rs7859506	0	14603494	G	A
9	rs4741409	0	14604569	T	G
9	rs7036226	0	14604580	C	A
9	rs7850166	0	14604822	T	C
9	rs2382486	0	14605344	C	T
9	rs1134457	0	14605628	C	A
9	rs2382487	0	14606092	C	T
9	rs1112968	0	14606967	A	T
9	rs1343569	0	14607103	C	T
9	rs10961613	0	14607275	G	A
9	rs2382488	0	14607664	A	G
9	rs12236113	0	14608986	C	A
9	rs10961616	0	14609481	G	C
9	rs10961617	0	14609567	G	A
9	rs149363554	0	14609711	G	A
9	rs7048089	0	14610306	A	G
9	rs1343706	0	14610591	T	C
9	rs1343705	0	14610866	G	A
9	rs7849849	0	14611366	A	T
9	rs17214565	0	14611648	G	A
9	rs7850435	0	14611757	C	T
9	rs62532705	0	14611759	T	G
9	rs1143025	0	14612188	T	G
9	rs13290946	0	14612466	T	C
9	rs145944708	0	14612718	G	A
9	rs13290060	0	14612732	A	C
9	rs2890991	0	14612922	C	T
9	rs10810184	0	14613104	A	G
9	rs10810185	0	14613118	A	T
9	rs4460485	0	14614837	G	A
9	rs10961619	0	14615033	A	G
9	rs10738372	0	14615350	C	T
9	rs1130072	0	14615935	T	C
9	rs10756585	0	14616166	A	G
9	rs12236525	0	14616590	T	C
9	rs10961620	0	14616757	T	C
9	rs7044386	0	14616829	G	T
9	rs10810186	0	14617069	T	C
9	rs3765603	0	14617254	G	A
9	rs3819003	0	14617477	A	T
9	rs75970554	0	14618190	T	C
9	rs3209160	0	14618316	G	C
9	rs3802481	0	14618668	T	C
9	rs3802482	0	14618856	C	T
9	rs10810187	0	14619168	A	G
9	rs7869707	0	14619778	T	C
9	rs10961621	0	14620540	A	G
9	rs1343571	0	14620724	A	T
9	rs1343572	0	14620925	G	C
9	rs79169870	0	14620939	C	T
9	rs10810188	0	14621093	A	C
9	rs10961622	0	14621599	T	C
9	rs78865236	0	14622226	T	C
9	rs76445557	0	14622556	T	C
9	rs7874535	0	14622952	G	A
9	rs80255812	0	14623031	T	C
9	rs72704911	0	14623136	A	T
9	rs74966743	0	14623601	G	C
9	rs62532729	0	14624762	C	T
9	rs10810189	0	14625614	C	A
9	rs12237470	0	14625818	T	C
9	rs10756586	0	14626887	G	A
9	rs1343567	0	14627829	G	A
9	rs4492471	0	14627911	G	C
9	rs1343568	0	14627933	A	C
9	rs78800980	0	14628852	T	C
9	rs72704914	0	14629092	A	G
9	rs10756587	0	14629137	T	G
9	rs10810190	0	14629321	T	C
9	rs10125272	0	14629828	T	C
9	rs116915696	0	14630810	C	T
9	rs10961625	0	14630991	T	C
9	rs10810191	0	14631207	T	C
9	rs7031926	0	14631300	A	C
9	rs10810193	0	14631541	T	G
9	rs2382492	0	14631836	G	T
9	rs75932934	0	14632433	A	G
9	rs10120026	0	14632737	C	T
9	rs10961626	0	14632802	T	C
9	rs10961627	0	14632808	T	C
9	rs62532733	0	14632911	A	G
9	rs10756588	0	14633083	G	A
9	rs10961628	0	14633286	G	A
9	rs4620377	0	14633299	T	C
9	rs10756590	0	14633942	T	C
9	rs11536695	0	14634253	C	T
9	rs2382489	0	14634474	A	G
9	rs62532734	0	14634549	C	T
9	rs76331765	0	14634630	A	G
9	rs4265280	0	14634767	T	C
9	rs4268211	0	14635157	A	T
9	rs4490946	0	14635546	A	G
9	rs62532735	0	14635937	T	C
9	rs62532736	0	14636056	T	C
9	rs10810195	0	14636677	T	C
9	rs10756591	0	14636729	T	A
9	rs10961630	0	14636946	C	G
9	rs76192340	0	14637030	G	C
9	rs10810196	0	14637052	C	T
9	rs10810197	0	14637704	A	G
9	rs7027971	0	14637911	A	C
9	rs2382496	0	14638966	T	C
9	rs2382494	0	14639045	G	A
9	rs13302629	0	14639380	G	A
9	rs12335367	0	14639521	G	C
9	rs7850068	0	14639651	T	C
9	rs13284172	0	14639666	T	C
9	rs150124255	0	14639718	T	C
9	rs77226481	0	14639862	T	C
9	rs6474849	0	14640055	C	T
9	rs79459813	0	14640910	C	T
9	rs12554698	0	14641029	G	C
9	rs12115353	0	14641623	A	G
9	rs80289985	0	14642673	A	C
9	rs16932106	0	14643316	A	G
9	rs12551707	0	14643651	T	C
9	rs10961634	0	14643699	T	A
9	rs10125040	0	14643874	G	A
9	rs138146743	0	14644217	A	T
9	rs7035202	0	14644402	G	T
9	rs72704935	0	14644506	T	G
9	rs55658273	0	14644524	G	A
9	rs4740583	0	14644737	A	G
9	rs10810199	0	14644857	G	A
9	rs13287560	0	14645370	T	A
9	rs62535360	0	14645586	T	C
9	rs10120588	0	14645813	A	G
9	rs10738374	0	14645900	G	C
9	rs7870354	0	14646278	C	T
9	rs34210107	0	14646622	A	C
9	rs12346636	0	14646691	A	T
9	rs9695276	0	14646920	C	G
9	rs10961635	0	14647361	T	G
9	rs28625419	0	14647431	A	G
9	rs7849480	0	14648130	G	A
9	rs10961636	0	14649728	G	A
9	rs10511594	0	14649846	C	T
9	rs9298701	0	14650155	G	A
9	rs9695032	0	14650347	C	T
9	rs13284901	0	14650493	C	A
9	rs7851730	0	14650684	T	C
9	rs11790280	0	14651283	T	C
9	rs11790303	0	14651382	T	C
9	rs10756593	0	14651407	C	A
9	rs7869716	0	14651768	C	G
9	rs10756594	0	14653367	G	T
9	rs10448192	0	14654281	T	C
9	rs10810201	0	14654819	G	A
9	rs7853156	0	14654900	C	T
9	rs141220193	0	14655046	C	A
9	rs10961638	0	14655280	G	A
9	rs4542027	0	14655330	G	C
9	rs10961639	0	14655458	C	G
9	rs151194602	0	14655619	T	C
9	rs80197004	0	14656143	T	C
9	rs10810202	0	14656231	G	C
9	rs10756596	0	14656447	A	G
9	rs10119411	0	14656681	G	A
9	rs10756597	0	14657139	A	C
9	rs10810203	0	14658112	A	C
9	rs13289971	0	14658211	G	T
9	rs9298702	0	14659034	T	C
9	rs7031629	0	14659267	T	A
9	rs13291396	0	14660223	G	C
9	rs10481503	0	14660700	G	A
9	rs10481504	0	14660873	A	G
9	rs10481506	0	14661213	T	A
9	rs4397504	0	14661218	A	C
9	rs10961640	0	14662171	T	C
9	rs17215796	0	14662260	A	G
9	rs7036630	0	14662410	G	A
9	rs6474850	0	14662459	A	G
9	rs77072891	0	14662650	A	G
9	rs143433510	0	14662799	G	A
9	rs7867569	0	14663394	A	G
9	rs10124026	0	14663550	T	C
9	rs138726750	0	14663682	A	G
9	rs10114824	0	14663920	A	C
9	rs10810210	0	14670037	C	G
9	rs147788828	0	14670845	G	A
9	rs7875420	0	14670890	A	G
9	rs10961649	0	14670949	C	T
9	rs10961650	0	14671006	A	T
9	rs11793546	0	14671413	C	T
9	rs72704958	0	14671647	A	C
9	rs13290219	0	14672201	T	C
9	rs2890992	0	14672267	C	T
9	rs10123973	0	14672443	C	T
9	rs4278237	0	14672652	A	C
9	rs9298704	0	14673249	G	A
9	rs9298705	0	14673395	T	G
9	rs10961651	0	14673853	A	C
9	rs10961652	0	14674574	G	A
9	rs80212938	0	14675100	T	C
9	rs7039437	0	14675528	G	C
9	rs10961653	0	14675912	G	A
9	rs10961654	0	14675925	T	C
9	rs10961655	0	14676174	G	A
9	rs1114063	0	14676476	T	A
9	rs2382491	0	14676563	C	A
9	rs28537759	0	14676727	C	T
9	rs10810211	0	14676870	G	A
9	rs10961656	0	14676883	T	C
9	rs10810212	0	14677538	C	T
9	rs9298706	0	14678730	T	C
9	rs117499946	0	14678871	G	C
9	rs10810213	0	14679206	A	G
9	rs10961657	0	14679739	T	C
9	rs10961658	0	14679893	G	C
9	rs1858635	0	14680244	G	T
9	rs41265298	0	14680251	G	A
9	rs10114225	0	14680724	C	A
9	rs76471396	0	14680727	C	T
9	rs147419327	0	14682030	T	G
9	rs4469563	0	14682063	G	A
9	rs4469559	0	14682104	C	T
9	rs114788474	0	14684036	G	C
9	rs145798774	0	14684060	A	C
9	rs78357746	0	14684063	G	T
9	rs10961666	0	14684937	A	G
9	rs79122400	0	14685807	G	A
9	rs75985750	0	14685910	G	A
9	rs17288444	0	14686308	A	G
9	rs4741417	0	14686451	T	C
9	rs10961669	0	14686694	G	C
9	rs72704961	0	14686797	C	A
9	rs13299425	0	14686931	A	C
9	rs77758119	0	14687175	G	A
9	rs62539798	0	14687361	T	A
9	rs10961670	0	14687451	C	A
9	rs138664225	0	14687538	G	A
9	rs7865184	0	14687867	A	G
9	rs75441152	0	14688420	T	C
9	rs10810219	0	14688791	C	T
9	rs12337006	0	14688873	A	G
9	rs10810220	0	14689088	G	A
9	rs13296430	0	14689163	T	C
9	rs10756603	0	14689191	T	C
9	rs2890988	0	14689594	C	A
9	rs12708257	0	14689633	T	C
9	rs2382478	0	14689745	G	C
9	rs10961672	0	14690419	T	C
9	rs2382477	0	14690447	G	T
9	rs60495987	0	14691065	G	C
9	rs80212699	0	14691259	A	C
9	rs4740585	0	14691897	A	G
9	rs2382476	0	14691938	G	A
9	rs7032619	0	14691941	C	T
9	rs118096683	0	14692153	T	C
9	rs4741418	0	14692202	T	C
9	rs2890987	0	14692219	C	G
9	rs10756604	0	14692676	G	A
9	rs180689227	0	14692988	G	T
9	rs71476227	0	14693270	G	A
9	rs10961673	0	14694059	C	G
9	rs2890989	0	14694211	A	G
9	rs2382479	0	14694302	T	C
9	rs1574768	0	14694372	C	T
9	rs4326470	0	14694536	A	C
9	rs2382480	0	14694602	C	T
9	rs62539800	0	14694856	G	A
9	rs4741419	0	14695094	G	A
9	rs67921684	0	14695165	C	A
9	rs72704969	0	14695553	T	C
9	rs13300667	0	14695880	G	A
9	rs1858634	0	14696558	C	T
9	rs1858633	0	14696674	T	G
9	rs12554861	0	14696866	C	T
9	rs12555123	0	14697015	G	A
9	rs1317294	0	14697022	G	A
9	rs7027927	0	14697838	G	A
9	rs75321229	0	14698038	G	A
9	rs7047277	0	14698077	T	C
9	rs77220292	0	14698475	G	A
9	rs112048934	0	14699253	G	A
9	rs2382483	0	14699835	A	T
9	rs4484795	0	14699865	C	T
9	rs2382484	0	14700047	C	G
9	rs7021169	0	14701230	A	C
9	rs73409781	0	14701287	C	T
9	rs12685826	0	14701616	G	A
9	rs10961675	0	14702156	T	C
9	rs56321867	0	14702425	A	T
9	rs7853965	0	14702517	C	T
9	rs17289082	0	14703054	A	G
9	rs145275894	0	14703189	C	T
9	rs1858637	0	14703337	A	T
9	rs67664221	0	14703840	T	C
9	rs72704971	0	14704185	C	T
9	rs72704972	0	14704187	G	A
9	rs67300622	0	14704205	T	C
9	rs67092187	0	14704375	T	C
9	rs66889113	0	14704595	T	G
9	rs66984090	0	14704704	T	C
9	rs7862421	0	14704726	C	T
9	rs113782581	0	14704812	A	G
9	rs112391494	0	14704851	C	T
9	rs56345466	0	14704941	T	C
9	rs55752214	0	14705146	T	C
9	rs55841101	0	14705156	T	G
9	rs55688764	0	14705345	T	C
9	rs7852885	0	14705780	T	C
9	rs73411725	0	14706118	C	T
9	rs71511099	0	14706401	A	T
9	rs7043578	0	14706633	C	T
9	rs140593997	0	14707010	A	T
9	rs7048004	0	14707580	G	A
9	rs67690359	0	14707810	C	T
9	rs79582088	0	14708562	A	G
9	rs10961677	0	14709151	C	T
9	rs78532107	0	14709877	C	A
9	rs73411732	0	14710022	A	C
9	rs62535465	0	14710344	G	C
9	rs79016842	0	14710638	C	T
9	rs76527583	0	14711104	C	T
9	rs7024505	0	14712257	A	C
9	rs1154781	0	14712456	C	A
9	rs73411737	0	14713954	G	A
9	rs7847525	0	14714575	T	C
9	rs7861581	0	14714678	G	A
9	rs12000504	0	14714851	T	C
9	rs6474851	0	14714904	C	A
9	rs146599125	0	14714908	G	A
9	rs12002338	0	14714954	A	G
9	rs4144143	0	14715603	T	A
9	rs10810224	0	14715884	A	T
9	rs10961679	0	14716276	T	G
9	rs10961680	0	14716347	T	A
9	rs10961681	0	14716349	A	G
9	rs141527764	0	14716428	T	C
9	rs951273	0	14716610	C	A
9	rs2131882	0	14716849	T	A
9	rs187050937	0	14716854	G	A
9	rs60957653	0	14717702	G	A
9	rs2088042	0	14717887	A	T
9	rs10122817	0	14718319	A	C
9	rs74434454	0	14719967	A	G
9	rs3819004	0	14720057	T	C
9	rs17289263	0	14720361	T	C
9	rs79254397	0	14720477	T	A
9	rs7022304	0	14720566	T	C
9	rs7022400	0	14720627	T	C
9	rs1494360	0	14721658	C	A
9	rs1494358	0	14721972	C	G
9	rs3747532	0	14722477	G	C
9	rs10115703	0	14722616	G	A
9	rs117517966	0	14722736	G	C
9	rs10122490	0	14723079	A	G
9	rs7018937	0	14723279	G	A
9	rs12115314	0	14723386	C	T
9	rs7035643	0	14723637	T	G
9	rs7019731	0	14723859	G	A
9	rs7019387	0	14723871	A	G
9	rs10123442	0	14724479	A	T
9	rs10810226	0	14724502	T	C
9	rs7870750	0	14725290	T	C
9	rs55767914	0	14725548	T	G
9	rs10121506	0	14725553	T	C
9	rs10118242	0	14725582	C	G
9	rs10118290	0	14725706	C	G
9	rs78403282	0	14726390	C	G
9	rs28394567	0	14726450	C	G
9	rs10122395	0	14726673	T	A
9	rs10125285	0	14726996	A	G
9	rs1494351	0	14727180	T	C
9	rs1494350	0	14727637	T	G
9	rs10961683	0	14727940	C	G
9	rs139609652	0	14728002	T	C
9	rs10961684	0	14728052	C	T
9	rs10810227	0	14728634	C	G
9	rs12345917	0	14728730	G	A
9	rs12346914	0	14729051	G	A
9	rs79209559	0	14729626	C	T
9	rs80273346	0	14729632	A	G
9	rs7045475	0	14729827	C	G
9	rs1494338	0	14730124	C	T
9	rs10511595	0	14730234	C	T
9	rs149218866	0	14731156	C	T
9	rs4741420	0	14731427	C	T
9	rs4741421	0	14731449	G	C
9	rs4741422	0	14731524	C	T
9	rs4741423	0	14731671	T	C
9	rs10756605	0	14732353	A	G
9	rs10810228	0	14732396	C	T
9	rs10810229	0	14732539	G	A
9	rs10961685	0	14733005	C	T
9	rs7852807	0	14733338	T	C
9	rs10810230	0	14733347	T	C
9	rs10961686	0	14733376	G	A
9	rs10961687	0	14733380	G	A
9	rs13287172	0	14733642	C	A
9	rs1494339	0	14733679	G	C
9	rs10756606	0	14733809	C	T
9	rs1494340	0	14733896	T	C
9	rs1494341	0	14733912	A	G
9	rs16932231	0	14735016	C	T
9	rs1048070	0	14735053	T	C
9	rs2270526	0	14735064	G	C
9	rs2270527	0	14735074	T	G
9	rs1494342	0	14735529	A	G
9	rs10756607	0	14735610	T	C
9	rs1494343	0	14735694	A	G
9	rs149242359	0	14736095	T	C
9	rs77341363	0	14736409	A	C
9	rs10961689	0	14737506	T	G
9	rs10961690	0	14737616	A	G
9	rs10511596	0	14737743	C	A
9	rs6474852	0	14738019	A	G
9	rs7046142	0	14738083	T	C
9	rs10961691	0	14738389	T	C
9	rs6474853	0	14738460	A	G
9	rs7030734	0	14738793	A	C
9	rs10810231	0	14739875	G	C
9	rs2270528	0	14740300	A	G
9	rs8181217	0	14740682	G	A
9	rs7036802	0	14741409	T	C
9	rs1494344	0	14741564	A	T
9	rs989615	0	14741876	A	G
9	rs7028604	0	14743034	C	A
9	rs7857091	0	14743469	G	A
9	rs7872460	0	14743470	T	G
9	rs10756608	0	14744424	T	C
9	rs7033951	0	14744705	C	T
9	rs1908300	0	14744859	A	G
9	rs10810232	0	14744958	C	G
9	rs1908301	0	14745049	A	G
9	rs1908302	0	14745098	G	C
9	rs2382498	0	14745313	A	T
9	rs7865801	0	14745886	G	A
9	rs2270529	0	14747133	T	C
9	rs2270530	0	14747157	A	C
9	rs4741426	0	14747412	A	G
9	rs75798907	0	14747984	T	C
9	rs80243513	0	14748039	T	C
9	rs79062407	0	14748661	C	A
9	rs10123611	0	14749329	A	G
9	rs10117516	0	14749434	C	T
9	rs117391257	0	14749482	G	A
9	rs10756609	0	14750778	T	C
9	rs34464764	0	14750911	G	C
9	rs2890993	0	14751872	T	G
9	rs72605693	0	14751903	C	A
9	rs7041627	0	14751955	C	T
9	rs62535285	0	14751963	G	A
9	rs72709538	0	14752026	C	T
9	rs7862320	0	14753279	T	C
9	rs10511597	0	14753463	C	A
9	rs1494345	0	14753882	T	C
9	rs2035987	0	14754010	A	G
9	rs16932258	0	14754428	G	C
9	rs7023573	0	14754864	A	G
9	rs10756610	0	14755278	T	G
9	rs76008217	0	14755396	G	A
9	rs985204	0	14756143	T	C
9	rs10810233	0	14756483	A	G
9	rs12348146	0	14756969	T	C
9	rs7021482	0	14757283	T	C
9	rs113887660	0	14757323	T	C
9	rs7036406	0	14757326	G	C
9	rs10123193	0	14757592	T	C
9	rs13302847	0	14757683	A	G
9	rs10738377	0	14757744	C	A
9	rs78726013	0	14757792	T	C
9	rs7864052	0	14757877	A	C
9	rs10810234	0	14758222	T	C
9	rs7040337	0	14758228	C	T
9	rs76793813	0	14758490	A	T
9	rs7026234	0	14758578	T	C
9	rs7026238	0	14758587	T	A
9	rs2890994	0	14759430	T	C
9	rs75477409	0	14760632	C	A
9	rs72605694	0	14760880	T	C
9	rs13294547	0	14761002	A	G
9	rs11790664	0	14761175	G	A
9	rs16932262	0	14761181	T	C
9	rs1724	0	14761226	T	C
9	rs10124839	0	14761260	A	C
9	rs79207813	0	14761285	G	A
9	rs7858690	0	14761788	C	T
9	rs4741428	0	14762247	G	C
9	rs72605695	0	14762424	G	A
9	rs16932265	0	14762462	G	A
9	rs1552894	0	14762491	T	A
9	rs12685742	0	14762700	T	C
9	rs3747533	0	14762898	C	G
9	rs3747534	0	14763025	G	C
9	rs16932272	0	14763056	C	T
9	rs10114365	0	14763194	A	G
9	rs2382499	0	14763273	G	C
9	rs72614219	0	14763785	G	A
9	rs7025230	0	14763794	T	C
9	rs7039708	0	14763855	A	G
9	rs7043048	0	14764090	A	C
9	rs72614220	0	14764737	A	G
9	rs923926	0	14765030	T	C
9	rs117524733	0	14765093	T	A
9	rs17218712	0	14765220	C	T
9	rs10756611	0	14765611	C	G
9	rs1994920	0	14765881	A	T
9	rs4740587	0	14766146	T	C
9	rs7849488	0	14766251	C	G
9	rs13284988	0	14766563	T	C
9	rs72614221	0	14766625	A	G
9	rs79797930	0	14766769	A	G
9	rs67979854	0	14767033	G	T
9	rs146875016	0	14767530	G	A
9	rs6474855	0	14767916	G	A
9	rs117432900	0	14767987	T	A
9	rs6474856	0	14768160	C	T
9	rs17218879	0	14768540	C	G
9	rs16932275	0	14768651	T	C
9	rs16932277	0	14768851	T	C
9	rs67418339	0	14770332	T	C
9	rs17218977	0	14770521	G	A
9	rs1874109	0	14770580	G	A
9	rs17219005	0	14770658	G	T
9	rs117881664	0	14770787	T	G
9	rs7860370	0	14770825	T	C
9	rs10961696	0	14771157	T	A
9	rs954117	0	14771517	G	A
9	rs954118	0	14771564	G	A
9	rs954116	0	14771575	T	C
9	rs7849041	0	14771864	C	T
9	rs10961697	0	14772130	T	C
9	rs7852222	0	14772131	C	G
9	rs7852390	0	14772384	A	C
9	rs78347187	0	14772389	T	A
9	rs60452348	0	14772542	T	G
9	rs10123818	0	14772822	C	T
9	rs7044994	0	14773257	T	A
9	rs7028801	0	14773370	A	G
9	rs67240670	0	14773778	T	A
9	rs67935055	0	14773991	G	A
9	rs6474858	0	14774967	A	G
9	rs4741431	0	14775570	G	A
9	rs1874108	0	14775779	A	G
9	rs1032474	0	14775853	A	G
9	rs10733289	0	14775859	G	A
9	rs2131880	0	14776027	C	T
9	rs10961700	0	14776140	C	T
9	rs1994919	0	14777125	T	C
9	rs62535349	0	14777356	A	G
9	rs7046483	0	14777395	G	A
9	rs12685382	0	14777692	A	G
9	rs4415414	0	14778244	T	G
9	rs73413797	0	14778453	A	C
9	rs2131881	0	14778918	G	C
9	rs141938348	0	14778933	T	C
9	rs140996562	0	14779424	G	T
9	rs923918	0	14779526	C	G
9	rs923919	0	14779530	C	A
9	rs10117526	0	14779596	C	T
9	rs923920	0	14779671	A	T
9	rs72709599	0	14779997	G	A
9	rs72709600	0	14780122	A	C
9	rs72709601	0	14780157	T	C
9	rs76455547	0	14780650	T	C
9	rs923921	0	14780698	T	G
9	rs59186796	0	14780778	A	G
9	rs923922	0	14780937	G	C
9	rs12001374	0	14781530	T	C
9	rs10961702	0	14781940	T	C
9	rs10961703	0	14782065	T	G
9	rs1494353	0	14782287	C	A
9	rs10810237	0	14782367	T	C
9	rs1494354	0	14782497	T	G
9	rs10961704	0	14782934	C	T
9	rs34882821	0	14783314	G	T
9	rs12683551	0	14783623	C	T
9	rs59913446	0	14783737	T	C
9	rs58120444	0	14783768	G	T
9	rs140156126	0	14783786	C	T
9	rs4341240	0	14783921	C	G
9	rs41265302	0	14784205	T	C
9	rs10435762	0	14784251	T	C
9	rs41265304	0	14784312	C	T
9	rs41265306	0	14784389	G	A
9	rs10810239	0	14784665	A	G
9	rs10810240	0	14784778	T	G
9	rs7027322	0	14785224	G	A
9	rs10961705	0	14785294	G	C
9	rs78620986	0	14785456	T	C
9	rs34709613	0	14785787	T	C
9	rs78839085	0	14786054	T	C
9	rs75924956	0	14786193	A	C
9	rs10810241	0	14786401	C	T
9	rs57207087	0	14786703	T	C
9	rs76853298	0	14786862	A	C
9	rs72711305	0	14786887	C	T
9	rs12685522	0	14786962	T	C
9	rs1546135	0	14787156	C	T
9	rs72711307	0	14787175	T	C
9	rs17291716	0	14788040	T	C
9	rs7025956	0	14788407	T	C
9	rs1494349	0	14788514	T	G
9	rs1389735	0	14788704	C	T
9	rs16932282	0	14788886	T	C
9	rs72711309	0	14789294	A	G
9	rs10810242	0	14789400	C	A
9	rs10810243	0	14789521	G	A
9	rs10756612	0	14790092	C	A
9	rs1494348	0	14790363	C	T
9	rs2291683	0	14790655	G	C
9	rs60113019	0	14790667	C	T
9	rs2291682	0	14790789	T	G
9	rs2291681	0	14790841	G	T
9	rs2291680	0	14791007	T	C
9	rs77191171	0	14791127	T	C
9	rs2291679	0	14791250	T	G
9	rs13294910	0	14791316	A	C
9	rs13296345	0	14791348	T	C
9	rs16932288	0	14791444	T	C
9	rs16932291	0	14791678	G	C
9	rs1389733	0	14791715	G	T
9	rs56371878	0	14792016	C	T
9	rs17292106	0	14792121	A	C
9	rs199900482	0	14792309	G	C
9	rs12685688	0	14792430	T	C
9	rs17311251	0	14793613	G	A
9	rs62535352	0	14794232	G	T
9	rs10756613	0	14794476	G	A
9	rs146632366	0	14794747	C	T
9	rs185841593	0	14794869	G	A
9	rs10810244	0	14795024	A	G
9	rs12338615	0	14795265	A	G
9	rs10961709	0	14795358	C	A
9	rs17311321	0	14795546	C	T
9	rs9886925	0	14795679	T	C
9	rs67034875	0	14796328	G	C
9	rs13285160	0	14796765	T	C
9	rs1908303	0	14797143	T	G
9	rs9886892	0	14797880	G	T
9	rs10961711	0	14798221	A	G
9	rs34943502	0	14798365	T	G
9	rs10118735	0	14798621	A	G
9	rs112433374	0	14798947	C	T
9	rs72711319	0	14798967	C	T
9	rs34540662	0	14798970	T	C
9	rs10961712	0	14799158	C	T
9	rs10961713	0	14799165	T	G
9	rs112522857	0	14799198	C	T
9	rs10810246	0	14799407	T	C
9	rs144704789	0	14799871	T	C
9	rs10961715	0	14800413	T	C
9	rs10738379	0	14800779	A	C
9	rs1552897	0	14800780	A	G
9	rs72614222	0	14800804	C	G
9	rs10738380	0	14801687	T	C
9	rs35870000	0	14801710	C	A
9	rs16932300	0	14801738	G	C
9	rs79023327	0	14801769	C	T
9	rs10961717	0	14802374	G	A
9	rs140288897	0	14802768	T	C
9	rs72711373	0	14802894	G	T
9	rs12350382	0	14802948	G	A
9	rs66700982	0	14803560	T	C
9	rs17220118	0	14804141	T	G
9	rs10810247	0	14804227	G	A
9	rs10810248	0	14804733	T	C
9	rs76139372	0	14804896	T	C
9	rs72614223	0	14804943	A	G
9	rs10117322	0	14805640	T	C
9	rs7038096	0	14805695	G	A
9	rs12336864	0	14806342	C	G
9	rs10810249	0	14806848	C	A
9	rs145383433	0	14806879	A	G
9	rs12683064	0	14806902	G	A
9	rs12347233	0	14807194	A	C
9	rs10756614	0	14807218	T	G
9	rs10119028	0	14807457	T	A
9	rs10121908	0	14807458	A	T
9	rs10810250	0	14807729	T	A
9	rs10810251	0	14808325	C	T
9	rs4740592	0	14808672	C	T
9	rs10081674	0	14808679	G	A
9	rs10217334	0	14809548	C	T
9	rs1389739	0	14809650	C	T
9	rs1389738	0	14809826	C	T
9	rs117884768	0	14810166	G	C
9	rs10756615	0	14810195	A	T
9	rs10961725	0	14810370	G	A
9	rs12238508	0	14810444	T	C
9	rs12347393	0	14810847	G	T
9	rs10217611	0	14811009	G	A
9	rs7847136	0	14811279	C	T
9	rs12348554	0	14811654	C	T
9	rs146694241	0	14812489	T	C
9	rs10961726	0	14813976	C	T
9	rs12555299	0	14813987	G	A
9	rs11794906	0	14814484	C	A
9	rs2934729	0	14816126	C	T
9	rs11792010	0	14816478	A	G
9	rs10810252	0	14816511	C	T
9	rs7041710	0	14816829	G	C
9	rs12376167	0	14817042	C	T
9	rs10961727	0	14817223	G	A
9	rs10961728	0	14817302	G	A
9	rs10961729	0	14817420	A	G
9	rs2818931	0	14817421	A	G
9	rs10121741	0	14817556	A	G
9	rs2779501	0	14818384	C	T
9	rs12235847	0	14818789	G	A
9	rs7019481	0	14818797	G	T
9	rs2818930	0	14818933	A	G
9	rs7023244	0	14819370	G	T
9	rs10961730	0	14819813	A	C
9	rs2818929	0	14820170	A	G
9	rs2779502	0	14820223	T	C
9	rs10961731	0	14820782	C	T
9	rs10961732	0	14820973	A	G
9	rs7025001	0	14821333	T	C
9	rs2642412	0	14821493	G	C
9	rs2642411	0	14821515	G	A
9	rs2642410	0	14821532	T	C
9	rs7040282	0	14821765	G	A
9	rs11787998	0	14821773	C	G
9	rs2779503	0	14821819	A	G
9	rs71476228	0	14821833	A	G
9	rs2779504	0	14821878	T	C
9	rs2642409	0	14821930	A	G
9	rs2779505	0	14821937	T	C
9	rs4741435	0	14821996	A	G
9	rs59768450	0	14822268	C	A
9	rs2642408	0	14822454	C	G
9	rs1494346	0	14822726	C	T
9	rs12342625	0	14822966	T	C
9	rs12235714	0	14823221	G	T
9	rs1332805	0	14824286	A	G
9	rs78954614	0	14824655	C	T
9	rs12236053	0	14824799	G	A
9	rs13289400	0	14825142	G	A
9	rs139736450	0	14825651	A	G
9	rs2493630	0	14825709	A	G
9	rs144202499	0	14825814	A	G
9	rs2382501	0	14825987	C	T
9	rs72711381	0	14825988	C	T
9	rs12377669	0	14826342	G	A
9	rs2818939	0	14826616	T	C
9	rs12236637	0	14826640	G	T
9	rs4741436	0	14827373	A	G
9	rs10810254	0	14827939	T	C
9	rs10810255	0	14828474	C	T
9	rs10961735	0	14828609	T	C
9	rs10961736	0	14828888	G	A
9	rs10961737	0	14828938	A	G
9	rs2642414	0	14828944	G	C
9	rs28537494	0	14828963	T	C
9	rs148827749	0	14829082	C	T
9	rs12378868	0	14829514	G	A
9	rs6474859	0	14829712	T	C
9	rs10756618	0	14829767	C	T
9	rs10810257	0	14829924	G	A
9	rs76448655	0	14829930	A	G
9	rs2642413	0	14829952	G	C
9	rs2779507	0	14830010	G	A
9	rs7868862	0	14830821	T	C
9	rs7869013	0	14830904	T	C
9	rs10810258	0	14830989	A	G
9	rs10961738	0	14831003	A	T
9	rs28763665	0	14831058	T	C
9	rs2642406	0	14831233	T	C
9	rs2642405	0	14831324	C	A
9	rs10756619	0	14831327	A	G
9	rs10961739	0	14831849	G	A
9	rs10810259	0	14831864	C	G
9	rs10961740	0	14832143	T	C
9	rs9792612	0	14832342	T	C
9	rs9792613	0	14832349	T	C
9	rs10081714	0	14832366	C	T
9	rs9792614	0	14832426	T	C
9	rs10961741	0	14832445	C	T
9	rs118115258	0	14832452	G	C
9	rs10961744	0	14832904	A	G
9	rs10046797	0	14833003	A	C
9	rs11506374	0	14833401	G	A
9	rs2779508	0	14833488	A	C
9	rs12551309	0	14834152	A	G
9	rs12555189	0	14834172	T	G
9	rs2642416	0	14834309	T	G
9	rs12553911	0	14834480	G	C
9	rs10124389	0	14834502	T	G
9	rs2483055	0	14834542	A	G
9	rs1855139	0	14835055	G	A
9	rs10961746	0	14835081	A	G
9	rs1855138	0	14835141	C	G
9	rs11532894	0	14835381	A	C
9	rs1855137	0	14835423	T	C
9	rs2818936	0	14835557	G	A
9	rs7047436	0	14835824	G	A
9	rs2818935	0	14835928	T	C
9	rs2818934	0	14836363	A	G
9	rs10810265	0	14836515	G	A
9	rs10961747	0	14836633	G	A
9	rs10810266	0	14836903	A	T
9	rs112356286	0	14837072	T	C
9	rs10810267	0	14837272	C	T
9	rs150846556	0	14837402	G	A
9	rs117807509	0	14837847	T	G
9	rs2779509	0	14838860	G	A
9	rs74549063	0	14838912	G	A
9	rs10961751	0	14839278	G	C
9	rs66505117	0	14839651	T	C
9	rs7044886	0	14840054	C	G
9	rs2818932	0	14840107	T	C
9	rs10810268	0	14840128	G	C
9	rs1552895	0	14840299	C	G
9	rs10961753	0	14840915	A	G
9	rs1552896	0	14841387	C	G
9	rs41305315	0	14842267	T	C
9	rs41298151	0	14842658	C	G
9	rs151318183	0	14843564	C	A
9	rs2642403	0	14844271	T	C
9	rs72711390	0	14844277	G	A
9	rs59624633	0	14844469	G	T
9	rs141630042	0	14844617	C	T
9	rs10810269	0	14844777	T	C
9	rs7022038	0	14845522	T	C
9	rs2779500	0	14846036	C	G
9	rs2642404	0	14846122	C	G
9	rs73415676	0	14846564	A	G
9	rs1027347	0	14846594	G	A
9	rs140305360	0	14846773	C	T
9	rs10810270	0	14846993	C	T
9	rs10810271	0	14847175	T	C
9	rs150891314	0	14848456	C	T
9	rs1021493	0	14848892	A	G
9	rs1021494	0	14848915	T	A
9	rs1021495	0	14849141	A	C
9	rs1353224	0	14849145	C	G
9	rs12236064	0	14849216	C	T
9	rs10961755	0	14849509	C	G
9	rs2818941	0	14850060	A	C
9	rs12006348	0	14850089	G	C
9	rs16932354	0	14850256	T	C
9	rs2779499	0	14850816	G	A
9	rs10114394	0	14851009	C	T
9	rs41313784	0	14851594	C	T
9	rs2818940	0	14851617	T	C
9	rs729492	0	14851703	G	A
9	rs729491	0	14851841	C	T
9	rs903313	0	14851892	C	T
9	rs1874105	0	14852141	G	A
9	rs2779497	0	14852491	G	C
9	rs142281944	0	14853341	A	G
9	rs12343858	0	14853732	T	C
9	rs2151206	0	14854072	C	T
9	rs62537679	0	14855375	A	C
9	rs1889053	0	14856284	C	T
9	rs12552887	0	14856417	C	T
9	rs12554254	0	14856556	T	C
9	rs7858575	0	14856779	C	T
9	rs950738	0	14857518	C	G
9	rs950739	0	14857740	T	C
9	rs10511599	0	14858083	C	T
9	rs1332804	0	14858340	T	C
9	rs60434251	0	14858601	C	T
9	rs10961757	0	14859356	T	C
9	rs7867761	0	14860086	T	C
9	rs72711401	0	14861399	A	G
9	rs10810272	0	14861752	A	G
9	rs7019358	0	14862637	T	C
9	rs7033932	0	14862676	C	T
9	rs16932372	0	14863405	T	C
9	rs17312753	0	14863526	T	A
9	rs73642429	0	14863723	C	T
9	rs1889052	0	14864213	C	G
9	rs1889051	0	14864321	A	G
9	rs1889049	0	14864584	A	C
9	rs10810273	0	14864760	C	T
9	rs16932376	0	14866119	G	C
9	rs16932379	0	14866251	G	A
9	rs4388543	0	14866386	T	C
9	rs7020282	0	14866389	G	A
9	rs150731648	0	14866941	T	G
9	rs145158574	0	14867061	T	C
9	rs10511600	0	14867663	A	G
9	rs1889048	0	14867905	T	A
9	rs16932386	0	14867958	A	G
9	rs7856810	0	14868653	A	T
9	rs12238629	0	14869110	C	G
9	rs6474862	0	14869555	A	C
9	rs6474863	0	14869788	T	A
9	rs6474864	0	14869859	T	C
9	rs6474865	0	14869861	A	G
9	rs72713607	0	14869870	A	G
9	rs76746864	0	14870135	T	A
9	rs75136442	0	14870479	T	C
9	rs7045281	0	14870483	C	T
9	rs55875513	0	14871775	T	C
9	rs370996033	0	14872021	C	G
9	rs74433152	0	14873534	T	G
9	rs79743469	0	14874189	G	C
9	rs73417624	0	14874221	T	G
9	rs185029150	0	14875301	C	G
9	rs10810276	0	14875346	A	G
9	rs112440124	0	14875617	A	T
9	rs2381976	0	14876692	G	A
9	rs10810277	0	14876894	G	A
9	rs10810278	0	14876968	T	A
9	rs66925748	0	14877677	C	A
9	rs12683265	0	14877786	C	T
9	rs61050353	0	14878008	C	T
9	rs10961764	0	14878011	C	T
9	rs10810279	0	14878094	G	A
9	rs10810280	0	14878376	G	A
9	rs6474868	0	14878519	A	T
9	rs10810281	0	14878680	C	T
9	rs10961765	0	14879068	C	T
9	rs10810282	0	14879268	G	T
9	rs10511601	0	14879464	T	G
9	rs72713613	0	14879678	G	A
9	rs2065484	0	14879724	A	G
9	rs2065482	0	14879870	T	G
9	rs7862066	0	14880104	C	T
9	rs7862716	0	14880667	C	T
9	rs16932388	0	14881343	A	G
9	rs1108622	0	14881437	C	T
9	rs7039423	0	14881561	A	T
9	rs7039633	0	14881629	C	T
9	rs7870274	0	14882085	C	T
9	rs10961766	0	14882275	A	G
9	rs10961767	0	14882440	A	T
9	rs78955599	0	14882998	C	T
9	rs143719649	0	14883242	T	C
9	rs190604085	0	14883523	A	G
9	rs62537692	0	14883705	C	T
9	rs7048511	0	14883847	A	G
9	rs7048783	0	14883912	C	T
9	rs7049012	0	14883980	G	T
9	rs7021013	0	14884017	A	G
9	rs142109370	0	14884025	G	A
9	rs62537693	0	14884222	A	G
9	rs66838707	0	14884234	A	G
9	rs10810283	0	14884447	G	A
9	rs8181160	0	14884565	T	C
9	rs8181058	0	14884628	G	A
9	rs12237883	0	14884804	A	G
9	rs570660737	0	14885080	G	A
9	rs138081647	0	14885166	C	A
9	rs79130802	0	14885180	C	T
9	rs59879959	0	14885334	C	T
9	rs61563034	0	14885360	C	A
9	rs12555055	0	14885562	A	C
9	rs28457781	0	14885659	A	G
9	rs75353878	0	14886166	C	T
9	rs10118698	0	14886257	C	T
9	rs72713629	0	14886623	G	A
9	rs62537697	0	14887211	T	C
9	rs10961769	0	14888113	G	A
9	rs139345718	0	14888985	T	C
9	rs1996893	0	14890268	T	C
9	rs10124579	0	14891492	A	G
9	rs13294006	0	14891619	G	C
9	rs10810285	0	14891670	C	T
9	rs11790595	0	14891810	G	A
9	rs12555623	0	14892053	A	T
9	rs4741440	0	14892320	G	T
9	rs4741442	0	14892329	G	C
9	rs62534800	0	14892612	T	C
9	rs9776129	0	14892721	C	T
9	rs9776136	0	14892856	C	T
9	rs9776139	0	14892957	C	T
9	rs10961773	0	14892993	C	A
9	rs12005454	0	14894464	T	C
9	rs62534802	0	14895034	C	A
9	rs62534803	0	14895279	T	C
9	rs10961774	0	14895280	T	C
9	rs147630227	0	14895503	T	C
9	rs10961775	0	14895602	A	G
9	rs10961776	0	14896216	A	G
9	rs11793376	0	14896470	G	T
9	rs11793384	0	14896660	C	T
9	rs11787561	0	14896670	T	C
9	rs10961777	0	14896900	G	C
9	rs10961778	0	14897030	C	T
9	rs10961779	0	14897147	C	T
9	rs1523212	0	14897723	G	C
9	rs7044651	0	14898142	T	C
9	rs10961780	0	14898161	T	G
9	rs10961781	0	14898522	T	C
9	rs12236493	0	14898665	A	G
9	rs13293937	0	14898844	G	A
9	rs10810289	0	14899708	T	C
9	rs951653	0	14899764	C	T
9	rs4740593	0	14900356	C	T
9	rs4740594	0	14900516	G	A
9	rs4741443	0	14900565	T	C
9	rs1984063	0	14901322	T	C
9	rs4543641	0	14901626	C	G
9	rs6474870	0	14901899	A	G
9	rs79808562	0	14902509	G	C
9	rs149287219	0	14903238	A	G
9	rs10961784	0	14903697	C	T
9	rs10961785	0	14903800	T	C
9	rs1855142	0	14904759	T	C
9	rs10961787	0	14905552	G	C
9	rs1412725	0	14906086	T	C
9	rs940120	0	14906868	G	A
9	rs940119	0	14906948	A	G
9	rs4147129	0	14907432	T	C
9	rs7034380	0	14908056	T	G
9	rs79990114	0	14909404	A	G
9	rs6474871	0	14910635	C	A
9	rs7861117	0	14911082	T	A
9	rs10122340	0	14911241	C	T
9	rs12683739	0	14912402	A	G
9	rs60982740	0	14912663	T	C
9	rs3922832	0	14914734	T	C
9	rs12006324	0	14915014	C	G
9	rs12002382	0	14915055	A	T
9	rs111373280	0	14915511	A	C
9	rs10961790	0	14915600	T	C
9	rs78317335	0	14916553	C	T
9	rs7870510	0	14917108	C	T
9	rs73642461	0	14917567	C	T
9	rs10961792	0	14917900	C	A
9	rs7044531	0	14917988	C	G
9	rs10738381	0	14918303	G	T
9	rs10961793	0	14918776	T	A
9	rs10756624	0	14918814	T	G
9	rs3850442	0	14919539	G	A
9	rs78118456	0	14919669	T	G
9	rs2030594	0	14921722	T	A
9	rs73642463	0	14922578	T	C
9	rs10756626	0	14922877	T	C
9	rs76611461	0	14922910	T	C
9	rs2140323	0	14923810	A	T
9	rs7848497	0	14924241	C	G
9	rs1916314	0	14925706	T	C
9	rs59947970	0	14926127	G	A
9	rs73419715	0	14927192	G	A
9	rs75989979	0	14927865	A	T
9	rs10738382	0	14928191	G	A
9	rs7865084	0	14928397	C	T
9	rs10756627	0	14928594	T	C
9	rs1855143	0	14929020	T	C
9	rs76472721	0	14929027	C	T
9	rs75338695	0	14929141	G	A
9	rs117433085	0	14929247	G	A
9	rs77221436	0	14929815	T	C
9	rs10961795	0	14929835	T	G
9	rs60446733	0	14931365	G	T
9	rs6474872	0	14931477	A	G
9	rs7856510	0	14931878	G	C
9	rs61521834	0	14933443	C	T
9	rs146192734	0	14933848	G	A
9	rs4295763	0	14934638	G	T
9	rs67150794	0	14934710	A	C
9	rs10961796	0	14934876	T	C
9	rs1474311	0	14935799	T	C
9	rs1523211	0	14937012	T	C
9	rs7851561	0	14937634	C	G
9	rs10756628	0	14937853	G	T
9	rs79975447	0	14937894	A	T
9	rs2140325	0	14941131	T	G
9	rs12352935	0	14941629	T	C
9	rs12348103	0	14941672	C	T
9	rs10810293	0	14942035	C	T
9	rs116912877	0	14942317	G	A
9	rs60266351	0	14943508	T	C
9	rs140625155	0	14943684	C	T
9	rs7030532	0	14944106	G	C
9	rs7862132	0	14945267	A	T
9	rs1855141	0	14946220	A	G
9	rs1523213	0	14946572	A	G
9	rs55831634	0	14946656	G	A
9	rs7043477	0	14947083	G	A
9	rs6474873	0	14947351	C	G
9	rs3861706	0	14947472	T	C
9	rs1464607	0	14947720	A	C
9	rs1464608	0	14947785	G	T
9	rs10961806	0	14948696	G	A
9	rs9969815	0	14949190	A	G
9	rs55789229	0	14949661	C	T
9	rs2140326	0	14949803	A	G
9	rs1855140	0	14950193	T	G
9	rs59331691	0	14950628	A	G
9	rs141480396	0	14951029	A	G
9	rs11515200	0	14952066	C	T
9	rs7028135	0	14952537	T	G
9	rs7042782	0	14952712	A	C
9	rs114355175	0	14953252	C	T
9	rs7046824	0	14953525	A	G
9	rs2381972	0	14954006	G	T
9	rs191682693	0	14954209	G	A
9	rs7848522	0	14954434	A	G
9	rs7848747	0	14954549	C	T
9	rs7849466	0	14954971	G	A
9	rs28842341	0	14955245	C	G
9	rs10810294	0	14955410	C	T
9	rs10961809	0	14955663	G	C
9	rs75682603	0	14955855	A	G
9	rs2381973	0	14955988	T	C
9	rs72715609	0	14955993	T	C
9	rs7028869	0	14956219	C	G
9	rs10810295	0	14956960	T	A
9	rs10810296	0	14956963	T	C
9	rs1412720	0	14957281	G	A
9	rs72715615	0	14957399	G	A
9	rs11793253	0	14957794	T	A
9	rs1589666	0	14958442	C	A
9	rs10810297	0	14958698	A	T
9	rs76083458	0	14958823	C	G
9	rs1403560	0	14959675	C	A
9	rs1829850	0	14959733	G	C
9	rs72715622	0	14959953	T	C
9	rs1357474	0	14960217	A	G
9	rs72715624	0	14960228	T	G
9	rs72715625	0	14960526	G	C
9	rs10810298	0	14961245	T	A
9	rs1412724	0	14961738	G	C
9	rs55834240	0	14962585	C	T
9	rs12378196	0	14963519	G	A
9	rs12335460	0	14963761	A	G
9	rs72715629	0	14963863	C	A
9	rs10810299	0	14964272	A	C
9	rs10961810	0	14964844	T	G
9	rs73642469	0	14964896	T	C
9	rs6415721	0	14964952	C	T
9	rs56277083	0	14965215	G	A
9	rs72715631	0	14966065	T	G
9	rs9697216	0	14966241	T	C
9	rs12379705	0	14967393	C	T
9	rs72715633	0	14968026	G	T
9	rs10961811	0	14968316	C	G
9	rs7027560	0	14968354	G	T
9	rs77348208	0	14968362	G	C
9	rs4535838	0	14968980	C	A
9	rs7350286	0	14970121	C	T
9	rs7350287	0	14970191	G	A
9	rs11515203	0	14970415	A	G
9	rs113889563	0	14970697	A	G
9	rs191862051	0	14970943	C	T
9	rs7048248	0	14971227	G	A
9	rs4546746	0	14971362	C	G
9	rs149180677	0	14971716	A	G
9	rs10114147	0	14972102	T	A
9	rs79594614	0	14972425	A	G
9	rs10810302	0	14972897	A	G
9	rs117985521	0	14973280	G	A
9	rs7026072	0	14973346	C	A
9	rs138224682	0	14973461	T	G
9	rs7857763	0	14974080	C	T
9	rs56195535	0	14974205	G	C
9	rs73419772	0	14974314	C	T
9	rs7030620	0	14974488	C	T
9	rs68177350	0	14974677	T	C
9	rs73419777	0	14974775	T	A
9	rs66462482	0	14975341	C	G
9	rs10961814	0	14975409	C	G
9	rs73642480	0	14975636	G	A
9	rs118179320	0	14975718	C	T
9	rs2049291	0	14975829	T	C
9	rs2049292	0	14975886	G	A
9	rs72715639	0	14975961	C	T
9	rs184013005	0	14976286	G	A
9	rs61447244	0	14976391	A	G
9	rs10810305	0	14976676	A	G
9	rs10810306	0	14976689	A	G
9	rs7870499	0	14977169	G	C
9	rs72715642	0	14977210	C	G
9	rs146603428	0	14977646	G	A
9	rs67226056	0	14978450	C	T
9	rs9298710	0	14978548	G	T
9	rs73642482	0	14978871	T	G
9	rs59977698	0	14978975	A	G
9	rs138437475	0	14979102	C	T
9	rs10810307	0	14979425	T	C
9	rs149325152	0	14979606	A	C
9	rs12340301	0	14979866	G	A
9	rs10810308	0	14981038	G	C
9	rs75575257	0	14981254	A	C
9	rs60838705	0	14981704	A	C
9	rs72501425	0	14982272	T	C
9	rs72715648	0	14982694	G	A
9	rs10961817	0	14982751	A	G
9	rs138514920	0	14984089	T	C
9	rs7020107	0	14984170	G	A
9	rs4008009	0	14984260	A	T
9	rs1880013	0	14985047	C	A
9	rs56239603	0	14985591	T	C
9	rs7028702	0	14986060	G	T
9	rs6474876	0	14986602	C	T
9	rs10756632	0	14987263	C	T
9	rs10810309	0	14987578	T	C
9	rs67086694	0	14988601	A	G
9	rs6474878	0	14988990	A	C
9	rs7042441	0	14989567	G	A
9	rs10810310	0	14989877	T	C
9	rs7028104	0	14989890	T	A
9	rs56036616	0	14989986	T	C
9	rs55818920	0	14990267	G	A
9	rs10961819	0	14990485	G	T
9	rs141057871	0	14990527	G	A
9	rs149422223	0	14990608	T	C
9	rs7851933	0	14990730	G	T
9	rs10961820	0	14990759	G	C
9	rs7855093	0	14991024	C	G
9	rs73642485	0	14991064	A	G
9	rs116893481	0	14991330	A	C
9	rs73642487	0	14991784	G	T
9	rs4553007	0	14992109	G	C
9	rs7048509	0	14992582	T	A
9	rs10756633	0	14993180	C	G
9	rs4548277	0	14993419	G	T
9	rs1880012	0	14993511	T	G
9	rs78138770	0	14993838	T	G
9	rs7040712	0	14994221	G	T
9	rs79534649	0	14995769	G	A
9	rs10961822	0	14996077	C	A
9	rs139301597	0	14996380	T	C
9	rs3802485	0	14997148	G	A
9	rs7023196	0	14997420	G	C
9	rs2140324	0	14997819	T	C
9	rs74659438	0	14997977	A	T
9	rs4741444	0	14998647	A	C
9	rs191821170	0	14999906	G	T
9	rs7029010	0	15000126	T	C
9	rs7029527	0	15000551	T	C
9	rs1829852	0	15000684	A	C
9	rs117216470	0	15002415	G	C
9	rs10810311	0	15002522	A	G
9	rs10810312	0	15002620	G	C
9	rs76657663	0	15002712	C	T
9	rs55783059	0	15002911	T	C
9	rs76698598	0	15003263	C	T
9	rs2140322	0	15003735	G	C
9	rs140729674	0	15004123	C	T
9	rs7030516	0	15004578	A	C
9	rs73642492	0	15004680	T	C
9	rs73642493	0	15004688	G	C
9	rs1916309	0	15005594	A	G
9	rs4741445	0	15006006	A	G
9	rs78705419	0	15006155	A	G
9	rs62536769	0	15007152	G	A
9	rs60820471	0	15007889	C	G
9	rs79591106	0	15008087	G	C
9	rs10961825	0	15008675	A	G
```
