## Supplementary material for "Characterization of shared and ancestry-specific signals driving complex traits using multi-ancestry fine-mapping": susiex_nc3.cs80.cs

```
CS_ID	SNP	BP	REF_ALLELE	ALT_ALLELE	REF_FRQ	BETA	SE	-LOG10P	CS_PIP	OVRL_PIP
1	rs498591	14509105	T,T	A,A	0.860835,0.893849	0.0342247,0.021716	0.00571235,0.0138774	8.68174,0.929521	0.972436	0.972436
2	rs506325	14063719	T,NA	C,NA	0.853877,NA	-0.0248484,NA	0.00559735,NA	5.04459,NA	0.730288	0.730288
2	rs1689281	14075865	T,NA	C,NA	0.826044,NA	-0.0213471,NA	0.00521577,NA	4.37041,NA	0.0919428	0.0919428
```
