## Supplementary material for "Characterization of shared and ancestry-specific signals driving complex traits using multi-ancestry fine-mapping": susiex_nc3.cs80.snp

```
BP	SNP	PIP(CS1)	LogBF(CS1,Pop1)	LogBF(CS1,Pop2)	PIP(CS2)	LogBF(CS2,Pop1)	LogBF(CS2,Pop2)
14009220	rs10961324	1.59303e-08	0.19394	-2.346e-10	3.52744e-05	-0.00343188	-2.346e-10
14009359	rs7021723	5.89287e-10	-1.79825	-1.30487	1.57301e-06	-1.80398	-1.30961
14010174	rs7025736	9.6271e-10	-1.6379	-0.97438	2.9643e-06	-1.47047	-1.00948
14010270	rs2181073	9.85332e-10	-1.63161	-0.957451	2.98812e-06	-1.4785	-0.99344
14010304	rs75573031	3.18071e-09	-1.41718	-2.346e-10	1.08842e-05	-1.17927	-2.346e-10
14010312	rs2181074	6.73517e-10	-1.773	-1.19653	1.78707e-06	-1.79069	-1.19532
14010321	rs10961326	1.89458e-09	-1.37768	-0.557602	5.18376e-06	-1.29519	-0.625867
14010536	rs74562165	3.20825e-09	-1.40855	-2.346e-10	6.75018e-06	-1.65702	-2.346e-10
14010578	rs58900694	9.8116e-10	-1.63235	-0.960952	3.02591e-06	-1.46262	-0.996759
14011003	rs10118594	1.00968e-09	-1.6795	-0.885155	2.74518e-06	-1.61804	-0.938707
14011274	rs57172995	6.53537e-09	0.599163	-1.29622	6.4857e-06	-0.393043	-1.30395
14011945	rs143812070	3.86684e-09	-1.40323e-10	-1.22184	1.02483e-05	-1.40323e-10	-1.23948
14012084	rs16931220	7.74784e-10	-1.67486	-1.1546	2.23547e-06	-1.56461	-1.19752
14012093	rs10961329	1.60299e-09	-1.35274	-0.74967	4.1837e-06	-1.29228	-0.84311
14012182	rs7848012	5.83447e-10	-1.80258	-1.31051	1.56768e-06	-1.80412	-1.31287
14012301	rs16931224	7.47822e-10	-1.67774	-1.18713	2.08974e-06	-1.59655	-1.233
14012596	rs7848517	5.84093e-10	-1.80379	-1.30818	1.58357e-06	-1.79557	-1.31134
14012790	rs60805695	1.46675e-09	-0.885354	-1.30588	2.46241e-06	-1.35926	-1.30619
14013163	rs13285943	5.83559e-10	-1.80386	-1.30903	1.57253e-06	-1.8026	-1.3113
14013561	rs6474804	5.81284e-10	-1.80417	-1.31263	1.56685e-06	-1.80392	-1.31361
14013955	rs7039809	7.76824e-10	-1.65423	-1.17259	2.0801e-06	-1.62105	-1.21312
14014289	rs12001652	1.67544e-08	0.244382	-2.346e-10	2.03167e-05	-0.555146	-2.346e-10
14014614	rs12001724	4.51902e-09	0.224661	-1.29065	5.15318e-06	-0.617747	-1.30923
14014816	rs10961330	5.81225e-10	-1.80356	-1.31334	1.56922e-06	-1.80408	-1.31193
14014837	rs7871053	1.13149e-09	-1.57567	-0.875077	2.96253e-06	-1.5312	-0.949352
14014968	rs7857245	1.10963e-09	-1.51258	-0.957678	3.28673e-06	-1.38722	-0.989476
14015519	rs73405659	2.9562e-09	-1.49038	-2.346e-10	5.85496e-06	-1.7993	-2.346e-10
14016120	rs12000699	7.71557e-10	-1.67663	-1.15699	2.07915e-06	-1.63758	-1.19705
14016560	rs16931233	8.96872e-09	0.913657	-1.2942	9.65751e-06	0.00317423	-1.30203
14017185	rs1322131	6.0168e-10	-1.77583	-1.30648	1.58371e-06	-1.79452	-1.31229
14017425	rs73648449	1.43342e-09	-0.919688	-1.29453	2.86381e-06	-1.2213	-1.29314
14017543	rs1322132	1.05715e-09	-1.26955	-1.24916	2.23053e-06	-1.48164	-1.2827
14017640	rs7025739	2.34744e-09	-0.608306	-1.11265	3.00683e-06	-1.30095	-1.16475
14017955	rs149453694	2.56525e-09	-1.63223	-2.346e-10	6.19964e-06	-1.7421	-2.346e-10
14018144	rs7029792	2.69671e-09	-0.622069	-0.960179	3.53043e-06	-1.3019	-1.00327
14018460	rs737668	5.92681e-10	-1.80313	-1.29425	1.62265e-06	-1.80254	-1.27999
14018474	rs12005711	3.55496e-09	-1.30594	-2.346e-10	6.17921e-06	-1.7454	-2.346e-10
14018558	rs12001843	1.97114e-09	-0.843331	-1.05234	2.57976e-06	-1.51204	-1.10685
14018788	rs10124838	6.56881e-10	-1.75476	-1.23977	1.77676e-06	-1.77801	-1.21379
14018882	rs57993128	1.57812e-09	-0.866462	-1.25158	3.22587e-06	-1.13737	-1.25801
14019204	rs75996833	1.23128e-08	-0.0636402	-2.346e-10	2.50101e-05	-0.347309	-2.346e-10
14019651	rs7465962	1.05466e-09	-1.21601	-1.30505	2.1164e-06	-1.52187	-1.295
14019743	rs4631565	7.17106e-10	-1.78173	-1.12508	2.07173e-06	-1.74936	-1.08885
14019912	rs2145989	7.43364e-10	-1.78161	-1.08924	2.20259e-06	-1.68542	-1.09154
14020300	rs7046174	6.3853e-10	-1.78408	-1.23879	1.71171e-06	-1.79398	-1.23512
14020436	rs10115804	2.69845e-09	-0.777808	-0.803795	4.75653e-06	-1.23428	-0.772794
14020982	rs1853195	9.75268e-10	-1.61079	-0.988532	2.25638e-06	-1.77131	-0.98152
14021151	rs35473056	8.97439e-10	-1.80416	-0.878334	2.39929e-06	-1.78453	-0.906887
14021167	rs1853196	1.10867e-09	-1.48116	-0.989957	2.50312e-06	-1.66177	-0.98728
14021276	rs77875888	1.27496e-08	-0.0287787	-2.346e-10	7.15769e-05	0.704182	-2.346e-10
14021990	rs1977235	7.58915e-10	-1.79967	-1.05048	2.03272e-06	-1.77783	-1.07938
14022023	rs55977907	1.85049e-09	-0.661124	-1.29771	2.95685e-06	-1.1835	-1.29896
14022404	rs10810078	8.59763e-10	-1.67661	-1.04877	2.42845e-06	-1.60681	-1.07253
14022749	rs58574560	8.64415e-10	-1.50178	-1.2182	1.99483e-06	-1.65938	-1.21665
14022905	rs13289170	9.923e-10	-1.69661	-0.885399	2.63462e-06	-1.7541	-0.843753
14023083	rs12236454	7.34839e-09	-1.40323e-10	-0.5798	1.93003e-05	-1.40323e-10	-0.606471
14023112	rs185247095	6.63729e-08	1.62101	-2.346e-10	0.000139863	1.37408	-2.346e-10
14023331	rs75330484	1.83331e-08	-1.40323e-10	0.334426	4.07067e-05	-1.40323e-10	0.139801
14023427	rs7028654	2.11822e-09	-0.512354	-1.31135	3.25676e-06	-1.07268	-1.31318
14023577	rs12351326	1.06877e-09	-1.65917	-0.848598	2.78331e-06	-1.7343	-0.808645
14024159	rs10961339	1.2573e-09	-1.60825	-0.737066	3.66397e-06	-1.6049	-0.663145
14024588	rs73405678	6.8943e-10	-1.65606	-1.29011	2.79408e-06	-1.25694	-1.28215
14024671	rs58624125	3.50808e-09	-0.00798593	-1.31123	5.52052e-06	-0.544499	-1.31362
14025101	rs7022407	1.28251e-09	-1.69271	-0.632757	3.61281e-06	-1.62496	-0.657147
14025240	rs13283743	1.62871e-09	-1.50716	-0.579334	4.98661e-06	-1.46363	-0.496199
14025508	rs12550926	7.8477e-10	-1.62124	-1.19541	1.77607e-06	-1.75495	-1.23724
14025530	rs117948708	1.00655e-08	-1.40323e-10	-0.265167	2.47158e-05	-1.40323e-10	-0.359146
14025710	rs16931255	9.72826e-09	-1.40323e-10	-0.299246	2.71972e-05	-1.40323e-10	-0.263477
14026033	rs17279781	6.19922e-10	-1.74489	-1.30755	1.6126e-06	-1.78393	-1.30481
14026076	rs10810079	6.80264e-10	-1.79875	-1.16081	1.83783e-06	-1.79004	-1.16796
14026089	rs10810080	6.45029e-10	-1.80372	-1.20902	1.77521e-06	-1.7742	-1.21848
14026183	rs10810081	6.26918e-10	-1.80418	-1.23704	1.73676e-06	-1.76112	-1.25345
14026510	rs16931256	4.88195e-09	0.242685	-1.23142	7.56939e-06	-0.290538	-1.25194
14027612	rs4490943	4.91576e-09	-1.40323e-10	-0.981835	1.21943e-05	-1.40323e-10	-1.06562
14027643	rs16931258	6.52444e-09	0.570889	-1.26962	9.51135e-06	-0.0254522	-1.28865
14027818	rs10961343	1.80842e-09	-1.22634	-0.755482	5.22124e-06	-1.23114	-0.682716
14028244	rs7019371	2.11989e-08	1.53573	-1.05606	2.02714e-05	0.53063	-1.08801
14028320	rs7019738	3.0052e-08	1.87231	-1.04367	3.39008e-05	1.03325	-1.0764
14028713	rs16931261	1.27156e-08	1.09994	-1.13139	1.59338e-05	0.359945	-1.15809
14028892	rs7020399	7.80108e-10	-1.75007	-1.07253	1.90673e-06	-1.80329	-1.11791
14029188	rs6474805	6.07373e-10	-1.79464	-1.27825	1.88541e-06	-1.65874	-1.2737
14029235	rs7023574	3.29666e-09	-0.50091	-0.880461	1.12329e-05	-0.331652	-0.816092
14029329	rs1923353	6.22169e-10	-1.79271	-1.25612	1.92059e-06	-1.66392	-1.25004
14029460	rs13286764	1.87263e-09	-1.3697	-0.577238	5.59183e-06	-1.38689	-0.458396
14029462	rs2890976	1.26543e-09	-1.40119	-0.937682	2.45426e-06	-1.67058	-0.998184
14029486	rs182797128	2.23884e-09	-1.76832	-2.346e-10	6.09526e-06	-1.75908	-2.346e-10
14029763	rs35113032	3.86104e-09	-1.11818	-0.105164	1.44276e-05	-0.951984	0.0545375
14029824	rs2382432	6.37469e-09	-0.721946	-2.346e-10	9.72017e-06	-1.29239	-2.346e-10
14029965	rs2382433	8.85563e-10	-1.41177	-1.28404	1.87294e-06	-1.66267	-1.27642
14030100	rs10961344	7.93303e-09	-0.676836	0.173589	2.00064e-05	-0.882762	0.312225
14030190	rs61374830	7.67469e-10	-1.64467	-1.19427	2.01922e-06	-1.73563	-1.12825
14030275	rs13283427	2.72749e-09	-1.5709	-2.346e-10	7.45459e-06	-1.55776	-2.346e-10
14030444	rs10961346	7.71763e-10	-1.52274	-1.31062	1.65619e-06	-1.75043	-1.31164
14030625	rs13302756	7.35927e-10	-1.72295	-1.15796	2.03315e-06	-1.67873	-1.17827
14030829	rs10810082	2.61475e-09	-1.62638	0.0132673	6.23858e-06	-1.65871	-0.0771328
14031216	rs10961347	1.88143e-09	-0.664799	-1.27745	3.4073e-06	-1.05331	-1.28735
14031804	rs72698712	4.28272e-09	-0.0357102	-1.08398	6.52359e-06	-0.656064	-1.0351
14031923	rs10810083	1.42919e-09	-1.1398	-1.07737	2.07128e-06	-1.72347	-1.11496
14032023	rs3899674	2.81299e-09	-0.498813	-1.04122	2.22639e-06	-1.76523	-1.00098
14032449	rs10961349	1.11538e-09	-1.52344	-0.941641	2.38266e-06	-1.69032	-1.00806
14032701	rs16931270	3.62713e-09	-1.40323e-10	-1.28584	9.88133e-06	-1.40323e-10	-1.27594
14033328	rs7049018	8.08544e-10	-1.72349	-1.06331	2.48093e-06	-1.58355	-1.07441
14033439	rs73648450	1.70801e-09	-1.68081	-0.35814	4.57622e-06	-1.64409	-0.401624
14033662	rs72698715	7.42005e-10	-1.70391	-1.16877	1.94329e-06	-1.77605	-1.12615
14033917	rs112943795	2.42047e-09	-1.80354	0.113225	6.24185e-06	-1.76489	0.0295718
14034123	rs77007376	1.63261e-09	-1.5606	-0.523507	4.43934e-06	-1.51308	-0.563003
14034246	rs67336119	1.25833e-09	-1.80045	-0.54404	4.28723e-06	-1.53747	-0.573476
14034285	rs1923354	6.02585e-10	-1.80405	-1.27676	1.67536e-06	-1.79606	-1.2545
14034346	rs7850674	2.75498e-09	-1.79592	0.235049	6.74127e-06	-1.79472	0.136378
14034438	rs111375850	2.46713e-09	-1.67123	-2.346e-10	6.56086e-06	-1.68547	-2.346e-10
14034452	rs145077636	1.65056e-08	-1.40323e-10	0.22942	4.17709e-05	-1.40323e-10	0.16561
14035286	rs140542350	2.16318e-09	-1.8027	-2.346e-10	6.05142e-06	-1.7663	-2.346e-10
14035339	rs16931278	1.46213e-09	-1.77103	-0.423357	3.3297e-06	-1.78596	-0.577751
14035532	rs78058775	3.42635e-09	-1.77197	0.429181	8.05888e-06	-1.80422	0.324408
14035568	rs7027377	1.77461e-09	-1.73174	-0.26896	3.95477e-06	-1.75485	-0.436818
14035571	rs7027382	1.75389e-09	-1.74579	-0.266656	3.91795e-06	-1.76631	-0.434708
14035613	rs73648451	8.46275e-10	-1.76551	-0.975677	2.13088e-06	-1.76989	-1.04016
14035965	rs10115336	2.88722e-09	-1.53439	0.0204014	5.18941e-06	-1.79697	-0.123003
14036040	rs111382604	2.32113e-09	-1.73223	-2.346e-10	5.873e-06	-1.79622	-2.346e-10
14036224	rs112365080	4.16735e-09	-1.147	-2.346e-10	8.34787e-06	-1.44458	-2.346e-10
14036242	rs3920568	9.09162e-10	-1.79973	-0.869784	2.62035e-06	-1.6689	-0.934387
14036271	rs10810084	8.17813e-10	-1.73714	-1.03827	1.96945e-06	-1.80314	-1.0857
14036516	rs1923356	6.64866e-10	-1.67308	-1.30937	1.57214e-06	-1.8036	-1.31055
14036538	rs77818392	3.47174e-09	-1.32962	-2.346e-10	8.34789e-06	-1.44458	-2.346e-10
14036782	rs111943504	9.86619e-10	-1.63567	-0.95208	3.15522e-06	-1.40597	-1.01157
14036856	rs143441367	6.16465e-09	-1.40323e-10	-0.755449	1.6419e-05	-1.40323e-10	-0.768154
14036871	rs146768782	7.45246e-09	-1.40323e-10	-0.565737	2.00682e-05	-1.40323e-10	-0.567453
14037086	rs75947181	7.89084e-10	-1.68508	-1.12608	1.96876e-06	-1.78032	-1.10887
14037172	rs117002294	4.81284e-09	-1.40323e-10	-1.00299	1.29734e-05	-1.40323e-10	-1.00369
14037240	rs6415720	1.81574e-08	-1.36338	1.68818	3.69272e-05	-1.70742	1.74977
14037246	rs12376829	7.27623e-10	-1.7762	-1.11606	2.01167e-06	-1.80264	-1.06499
14037517	rs79925129	4.20785e-09	-1.40323e-10	-1.13733	1.14079e-05	-1.40323e-10	-1.13228
14037831	rs1853197	3.63238e-09	-1.59706	0.312664	8.42524e-06	-1.63062	0.19526
14038252	rs2890977	6.1449e-10	-1.78865	-1.27259	2.00337e-06	-1.58061	-1.29115
14038347	rs79451483	7.32045e-10	-1.68038	-1.20581	1.78104e-06	-1.80206	-1.18733
14038453	rs2382434	3.05419e-09	-1.69915	0.24138	8.20528e-06	-1.55384	0.0920245
14038763	rs7867828	5.98276e-10	-1.79395	-1.29404	1.89754e-06	-1.6252	-1.30083
14038855	rs10961352	2.15998e-09	-1.80418	-2.346e-10	5.83593e-06	-1.80256	-2.346e-10
14038899	rs72698717	2.1976e-09	-1.78691	-2.346e-10	7.93235e-06	-1.49564	-2.346e-10
14039516	rs61516040	8.49758e-10	-1.68306	-1.05402	2.10248e-06	-1.77989	-1.04358
14039559	rs74305113	8.24223e-10	-1.69004	-1.07755	2.01939e-06	-1.79992	-1.06388
14039652	rs10115541	1.88472e-09	-1.67955	-0.26095	4.59395e-06	-1.64709	-0.394766
14039914	rs139466022	3.70349e-09	-1.40323e-10	-1.26501	1.02677e-05	-1.40323e-10	-1.23759
14040380	rs1575255	6.23574e-10	-1.78646	-1.26011	1.95718e-06	-1.61567	-1.27942
14040440	rs1575256	5.91857e-10	-1.79688	-1.3019	1.86687e-06	-1.63419	-1.30813
14040706	rs1853198	6.29505e-10	-1.79678	-1.24032	2.08023e-06	-1.57082	-1.26329
14040837	rs1853199	2.62626e-09	-1.68706	0.0783332	6.44481e-06	-1.65115	-0.0521632
14040977	rs57067791	7.51201e-10	-1.68263	-1.17774	1.82926e-06	-1.80366	-1.15902
14041071	rs10511588	3.04025e-09	-1.70457	0.242229	8.05466e-06	-1.5951	0.114758
14042304	rs12555759	8.4792e-10	-1.67808	-1.06117	2.04055e-06	-1.79951	-1.05386
14042588	rs2382435	2.59089e-09	-1.70492	0.082643	6.30877e-06	-1.62348	-0.101174
14042849	rs12353140	2.16012e-09	-1.80412	-2.346e-10	6.82909e-06	-1.6454	-2.346e-10
14043162	rs10756524	2.57422e-09	-1.70598	0.0772481	6.82874e-06	-1.55805	-0.0874028
14043253	rs16931284	8.96702e-10	-1.64231	-1.041	2.06708e-06	-1.80377	-1.03668
14043516	rs10738352	2.9207e-09	-1.68445	0.181991	7.35738e-06	-1.58938	0.0184959
14043878	rs16931288	8.51378e-10	-1.63066	-1.10452	1.94138e-06	-1.80418	-1.09901
14044059	rs78525603	8.68338e-10	-1.66433	-1.05113	2.0568e-06	-1.80175	-1.04369
14044105	rs7869774	3.37544e-09	-1.66079	0.303035	7.65949e-06	-1.61857	0.0879293
14044177	rs80226150	1.82814e-09	-1.70545	-0.265527	4.57329e-06	-1.80252	-0.243842
14044604	rs10756525	3.46376e-09	-1.65308	0.321157	7.85039e-06	-1.62807	0.122043
14044608	rs10810086	2.16091e-09	-1.80375	-2.346e-10	6.83677e-06	-1.64428	-2.346e-10
14044839	rs117070765	4.13579e-09	-1.1546	-2.346e-10	1.13988e-05	-1.13308	-2.346e-10
14045046	rs62532479	2.16183e-09	-1.80332	-2.346e-10	7.46731e-06	-1.55606	-2.346e-10
14045099	rs12343340	3.53726e-09	-1.40323e-10	-1.31093	9.51629e-06	-1.40323e-10	-1.31359
14045245	rs10756526	6.83467e-10	-1.76526	-1.1896	1.98895e-06	-1.66922	-1.20977
14045521	rs12553096	9.63536e-10	-1.60614	-1.00528	2.13821e-06	-1.80379	-1.00283
14045597	rs7874572	6.43923e-10	-1.76558	-1.24887	1.93887e-06	-1.63897	-1.26552
14045745	rs7874668	6.4771e-10	-1.75865	-1.24994	1.83735e-06	-1.69624	-1.26203
14046130	rs7037078	6.51113e-10	-1.75798	-1.24537	1.8063e-06	-1.70669	-1.26862
14046948	rs75556599	8.2303e-10	-1.69428	-1.07476	2.02186e-06	-1.79571	-1.06686
14047418	rs181808564	6.55711e-09	-0.693731	-2.346e-10	2.04903e-05	-0.54664	-2.346e-10
14047491	rs10756527	4.86531e-09	-1.62715	0.635002	1.0545e-05	-1.63619	0.425251
14047554	rs10756528	5.54278e-09	-1.62715	0.765368	1.23837e-05	-1.63619	0.58598
14047652	rs79964387	8.55327e-10	-1.6707	-1.05985	2.03636e-06	-1.79719	-1.05824
14048237	rs191653416	4.01903e-09	-1.40323e-10	-1.18324	1.05159e-05	-1.40323e-10	-1.2137
14048323	rs7857599	6.21839e-09	-1.67536	0.928588	1.44525e-05	-1.64601	0.750284
14049160	rs10810087	6.32517e-10	-1.78126	-1.25107	1.90706e-06	-1.65257	-1.26846
14049276	rs76958964	4.30899e-09	-1.40323e-10	-1.11358	1.13258e-05	-1.40323e-10	-1.1395
14049810	rs12553244	8.35003e-10	-1.7119	-1.0427	2.09539e-06	-1.78983	-1.03702
14050001	rs12685307	3.7027e-09	-1.40323e-10	-1.26522	9.80857e-06	-1.40323e-10	-1.28333
14050126	rs77458119	1.69059e-09	-1.70229	-0.346915	4.31127e-06	-1.80024	-0.305116
14050407	rs12683350	3.58552e-09	-1.40323e-10	-1.29738	9.57932e-06	-1.40323e-10	-1.30698
14051013	rs1040888	6.27844e-09	-1.65096	0.913798	1.52798e-05	-1.58711	0.747052
14051032	rs2181075	9.12004e-10	-1.70809	-0.958304	2.34513e-06	-1.76443	-0.949815
14051273	rs74342178	9.0565e-10	-1.71938	-0.954006	2.3739e-06	-1.75659	-0.945465
14051967	rs10122906	3.60904e-09	-1.40323e-10	-1.29084	9.63885e-06	-1.40323e-10	-1.30079
14052050	rs7023849	1.3036e-09	-1.63916	-0.669987	3.25362e-06	-1.67984	-0.706982
14052104	rs77011486	3.52918e-09	-1.40323e-10	-1.31321	9.52333e-06	-1.40323e-10	-1.31285
14052131	rs77269455	3.62516e-08	1.0162	-2.346e-10	7.82533e-05	0.79336	-2.346e-10
14053276	rs112625737	3.52779e-09	-1.40323e-10	-1.31361	9.51741e-06	-1.40323e-10	-1.31347
14053316	rs112934001	3.52829e-09	-1.40323e-10	-1.31347	9.51605e-06	-1.40323e-10	-1.31361
14053403	rs7028752	8.0789e-09	-1.74905	1.26402	2.95997e-05	-1.35234	1.17352
14053646	rs77660542	3.52806e-09	-1.40323e-10	-1.31353	9.51596e-06	-1.40323e-10	-1.31362
14054192	rs142471607	2.25856e-09	-1.75955	-2.346e-10	7.80033e-06	-1.51242	-2.346e-10
14054351	rs60451275	8.36268e-10	-1.77195	-0.981134	2.37558e-06	-1.74929	-0.952055
14054403	rs75726676	1.06766e-08	0.162414	-0.368639	3.41832e-05	0.311265	-0.346121
14054617	rs10961356	8.64315e-10	-1.76288	-0.957218	2.37906e-06	-1.75984	-0.940047
14054971	rs57255486	8.67056e-10	-1.76371	-0.953221	2.54487e-06	-1.70033	-0.932176
14055044	rs75760665	2.16179e-09	-1.80335	-2.346e-10	6.06248e-06	-1.76447	-2.346e-10
14055087	rs78752068	3.53403e-09	-1.40323e-10	-1.31184	9.52734e-06	-1.40323e-10	-1.31242
14055154	rs79158551	3.54387e-09	-1.40323e-10	-1.30906	9.54861e-06	-1.40323e-10	-1.31019
14055413	rs77639264	3.56802e-09	-1.40323e-10	-1.30227	9.61239e-06	-1.40323e-10	-1.30354
14055594	rs79650319	3.56991e-09	-1.40323e-10	-1.30174	9.61718e-06	-1.40323e-10	-1.30304
14055607	rs77206662	3.57738e-09	-1.40323e-10	-1.29965	9.63622e-06	-1.40323e-10	-1.30106
14055645	rs78765671	9.72399e-10	-1.7481	-0.854167	2.66925e-06	-1.76528	-0.819509
14055792	rs10756529	6.41952e-10	-1.80011	-1.21742	2.85475e-06	-1.27599	-1.24162
14055973	rs12685927	1.65229e-09	-1.75846	-0.313659	4.82376e-06	-1.79547	-0.197566
14056028	rs145473321	2.1744e-09	-1.79753	-2.346e-10	6.20642e-06	-1.74101	-2.346e-10
14056043	rs76828706	3.85176e-09	-1.40323e-10	-1.22575	1.03858e-05	-1.40323e-10	-1.22615
14056264	rs9792570	6.74499e-08	-1.75155	3.38865	0.000187175	-1.49342	3.15888
14056419	rs9792571	2.52076e-09	-1.66971	0.0199871	6.84066e-06	-1.77999	0.136279
14057055	rs6474806	1.18679e-08	-1.55397	1.45352	2.56684e-05	-1.73576	1.41443
14057173	rs7872771	1.17797e-08	-1.60148	1.49357	2.8095e-05	-1.69621	1.46521
14057846	rs71511076	5.81395e-09	-0.814021	-2.346e-10	9.63079e-05	1.00096	-2.346e-10
14057907	rs12352346	6.25269e-09	-1.40323e-10	-0.74127	1.72572e-05	-1.40323e-10	-0.71836
14058271	rs148386289	4.70416e-08	-1.40323e-10	1.27675	0.000145318	-1.40323e-10	1.41233
14058402	rs1156572	2.39298e-09	-1.70174	-2.346e-10	0.00010779	1.11359	-2.346e-10
14058548	rs10116586	8.42056e-10	-1.7828	-0.963385	3.51626e-06	-1.33972	-0.969476
14058665	rs73648452	7.88355e-09	-0.509504	-2.346e-10	4.58947e-05	0.259759	-2.346e-10
14058835	rs12685682	9.56744e-09	-1.40323e-10	-0.315916	2.78164e-05	-1.40323e-10	-0.240965
14058917	rs140479955	3.74588e-09	-1.40323e-10	-1.25362	1.03203e-05	-1.40323e-10	-1.23247
14060364	rs4142978	8.4875e-10	-1.80422	-0.934052	0.000435792	3.38538	-0.874804
14061017	rs12238129	6.03281e-09	-1.40323e-10	-0.777069	1.72067e-05	-1.40323e-10	-0.72129
14061198	rs73407711	5.0081e-09	-1.40323e-10	-0.963226	1.4259e-05	-1.40323e-10	-0.909202
14061765	rs118021910	2.58566e-09	-1.6243	-2.346e-10	2.59294e-05	-0.311211	-2.346e-10
14061876	rs6474807	8.37373e-10	-1.76809	-0.983678	2.31641e-05	0.530686	-0.954672
14061937	rs75711296	2.21342e-09	-1.77974	-2.346e-10	3.48384e-05	-0.0158699	-2.346e-10
14061949	rs6474808	8.0079e-10	-1.8024	-0.994038	0.000999194	4.30558	-0.96522
14062107	rs60600345	1.06386e-09	-1.7996	-0.71278	5.09157e-06	-1.23808	-0.700927
14063057	rs74499371	1.36101e-08	-1.40323e-10	0.036534	4.18665e-05	-1.40323e-10	0.167895
14063160	rs719958	2.16563e-09	-1.80157	-2.346e-10	0.00388325	4.69784	-2.346e-10
14063294	rs716831	2.15991e-09	-1.80422	-2.346e-10	0.00467317	4.883	-2.346e-10
14063510	rs1407345	4.34974e-09	-1.61	0.505833	6.5624e-05	0.0126889	0.604663
14063602	rs117035822	2.71934e-09	-1.57389	-2.346e-10	4.93615e-05	0.332581	-2.346e-10
14063719	rs506325	2.25358e-09	-1.76176	-2.346e-10	0.730288	9.9346	-2.346e-10
14064502	rs513997	2.22853e-09	-1.77294	-2.346e-10	0.0024703	4.24551	-2.346e-10
14064741	rs7039300	2.86555e-09	-1.80346	0.281939	1.43123e-05	-1.27932	0.373851
14064831	rs28706541	6.29713e-10	-1.72652	-1.31025	3.98247e-06	-0.871983	-1.31271
14064891	rs10283831	6.28998e-10	-1.79853	-1.23938	2.79145e-06	-1.27965	-1.26038
14065067	rs150476663	3.99409e-09	-1.18946	-2.346e-10	8.38117e-05	0.861983	-2.346e-10
14065522	rs564854	2.16179e-09	-1.80335	-2.346e-10	0.00402913	4.73472	-2.346e-10
14065753	rs72698733	6.16579e-10	-1.80419	-1.25366	2.54416e-06	-1.36384	-1.26895
14066065	rs567563	2.68096e-09	-1.6664	0.0782898	0.000822726	2.98248	0.16355
14066296	rs565593	2.28848e-09	-1.74639	-2.346e-10	0.0016875	3.86441	-2.346e-10
14066752	rs12555513	6.35641e-10	-1.80371	-1.22369	2.2783e-06	-1.5294	-1.21376
14066897	rs7875010	1.38689e-09	-1.78079	-0.466423	3.7533e-05	0.513308	-0.454678
14067281	rs512477	5.97849e-10	-1.77947	-1.30923	9.25635e-06	-0.033471	-1.30781
14068306	rs6474809	8.61105e-10	-1.80093	-0.922888	0.00104618	4.2723	-0.885992
14068315	rs542811	2.23474e-09	-1.77015	-2.346e-10	0.00220899	4.1337	-2.346e-10
14068327	rs543458	2.22317e-09	-1.77535	-2.346e-10	0.00208382	4.07537	-2.346e-10
14068379	rs490911	2.23979e-09	-1.7679	-2.346e-10	0.00214533	4.10446	-2.346e-10
14068504	rs544565	3.82419e-09	-1.74871	0.515777	0.000118897	0.569633	0.642031
14068545	rs1799675	2.26288e-09	-1.75764	-2.346e-10	0.00189881	3.98239	-2.346e-10
14068852	rs73407797	7.45884e-10	-1.80259	-1.06488	2.78768e-06	-1.4442	-1.09718
14070331	rs10217348	6.61048e-09	-1.7214	1.03578	2.14034e-05	-1.67511	1.17207
14070332	rs10217689	6.47262e-09	-1.71169	1.00499	2.09877e-05	-1.66306	1.1404
14070422	rs10961361	7.95263e-10	-1.80361	-0.999757	2.86633e-06	-1.55147	-0.962086
14070552	rs12686091	1.14572e-08	-1.40323e-10	-0.135664	3.15657e-05	-1.40323e-10	-0.114518
14071932	rs148396452	4.73877e-09	-1.40323e-10	-1.0185	1.33481e-05	-1.40323e-10	-0.975213
14071980	rs77685001	1.13508e-08	-1.15286	1.00787	4.18343e-05	-0.937835	1.10496
14072370	rs569114	7.15292e-10	-1.80268	-1.10666	4.03209e-05	1.24371	-1.11343
14072608	rs72698734	2.70094e-09	-1.58068	-2.346e-10	2.62217e-05	-0.300004	-2.346e-10
14072641	rs7862050	1.0718e-09	-1.80212	-0.702828	3.17905e-06	-1.73339	-0.676623
14072689	rs112279634	2.38603e-09	-1.70465	-2.346e-10	7.466e-06	-1.55623	-2.346e-10
14072757	rs72698735	2.56272e-09	-1.63321	-2.346e-10	6.03207e-06	-1.7695	-2.346e-10
14072941	rs7035356	1.01246e-09	-1.80334	-0.758564	2.92471e-06	-1.75079	-0.742608
14073080	rs74433955	1.1723e-08	-1.40323e-10	-0.112729	3.22719e-05	-1.40323e-10	-0.0923919
14073110	rs10961362	2.17387e-09	-1.79777	-2.346e-10	5.84574e-06	-1.80088	-2.346e-10
14073450	rs10961363	1.02171e-08	-1.40323e-10	-0.250215	2.82356e-05	-1.40323e-10	-0.226007
14073487	rs534729	7.08578e-10	-1.79884	-1.11994	4.89198e-05	1.42914	-1.10554
14073899	rs73409906	5.27066e-09	-1.80381	0.89168	2.11579e-05	-1.40101	0.886431
14073973	rs114132868	8.45762e-09	-1.40323e-10	-0.439214	2.30096e-05	-1.40323e-10	-0.43068
14074022	rs516325	1.1692e-09	-1.74017	-0.677791	0.00020003	2.39915	-0.667277
14074099	rs10961364	1.31511e-09	-1.7811	-0.519268	6.23121e-06	-1.22394	-0.513083
14074238	rs75318267	8.00214e-09	-1.40323e-10	-0.494572	2.1827e-05	-1.40323e-10	-0.483441
14074266	rs1689280	1.29946e-09	-1.753	-0.559334	0.000159638	2.0689	-0.562588
14074581	rs10961365	8.41205e-09	-1.40323e-10	-0.444617	2.26635e-05	-1.40323e-10	-0.445834
14074600	rs10961366	8.24918e-09	-1.40323e-10	-0.464167	2.23448e-05	-1.40323e-10	-0.459999
14074608	rs10961367	8.79391e-09	-1.40323e-10	-0.400222	2.38239e-05	-1.40323e-10	-0.3959
14074772	rs10961368	1.17978e-08	-1.40323e-10	-0.10637	3.2007e-05	-1.40323e-10	-0.100636
14074797	rs10961369	9.75533e-09	-1.40323e-10	-0.296467	2.70605e-05	-1.40323e-10	-0.268515
14074873	rs10961370	2.0368e-08	-1.40323e-10	0.439683	5.25272e-05	-1.40323e-10	0.394741
14075095	rs4741343	5.82511e-10	-1.80416	-1.31052	2.50761e-06	-1.33689	-1.31037
14075865	rs1689281	2.47119e-09	-1.66958	-2.346e-10	0.0919428	7.86233	-2.346e-10
14076237	rs6474816	6.90262e-10	-1.78286	-1.16211	2.32167e-06	-1.56262	-1.16169
14076256	rs578720	1.19648e-09	-1.76498	-0.629925	0.0161935	6.73337	-0.607596
14076289	rs578809	1.19471e-09	-1.73612	-0.660256	0.0190936	6.92894	-0.638423
14076686	rs10810088	5.29868e-09	-1.40323e-10	-0.906823	1.39114e-05	-1.40323e-10	-0.933878
14077378	rs73648455	5.97954e-08	-1.68444	3.20108	0.000127391	-1.79611	3.07678
14077525	rs62532496	4.30869e-09	-1.80406	0.690413	1.52524e-05	-1.44991	0.608058
14078455	rs579735	6.47868e-10	-1.72015	-1.2882	0.0189778	7.57472	-1.29028
14078878	rs16931322	7.39126e-08	-1.69227	3.42087	0.000158742	-1.77054	3.27123
14079067	rs480700	7.58714e-10	-1.59878	-1.25163	0.000113956	2.41959	-1.25037
14080129	rs1689282	9.28492e-10	-1.59588	-1.05259	0.000138244	2.38158	-1.01915
14080206	rs10810089	2.21331e-09	-1.77979	-2.346e-10	5.83693e-06	-1.80239	-2.346e-10
14083110	rs77540040	3.5845e-09	-1.40323e-10	-1.29766	9.67801e-06	-1.40323e-10	-1.29673
14085583	rs484555	7.02487e-10	-1.62098	-1.30643	7.23914e-06	-0.301205	-1.28588
14085827	rs76231932	1.94265e-08	0.392359	-2.346e-10	1.82201e-05	-0.664066	-2.346e-10
14087226	rs76049414	2.17545e-09	-1.79705	-2.346e-10	6.8135e-06	-1.64769	-2.346e-10
14087769	rs7858	7.39125e-10	-1.64043	-1.23614	0.0192036	7.51677	-1.22051
14088146	rs13301482	1.00848e-09	-1.72899	-0.836847	5.26584e-06	-1.19668	-0.708669
14088439	rs56268008	1.9493e-08	-1.80383	2.19961	5.42775e-05	-1.64633	2.07385
14088789	rs548824	6.0489e-10	-1.79301	-1.28398	0.00629169	6.45328	-1.27289
14088805	rs1040887	9.2382e-10	-1.63399	-1.01953	4.73953e-06	-1.08404	-0.926613
14088821	rs142868938	7.55408e-09	-1.40323e-10	-0.552193	2.19727e-05	-1.40323e-10	-0.476791
14089242	rs574460	7.85635e-10	-1.72801	-1.08754	1.08572e-05	-0.163806	-1.01796
14089339	rs10961377	9.0057e-09	-1.40323e-10	-0.376423	2.40726e-05	-1.40323e-10	-0.385516
14089528	rs10961378	1.93851e-09	-1.34871	-0.563647	7.13957e-06	-1.04152	-0.559416
14092020	rs532811	7.40631e-10	-1.6671	-1.20743	4.26269e-05	1.35305	-1.16715
14093727	rs12551855	1.40716e-09	-1.76147	-0.471233	6.06568e-06	-1.45215	-0.311795
14093945	rs12348427	4.4906e-09	-1.40323e-10	-1.07229	1.27788e-05	-1.40323e-10	-1.0188
14096784	rs78364791	8.51707e-09	-1.40323e-10	-0.432209	2.53188e-05	-1.40323e-10	-0.335042
14097059	rs146389080	2.16074e-09	-1.80383	-2.346e-10	5.93798e-06	-1.78522	-2.346e-10
14097618	rs575660	9.46992e-10	-1.3164	-1.31235	8.4223e-06	-0.126198	-1.30951
14097761	rs150602929	2.19851e-09	-1.7865	-2.346e-10	1.87785e-05	-0.633876	-2.346e-10
14098420	rs1743544	8.27666e-10	-1.45083	-1.3126	8.03792e-06	-0.179768	-1.30265
14098867	rs542733	8.23574e-10	-1.60451	-1.16388	1.11435e-05	0.0208209	-1.17656
14098953	rs74764572	4.40525e-09	-1.40323e-10	-1.09148	1.14906e-05	-1.40323e-10	-1.12506
14099259	rs117609514	3.53672e-09	-1.40323e-10	-1.31108	9.55455e-06	-1.40323e-10	-1.30957
14099484	rs516090	8.7993e-10	-1.78711	-0.915086	1.46409e-05	-0.0556012	-0.827172
14099488	rs516075	8.69242e-10	-1.78506	-0.929356	1.41252e-05	-0.0756759	-0.842952
14100065	rs510777	8.23285e-10	-1.73469	-1.03404	1.02676e-05	-0.267266	-0.970334
14100142	rs145323132	2.35355e-08	-1.40323e-10	0.584229	6.02633e-05	-1.40323e-10	0.532134
14100685	rs140921515	2.03533e-09	-1.74479	-0.118839	6.37292e-06	-1.7693	0.0547646
14101921	rs149630275	2.23422e-09	-1.77039	-2.346e-10	5.86298e-06	-1.79793	-2.346e-10
14102939	rs497789	8.12696e-10	-1.80389	-0.977793	2.27919e-05	0.454274	-0.894457
14103509	rs76826018	3.69837e-09	-1.40323e-10	-1.26639	1.00237e-05	-1.40323e-10	-1.26164
14103578	rs10961380	5.67493e-09	-1.40323e-10	-0.838223	1.44279e-05	-1.40323e-10	-0.897423
14103618	rs580845	1.01414e-09	-1.73376	-0.826486	9.23104e-06	-0.625881	-0.718138
14103816	rs146429641	2.73422e-09	-1.56843	-2.346e-10	1.04802e-05	-1.2171	-2.346e-10
14105286	rs55722858	2.37048e-09	-1.71119	-2.346e-10	9.17558e-05	0.952541	-2.346e-10
14105376	rs78831649	3.62949e-09	-1.40323e-10	-1.28519	9.56753e-06	-1.40323e-10	-1.30822
14107096	rs508940	9.9816e-10	-1.80262	-0.773505	2.79973e-05	0.429507	-0.663988
14107334	rs483669	6.41346e-10	-1.74695	-1.27152	0.000254491	3.22485	-1.25217
14107531	rs80006307	4.42114e-09	-1.40323e-10	-1.08788	1.2492e-05	-1.40323e-10	-1.0415
14107903	rs115950846	1.35842e-08	1.33193	-1.29731	6.63772e-06	-0.369074	-1.30475
14108391	rs475732	1.25359e-09	-1.24511	-1.10315	3.99454e-05	1.19632	-1.0754
14108963	rs72698745	2.22833e-09	-1.77303	-2.346e-10	5.8363e-05	0.500092	-2.346e-10
14109402	rs116996530	6.41672e-09	-0.715375	-2.346e-10	2.67759e-05	-0.279087	-2.346e-10
14109403	rs117456849	1.71707e-08	0.268925	-2.346e-10	7.41633e-05	0.739679	-2.346e-10
14109456	rs510970	1.13402e-09	-1.38465	-1.06387	4.27622e-05	1.27247	-1.08341
14109786	rs552338	2.77025e-09	-1.55534	-2.346e-10	0.000294314	2.11806	-2.346e-10
14110242	rs571693	1.34653e-09	-1.34563	-0.931119	4.15101e-05	1.13613	-0.976787
14110357	rs74616588	4.34404e-09	-1.40323e-10	-1.10548	1.2054e-05	-1.40323e-10	-1.0772
14113564	rs78619531	3.68344e-09	-1.27043	-2.346e-10	7.92203e-06	-1.49694	-2.346e-10
14113903	rs573057	6.29588e-10	-1.72559	-1.31138	4.42902e-05	1.53753	-1.31336
14113931	rs77852210	3.27306e-09	-1.38855	-2.346e-10	3.26127e-05	-0.08189	-2.346e-10
14114275	rs10810091	5.5454e-09	-1.40323e-10	-0.861312	1.49131e-05	-1.40323e-10	-0.864352
14114595	rs117462221	2.37551e-09	-1.70907	-2.346e-10	1.66431e-05	-0.754593	-2.346e-10
14115511	rs3780581	4.6225e-09	-1.40323e-10	-1.04335	1.28279e-05	-1.40323e-10	-1.01497
14116484	rs498010	8.16316e-10	-1.69976	-1.07747	7.95834e-05	1.87713	-1.06692
14117145	rs10961381	4.82063e-09	-1.40323e-10	-1.00138	1.31312e-05	-1.40323e-10	-0.991601
14117221	rs580501	9.26629e-10	-1.78807	-0.862414	1.83199e-05	0.12265	-0.78125
14117679	rs576216	7.17504e-10	-1.59306	-1.3132	6.00897e-05	1.84262	-1.31337
14118087	rs551362	3.09678e-09	-1.44392	-2.346e-10	0.000241027	1.91832	-2.346e-10
14118122	rs551272	3.09678e-09	-1.44392	-2.346e-10	0.000241027	1.91832	-2.346e-10
14118238	rs766401	6.27927e-10	-1.72676	-1.31286	1.67867e-06	-1.73518	-1.31341
14118308	rs693566	2.60035e-09	-1.61864	-2.346e-10	0.000513735	2.67512	-2.346e-10
14118497	rs10738353	8.21034e-10	-1.47573	-1.29574	3.92124e-05	1.39953	-1.29713
14119583	rs10810092	1.13003e-09	-1.14563	-1.30641	1.03942e-05	0.0837344	-1.30908
14119711	rs35385279	4.04065e-09	-1.68729	0.509415	1.20502e-05	-1.80283	0.725327
14119894	rs35621280	3.87419e-09	-1.66896	0.449012	1.12916e-05	-1.80395	0.661418
14120149	rs74571580	3.64751e-09	-1.40323e-10	-1.28024	9.59421e-06	-1.40323e-10	-1.30543
14120803	rs2307079	6.34041e-10	-1.72382	-1.30611	0.000206952	3.07571	-1.30981
14121190	rs7034613	6.9244e-10	-1.62827	-1.31355	5.70383e-05	1.79059	-1.31346
14121649	rs7018755	7.78743e-10	-1.51151	-1.31285	4.14448e-05	1.46901	-1.31123
14122059	rs12340320	6.83127e-09	-1.40323e-10	-0.652771	2.00843e-05	-1.40323e-10	-0.566653
14122964	rs117572438	1.00094e-08	-0.270759	-2.346e-10	7.97078e-05	0.811778	-2.346e-10
14123017	rs10118048	5.67339e-09	-1.40323e-10	-0.838495	1.65476e-05	-1.40323e-10	-0.760347
14123382	rs78057318	8.66839e-09	-1.40323e-10	-0.414598	2.48366e-05	-1.40323e-10	-0.354271
14123969	rs79963861	7.53609e-09	-1.73771	1.18313	2.62672e-05	-1.76538	1.46711
14124028	rs16931379	3.51457e-09	-1.31736	-2.346e-10	6.36324e-05	0.586533	-2.346e-10
14125188	rs7862890	1.31289e-09	-1.74783	-0.554216	1.94992e-05	-0.119375	-0.476843
14125352	rs7863254	9.6208e-10	-1.34433	-1.2686	1.91564e-05	0.688749	-1.3027
14125429	rs10961383	3.68e-09	-1.40323e-10	-1.27137	9.93294e-06	-1.40323e-10	-1.27073
14125509	rs2382436	6.9186e-10	-1.66613	-1.27652	0.000109215	2.43313	-1.30641
14125908	rs76667969	2.39076e-09	-1.70267	-2.346e-10	6.20157e-06	-1.74179	-2.346e-10
14126764	rs35870361	1.35812e-09	-1.61391	-0.654268	9.01824e-06	-0.779738	-0.587604
14128081	rs10961384	7.02834e-10	-1.66227	-1.26464	5.98558e-05	1.80489	-1.27954
14128163	rs13298724	3.37391e-09	-1.35821	-2.346e-10	0.000169098	1.56389	-2.346e-10
14128288	rs140504153	4.10215e-09	-1.40323e-10	-1.16277	1.13842e-05	-1.40323e-10	-1.13436
14128526	rs138933558	3.85869e-09	-1.22395	-2.346e-10	6.06642e-06	-1.76382	-2.346e-10
14128637	rs10961385	1.041e-09	-1.56379	-0.970307	6.61629e-05	1.54112	-0.915588
14129060	rs13284590	2.94366e-09	-1.49463	-2.346e-10	0.000178767	1.6195	-2.346e-10
14129150	rs12236011	3.55133e-09	-1.40323e-10	-1.30696	9.62695e-06	-1.40323e-10	-1.30202
14129568	rs116895508	3.8464e-09	-1.40323e-10	-1.22714	1.06355e-05	-1.40323e-10	-1.20239
14129951	rs10511590	3.3808e-09	-1.35617	-2.346e-10	7.18264e-05	0.707661	-2.346e-10
14130239	rs4740559	3.20416e-09	-1.79508	0.38525	1.1939e-05	-1.70129	0.614509
14130617	rs17210326	1.00532e-09	-1.46315	-1.10583	5.44508e-05	1.60704	-1.17634
14131322	rs57626911	5.03534e-09	-1.40323e-10	-0.957801	1.43278e-05	-1.40323e-10	-0.904387
14132324	rs75558531	4.56876e-09	-1.40323e-10	-1.05504	1.26141e-05	-1.40323e-10	-1.03177
14132486	rs141447886	6.30447e-09	-1.40323e-10	-0.733022	1.87141e-05	-1.40323e-10	-0.637312
14132910	rs36097937	9.63442e-10	-1.3344	-1.27712	4.00581e-05	1.42618	-1.30244
14132949	rs10961386	5.21639e-09	-1.40323e-10	-0.922476	1.44765e-05	-1.40323e-10	-0.894066
14133187	rs7032993	1.02922e-09	-1.41753	-1.12795	1.48488e-05	0.261975	-1.13065
14134151	rs35381921	9.22234e-10	-1.34774	-1.3075	4.27224e-05	1.47999	-1.29186
14134836	rs7021992	1.80836e-09	-0.68413	-1.29773	6.61674e-06	-0.383493	-1.29349
14134982	rs10961387	5.64576e-09	-1.40323e-10	-0.843376	1.57561e-05	-1.40323e-10	-0.809364
14135093	rs12375873	2.97027e-09	-1.48563	-2.346e-10	9.17607e-06	-1.34999	-2.346e-10
14135814	rs10756530	1.36277e-09	-1.61042	-0.654343	9.5635e-06	-0.713674	-0.594963
14136167	rs7029562	7.98335e-09	-1.69922	1.20229	2.42915e-05	-1.79041	1.41395
14136495	rs3780582	1.81925e-09	-0.993397	-0.982459	7.63918e-06	-0.5789	-0.9544
14136663	rs113260529	2.19645e-09	-1.78744	-2.346e-10	5.87584e-06	-1.79574	-2.346e-10
14136869	rs7030475	5.68724e-09	-1.7306	0.894542	1.70714e-05	-1.79913	1.06994
14137233	rs7019649	1.48762e-09	-1.59287	-0.584232	1.03662e-05	-0.696876	-0.531169
14137320	rs7034211	1.29213e-09	-1.59269	-0.725292	7.652e-06	-0.863004	-0.668619
14137634	rs10810093	1.59277e-09	-1.5321	-0.576712	9.09821e-06	-0.823378	-0.535135
14138192	rs140291681	3.85013e-09	-1.40323e-10	-1.22617	1.01952e-05	-1.40323e-10	-1.24467
14138216	rs77408202	3.02288e-09	-1.46807	-2.346e-10	9.55005e-06	-1.31004	-2.346e-10
14138325	rs10810094	2.16138e-09	-1.80353	-2.346e-10	5.93614e-06	-1.78553	-2.346e-10
14138342	rs7024088	7.20726e-10	-1.69648	-1.20529	3.7433e-05	1.24948	-1.19352
14138534	rs117438860	2.2145e-09	-1.77926	-2.346e-10	5.95446e-06	-1.78245	-2.346e-10
14139432	rs74821587	4.31598e-09	-1.40323e-10	-1.11196	1.17567e-05	-1.40323e-10	-1.10217
14139828	rs2382437	6.70112e-09	-1.80359	1.13159	2.89069e-05	-1.52513	1.32262
14139937	rs2382438	6.95106e-09	-1.8039	1.16851	2.87345e-05	-1.55766	1.34917
14140129	rs2382439	7.87868e-09	-1.80187	1.29175	3.18955e-05	-1.58675	1.48262
14140575	rs2382440	5.46867e-09	-1.76705	0.891803	2.04581e-05	-1.67642	1.12821
14140919	rs10810095	1.97872e-09	-1.70422	-0.187609	2.00107e-05	-0.434846	-0.13548
14141035	rs73642095	6.24362e-08	-1.8004	3.36026	0.000348067	-1.3492	3.63501
14141071	rs10511591	4.36102e-08	-1.80306	3.00407	0.000226086	-1.46726	3.32158
14141608	rs73642096	6.13588e-09	-1.76921	1.00908	2.28592e-05	-1.67227	1.23503
14141638	rs3780583	6.71048e-09	-1.40323e-10	-0.67061	1.70098e-05	-1.40323e-10	-0.732798
14141703	rs73642097	7.95002e-08	-1.75162	3.55309	0.000321985	-1.64105	3.84897
14142383	rs10961391	6.9162e-09	-1.40323e-10	-0.640415	1.92171e-05	-1.40323e-10	-0.610789
14142645	rs72698752	2.16256e-09	-1.80299	-2.346e-10	5.96545e-06	-1.78061	-2.346e-10
14142907	rs6474820	8.65462e-09	-1.6422	1.22601	2.74786e-05	-1.73401	1.48083
14143496	rs10961392	1.33573e-09	-1.5683	-0.716509	8.4296e-06	-0.713447	-0.721394
14144224	rs149218954	2.16084e-09	-1.80378	-2.346e-10	1.63764e-05	-0.770748	-2.346e-10
14144376	rs7868947	3.31282e-09	-1.6979	0.321422	9.86218e-06	-1.77587	0.497983
14144624	rs117491143	3.78782e-09	-1.24249	-2.346e-10	8.09248e-06	-1.47565	-2.346e-10
14144638	rs7042127	3.59994e-09	-1.66234	0.368972	1.04553e-05	-1.79149	0.572009
14144821	rs7042365	2.03958e-08	-1.69765	2.1387	6.82342e-05	-1.74214	2.3985
14144891	rs12552654	2.05962e-08	-1.77598	2.2268	6.9587e-05	-1.65952	2.33551
14144998	rs7028001	1.73391e-08	-1.77075	2.04943	6.36458e-05	-1.70335	2.29009
14145058	rs7045411	1.73121e-08	-1.76635	2.04347	6.48129e-05	-1.71061	2.31552
14145257	rs12554151	1.62053e-08	-1.65831	1.86936	4.60787e-05	-1.77237	2.03614
14145487	rs7031735	3.31869e-08	-1.58877	2.51664	8.19235e-05	-1.74957	2.58877
14147770	rs118005180	6.63668e-09	-1.40323e-10	-0.681669	1.8472e-05	-1.40323e-10	-0.650333
14148656	rs75406306	3.07433e-09	-1.45119	-2.346e-10	8.96121e-06	-1.37368	-2.346e-10
14149216	rs75639750	1.60396e-08	1.41035	-1.20958	0.000140139	2.56617	-1.19013
14149280	rs10511592	3.79533e-08	-1.75986	2.82194	0.000131703	-1.74628	3.06023
14149993	rs76457858	3.83083e-09	-1.2312	-2.346e-10	1.36104e-05	-0.955757	-2.346e-10
14150958	rs145331001	2.48241e-09	-1.66505	-2.346e-10	0.000428734	2.49425	-2.346e-10
14151038	rs74439287	5.07798e-09	-1.40323e-10	-0.949368	1.46194e-05	-1.40323e-10	-0.884243
14151636	rs151041135	8.48507e-09	-1.40323e-10	-0.435973	2.49574e-05	-1.40323e-10	-0.349421
14151853	rs2890979	2.26168e-09	-0.450288	-1.30788	2.46063e-05	0.945142	-1.30873
14151960	rs4237133	3.82963e-09	-1.54281	0.311293	8.70565e-06	-1.79506	0.392437
14152282	rs74474282	5.58479e-09	-1.40323e-10	-0.854234	1.62205e-05	-1.40323e-10	-0.780314
14152436	rs10756531	1.10608e-09	-1.74681	-0.726653	5.90213e-05	1.15502	-0.643713
14152659	rs16931403	3.91151e-08	-1.74983	2.84206	0.000122338	-1.78158	3.02178
14153732	rs16931410	2.36506e-09	-0.590106	-1.12337	1.54363e-05	0.313097	-1.14297
14154231	rs723968	6.97337e-08	-1.80204	3.47244	0.000283908	-1.69733	3.77939
14154697	rs10810096	6.06078e-09	-1.40323e-10	-0.772442	1.8282e-05	-1.40323e-10	-0.660671
14155418	rs7863447	3.49184e-09	-1.63519	0.311336	8.76765e-06	-1.78839	0.392869
14155541	rs12553346	2.17971e-09	-1.79509	-2.346e-10	6.08556e-06	-1.76067	-2.346e-10
14155748	rs151263769	3.73781e-09	-1.40323e-10	-1.25578	9.95129e-06	-1.40323e-10	-1.26889
14155769	rs12349255	1.10645e-09	-1.62989	-0.843237	2.68409e-06	-1.79458	-0.784674
14155950	rs10810097	6.56489e-09	-1.40323e-10	-0.692546	1.97098e-05	-1.40323e-10	-0.585476
14156739	rs34991430	1.45896e-09	-1.77583	-0.420725	1.71671e-05	-0.314066	-0.40953
14157468	rs7044402	4.12067e-08	-1.79299	2.93731	0.00013911	-1.79719	3.16587
14157867	rs12685276	1.62195e-09	-1.43267	-0.657984	5.31702e-06	-1.22456	-0.671114
14158002	rs140116284	1.59072e-08	0.192493	-2.346e-10	7.96571e-06	-1.49144	-2.346e-10
14158121	rs111931329	1.34751e-07	-1.40323e-10	2.32915	0.000404402	-1.40323e-10	2.43582
14158642	rs116848122	6.59314e-08	-1.40323e-10	1.61433	0.000173514	-1.40323e-10	1.58967
14158761	rs189824341	2.49247e-09	-1.66101	-2.346e-10	6.23903e-06	-1.73577	-2.346e-10
14158795	rs13300925	6.25012e-09	-1.73486	0.993176	1.92204e-05	-1.80345	1.19283
14158854	rs62532512	1.23259e-09	-1.74338	-0.621786	1.07695e-05	-0.593444	-0.596432
14159091	rs12004755	4.17867e-09	-1.80187	0.657582	1.75093e-05	-1.56017	0.856307
14159460	rs2382443	2.57311e-08	-1.57958	2.253	0.000387561	-0.250029	2.64331
14160962	rs75918185	8.35951e-10	-1.48489	-1.26858	3.51842e-06	-1.03462	-1.27395
14161670	rs10810098	1.18854e-09	-1.75663	-0.644925	6.30094e-06	-1.2819	-0.443993
14161919	rs74654470	7.70551e-09	-1.40323e-10	-0.532346	2.27126e-05	-1.40323e-10	-0.443672
14161927	rs10810099	1.17207e-09	-1.74726	-0.668242	5.87166e-06	-1.25988	-0.536574
14162003	rs10961396	1.58028e-09	-1.6582	-0.458479	4.91414e-06	-1.49825	-0.476227
14162148	rs116967484	2.5074e-09	-1.65503	-2.346e-10	3.06531e-05	-0.143857	-2.346e-10
14162299	rs149604434	2.68416e-09	-1.58691	-2.346e-10	8.82205e-06	-1.38934	-2.346e-10
14162833	rs117438989	6.81049e-09	-1.40323e-10	-0.655818	1.9708e-05	-1.40323e-10	-0.585568
14162929	rs78232917	8.08496e-09	-1.40323e-10	-0.484276	2.37774e-05	-1.40323e-10	-0.397855
14163327	rs2890981	3.44303e-09	-0.644039	-0.693891	9.16491e-06	-0.746663	-0.604545
14163383	rs12156582	2.33931e-09	-1.72443	-2.346e-10	6.86917e-06	-1.63955	-2.346e-10
14163477	rs12156460	7.17751e-10	-1.62621	-1.2797	3.50408e-06	-1.00672	-1.30594
14163689	rs62532513	2.22536e-09	-1.77436	-2.346e-10	0.000213849	1.79868	-2.346e-10
14163888	rs13299433	3.31554e-09	-1.7496	0.373939	1.05559e-05	-1.77577	0.565866
14163907	rs28379954	3.19009e-09	-1.41423	-2.346e-10	9.65731e-06	-1.29887	-2.346e-10
14163950	rs28546939	3.34482e-09	-1.74449	0.377619	1.06365e-05	-1.77205	0.569749
14164151	rs10738354	5.51381e-09	-1.40323e-10	-0.867025	1.58958e-05	-1.40323e-10	-0.800537
14164187	rs118079438	1.37267e-08	0.0450609	-2.346e-10	0.000125775	1.2679	-2.346e-10
14164250	rs10961399	3.66267e-09	-1.683	0.406909	1.11275e-05	-1.75782	0.600651
14164598	rs72698756	2.37357e-09	-1.70989	-2.346e-10	5.92045e-06	-1.78818	-2.346e-10
14165206	rs10961400	5.4928e-09	-1.70377	0.832923	2.24474e-05	-1.58416	1.12875
14166469	rs59582428	4.12918e-09	-1.77442	0.618219	1.65334e-05	-1.69054	0.929336
14167640	rs34489185	2.7233e-09	-1.57244	-2.346e-10	7.04824e-06	-1.61381	-2.346e-10
14168029	rs4740560	3.13406e-09	-1.72148	0.289529	6.18104e-05	-0.0163598	0.573841
14168367	rs76317170	3.56726e-09	-1.74192	0.439438	1.41053e-05	-1.65957	0.739536
14168398	rs146407182	7.6889e-09	-1.40323e-10	-0.534503	2.2193e-05	-1.40323e-10	-0.466812
14169557	rs12376024	6.69761e-09	-1.796	1.12347	2.57817e-05	-1.74286	1.42594
14170636	rs79715983	3.36569e-09	-1.36065	-2.346e-10	9.45617e-06	-1.31992	-2.346e-10
14171377	rs145186633	2.23885e-09	-1.76832	-2.346e-10	6.23756e-06	-1.736	-2.346e-10
14171645	rs12377502	5.5941e-09	-1.65146	0.798886	2.22189e-05	-1.55976	1.09411
14172048	rs6474821	6.12832e-10	-1.75125	-1.3127	1.96959e-06	-1.57904	-1.30973
14172165	rs79290230	5.30865e-09	-0.904944	-2.346e-10	2.51577e-05	-0.341425	-2.346e-10
14172712	rs10961402	7.16454e-09	-1.80415	1.19901	2.66502e-05	-1.80074	1.51694
14172785	rs12551894	2.69316e-09	-1.58357	-2.346e-10	9.24157e-06	-1.34288	-2.346e-10
14172871	rs10481501	5.49836e-09	-0.869832	-2.346e-10	1.40838e-05	-0.921567	-2.346e-10
14172886	rs59157653	6.26039e-10	-1.7958	-1.24682	5.68728e-06	-0.645266	-1.18309
14173119	rs75685645	3.77423e-09	-1.24608	-2.346e-10	1.77857e-05	-0.688193	-2.346e-10
14173671	rs189832506	3.59944e-09	-1.40323e-10	-1.2935	9.77563e-06	-1.40323e-10	-1.2867
14175329	rs12552956	2.57162e-09	-1.78242	0.15268	8.31254e-06	-1.79736	0.348535
14175660	rs16931422	3.56402e-09	-1.40323e-10	-1.30339	9.83697e-06	-1.40323e-10	-1.28044
14175888	rs35340098	1.56727e-09	-1.80155	-0.323397	5.37026e-06	-1.72523	-0.160487
14177895	rs76293941	9.05442e-09	-1.40323e-10	-0.371028	2.58567e-05	-1.40323e-10	-0.314021
14179003	rs34115564	1.47071e-09	-1.79411	-0.394422	0.000238739	2.38453	-0.475754
14179305	rs10119167	1.02979e-09	-1.46037	-1.08456	4.68214e-06	-0.928661	-1.09418
14180089	rs10756534	5.21021e-09	-1.40323e-10	-0.923661	1.51971e-05	-1.40323e-10	-0.845487
14180151	rs143863570	5.42679e-09	-1.40323e-10	-0.882933	1.41809e-05	-1.40323e-10	-0.914695
14180711	rs7045263	1.78627e-09	-1.7458	-0.248352	3.04878e-05	-0.0476524	-0.101612
14181653	rs2890982	1.81866e-09	-1.71707	-0.259109	5.25478e-06	-1.80259	-0.104864
14182043	rs10961406	3.28319e-09	-1.38546	-2.346e-10	9.80432e-06	-1.28377	-2.346e-10
14182314	rs17283657	2.45645e-09	-1.67556	-2.346e-10	5.93444e-06	-1.78582	-2.346e-10
14182489	rs148042717	2.16881e-09	-1.8001	-2.346e-10	5.86806e-06	-1.79707	-2.346e-10
14183860	rs9776572	2.05396e-09	-1.72555	-0.128958	6.14438e-06	-1.7998	0.0487494
14184047	rs9777428	2.77312e-09	-1.55431	-2.346e-10	8.73094e-06	-1.39972	-2.346e-10
14184848	rs13297162	4.27658e-09	-1.12113	-2.346e-10	8.4291e-06	-1.4349	-2.346e-10
14184904	rs10756535	4.58431e-09	-1.80093	0.749289	1.65203e-05	-1.78214	1.02014
14185136	rs10756536	2.77531e-09	-1.80322	0.249699	9.66756e-06	-1.80169	0.503872
14185246	rs7035474	1.82694e-09	-1.77696	-0.194679	5.76128e-06	-1.80405	-0.0113836
14185313	rs6474822	2.07471e-09	-1.79015	-0.0543152	6.71638e-06	-1.80176	0.139714
14185939	rs16931436	1.69576e-09	-1.79544	-0.250715	5.38359e-06	-1.74556	-0.137671
14186391	rs13287487	1.27206e-09	-1.68683	-0.64681	6.55021e-06	-1.23435	-0.45274
14187406	rs4617253	5.66118e-09	-1.40323e-10	-0.84065	1.59503e-05	-1.40323e-10	-0.797114
14187523	rs4375095	5.9187e-10	-1.78627	-1.31248	5.70645e-06	-0.526535	-1.29846
14187655	rs2382448	2.3451e-09	-1.79964	0.0776883	8.08502e-06	-1.77558	0.299005
14187851	rs2382449	6.02263e-09	-1.40323e-10	-0.778757	1.71793e-05	-1.40323e-10	-0.722887
14188857	rs2382450	2.17771e-09	-1.80406	0.0080577	7.84954e-06	-1.71057	0.204431
14189132	rs117689786	5.19299e-09	-0.926972	-2.346e-10	1.65442e-05	-0.760553	-2.346e-10
14189147	rs75242739	3.31531e-09	-1.37573	-2.346e-10	1.47733e-05	-0.873767	-2.346e-10
14189188	rs2382451	1.42926e-09	-1.77093	-0.446192	6.38231e-06	-1.47987	-0.233194
14189225	rs74446758	5.15149e-09	-1.63865	0.703651	2.7474e-05	-1.28638	1.03303
14189552	rs78087355	5.0362e-09	-1.64323	0.685601	2.70346e-05	-1.29451	1.02504
14190052	rs10810104	2.38629e-09	-1.77481	0.0702687	9.28644e-06	-1.59933	0.26129
14190121	rs7034377	2.56571e-08	-1.72408	2.39462	0.000335008	-0.31716	2.56472
14190287	rs7034162	2.69788e-09	-1.70437	0.122549	1.16597e-05	-1.42881	0.318359
14191356	rs142758463	5.10396e-09	-1.40323e-10	-0.944265	1.39245e-05	-1.40323e-10	-0.932937
14191522	rs10810105	5.82635e-10	-1.80424	-1.31024	6.35173e-06	-0.404353	-1.31351
14191583	rs147294258	7.31877e-09	-1.40323e-10	-0.583839	2.05226e-05	-1.40323e-10	-0.545063
14192366	rs10961411	6.77429e-10	-1.69853	-1.2652	3.74666e-06	-0.952912	-1.29282
14192730	rs10961412	6.7084e-10	-1.69254	-1.28097	3.38973e-06	-1.0436	-1.30224
14193816	rs76370019	3.52868e-09	-1.40323e-10	-1.31336	9.61654e-06	-1.40323e-10	-1.30311
14194376	rs4551459	3.08729e-09	-1.7088	0.261811	1.11141e-05	-1.56914	0.410768
14194856	rs10756538	5.10332e-09	-1.40323e-10	-0.94439	1.47555e-05	-1.40323e-10	-0.874976
14195333	rs10961413	5.76837e-09	-1.67755	0.855656	3.00986e-05	-1.3665	1.20439
14195454	rs10810106	6.78009e-09	-1.72391	1.06362	3.03017e-05	-1.50996	1.35457
14195827	rs10810107	7.11249e-10	-1.60722	-1.30779	2.40018e-06	-1.37775	-1.3133
14195871	rs76940405	3.76407e-09	-1.40323e-10	-1.24878	1.00158e-05	-1.40323e-10	-1.26243
14195998	rs2382452	1.34688e-09	-1.70595	-0.570542	4.63644e-06	-1.41172	-0.620926
14196087	rs2382453	7.21166e-09	-1.79901	1.20043	0.000149035	0.164915	1.27267
14196098	rs10810108	6.05865e-10	-1.77035	-1.30503	4.00108e-06	-0.866446	-1.31358
14196287	rs10810109	6.27877e-10	-1.72648	-1.31321	3.38404e-06	-1.04864	-1.29889
14196305	rs10961414	4.64494e-09	-1.58894	0.550433	2.75539e-05	-1.15573	0.90528
14196340	rs2382454	7.54309e-09	-1.72695	1.1733	3.5761e-05	-1.47411	1.48438
14196764	rs73413827	4.61859e-09	-1.5876	0.543408	2.22085e-05	-1.30063	0.834513
14197057	rs6474823	8.52487e-09	-1.64266	1.21137	3.88605e-05	-1.42335	1.51674
14197181	rs6474824	6.47602e-09	-1.66907	0.962899	3.07649e-05	-1.42455	1.28433
14197275	rs6474825	6.05124e-09	-1.62057	0.846556	2.73482e-05	-1.40778	1.14984
14197498	rs10738355	6.06795e-09	-1.58004	0.80878	3.01394e-05	-1.28027	1.11951
14197958	rs2382456	7.70494e-09	-1.62504	1.09262	2.95177e-05	-1.51166	1.33006
14198371	rs2382457	5.52904e-09	-1.65857	0.794299	2.49932e-05	-1.50198	1.15399
14198600	rs4628344	1.86028e-08	-1.78305	2.13208	8.99572e-05	-1.64567	2.57841
14198644	rs4532695	5.48299e-09	-1.70681	0.834182	2.51959e-05	-1.53164	1.19173
14198747	rs2890984	5.64387e-09	-1.69982	0.856111	2.61009e-05	-1.52003	1.21541
14199422	rs10810110	4.96305e-09	-1.8041	0.83184	1.92561e-05	-1.7714	1.16264
14199803	rs56026354	2.77912e-09	-1.55215	-2.346e-10	1.10909e-05	-1.16047	-2.346e-10
14199908	rs10810111	5.3177e-09	-1.80232	0.899077	2.06827e-05	-1.80304	1.26575
14199909	rs10810112	5.34558e-09	-1.76695	0.868937	2.01069e-05	-1.78891	1.22338
14200005	rs10810113	5.18854e-09	-1.79312	0.865292	2.01441e-05	-1.79267	1.22899
14200058	rs10810114	5.43667e-09	-1.80186	0.920741	2.12124e-05	-1.80087	1.28886
14201012	rs2382458	5.7945e-09	-1.75554	0.938167	2.10574e-05	-1.80417	1.28483
14201586	rs2890985	4.7264e-09	-1.80195	0.780832	1.7909e-05	-1.78547	1.10419
14201649	rs2382459	4.4456e-09	-1.75499	0.67262	1.60495e-05	-1.80097	1.01005
14202365	rs143105460	2.19108e-09	-1.78989	-2.346e-10	5.84078e-06	-1.80173	-2.346e-10
14202404	rs79077089	6.11303e-10	-1.75912	-1.30732	1.60193e-06	-1.78635	-1.30903
14202489	rs75241250	2.36014e-09	-1.71556	-2.346e-10	6.44425e-06	-1.7034	-2.346e-10
14202603	rs10961417	3.54222e-09	-1.40323e-10	-1.30953	9.54005e-06	-1.40323e-10	-1.31109
14202613	rs10961418	6.03711e-10	-1.77574	-1.3032	1.58405e-06	-1.80159	-1.30502
14202689	rs10738356	3.97538e-09	-1.77958	0.585415	1.58973e-05	-1.66373	0.863289
14203057	rs12235129	4.50217e-09	-1.80252	0.732797	1.81409e-05	-1.74987	1.08145
14203091	rs10738357	2.6408e-09	-1.7982	0.195006	1.0364e-05	-1.66439	0.436138
14203152	rs10961419	2.82035e-09	-1.77917	0.241748	1.16381e-05	-1.58012	0.467813
14203520	rs75511075	3.61101e-09	-1.40323e-10	-1.29029	9.92588e-06	-1.40323e-10	-1.27144
14203814	rs10961420	5.90697e-09	-1.79	0.991856	1.99332e-05	-1.79575	1.22155
14203942	rs2382460	1.59181e-08	-1.39866	1.59184	6.7051e-05	-1.00875	1.64762
14204010	rs10961421	4.9924e-09	-1.7978	0.831437	1.85188e-05	-1.71149	1.06368
14204068	rs62532547	2.2329e-09	-1.77098	-2.346e-10	0.000209868	1.77989	-2.346e-10
14204396	rs61754862	6.55143e-09	-1.66637	0.971769	3.36935e-05	-1.41507	1.36578
14204747	rs10756539	9.31959e-09	-1.78459	1.44243	3.82242e-05	-1.80189	1.87877
14204794	rs10810115	1.10637e-09	-1.22588	-1.24732	1.91095e-06	-1.7211	-1.1979
14204992	rs11790310	1.09895e-09	-1.42883	-1.05109	3.05065e-06	-1.48992	-0.961319
14205054	rs62532548	4.1733e-09	-1.29977	0.1542	2.57074e-05	-0.421774	0.101964
14205169	rs12551619	1.68268e-08	-1.08463	1.33332	3.40112e-05	-1.66349	1.62359
14205907	rs79761662	5.7556e-08	-1.40323e-10	1.47848	0.000231658	-1.40323e-10	1.87867
14205985	rs10961422	9.45399e-10	-1.38214	-1.24829	3.7441e-06	-1.00308	-1.24333
14206092	rs12376677	1.27311e-09	-1.06413	-1.26869	1.80512e-06	-1.73677	-1.23919
14206271	rs62532551	3.97484e-09	-1.59535	0.401056	2.8885e-05	-0.893751	0.690484
14206332	rs12004290	4.13807e-09	-1.60718	0.45313	3.05277e-05	-0.868521	0.720564
14206358	rs10810116	3.87797e-09	-1.51684	0.297866	1.52318e-05	-1.44662	0.603415
14206835	rs12339675	3.54748e-09	-1.49931	0.191262	1.32266e-05	-1.46562	0.481266
14207552	rs4741346	3.56829e-09	-1.63578	0.333582	2.95412e-05	-0.802647	0.621842
14208322	rs77365026	3.79459e-09	-1.40323e-10	-1.2407	1.06849e-05	-1.40323e-10	-1.19775
14208341	rs10810117	3.77644e-09	-1.40539	0.159889	1.02234e-05	-1.65552	0.413608
14208724	rs10961424	3.69851e-09	-1.53163	0.265278	2.26704e-05	-1.01747	0.57194
14209107	rs12236711	7.33837e-10	-1.58131	-1.30244	2.84761e-06	-1.22347	-1.29664
14209270	rs139714248	5.3126e-09	-1.40323e-10	-0.904199	1.5654e-05	-1.40323e-10	-0.815864
14209342	rs10119190	3.45215e-09	-1.40478	0.0694922	1.05358e-05	-1.57988	0.368068
14209427	rs76819450	2.26459e-09	-1.50399	-0.252903	7.19745e-06	-1.40518	-0.187681
14210503	rs10756540	3.71909e-09	-1.40322	0.142414	1.10321e-05	-1.59054	0.424756
14210623	rs10756541	4.49289e-09	-1.084	0.0122188	8.20024e-06	-1.74757	0.285143
14210653	rs12340584	1.83365e-09	-1.69217	-0.275809	8.96696e-06	-1.3264	-0.0466429
14210721	rs56254800	3.37484e-09	-1.13428	-0.223653	6.66996e-06	-1.55216	-0.116818
14210897	rs12238011	9.02494e-10	-1.3639	-1.31297	4.01251e-06	-0.864621	-1.31255
14211213	rs143230323	2.15991e-09	-1.80422	-2.346e-10	5.87951e-06	-1.79512	-2.346e-10
14211843	rs10961426	2.03295e-09	-1.80176	-0.0630274	6.85791e-06	-1.77885	0.137661
14211968	rs77618607	4.43505e-09	-1.40323e-10	-1.08474	1.17897e-05	-1.40323e-10	-1.09936
14212307	rs75232456	3.72371e-09	-1.40323e-10	-1.25956	1.05934e-05	-1.40323e-10	-1.20636
14213040	rs10961428	4.37857e-09	-1.19399	0.0964283	8.73323e-06	-1.76358	0.364123
14213061	rs16923133	8.20858e-10	-1.79598	-0.975706	2.65288e-06	-1.756	-0.83495
14213098	rs16923134	7.55103e-10	-1.79171	-1.06348	2.39622e-06	-1.75647	-0.936229
14213548	rs73645013	6.13872e-10	-1.80399	-1.25826	1.93449e-06	-1.70517	-1.20158
14213974	rs12682686	6.21508e-10	-1.80423	-1.24565	1.98666e-06	-1.69606	-1.18407
14214149	rs12683997	6.11013e-10	-1.80403	-1.26289	1.86918e-06	-1.73381	-1.20728
14214252	rs12682915	6.31908e-10	-1.78529	-1.248	2.46063e-06	-1.4776	-1.18857
14214358	rs78934557	3.38276e-09	-1.35559	-2.346e-10	9.7447e-06	-1.28987	-2.346e-10
14214688	rs7041043	1.72354e-09	-1.33678	-0.693126	4.91089e-06	-1.30188	-0.673251
14214720	rs7040930	6.51374e-09	-1.0789	0.378535	1.30025e-05	-1.72668	0.725225
14215031	rs10115397	6.57672e-10	-1.71219	-1.28114	2.26357e-06	-1.51578	-1.23386
14215040	rs7044542	1.66289e-09	-1.32749	-0.73824	4.79782e-06	-1.28642	-0.712014
14215129	rs10121553	7.47689e-10	-1.6097	-1.25535	2.89133e-06	-1.30889	-1.19598
14215130	rs10115426	7.57146e-10	-1.59713	-1.25535	2.94956e-06	-1.28896	-1.19598
14215318	rs7044603	1.46921e-09	-1.38247	-0.80709	4.05797e-06	-1.38361	-0.7823
14215878	rs10511593	1.67809e-09	-1.21148	-0.845151	4.59013e-06	-1.21337	-0.829317
14218106	rs62532553	3.88924e-09	-1.21607	-2.346e-10	8.79308e-06	-1.39263	-2.346e-10
14218421	rs74633221	2.16e-09	-1.80417	-2.346e-10	9.52347e-06	-1.31283	-2.346e-10
14219225	rs9298696	3.38981e-08	-1.6063	2.55538	0.000151324	-1.5936	3.04644
14219691	rs7048086	3.84467e-08	-1.5347	2.60969	0.000168872	-1.51992	3.08247
14219979	rs139858065	4.65448e-09	-1.40323e-10	-1.03645	1.24165e-05	-1.40323e-10	-1.04756
14220407	rs7029180	3.37662e-09	-0.921588	-0.435819	1.06524e-05	-0.778348	-0.422456
14220429	rs77800501	3.93002e-09	-1.20564	-2.346e-10	1.64552e-05	-0.765951	-2.346e-10
14220918	rs73645016	1.03732e-09	-1.79065	-0.746989	3.33575e-06	-1.77224	-0.589656
14220927	rs117188406	5.04158e-09	-0.956561	-2.346e-10	1.58476e-05	-0.803569	-2.346e-10
14221066	rs12236761	1.86171e-07	-1.40323e-10	2.65239	0.000829833	-1.40323e-10	3.15463
14221591	rs2382444	1.60038e-09	-1.07894	-1.02509	2.44675e-06	-1.69653	-0.975302
14222416	rs4741349	9.7222e-10	-1.58348	-1.01897	3.51599e-06	-1.34653	-0.962745
14222432	rs4741350	1.01133e-09	-1.57853	-0.984486	3.67259e-06	-1.33822	-0.927478
14223115	rs10961429	1.05402e-09	-1.48987	-1.0318	2.63125e-06	-1.56916	-1.02997
14223162	rs74746795	1.3624e-08	-1.38368	1.42123	3.42016e-05	-1.36365	1.32933
14223752	rs62532554	1.33789e-08	-1.44216	1.46155	3.57506e-05	-1.35899	1.36897
14224063	rs10961430	2.17401e-09	-1.80393	0.00621614	6.71811e-06	-1.76661	0.104822
14224117	rs35402224	6.76476e-08	-0.981556	2.62159	9.69813e-05	-1.42308	2.43101
14224626	rs10810118	1.28093e-09	-1.31226	-1.01444	2.41378e-06	-1.73122	-0.954176
14224955	rs10961431	7.37614e-09	-1.66405	1.08802	2.19228e-05	-1.80266	1.3236
14225161	rs62532556	1.45448e-08	-1.32	1.42295	2.14471e-05	-1.75015	1.24915
14225281	rs7034346	5.52289e-09	-1.446	0.580615	1.24011e-05	-1.55234	0.503543
14225836	rs7035453	3.1066e-08	0.0396142	0.822218	3.12557e-05	-1.09404	0.969648
14226139	rs10810119	4.89452e-09	-0.907944	-0.0782215	1.52716e-05	-0.94906	0.108462
14226341	rs7038815	7.32265e-10	-1.77798	-1.10792	2.48793e-06	-1.6035	-1.05164
14226937	rs10120632	5.721e-09	-0.830138	-2.346e-10	1.77073e-05	-0.692611	-2.346e-10
14227424	rs78544879	2.3993e-09	-1.6991	-2.346e-10	5.8276e-06	-1.80399	-2.346e-10
14227509	rs2146539	6.57385e-10	-1.79731	-1.19646	3.18443e-06	-1.2499	-1.15841
14227747	rs7029254	6.55309e-10	-1.76989	-1.22704	2.44169e-06	-1.48712	-1.18678
14227794	rs77767466	3.01717e-09	-1.46996	-2.346e-10	6.26594e-06	-1.73146	-2.346e-10
14227975	rs11794535	1.51922e-09	-1.66898	-0.487103	6.4652e-06	-1.14539	-0.554762
14228317	rs12708255	4.63086e-09	-1.30893	0.267392	1.01634e-05	-1.74222	0.494422
14228354	rs7033134	6.17245e-10	-1.8026	-1.25417	2.71423e-06	-1.34276	-1.22532
14228371	rs13440252	6.09859e-09	-0.997291	0.231067	9.43782e-06	-1.78524	0.463374
14228376	rs12685465	1.95657e-07	-1.40323e-10	2.70208	0.000754303	-1.40323e-10	3.0592
14228383	rs13440429	2.74961e-09	-1.32857	-0.234249	9.45887e-06	-1.30314	-0.0164936
14228471	rs10961433	1.64837e-09	-1.55904	-0.515455	3.28235e-06	-1.79095	-0.58708
14228675	rs11788974	1.12399e-09	-1.70239	-0.75501	5.22094e-06	-1.10354	-0.810376
14229044	rs10961434	1.20114e-08	-0.639418	0.550993	2.50485e-05	-1.21852	0.872745
14229049	rs10961435	9.99188e-08	-1.40323e-10	2.03008	0.000377742	-1.40323e-10	2.36762
14229179	rs10961436	8.81076e-09	-0.743805	0.345498	1.65462e-05	-1.41176	0.651324
14229293	rs117027654	2.18761e-09	-1.79147	-2.346e-10	5.93272e-06	-1.78611	-2.346e-10
14229315	rs75021464	3.14402e-09	-1.42878	-2.346e-10	6.39158e-06	-1.71161	-2.346e-10
14229543	rs117484771	2.19733e-09	-1.78704	-2.346e-10	5.90574e-06	-1.79066	-2.346e-10
14230110	rs7033206	1.99161e-08	-1.20709	1.62434	6.69199e-05	-1.31535	1.95225
14230596	rs72698780	1.30324e-09	-1.77937	-0.530055	3.75028e-06	-1.77184	-0.472917
14231355	rs9792634	6.6421e-08	-1.40323e-10	1.62173	0.00024187	-1.40323e-10	1.92181
14231361	rs10961437	3.09186e-09	-0.851394	-0.594115	3.8666e-06	-1.55854	-0.655671
14231999	rs140376033	2.64193e-09	-1.60277	-2.346e-10	6.10097e-06	-1.75814	-2.346e-10
14232271	rs77907765	7.58388e-09	-1.40323e-10	-0.548257	2.00156e-05	-1.40323e-10	-0.570077
14233159	rs10961439	5.63869e-09	-0.771732	-0.0728977	1.55096e-05	-0.706845	-0.118284
14233302	rs16931499	1.19921e-09	-1.67727	-0.71535	4.79239e-06	-1.23308	-0.766484
14234315	rs10961440	4.91894e-09	-0.430325	-0.550864	7.48782e-06	-0.927682	-0.62563
14234774	rs4741353	2.47494e-09	-0.998279	-0.669785	4.51541e-06	-1.37593	-0.683168
14234775	rs4741354	2.31383e-09	-1.01515	-0.720227	4.36843e-06	-1.35912	-0.733072
14235002	rs7040053	1.18783e-09	-1.68619	-0.715971	2.60018e-06	-1.80379	-0.807223
14235063	rs78959125	3.97651e-09	-0.660497	-0.533379	7.28387e-06	-0.951573	-0.629355
14235111	rs146563713	6.42232e-09	-1.40323e-10	-0.714503	1.92983e-05	-1.40323e-10	-0.606575
14235899	rs71511081	6.15967e-09	-0.756258	-2.346e-10	1.83886e-05	-0.654857	-2.346e-10
14236134	rs10961441	1.23894e-09	-1.65846	-0.701563	2.80747e-06	-1.80116	-0.733148
14236275	rs10961442	5.923e-09	-0.294984	-0.500454	5.9353e-06	-1.18633	-0.599345
14236289	rs10961443	1.3091e-09	-1.54639	-0.758558	2.62926e-06	-1.75353	-0.846361
14236574	rs13294194	4.03807e-09	-1.17851	-2.346e-10	4.37754e-05	0.212483	-2.346e-10
14237267	rs34997120	3.47531e-09	-1.3286	-2.346e-10	3.31639e-05	-0.0651291	-2.346e-10
14237389	rs10125346	7.02193e-10	-1.72226	-1.20557	2.15564e-06	-1.62954	-1.16896
14237632	rs10961444	6.9069e-10	-1.6757	-1.26865	1.60598e-06	-1.80192	-1.29094
14237649	rs10756542	1.98609e-09	-1.03825	-0.849858	3.75603e-06	-1.38335	-0.859879
14237765	rs13299315	2.98675e-09	-1.48009	-2.346e-10	2.53028e-05	-0.335677	-2.346e-10
14238470	rs35128680	3.05222e-09	-1.45841	-2.346e-10	2.87718e-05	-0.207194	-2.346e-10
14238598	rs12684749	2.3327e-08	-0.929412	1.50474	0.000269958	0.317355	1.71432
14238793	rs1322985	6.90535e-10	-1.73123	-1.21334	1.69622e-06	-1.79846	-1.23973
14239057	rs75447706	7.81097e-09	-1.40323e-10	-0.518752	2.05934e-05	-1.40323e-10	-0.54162
14240161	rs11789657	1.45017e-09	-1.62273	-0.579866	2.89843e-06	-1.80195	-0.700471
14240265	rs187476929	7.96531e-08	-1.40323e-10	1.8034	0.000169879	-1.40323e-10	1.56849
14240266	rs141497446	7.99012e-08	-1.40323e-10	1.80651	0.000170387	-1.40323e-10	1.57148
14241433	rs73645022	1.22587e-09	-1.52738	-0.843246	2.86152e-06	-1.62526	-0.88998
14241650	rs58361699	8.93106e-08	-1.40323e-10	1.91784	0.000311474	-1.40323e-10	2.17472
14241817	rs1555553	3.67482e-09	-1.10759	-0.165193	1.24034e-05	-1.13124	0.0826138
14241917	rs60698572	3.65222e-09	-1.40323e-10	-1.27895	1.00287e-05	-1.40323e-10	-1.26114
14242214	rs2181403	2.26006e-09	-1.75889	-2.346e-10	6.12948e-06	-1.75348	-2.346e-10
14242230	rs56970561	9.32105e-08	-1.40323e-10	1.96058	0.00033076	-1.40323e-10	2.2348
14242257	rs57491792	7.88313e-08	-1.40323e-10	1.79303	0.00028309	-1.40323e-10	2.07917
14243700	rs77866642	3.64366e-09	-1.40323e-10	-1.28129	9.8209e-06	-1.40323e-10	-1.28208
14244376	rs10810120	4.77508e-09	0.107579	-1.11845	2.08263e-05	0.60559	-1.13597
14244413	rs1322986	6.19281e-10	-1.7647	-1.28878	1.85809e-06	-1.63773	-1.30931
14244753	rs1322987	6.61521e-10	-1.79305	-1.19444	1.89258e-06	-1.69632	-1.23233
14245551	rs7030457	3.68321e-09	-0.0685239	-1.20197	1.48942e-05	0.3497	-1.21532
14245767	rs1853371	1.72191e-09	-0.801771	-1.22907	4.63499e-06	-0.786501	-1.24646
14245801	rs140554415	3.66857e-09	-1.40323e-10	-1.27448	9.77825e-06	-1.40323e-10	-1.28643
14246169	rs7048639	6.95802e-10	-1.62422	-1.31275	1.67046e-06	-1.74182	-1.31167
14246551	rs4740561	7.39845e-10	-1.64661	-1.22899	1.74722e-06	-1.7579	-1.25066
14246939	rs62532760	6.30851e-10	-1.77179	-1.26317	1.79498e-06	-1.74028	-1.24132
14247346	rs13286037	2.5127e-09	-1.65292	-2.346e-10	1.89547e-05	-0.624538	-2.346e-10
14247411	rs10961449	2.25054e-09	-1.2004	-0.562714	8.46321e-06	-0.833074	-0.597788
14247488	rs10961450	1.42613e-09	-1.62021	-0.599105	3.33784e-06	-1.71382	-0.647444
14247788	rs7866589	6.61174e-10	-1.75483	-1.23319	1.81412e-06	-1.72959	-1.2414
14248274	rs12346458	1.14978e-08	0.09667	-0.228792	5.39934e-05	0.433502	-0.0112303
14248407	rs34252464	4.1493e-09	-1.15134	-2.346e-10	1.50454e-05	-0.855519	-2.346e-10
14248877	rs7027532	8.48278e-10	-1.65978	-1.07905	2.62407e-06	-1.58034	-1.02153
14248934	rs7027899	5.20191e-09	0.0277496	-0.953005	2.96562e-05	0.737	-0.913918
14249418	rs59804771	1.06448e-09	-1.38773	-1.12406	2.4032e-06	-1.5314	-1.15839
14249488	rs7874591	1.04313e-08	-0.229471	-2.346e-10	4.61317e-05	0.26491	-2.346e-10
14249534	rs77581951	7.33343e-09	-0.581838	-2.346e-10	4.44824e-05	0.228502	-2.346e-10
14249617	rs7859287	2.64815e-09	-0.832533	-0.767888	5.57876e-06	-1.03575	-0.811874
14250285	rs3761668	8.41478e-10	-1.5103	-1.23658	3.15755e-06	-1.17435	-1.24245
14250450	rs62532761	8.52777e-09	-0.430953	-2.346e-10	4.47701e-05	0.234951	-2.346e-10
14250603	rs3761667	4.59613e-09	-1.2266	0.177536	7.4763e-06	-1.78314	0.228292
14250627	rs117882883	2.7993e-09	-1.54491	-2.346e-10	6.48721e-06	-1.69676	-2.346e-10
14251243	rs2382461	4.26347e-09	-1.17603	0.051827	6.99767e-06	-1.78936	0.168345
14251663	rs145187279	2.89246e-09	-1.51217	-2.346e-10	7.8039e-06	-1.51197	-2.346e-10
14251872	rs59710488	7.65258e-10	-1.74251	-1.09932	2.02696e-06	-1.7465	-1.11355
14251917	rs10435726	5.10231e-09	-0.20256	-0.742029	3.26899e-05	0.62245	-0.701975
14251951	rs57645250	7.47736e-10	-1.76061	-1.10437	2.02548e-06	-1.76396	-1.09683
14252182	rs56842747	6.81556e-10	-1.78523	-1.17242	1.83406e-06	-1.79613	-1.16393
14252208	rs10435727	3.56753e-09	-1.40323e-10	-1.30241	9.6055e-06	-1.40323e-10	-1.30425
14252363	rs7849450	1.00876e-09	-1.28724	-1.27832	5.4044e-06	-0.595813	-1.28356
14252419	rs35281474	2.1695e-09	-1.79978	-2.346e-10	5.82847e-06	-1.80384	-2.346e-10
14252964	rs72698792	8.94391e-10	-1.65681	-1.02908	2.26859e-06	-1.71923	-1.02821
14253977	rs36008893	2.66345e-09	-1.59466	-2.346e-10	9.42582e-06	-1.32314	-2.346e-10
14254594	rs59613598	2.28329e-09	-1.74866	-2.346e-10	6.17054e-06	-1.7468	-2.346e-10
14255130	rs189667504	2.24165e-09	-1.76707	-2.346e-10	5.82613e-06	-1.80424	-2.346e-10
14255930	rs13302371	8.2557e-10	-1.79513	-0.970832	2.38905e-06	-1.78691	-0.908783
14257670	rs150135787	2.16169e-09	-1.80339	-2.346e-10	6.24761e-06	-1.73439	-2.346e-10
14257910	rs35367102	9.1716e-10	-1.79467	-0.866089	2.69678e-06	-1.77897	-0.795559
14259772	rs80135306	7.75942e-10	-1.69986	-1.1281	2.04257e-06	-1.72507	-1.12731
14259823	rs78721276	9.44137e-10	-1.61996	-1.01181	2.40501e-06	-1.67607	-1.01296
14260238	rs72698795	8.2848e-10	-1.70986	-1.05258	2.15053e-06	-1.75381	-1.04706
14260378	rs4740562	7.69993e-10	-1.72827	-1.10739	2.03351e-06	-1.7547	-1.10212
14260432	rs4740563	8.33265e-10	-1.65326	-1.10343	2.15225e-06	-1.71066	-1.08942
14260594	rs77848238	6.93996e-09	-1.40323e-10	-0.636986	1.70064e-05	-1.40323e-10	-0.733001
14260684	rs4740564	8.4886e-10	-1.72806	-1.01008	2.15119e-06	-1.76981	-1.03076
14261787	rs189997677	2.19274e-09	-1.78913	-2.346e-10	6.28042e-06	-1.72915	-2.346e-10
14262699	rs1322990	9.64592e-10	-1.29684	-1.31349	3.20939e-06	-1.08691	-1.3136
14264224	rs77946769	2.18828e-09	-1.79116	-2.346e-10	5.93092e-06	-1.78641	-2.346e-10
14264717	rs10122910	1.27759e-09	-1.74146	-0.58784	3.60197e-06	-1.73055	-0.554562
14264751	rs4741355	5.88856e-10	-1.79498	-1.30888	1.57721e-06	-1.80132	-1.30961
14264853	rs76380145	1.22483e-08	-0.0688904	-2.346e-10	1.24157e-05	-1.04762	-2.346e-10
14265033	rs143557907	2.22592e-09	-1.77411	-2.346e-10	6.49154e-06	-1.69609	-2.346e-10
14265524	rs72698799	6.80095e-10	-1.65221	-1.30759	1.78045e-06	-1.6819	-1.30783
14266564	rs72698800	6.29156e-10	-1.72667	-1.31099	1.70284e-06	-1.72175	-1.31254
14266746	rs7872224	6.31706e-10	-1.72243	-1.31119	1.74566e-06	-1.69868	-1.31078
14266751	rs72698801	6.57374e-10	-1.68329	-1.31049	1.7278e-06	-1.70959	-1.31015
14266763	rs73645030	8.88271e-10	-1.80117	-0.891593	2.50434e-06	-1.80034	-0.848225
14267238	rs118170660	2.68314e-09	-1.58729	-2.346e-10	7.44344e-06	-1.55926	-2.346e-10
14267285	rs10810121	7.54793e-09	-0.722538	0.16953	2.59439e-05	-0.470503	0.159849
14267318	rs191858201	2.33818e-09	-1.72491	-2.346e-10	7.15702e-06	-1.5985	-2.346e-10
14267425	rs7860656	6.31519e-10	-1.72675	-1.30716	1.71184e-06	-1.7218	-1.30722
14267601	rs7846889	7.89379e-10	-1.4972	-1.31359	2.07657e-06	-1.52246	-1.31342
14267736	rs4741356	8.18454e-10	-1.48017	-1.29445	2.03721e-06	-1.56305	-1.29196
14267834	rs7861136	8.42198e-10	-1.43985	-1.30618	2.2171e-06	-1.46725	-1.30314
14268103	rs56376086	7.21501e-10	-1.61668	-1.28402	2.28513e-06	-1.46239	-1.27778
14268975	rs117999457	9.77729e-09	-0.294219	-2.346e-10	1.2721e-05	-1.02334	-2.346e-10
14269256	rs10961455	2.13293e-08	-1.40323e-10	0.485801	6.31136e-05	-1.40323e-10	0.578346
14269452	rs16931522	7.30539e-10	-1.57648	-1.31177	2.16896e-06	-1.47872	-1.31362
14269556	rs1061820	1.53599e-09	-1.73137	-0.413735	4.03915e-06	-1.76364	-0.406914
14270025	rs10961456	2.90228e-08	-1.40323e-10	0.793802	8.8528e-05	-1.40323e-10	0.916728
14270121	rs4740565	3.41701e-09	-1.34551	-2.346e-10	7.71651e-06	-1.52323	-2.346e-10
14270340	rs146300623	4.06157e-09	-1.40323e-10	-1.17271	1.06477e-05	-1.40323e-10	-1.20124
14270342	rs1322991	1.70404e-09	-0.731777	-1.3095	4.52687e-06	-0.744273	-1.31229
14270399	rs1322992	3.60553e-09	-1.29181	-2.346e-10	7.92081e-06	-1.4971	-2.346e-10
14270440	rs34151877	8.32682e-09	-0.4548	-2.346e-10	7.78957e-06	-1.51381	-2.346e-10
14270550	rs6474826	3.12041e-09	-1.56675	0.130435	8.63687e-06	-1.52822	0.117669
14272569	rs10961457	4.08123e-09	-1.16788	-2.346e-10	1.45259e-05	-0.890655	-2.346e-10
14273558	rs80223912	7.9952e-09	-0.495439	-2.346e-10	3.77541e-05	0.064505	-2.346e-10
14274071	rs1923778	2.27582e-09	-0.612309	-1.13963	5.04823e-06	-0.778718	-1.16883
14274725	rs1547106	2.0712e-09	-0.679245	-1.16691	5.60078e-06	-0.654859	-1.18883
14274950	rs1033837	2.03325e-09	-0.763586	-1.10106	6.09897e-06	-0.65501	-1.10346
14275239	rs7029940	9.81529e-08	-1.40323e-10	2.01225	0.000300121	-1.40323e-10	2.1376
14276983	rs1322993	2.2192e-09	-1.03976	-0.737377	7.40026e-06	-0.783815	-0.78126
14276984	rs117307033	5.17569e-09	-0.930308	-2.346e-10	8.93321e-06	-1.37681	-2.346e-10
14278432	rs7043220	2.43571e-09	-1.68404	-2.346e-10	6.09093e-06	-1.75979	-2.346e-10
14279532	rs4740566	1.11249e-09	-1.2578	-1.20987	2.28229e-06	-1.5263	-1.21512
14279671	rs4741358	3.57166e-09	-0.183326	-1.11793	1.69337e-05	0.380907	-1.11819
14280398	rs146614287	3.70159e-09	-1.40323e-10	-1.26552	1.00032e-05	-1.40323e-10	-1.26368
14280421	rs7856646	2.01355e-08	-1.40323e-10	0.428206	5.62423e-05	-1.40323e-10	0.46308
14280965	rs4144136	8.23598e-10	-1.46803	-1.30033	1.87893e-06	-1.63022	-1.30567
14281029	rs138869063	3.44552e-08	0.965377	-2.346e-10	0.000120126	1.22195	-2.346e-10
14281387	rs33917322	6.90019e-10	-1.63283	-1.31249	1.7814e-06	-1.67767	-1.31152
14281896	rs4740567	6.57477e-10	-1.68008	-1.31354	1.6848e-06	-1.73147	-1.31347
14282051	rs146121187	4.53101e-08	1.23925	-2.346e-10	0.000234214	1.88964	-2.346e-10
14282792	rs7021539	1.35113e-09	-1.00287	-1.27047	3.39451e-06	-1.0682	-1.27623
14283089	rs72700504	8.93145e-10	-1.52768	-1.15961	3.02538e-06	-1.29382	-1.16573
14283135	rs7025098	1.12248e-08	-1.40323e-10	-0.15616	3.19837e-05	-1.40323e-10	-0.101363
14283489	rs10961460	1.45814e-08	-1.40323e-10	0.105466	3.99275e-05	-1.40323e-10	0.120474
14284780	rs67838511	6.06159e-09	0.100903	-0.873213	2.4996e-05	0.553752	-0.901625
14284917	rs1980687	7.71041e-09	0.0196394	-0.55135	2.35e-05	0.172875	-0.582464
14285011	rs13299422	7.90623e-10	-1.64005	-1.16917	2.13717e-06	-1.60991	-1.1972
14285027	rs7861214	5.53764e-09	-1.40323e-10	-0.862713	1.51439e-05	-1.40323e-10	-0.848992
14285124	rs72700506	3.3165e-09	-0.601548	-0.773822	1.77647e-05	0.115952	-0.805328
14285132	rs72700508	3.38644e-09	-0.594212	-0.760291	1.81671e-05	0.125219	-0.792195
14285137	rs79998967	1.20502e-09	-1.45306	-0.934721	4.82234e-06	-1.03229	-0.96104
14285196	rs78293573	7.70055e-09	0.323377	-0.856367	3.54977e-05	0.886336	-0.883457
14285568	rs72700510	3.60276e-09	-1.29258	-2.346e-10	1.05197e-05	-1.21334	-2.346e-10
14285657	rs10961461	1.26706e-09	-1.6314	-0.706186	2.79974e-06	-1.79873	-0.738336
14285975	rs117346254	2.18777e-09	-1.7914	-2.346e-10	5.8687e-06	-1.79696	-2.346e-10
14286072	rs76254292	7.92826e-09	-0.503848	-2.346e-10	4.17656e-05	0.165482	-2.346e-10
14286126	rs6474827	3.63489e-09	-1.30044	0.0167378	1.02437e-05	-1.23405	-0.00588203
14286343	rs7038577	3.23073e-09	-1.13496	-0.266612	8.19228e-06	-1.16384	-0.299554
14286997	rs10738358	1.39017e-09	-1.68596	-0.558892	3.88556e-06	-1.59576	-0.613566
14287647	rs9696423	8.94607e-09	-0.983621	0.600554	3.62035e-05	-0.52113	0.543696
14287710	rs9696427	3.84285e-09	-1.60787	0.379806	1.23379e-05	-1.40953	0.355611
14287974	rs9696439	1.33633e-09	-1.68306	-0.601297	3.02816e-06	-1.80121	-0.657425
14288626	rs10733278	2.64018e-09	-1.60344	-2.346e-10	6.64887e-06	-1.67214	-2.346e-10
14288851	rs148532630	3.53192e-09	-1.40323e-10	-1.31244	9.51618e-06	-1.40323e-10	-1.3136
14288971	rs10733279	1.32799e-08	0.238399	-0.226433	5.24933e-05	0.685788	-0.291691
14289270	rs72700514	1.16267e-09	-1.58091	-0.842655	3.75437e-06	-1.38546	-0.858206
14289543	rs58936683	1.4277e-09	-1.68802	-0.530189	4.9845e-06	-1.41111	-0.549151
14289788	rs4741359	2.78742e-09	-1.54917	-2.346e-10	6.39937e-06	-1.71039	-2.346e-10
14289984	rs28754597	1.22508e-09	-1.5647	-0.806573	2.41906e-06	-1.79858	-0.884634
14289987	rs28546438	1.48029e-09	-1.63911	-0.54293	3.02679e-06	-1.80421	-0.654876
14290721	rs78547427	3.78113e-09	-1.40323e-10	-1.24426	9.88102e-06	-1.40323e-10	-1.27597
14290920	rs10810123	1.30628e-09	-1.40698	-0.900118	2.42158e-06	-1.71493	-0.967241
14290978	rs10810124	1.60035e-09	-1.53905	-0.565008	3.33042e-06	-1.76676	-0.596732
14291119	rs75198992	2.1619e-09	-1.80329	-2.346e-10	7.56013e-06	-1.5437	-2.346e-10
14292104	rs10810125	5.98877e-10	-1.78467	-1.30231	1.89556e-06	-1.61621	-1.31086
14292138	rs10961464	5.8552e-10	-1.80117	-1.30836	2.10413e-06	-1.50947	-1.31322
14292207	rs10810126	5.95301e-10	-1.80348	-1.28949	2.22809e-06	-1.46255	-1.3029
14292567	rs10961465	1.00268e-09	-1.78386	-0.787747	4.10028e-06	-1.30042	-0.855113
14292640	rs10124289	4.27636e-09	-1.40323e-10	-1.12118	1.18398e-05	-1.40323e-10	-1.09512
14292720	rs10121140	6.23979e-10	-1.74399	-1.30193	3.3308e-06	-1.07692	-1.28646
14292880	rs10961466	9.23459e-10	-1.72656	-0.92735	3.71641e-06	-1.27123	-0.982598
14293115	rs12685327	6.37239e-09	-1.40323e-10	-0.722307	1.71704e-05	-1.40323e-10	-0.723401
14293358	rs72700515	5.01963e-09	-0.960924	-2.346e-10	1.35873e-05	-0.957454	-2.346e-10
14293522	rs764580	2.59594e-09	-1.62033	-2.346e-10	7.43106e-06	-1.56092	-2.346e-10
14294068	rs7847391	6.65298e-10	-1.72173	-1.26008	2.65038e-06	-1.31441	-1.27748
14294350	rs10810127	3.52109e-09	-0.406935	-0.908576	1.59468e-05	0.125302	-0.922633
14294589	rs78262583	7.58514e-09	-1.40323e-10	-0.548091	1.7444e-05	-1.40323e-10	-0.707593
14294733	rs7863763	3.23391e-09	-1.40059	-2.346e-10	6.86243e-06	-1.64053	-2.346e-10
14294980	rs17213362	6.64735e-10	-1.70351	-1.27914	1.62246e-06	-1.79901	-1.28364
14295331	rs56900909	2.29355e-09	-1.74418	-2.346e-10	9.05709e-06	-1.36304	-2.346e-10
14295362	rs1923779	8.15618e-10	-1.72208	-1.05601	2.43277e-06	-1.59152	-1.08604
14295934	rs7041006	8.10625e-09	-0.534632	0.0529859	1.58361e-05	-0.885493	0.0811929
14296131	rs78645381	7.04481e-09	-0.574389	-0.0476009	1.652e-05	-0.760227	-0.00179162
14296313	rs76134400	3.75672e-09	-1.25074	-2.346e-10	7.42923e-06	-1.56117	-2.346e-10
14296666	rs74700862	4.26205e-09	-1.12453	-2.346e-10	6.91235e-06	-1.63328	-2.346e-10
14296732	rs10810128	2.71065e-09	-1.2378	-0.339293	5.54955e-06	-1.55865	-0.294229
14297752	rs78550123	3.74163e-09	-1.09411	-0.160648	9.7759e-06	-1.03606	-0.250612
14297978	rs10429540	4.74298e-09	-1.61514	0.597521	1.19174e-05	-1.77875	0.690159
14298672	rs2382462	6.86641e-09	-1.42343	0.775787	1.4002e-05	-1.80337	0.875977
14298674	rs2382464	6.03845e-09	-1.56191	0.785775	1.43379e-05	-1.79458	0.890896
14299853	rs10756543	1.22625e-08	-1.1299	1.06217	2.31445e-05	-1.63042	1.20559
14300901	rs11999144	1.21907e-09	-1.77798	-0.598215	3.41978e-06	-1.74573	-0.591283
14301870	rs16931537	6.90257e-09	-1.40323e-10	-0.642387	1.93262e-05	-1.40323e-10	-0.605131
14302728	rs10961468	2.95687e-08	2.11275	-1.30031	5.53865e-05	1.75238	-1.30464
14302735	rs10810129	3.88796e-09	-1.52167	0.305271	9.81037e-06	-1.65808	0.374931
14302766	rs35834781	3.85463e-08	-0.723989	1.80157	0.000104938	-0.856525	1.94331
14302934	rs2382466	3.6893e-09	-1.38162	0.112771	9.54306e-06	-1.55341	0.242636
14303005	rs2382467	3.88011e-09	-1.39115	0.172735	1.05436e-05	-1.52449	0.313421
14303061	rs2382468	3.96371e-09	-1.4257	0.228596	1.01944e-05	-1.58709	0.342342
14303488	rs7021322	2.02474e-09	-1.77813	-0.0907136	6.20069e-06	-1.74729	0.00536085
14304575	rs72700518	3.09201e-09	-1.44546	-2.346e-10	6.40565e-06	-1.70941	-2.346e-10
14304973	rs10810130	1.46192e-09	-1.47962	-0.714916	3.84143e-06	-1.55208	-0.668665
14305299	rs16931540	6.74614e-09	-0.790861	0.125551	1.45347e-05	-1.06044	0.170386
14305329	rs62532786	2.25214e-09	-1.7624	-2.346e-10	5.83262e-06	-1.80312	-2.346e-10
14305428	rs10961469	6.52812e-10	-1.68839	-1.31236	1.85606e-06	-1.63453	-1.3136
14305461	rs71511082	1.68722e-08	-0.974902	1.22629	4.04775e-05	-1.15904	1.2932
14306087	rs72700519	2.80303e-09	-1.54358	-2.346e-10	8.54717e-06	-1.42099	-2.346e-10
14306119	rs13298910	6.61807e-09	-1.14778	0.463299	1.61326e-05	-1.30508	0.519332
14306249	rs58416165	5.40423e-09	-1.40323e-10	-0.887099	1.36393e-05	-1.40323e-10	-0.953638
14306884	rs10961471	1.13963e-09	-1.71745	-0.726125	3.001e-06	-1.74311	-0.724531
14307807	rs3747538	5.62577e-09	-1.64781	0.800885	1.62214e-05	-1.678	0.897742
14308191	rs34330063	3.44581e-09	-0.956329	-0.380794	7.28188e-06	-1.19831	-0.382896
14308594	rs79865960	3.06711e-09	-1.45355	-2.346e-10	9.17128e-06	-1.35051	-2.346e-10
14308635	rs16931548	7.93671e-09	-0.925938	0.423156	1.56998e-05	-1.2275	0.414559
14309504	rs62532788	1.00677e-09	-1.58397	-0.983565	2.69651e-06	-1.44332	-1.13131
14309552	rs17213755	7.69063e-09	-0.534279	-2.346e-10	1.36612e-05	-0.95203	-2.346e-10
14309572	rs12554312	7.91262e-09	-1.40323e-10	-0.505823	2.15913e-05	-1.40323e-10	-0.494298
14310018	rs34797073	1.9966e-09	-1.32498	-0.557857	4.95588e-06	-1.43804	-0.527977
14310058	rs10733280	1.55045e-09	-1.09395	-1.04178	2.86513e-06	-1.50067	-1.01331
14310335	rs10733281	1.90503e-09	-1.41283	-0.516951	3.9738e-06	-1.69583	-0.491034
14310504	rs10810131	1.25151e-09	-1.17324	-1.17669	4.43735e-06	-0.900776	-1.17576
14311109	rs13290103	4.67401e-09	-1.75873	0.726468	1.23717e-05	-1.7993	0.748122
14311991	rs80326014	2.89717e-09	-1.51055	-2.346e-10	9.42815e-06	-1.32289	-2.346e-10
14312539	rs17286201	1.5082e-08	0.139221	-2.346e-10	1.65171e-05	-0.762195	-2.346e-10
14312724	rs10961473	1.19955e-09	-1.52001	-0.87232	3.30714e-06	-1.49477	-0.875734
14313712	rs2273933	1.24969e-09	-1.22244	-1.12895	2.39511e-06	-1.61079	-1.08238
14314519	rs12001159	5.89083e-09	-0.800885	-2.346e-10	8.94735e-06	-1.37523	-2.346e-10
14314796	rs74646167	2.85288e-09	-1.52595	-2.346e-10	9.90303e-06	-1.27375	-2.346e-10
14315150	rs117977225	6.60152e-10	-1.75962	-1.22995	2.01817e-06	-1.6463	-1.2181
14315211	rs79398553	1.22525e-09	-1.22016	-1.15098	6.68815e-06	-0.505644	-1.16061
14316456	rs10961474	1.3176e-09	-1.48886	-0.809609	5.9971e-06	-0.995163	-0.780152
14316570	rs7874736	2.66678e-08	1.50668	-0.797507	0.000114406	1.91535	-0.742184
14317539	rs76616719	5.9611e-09	-1.40323e-10	-0.789026	1.77857e-05	-1.40323e-10	-0.688194
14317914	rs118050668	2.50681e-09	-1.65527	-2.346e-10	7.37805e-06	-1.56808	-2.346e-10
14318289	rs56327225	2.1734e-09	-1.79799	-2.346e-10	5.96846e-06	-1.7801	-2.346e-10
14323281	rs7852112	4.69136e-09	-1.40323e-10	-1.02856	1.237e-05	-1.40323e-10	-1.05131
14323346	rs7040685	7.55404e-10	-1.56272	-1.29207	1.73164e-06	-1.71993	-1.29759
14323975	rs60783606	4.57453e-09	-1.40323e-10	-1.05378	1.2113e-05	-1.40323e-10	-1.07231
14324332	rs59501750	4.02942e-09	-1.40323e-10	-1.18066	1.09144e-05	-1.40323e-10	-1.17651
14324820	rs1322994	3.68186e-09	-1.40323e-10	-1.27086	9.68277e-06	-1.40323e-10	-1.29624
14326297	rs116958406	7.5332e-09	-0.554962	-2.346e-10	2.38242e-05	-0.39589	-2.346e-10
14329965	rs144353899	2.30136e-09	-1.74078	-2.346e-10	6.05354e-06	-1.76595	-2.346e-10
14332193	rs150139254	4.72536e-09	-1.40323e-10	-1.02134	1.21382e-05	-1.40323e-10	-1.07024
14332385	rs55737758	6.49584e-09	-0.70312	-2.346e-10	1.32554e-05	-0.982183	-2.346e-10
14332760	rs10961479	1.05802e-09	-1.4638	-1.05408	2.20636e-06	-1.65002	-1.12523
14333730	rs6474829	6.04533e-10	-1.77962	-1.29797	1.61949e-06	-1.80145	-1.28303
14334095	rs28727870	7.27146e-10	-1.67511	-1.2178	1.86312e-06	-1.76753	-1.17681
14334138	rs7048960	3.03337e-09	-1.41455	-0.0500537	6.62993e-06	-1.40941	-0.265587
14334384	rs7018689	2.59628e-09	-0.432639	-1.18756	6.63269e-06	-0.444747	-1.22983
14334667	rs12353165	1.47298e-09	-0.878917	-1.30808	3.60506e-06	-1.00298	-1.28127
14335060	rs7038704	3.77577e-09	-1.40323e-10	-1.24568	1.01735e-05	-1.40323e-10	-1.2468
14337819	rs139667411	2.64856e-09	-1.60026	-2.346e-10	1.52511e-05	-0.841936	-2.346e-10
14338470	rs10810132	1.84631e-09	-0.872076	-1.08902	2.3635e-06	-1.6117	-1.09475
14338503	rs7036373	4.04457e-09	-1.40323e-10	-1.17691	1.06369e-05	-1.40323e-10	-1.20226
14338624	rs7036519	3.63088e-09	-1.40323e-10	-1.28481	9.79879e-06	-1.40323e-10	-1.28433
14338773	rs7036460	4.42961e-09	-1.40323e-10	-1.08597	1.15669e-05	-1.40323e-10	-1.11844
14338921	rs146758452	1.94966e-07	2.69854	-2.346e-10	9.21935e-05	0.957299	-2.346e-10
14339205	rs4741363	4.56644e-09	-1.40323e-10	-1.05555	1.18982e-05	-1.40323e-10	-1.0902
14339236	rs4740568	3.54106e-09	-1.40323e-10	-1.30985	9.60536e-06	-1.40323e-10	-1.30427
14339756	rs1998441	4.70947e-09	-1.40323e-10	-1.02471	1.22935e-05	-1.40323e-10	-1.05752
14339825	rs75207037	3.73745e-09	-1.40323e-10	-1.25588	9.85211e-06	-1.40323e-10	-1.2789
14340016	rs1998440	3.63482e-09	-1.40323e-10	-1.28372	9.69777e-06	-1.40323e-10	-1.29469
14340381	rs932689	4.65417e-09	-1.40323e-10	-1.03652	1.22026e-05	-1.40323e-10	-1.06495
14340913	rs10738359	5.34509e-09	-1.40323e-10	-0.898103	1.39225e-05	-1.40323e-10	-0.933087
14341026	rs117106516	2.58636e-09	-1.62403	-2.346e-10	8.37111e-06	-1.4418	-2.346e-10
14341459	rs12115735	2.26918e-09	-1.75486	-2.346e-10	5.97747e-06	-1.77859	-2.346e-10
14341570	rs146095043	3.53279e-09	-1.40323e-10	-1.31219	9.52841e-06	-1.40323e-10	-1.31231
14341793	rs80356168	2.16216e-09	-1.80317	-2.346e-10	6.53921e-06	-1.68877	-2.346e-10
14342321	rs72700529	2.16266e-09	-1.80294	-2.346e-10	5.83616e-06	-1.80252	-2.346e-10
14342353	rs59050655	1.31106e-09	-1.80252	-0.500926	4.11845e-06	-1.75602	-0.395093
14342890	rs13295646	4.99593e-09	0.347476	-1.31313	8.55272e-06	-0.106925	-1.31342
14343343	rs117512513	2.16004e-09	-1.80415	-2.346e-10	6.36133e-06	-1.71635	-2.346e-10
14343426	rs118165660	2.1724e-09	-1.79845	-2.346e-10	6.1587e-06	-1.74872	-2.346e-10
14343493	rs75377523	2.30907e-09	-1.73743	-2.346e-10	6.12818e-06	-1.75369	-2.346e-10
14343670	rs598296	3.06523e-09	-0.258922	-1.19524	9.33412e-06	-0.123878	-1.20904
14344511	rs117829151	3.5676e-08	1.0002	-2.346e-10	0.000255099	1.97506	-2.346e-10
14344888	rs4521855	7.73673e-09	-1.54976	1.02146	1.8423e-05	-1.80421	1.15122
14345220	rs688702	9.76627e-09	-1.523	1.22765	2.28524e-05	-1.77623	1.3387
14345601	rs55938776	7.27821e-10	-1.67998	-1.212	2.05815e-06	-1.65076	-1.19402
14345605	rs7870860	1.01303e-09	-1.74008	-0.821255	2.68407e-06	-1.64913	-0.930131
14346047	rs56926458	3.22379e-08	-1.7545	2.65336	9.04493e-05	-1.69065	2.62884
14346060	rs10119216	6.15969e-10	-1.80245	-1.25639	1.75859e-06	-1.77817	-1.22391
14346104	rs73641909	2.39773e-09	-1.69976	-2.346e-10	7.63735e-06	-1.53354	-2.346e-10
14346131	rs2025318	7.22461e-10	-1.7691	-1.13028	1.9841e-06	-1.71034	-1.17109
14346208	rs12343468	5.97675e-10	-1.78991	-1.29908	1.69477e-06	-1.76266	-1.27638
14346343	rs72700531	7.53879e-09	-0.554219	-2.346e-10	1.91741e-05	-0.613031	-2.346e-10
14346394	rs12338722	8.15712e-10	-1.74406	-1.03391	2.1827e-06	-1.67733	-1.1087
14346611	rs56889582	6.971e-10	-1.79225	-1.14285	2.03159e-06	-1.73362	-1.12416
14346979	rs56278142	2.97888e-09	-1.48274	-2.346e-10	8.71334e-06	-1.40173	-2.346e-10
14347235	rs927520	6.978e-10	-1.79819	-1.13591	1.75817e-06	-1.80323	-1.19909
14347811	rs877571	6.74194e-10	-1.74324	-1.22528	1.64587e-06	-1.80161	-1.26672
14348081	rs73417793	6.93706e-10	-1.80407	-1.13592	2.03714e-06	-1.78142	-1.07362
14348384	rs877570	7.31677e-10	-1.80392	-1.08278	2.21999e-06	-1.79351	-0.975576
14348563	rs877569	5.97018e-10	-1.80227	-1.28782	1.77496e-06	-1.7042	-1.28861
14348685	rs60147884	6.99068e-10	-1.72836	-1.20393	1.91723e-06	-1.76531	-1.1504
14348731	rs56886900	6.93995e-10	-1.72495	-1.21462	1.89692e-06	-1.76286	-1.1635
14348774	rs117233030	7.17483e-10	-1.69513	-1.21115	1.94779e-06	-1.74066	-1.15924
14348827	rs13289800	6.35659e-10	-1.80359	-1.22378	1.85054e-06	-1.80001	-1.1511
14348992	rs13289560	6.76823e-10	-1.80379	-1.16084	2.02999e-06	-1.79883	-1.05973
14349242	rs12347310	8.00777e-10	-1.6247	-1.17175	2.64572e-06	-1.49094	-1.10271
14349356	rs57582029	6.61797e-10	-1.67567	-1.31141	1.89614e-06	-1.61628	-1.31049
14349386	rs150470961	3.5833e-09	-1.40323e-10	-1.298	9.59926e-06	-1.40323e-10	-1.3049
14349780	rs117488267	6.85572e-10	-1.68795	-1.26383	1.75569e-06	-1.77768	-1.22604
14349900	rs35249651	4.21789e-09	-1.13495	-2.346e-10	1.3331e-05	-0.976499	-2.346e-10
14350085	rs142089521	8.8448e-09	-0.394452	-2.346e-10	6.43729e-06	-1.70448	-2.346e-10
14350469	rs13290272	1.5488e-09	-1.79753	-0.339277	5.75104e-06	-1.59107	-0.226141
14351035	rs62532793	2.3934e-09	-1.70157	-2.346e-10	7.93314e-06	-1.49554	-2.346e-10
14351410	rs13297265	1.48003e-09	-1.56327	-0.618954	5.24897e-06	-1.27911	-0.629451
14351417	rs12338340	6.60556e-10	-1.74903	-1.23992	1.8443e-06	-1.69975	-1.25474
14351502	rs78798209	2.26835e-09	-1.75523	-2.346e-10	6.74562e-06	-1.6577	-2.346e-10
14352001	rs10491777	6.164e-10	-1.75941	-1.29873	1.74331e-06	-1.70541	-1.30539
14352431	rs7848252	8.24327e-10	-1.45409	-1.31338	5.70858e-06	-0.513328	-1.31129
14352457	rs10961483	6.53423e-10	-1.77207	-1.22774	1.67737e-06	-1.80259	-1.24678
14352477	rs79921410	2.43029e-09	-1.68627	-2.346e-10	1.26112e-05	-1.032	-2.346e-10
14352602	rs143300661	1.35546e-08	0.0324424	-2.346e-10	1.10519e-05	-1.16399	-2.346e-10
14352654	rs78326453	2.5646e-09	-1.63248	-2.346e-10	1.17988e-05	-1.09859	-2.346e-10
14353050	rs62532794	2.56189e-09	-1.63354	-2.346e-10	1.17735e-05	-1.10074	-2.346e-10
14353184	rs146632353	3.93523e-09	-1.20431	-2.346e-10	9.1688e-06	-1.35078	-2.346e-10
14353773	rs7024950	6.30248e-10	-1.79683	-1.23909	1.816e-06	-1.73725	-1.23271
14354408	rs138226347	7.05054e-09	-0.621176	-2.346e-10	1.31828e-05	-0.987676	-2.346e-10
14354529	rs62532795	2.46887e-09	-1.67052	-2.346e-10	7.43294e-06	-1.56067	-2.346e-10
14354731	rs634290	2.16724e-09	-1.80083	-2.346e-10	7.06681e-06	-1.61118	-2.346e-10
14354766	rs13294659	6.19483e-10	-1.79746	-1.2557	2.04417e-06	-1.58025	-1.27135
14355269	rs77817592	5.38914e-09	-0.889895	-2.346e-10	1.21032e-05	-1.07312	-2.346e-10
14355743	rs10961484	6.34463e-10	-1.78468	-1.24457	1.67313e-06	-1.80394	-1.24796
14356305	rs35332779	4.11532e-09	-1.15957	-2.346e-10	1.10079e-05	-1.16797	-2.346e-10
14356538	rs138783786	3.32275e-09	-1.37349	-2.346e-10	7.23794e-06	-1.58725	-2.346e-10
14356795	rs7864996	5.94119e-09	-0.233451	-0.558921	6.73166e-06	-1.11736	-0.542413
14356938	rs55852226	3.0253e-09	-0.524846	-0.942424	4.88642e-06	-1.03998	-0.940148
14358036	rs73419610	2.54952e-09	-1.63838	-2.346e-10	6.16714e-06	-1.74736	-2.346e-10
14358118	rs72700532	2.27329e-09	-1.75305	-2.346e-10	3.6641e-05	0.0345772	-2.346e-10
14358304	rs59587773	4.7867e-09	-0.319304	-0.689136	4.08821e-06	-1.46508	-0.693405
14358515	rs12376284	1.58276e-09	-1.00223	-1.11289	3.13402e-06	-1.30506	-1.11922
14358681	rs13296301	1.00462e-09	-1.27672	-1.29295	2.04828e-06	-1.54691	-1.30268
14359000	rs12379369	2.02829e-09	-0.844972	-1.02212	3.52225e-06	-1.28954	-1.01795
14359149	rs62532797	8.84124e-10	-1.64562	-1.05182	2.06413e-06	-1.80379	-1.03809
14359273	rs56037643	6.74679e-10	-1.77026	-1.19754	2.02298e-06	-1.65496	-1.20706
14359570	rs73419616	1.97614e-09	-1.06859	-0.82455	2.75825e-06	-1.73244	-0.819551
14359886	rs73641913	9.64782e-10	-1.56678	-1.04335	3.2696e-06	-1.32394	-1.05798
14360508	rs117298666	3.52005e-09	-1.31581	-2.346e-10	8.63967e-06	-1.41023	-2.346e-10
14360883	rs62532798	2.55365e-09	-1.63676	-2.346e-10	8.83326e-06	-1.38807	-2.346e-10
14361477	rs72700533	2.24938e-09	-1.76362	-2.346e-10	6.44982e-06	-1.70254	-2.346e-10
14362390	rs10491776	1.36855e-09	-1.12209	-1.13843	2.48168e-06	-1.5131	-1.14456
14362845	rs35373599	7.82612e-10	-1.5834	-1.236	1.82265e-06	-1.74867	-1.21763
14363199	rs7871482	2.46344e-09	-0.928534	-0.744189	3.46697e-06	-1.56494	-0.758365
14363567	rs13294064	1.00193e-09	-1.3474	-1.22495	1.95514e-06	-1.64263	-1.2535
14363661	rs2022304	1.77314e-09	-0.751108	-1.25042	6.47174e-06	-0.45096	-1.24818
14363769	rs56105232	1.6268e-09	-0.795001	-1.29266	5.58789e-06	-0.554622	-1.29137
14364220	rs10961487	7.08748e-09	0.2225	-0.838453	6.48027e-06	-0.854825	-0.843003
14364250	rs62532821	5.04566e-09	-0.955752	-2.346e-10	1.41797e-05	-0.914776	-2.346e-10
14364534	rs55917353	2.09899e-09	-0.551248	-1.28158	2.77857e-06	-1.25123	-1.29342
14364590	rs10756546	4.31472e-09	0.167941	-1.28019	4.68736e-06	-0.744103	-1.27762
14365200	rs11787837	1.05607e-09	-1.61833	-0.90139	3.24531e-06	-1.45098	-0.938405
14365269	rs683474	8.13539e-10	-1.7987	-0.981941	2.29621e-06	-1.73334	-1.00199
14365307	rs2021306	7.84477e-10	-1.7583	-1.05872	2.1751e-06	-1.70316	-1.08636
14365955	rs525501	2.35948e-09	-1.71584	-2.346e-10	6.0178e-06	-1.77187	-2.346e-10
14366123	rs33913111	1.19135e-09	-1.75473	-0.644463	3.17899e-06	-1.80264	-0.607386
14366507	rs117193612	4.80088e-09	-0.664965	-0.340518	8.11177e-06	-1.17597	-0.297308
14366586	rs656983	1.28931e-09	-1.02275	-1.29742	2.47712e-06	-1.36331	-1.29619
14366724	rs139333701	6.53417e-09	-1.40323e-10	-0.697236	1.52353e-05	-1.40323e-10	-0.842973
14367505	rs471088	1.63121e-09	-1.73408	-0.350882	4.68427e-06	-1.7452	-0.277178
14367794	rs10448158	5.41587e-09	-0.791919	-0.0930288	9.63777e-06	-1.26727	-0.0336296
14368513	rs10961489	7.38428e-10	-1.80422	-1.0733	1.86296e-06	-1.80364	-1.14078
14370049	rs74866503	3.60573e-09	-1.40323e-10	-1.29176	1.02038e-05	-1.40323e-10	-1.24383
14370172	rs10961490	7.54286e-10	-1.78892	-1.06734	2.20271e-06	-1.688	-1.0889
14370600	rs77089983	7.27468e-09	-0.454762	-0.135119	1.24572e-05	-1.00746	-0.0368325
14370869	rs140346062	7.16235e-09	-0.605444	-2.346e-10	1.20297e-05	-1.07921	-2.346e-10
14371380	rs62532823	7.49353e-10	-1.8041	-1.05873	1.98434e-06	-1.78175	-1.09956
14371830	rs117515468	2.16059e-09	-1.8039	-2.346e-10	6.49125e-06	-1.69614	-2.346e-10
14371949	rs72700537	2.32376e-09	-1.7311	-2.346e-10	1.41086e-05	-0.919806	-2.346e-10
14372703	rs76990739	9.39011e-09	-0.519619	0.184995	2.03465e-05	-0.828881	0.275199
14372749	rs62532824	1.92074e-09	-1.67901	-0.242564	5.74344e-06	-1.53175	-0.286783
14373353	rs17759357	2.17713e-09	-1.79627	-2.346e-10	9.95844e-06	-1.26817	-2.346e-10
14373551	rs75059066	1.24849e-08	-0.269822	0.220063	2.21955e-05	-0.854743	0.388043
14373685	rs79059983	1.41798e-08	-0.290043	0.36758	2.55134e-05	-0.870635	0.543247
14373822	rs76300257	2.1816e-09	-1.79422	-2.346e-10	6.32253e-06	-1.72247	-2.346e-10
14373833	rs76066417	1.20536e-08	-0.392115	0.307194	2.21081e-05	-0.950402	0.479757
14373886	rs75363140	9.39259e-09	-0.290043	-0.0443168	1.67741e-05	-0.870635	0.123882
14374275	rs12378357	2.66673e-09	-0.892401	-0.701027	4.77261e-06	-1.4161	-0.587601
14374869	rs150311921	5.29576e-09	-1.40323e-10	-0.907374	1.38397e-05	-1.40323e-10	-0.939051
14375017	rs16931630	3.89727e-09	-1.80374	0.589735	1.16806e-05	-1.76058	0.651924
14375662	rs10961492	7.09127e-10	-1.80294	-1.11507	1.97558e-06	-1.76703	-1.1187
14375675	rs76751507	4.51612e-09	-1.00253	-0.064099	3.39857e-05	-0.0643551	0.0237042
14376009	rs4741365	9.19018e-10	-1.54047	-1.11826	2.01576e-06	-1.80277	-1.06283
14376038	rs4741366	3.42954e-09	-0.0318828	-1.30997	1.25065e-05	0.258766	-1.2991
14376055	rs12376379	7.1138e-10	-1.64077	-1.27406	1.7702e-06	-1.70331	-1.29219
14376136	rs4741367	3.03313e-09	-0.323784	-1.1409	1.05847e-05	-0.103083	-1.1041
14376314	rs4741368	8.22639e-10	-1.59372	-1.1758	4.35336e-06	-1.04077	-1.05487
14376423	rs4741369	1.5507e-08	0.167013	-2.346e-10	6.79755e-06	-1.65003	-2.346e-10
14376673	rs113153294	8.29218e-10	-1.60604	-1.15551	3.12492e-06	-1.25123	-1.17596
14377480	rs7037527	1.38689e-09	-1.30269	-0.944521	2.88566e-06	-1.72654	-0.780299
14377800	rs10961493	6.9016e-10	-1.67254	-1.27257	2.09006e-06	-1.60532	-1.22408
14378429	rs839495	6.69346e-10	-1.80104	-1.17469	2.02091e-06	-1.74296	-1.12008
14378517	rs839496	1.10157e-09	-1.51912	-0.958433	2.45564e-06	-1.79828	-0.86992
14378712	rs2382469	1.02623e-09	-1.71987	-0.828526	3.51477e-06	-1.66063	-0.648982
14378776	rs509609	1.01327e-09	-1.61868	-0.942415	2.5767e-06	-1.76729	-0.852792
14379222	rs1108675	6.86199e-10	-1.72779	-1.22308	5.376e-06	-0.759791	-1.12485
14379300	rs1108674	6.18092e-10	-1.77376	-1.28164	4.22925e-06	-0.907459	-1.21711
14379430	rs10810133	6.63711e-10	-1.78763	-1.19656	4.79348e-06	-0.913436	-1.0859
14379597	rs1022837	6.49135e-10	-1.8014	-1.205	4.37074e-06	-0.99256	-1.0991
14379664	rs7046421	6.62669e-10	-1.78692	-1.19884	2.24963e-06	-1.63656	-1.11926
14379924	rs12342715	5.97106e-10	-1.79995	-1.28999	2.40985e-06	-1.45073	-1.2363
14380070	rs12341650	6.67305e-10	-1.71581	-1.26298	4.82986e-06	-0.802063	-1.18971
14380528	rs568008	6.8504e-10	-1.6408	-1.31175	2.80549e-06	-1.2218	-1.31321
14380609	rs16931644	6.88481e-10	-1.68074	-1.26681	2.35301e-06	-1.42811	-1.28279
14380658	rs569050	6.75705e-10	-1.78982	-1.17646	1.98644e-06	-1.7865	-1.09375
14380945	rs630973	6.53517e-10	-1.73617	-1.2635	1.72283e-06	-1.80329	-1.21934
14381255	rs731691	1.5541e-09	-1.54816	-0.585228	3.85346e-06	-1.77904	-0.438581
14381752	rs79382221	3.30597e-09	-1.37855	-2.346e-10	6.07402e-06	-1.76257	-2.346e-10
14382189	rs72700541	2.90329e-09	-1.50844	-2.346e-10	7.19323e-06	-1.59345	-2.346e-10
14382209	rs7036029	6.80233e-10	-1.69464	-1.26496	4.96539e-06	-0.76645	-1.19765
14382620	rs7036554	9.45569e-10	-1.33216	-1.29809	3.68668e-06	-0.966898	-1.29497
14382955	rs10961496	7.1388e-10	-1.59886	-1.31246	1.93135e-06	-1.60068	-1.30769
14383287	rs17708932	6.3958e-10	-1.7631	-1.25812	1.7013e-06	-1.77581	-1.25938
14383296	rs7867427	7.81493e-10	-1.74152	-1.07931	5.27791e-06	-0.95059	-0.95247
14383731	rs9298697	3.48661e-09	-0.779976	-0.545376	1.10809e-05	-0.669214	-0.492158
14384074	rs79945014	5.95843e-10	-1.79085	-1.30121	1.63673e-06	-1.78364	-1.29025
14384602	rs17709016	1.58102e-09	-1.23114	-0.885068	2.96521e-06	-1.60277	-0.876874
14384950	rs679613	1.76426e-09	-0.756387	-1.25016	2.96057e-06	-1.23938	-1.24183
14384976	rs10810134	1.1574e-09	-1.42691	-1.0012	3.14664e-06	-1.3638	-1.05645
14385105	rs74641663	3.18049e-09	-1.41725	-2.346e-10	1.36167e-05	-0.955294	-2.346e-10
14385183	rs79375840	2.17591e-09	-1.79683	-2.346e-10	6.23017e-06	-1.73719	-2.346e-10
14385705	rs12348386	7.71433e-10	-1.65546	-1.17833	1.78506e-06	-1.74082	-1.24632
14385963	rs75495431	9.34874e-10	-1.72725	-0.914378	4.66967e-06	-1.17144	-0.854067
14386476	rs662526	6.87895e-10	-1.65312	-1.29528	1.71978e-06	-1.76469	-1.25971
14386918	rs2078291	2.10453e-09	-1.78074	-0.0494526	7.31227e-06	-1.80308	0.226041
14387103	rs16931669	3.40354e-08	0.435334	0.517787	7.34514e-05	-0.13335	0.863384
14387190	rs61696691	7.85225e-10	-1.72269	-1.09338	1.90417e-06	-1.74959	-1.17296
14387240	rs1013944	8.35868e-10	-1.44667	-1.3069	1.76629e-06	-1.68424	-1.31347
14387383	rs1013945	8.12366e-10	-1.47958	-1.30251	1.73347e-06	-1.70297	-1.31349
14387817	rs2382470	9.17302e-10	-1.35852	-1.30208	1.76372e-06	-1.68577	-1.3134
14387947	rs635175	2.16873e-09	-1.80014	-2.346e-10	7.20451e-06	-1.59188	-2.346e-10
14388013	rs2146536	8.68137e-10	-1.41161	-1.30407	1.71715e-06	-1.71233	-1.31359
14388168	rs72700545	3.58564e-09	-1.5264	0.229059	8.03338e-06	-1.76109	0.278109
14388313	rs78418785	7.00369e-10	-1.61686	-1.31357	1.59641e-06	-1.79721	-1.30162
14388626	rs79194759	1.14523e-08	-0.361263	0.225168	3.32757e-05	-0.673562	0.611799
14389011	rs717932	8.62047e-10	-1.79396	-0.928771	3.03889e-06	-1.79213	-0.66297
14389317	rs57494983	4.1669e-09	-1.40323e-10	-1.14711	1.0433e-05	-1.40323e-10	-1.22161
14389868	rs12353551	4.92795e-09	-0.3168	-0.662558	6.09212e-06	-1.10665	-0.652941
14390253	rs57205988	1.11856e-07	0.746069	1.39687	0.000227553	0.0598118	1.80098
14390340	rs61588707	1.67454e-08	0.116651	0.127192	4.37892e-05	-0.246598	0.459394
14390409	rs71511086	2.65107e-09	-1.59932	-2.346e-10	1.05366e-05	-1.21173	-2.346e-10
14390494	rs10756547	3.25758e-09	-0.603791	-0.789506	4.80774e-06	-1.24938	-0.746979
14390695	rs12686501	1.60739e-08	0.166064	0.036854	3.98797e-05	-0.233945	0.353222
14390899	rs7859832	1.68463e-09	-1.02191	-1.03083	3.41949e-06	-1.30433	-1.03277
14391518	rs4403502	1.13156e-08	0.00760515	-0.155701	2.81484e-05	-0.344635	0.115533
14391520	rs4615683	1.14223e-08	0.0169886	-0.155701	2.83865e-05	-0.336211	0.115533
14391591	rs2382472	1.04359e-08	-0.0457452	-0.183286	2.61239e-05	-0.392478	0.0887366
14391784	rs118030550	2.27952e-09	-1.75032	-2.346e-10	5.99769e-06	-1.77522	-2.346e-10
14391798	rs2382473	1.11479e-08	-0.000303747	-0.162726	2.7732e-05	-0.351732	0.107728
14391869	rs2382474	1.02324e-08	-0.00163985	-0.247084	2.41558e-05	-0.41686	0.0347927
14391942	rs4537389	1.32236e-08	0.166933	-0.159211	3.25245e-05	-0.201286	0.116689
14392298	rs10961499	9.04428e-09	-0.330412	-0.0417369	2.25349e-05	-0.730114	0.278588
14392647	rs73419675	4.08993e-09	-0.184554	-0.981199	4.73085e-05	1.37169	-1.08159
14392785	rs2208919	3.05135e-09	-0.687967	-0.770729	4.40635e-06	-1.34663	-0.73691
14393160	rs71511087	2.74356e-09	-1.56503	-2.346e-10	1.11589e-05	-1.15435	-2.346e-10
14393162	rs10810135	1.43637e-08	0.165406	-0.0749814	3.45258e-05	-0.27014	0.245255
14393209	rs4741370	9.1834e-10	-1.80191	-0.857555	3.21723e-06	-1.71703	-0.681043
14393854	rs10810136	1.70119e-09	-1.80243	-0.240522	5.83746e-06	-1.79388	-0.0084111
14393968	rs79213957	3.07192e-09	-1.45198	-2.346e-10	1.03228e-05	-1.23223	-2.346e-10
14394112	rs10116194	1.1249e-08	0.0891076	-0.243111	2.43548e-05	-0.400629	0.0267692
14394325	rs6474832	1.97164e-09	-1.53094	-0.364477	5.55376e-06	-1.69932	-0.152791
14395035	rs2076872	5.31943e-08	0.71794	0.681731	7.99049e-05	-0.200217	1.01446
14395234	rs735875	2.49388e-09	-0.552818	-1.10763	2.31363e-05	0.760817	-1.18601
14395279	rs10961500	8.46865e-10	-1.767	-0.973497	3.16541e-06	-1.69158	-0.722722
14395441	rs72700547	4.61604e-09	0.183637	-1.22838	3.72146e-06	-1.01808	-1.2344
14395595	rs1807429	1.09864e-09	-1.2298	-1.25041	2.9446e-06	-1.36785	-1.11877
14396011	rs72700549	1.96589e-08	0.404247	-2.346e-10	5.91833e-06	-1.78854	-2.346e-10
14396132	rs16931701	1.65478e-08	0.231971	-2.346e-10	3.27446e-05	-0.077853	-2.346e-10
14396833	rs10481545	8.43226e-10	-1.60481	-1.13999	2.25596e-06	-1.79738	-0.95564
14397944	rs137980261	2.36174e-09	-1.71488	-2.346e-10	6.24505e-06	-1.7348	-2.346e-10
14397964	rs16931706	2.88815e-09	-1.51366	-2.346e-10	1.19945e-05	-1.08214	-2.346e-10
14398039	rs7035301	2.57602e-09	-1.20152	-0.426512	4.68612e-06	-1.72153	-0.300457
14398201	rs10810137	6.99699e-10	-1.71138	-1.22	1.64968e-06	-1.76968	-1.29633
14398286	rs10810138	6.87086e-10	-1.7339	-1.21568	1.67055e-06	-1.75899	-1.29444
14398875	rs718832	2.4217e-09	-1.43645	-0.253365	7.56412e-06	-1.7723	0.229121
14399438	rs10961501	6.45358e-10	-1.72774	-1.28449	1.74148e-06	-1.69912	-1.31274
14399770	rs72700550	4.53027e-09	-1.56119	0.497694	1.17192e-05	-1.76899	0.663627
14399908	rs117040266	1.88267e-09	-0.821893	-1.1197	7.36209e-06	-0.478026	-1.09222
14400311	rs1010335	4.48932e-09	-1.57065	0.49807	1.1626e-05	-1.77737	0.664019
14400423	rs150107019	5.59921e-09	-1.40323e-10	-0.851655	1.34041e-05	-1.40323e-10	-0.971032
14400671	rs1853442	1.67469e-08	-0.154019	0.397951	2.06831e-05	-0.915846	0.378571
14401281	rs17709614	5.8707e-10	-1.80053	-1.30637	1.90898e-06	-1.62607	-1.29395
14401358	rs79129237	5.99402e-10	-1.78327	-1.30283	1.97864e-06	-1.57676	-1.30742
14401871	rs72700551	4.16618e-09	-1.76008	0.6128	9.77812e-06	-1.77979	0.49335
14401932	rs1323349	1.26568e-09	-1.52858	-0.810099	2.72692e-06	-1.79666	-0.766753
14402295	rs7030092	1.74249e-09	-1.78751	-0.23146	5.56956e-06	-1.74696	-0.102315
14402446	rs7873382	1.42193e-09	-1.31072	-0.911551	2.45588e-06	-1.79616	-0.871947
14402629	rs74725663	6.84666e-10	-1.64183	-1.31127	2.86537e-06	-1.22019	-1.2937
14402791	rs79593663	4.17679e-09	-1.40323e-10	-1.14474	1.13068e-05	-1.40323e-10	-1.14119
14403585	rs116853235	2.94289e-09	-1.49489	-2.346e-10	1.18745e-05	-1.0922	-2.346e-10
14404277	rs56237396	3.50092e-09	-1.76761	0.44636	8.40357e-06	-1.7702	0.332271
14405158	rs7042750	1.50606e-09	-1.68767	-0.477117	5.47009e-06	-1.79356	-0.0737341
14405251	rs72700553	2.95634e-09	-1.49033	-2.346e-10	8.3459e-06	-1.44482	-2.346e-10
14405297	rs1323350	1.74644e-09	-1.43422	-0.582482	4.70498e-06	-1.80408	-0.21389
14405555	rs11788403	2.45442e-09	-1.78206	0.105672	8.00755e-06	-1.7485	0.262296
14405681	rs7043297	2.91937e-09	-1.78549	0.282578	9.81747e-06	-1.73086	0.448428
14405801	rs1570499	1.35219e-09	-1.69464	-0.577914	5.00356e-06	-1.72304	-0.233402
14406805	rs1407836	7.75123e-10	-1.517	-1.31201	1.57495e-06	-1.80151	-1.31085
14407184	rs1407837	3.10373e-09	-1.14648	-0.295198	7.09017e-06	-1.73961	0.131733
14408513	rs72700555	5.03448e-09	-1.72758	0.769614	1.30094e-05	-1.77853	0.777607
14408575	rs7025430	4.79261e-09	-1.22344	0.216231	1.22866e-05	-1.75731	0.699235
14409104	rs7029591	4.6368e-09	-1.74212	0.701865	1.24397e-05	-1.7689	0.723208
14409318	rs139467527	5.41924e-09	-1.40323e-10	-0.884327	1.32873e-05	-1.40323e-10	-0.979783
14410143	rs4741371	1.68263e-09	-1.20544	-0.848484	4.12803e-06	-1.57919	-0.569596
14410373	rs7020226	2.88763e-09	-0.826571	-0.687274	4.04838e-06	-1.77697	-0.391301
14410449	rs7020355	5.14715e-09	-1.10911	0.173273	1.17147e-05	-1.77272	0.666971
14410591	rs10961505	6.87576e-10	-1.75383	-1.19504	1.90204e-06	-1.70864	-1.21502
14411037	rs7024044	3.66549e-09	-1.26925	-0.00606615	1.47481e-05	-1.32714	0.451669
14411263	rs4741372	3.95753e-09	-1.15327	-0.0453912	1.92417e-05	-1.00709	0.397583
14411359	rs17760718	6.67903e-10	-1.76805	-1.20984	1.9191e-06	-1.68626	-1.22848
14411546	rs4740570	3.73006e-09	-1.35875	0.100891	1.62947e-05	-1.369	0.593247
14412074	rs4741373	5.93623e-09	-0.899082	0.105876	1.39153e-05	-1.52411	0.590514
14412096	rs72700560	4.13483e-09	-1.80218	0.647347	1.38565e-05	-1.60624	0.6684
14412287	rs4741374	1.40397e-08	-0.308222	0.375827	2.97168e-05	-1.07828	0.903406
14412336	rs77102653	3.69543e-09	-1.26719	-2.346e-10	6.99687e-06	-1.62113	-2.346e-10
14412403	rs117580605	4.78233e-08	1.29323	-2.346e-10	0.000110489	1.13833	-2.346e-10
14412730	rs116959097	2.23552e-09	-1.76981	-2.346e-10	6.2836e-06	-1.72865	-2.346e-10
14414157	rs10961507	2.81604e-09	-0.225382	-1.31357	2.12703e-06	-1.49857	-1.3133
14414193	rs138563297	3.83519e-09	-1.40323e-10	-1.23006	1.10347e-05	-1.40323e-10	-1.16555
14414279	rs7864719	2.47044e-07	-0.404142	3.33943	0.000205762	-1.34842	3.10855
14414311	rs113096396	7.28108e-10	-1.59167	-1.29992	1.57236e-06	-1.80418	-1.30983
14414409	rs2209059	1.38205e-09	-1.62273	-0.627988	4.48254e-06	-1.70236	-0.364043
14414501	rs72700562	7.35231e-10	-1.58369	-1.29816	1.57481e-06	-1.80061	-1.31184
14414598	rs73419701	4.25801e-09	-1.40323e-10	-1.12548	1.0981e-05	-1.40323e-10	-1.17042
14415152	rs12377367	8.96793e-10	-1.39275	-1.29046	1.74908e-06	-1.69408	-1.31342
14415775	rs11788281	2.64503e-09	-1.6016	-2.346e-10	7.16879e-06	-1.59685	-2.346e-10
14415819	rs72700564	2.959e-09	-1.48943	-2.346e-10	8.09569e-06	-1.47526	-2.346e-10
14416122	rs16931734	3.80613e-09	-1.40323e-10	-1.23767	9.93814e-06	-1.40323e-10	-1.27021
14416158	rs56236655	8.14375e-10	-1.47024	-1.30938	1.59786e-06	-1.79119	-1.30673
14417040	rs138203206	3.57112e-09	-1.40323e-10	-1.3014	9.8268e-06	-1.40323e-10	-1.28148
14417903	rs3747536	4.26151e-09	-1.40323e-10	-1.12466	1.08926e-05	-1.40323e-10	-1.17851
14418143	rs13286636	2.24457e-08	-1.5724	2.10922	3.18837e-05	-1.70189	1.59739
14419053	rs10756549	2.07252e-09	-1.20282	-0.642698	3.90519e-06	-1.73538	-0.468907
14419092	rs10810142	1.41799e-09	-1.23059	-0.994447	5.33414e-06	-1.06053	-0.831934
14419492	rs62532854	9.85944e-10	-1.68193	-0.906506	3.3124e-06	-1.48743	-0.88149
14419894	rs10738360	1.22971e-09	-1.61089	-0.756611	3.20292e-06	-1.78165	-0.620879
14420167	rs112616478	9.93045e-10	-1.80123	-0.780035	2.8964e-06	-1.74278	-0.760338
14420170	rs56124132	6.96144e-09	0.392577	-1.02647	1.83538e-06	-1.75824	-1.2011
14420183	rs140077879	2.1698e-09	-1.79965	-2.346e-10	5.83986e-06	-1.80188	-2.346e-10
14420590	rs77530071	1.63225e-08	0.218265	-2.346e-10	2.02276e-05	-0.559541	-2.346e-10
14420767	rs17709988	1.30216e-08	-0.82115	0.813477	2.55227e-05	-1.52763	1.20061
14421011	rs10756551	1.25558e-09	-1.80107	-0.545613	3.16611e-06	-1.68608	-0.728012
14421412	rs118010983	2.22113e-08	0.526319	-2.346e-10	3.75012e-05	0.0577819	-2.346e-10
14421816	rs4740571	2.01084e-09	-1.79184	-0.0838846	5.62155e-06	-1.53074	-0.309245
14421989	rs11790783	6.98567e-09	-1.50244	0.872021	1.32625e-05	-1.79211	0.810458
14422035	rs7875762	2.32101e-09	-1.7801	0.047827	6.06566e-06	-1.56457	-0.199382
14422276	rs7846762	2.16655e-09	-1.7843	-0.016847	5.86468e-06	-1.54297	-0.25467
14422288	rs7018762	4.94905e-08	-1.60522	2.93272	0.000156143	-1.45811	2.94229
14422868	rs2025319	1.73567e-09	-0.843027	-1.17986	1.74458e-06	-1.77407	-1.23601
14423630	rs55769910	4.01676e-09	-1.5221	0.33829	8.07905e-06	-1.79022	0.312899
14424006	rs140815036	2.26922e-09	-1.75485	-2.346e-10	5.94409e-06	-1.78419	-2.346e-10
14424356	rs6474833	1.00504e-09	-1.47354	-1.09571	2.22238e-06	-1.80397	-0.964039
14424402	rs56004803	2.93978e-09	-1.09071	-0.405241	3.04692e-06	-1.72905	-0.723413
14424496	rs76046229	1.15102e-08	-1.40323e-10	-0.131045	4.00133e-05	-1.40323e-10	0.122621
14424649	rs73641933	3.80348e-08	1.06422	-2.346e-10	4.65475e-05	0.273883	-2.346e-10
14424929	rs2031195	5.25356e-09	-1.58777	0.672392	1.68222e-05	-1.7909	1.04701
14425824	rs187989220	3.54499e-09	-1.40323e-10	-1.30875	9.66622e-06	-1.40323e-10	-1.29795
14426069	rs72700567	9.9276e-09	0.766772	-1.04573	1.79619e-06	-1.80204	-1.17888
14426072	rs79271184	3.73979e-09	-1.40323e-10	-1.25525	1.02949e-05	-1.40323e-10	-1.23494
14426209	rs1028705	3.5105e-08	0.0704371	0.913625	2.08635e-05	-1.71583	1.18724
14426289	rs1028704	2.82863e-08	-0.0362877	0.804383	1.80701e-05	-1.7437	1.07137
14427560	rs990938	1.21648e-09	-1.12656	-1.25176	1.85774e-06	-1.75379	-1.19344
14427727	rs990937	6.058e-10	-1.76219	-1.31329	2.05045e-06	-1.53937	-1.30916
14427745	rs72700568	6.84181e-10	-1.74343	-1.21039	3.87626e-06	-0.995508	-1.21621
14428233	rs116587537	4.11367e-09	-1.40323e-10	-1.15997	1.03462e-05	-1.40323e-10	-1.22997
14428335	rs117324940	5.22269e-08	1.38132	-2.346e-10	9.58163e-05	0.995842	-2.346e-10
14428419	rs79097047	1.03159e-08	-0.240599	-2.346e-10	1.19748e-05	-1.08379	-2.346e-10
14428832	rs7872286	1.7372e-09	-1.44919	-0.572815	2.7833e-06	-1.76078	-0.78217
14428992	rs4741375	1.69528e-09	-1.43963	-0.606805	2.7408e-06	-1.7574	-0.800942
14428996	rs10961512	6.83081e-09	0.601868	-1.25471	1.93068e-06	-1.79225	-1.11646
14429225	rs4741376	1.59997e-09	-1.49529	-0.609008	2.72321e-06	-1.7581	-0.806681
14429307	rs4741377	1.72358e-09	-1.4667	-0.563175	2.82783e-06	-1.76167	-0.765408
14429727	rs144740597	2.24051e-09	-1.76758	-2.346e-10	5.82997e-06	-1.80358	-2.346e-10
14430286	rs373034	1.19569e-08	1.14788	-1.24085	2.01467e-06	-1.78546	-1.08068
14430328	rs303737	5.43567e-09	0.431908	-1.31321	2.00748e-06	-1.6179	-1.25181
14430667	rs10810144	1.80772e-09	-1.43835	-0.543867	2.93578e-06	-1.75124	-0.738379
14430692	rs10810145	1.68224e-09	-1.47032	-0.583832	2.87163e-06	-1.73885	-0.772855
14430737	rs303736	1.25213e-09	-1.28175	-1.06769	3.31315e-06	-1.46163	-0.907058
14430983	rs62532856	2.15693e-09	-0.556978	-1.24862	2.47335e-06	-1.4535	-1.20752
14431075	rs56125828	1.58476e-08	0.553058	-0.364319	2.94682e-06	-1.79204	-0.693825
14431509	rs11791243	1.6339e-09	-1.55451	-0.528803	3.57938e-06	-1.66911	-0.622292
14431578	rs185034665	8.80489e-09	-0.398974	-2.346e-10	8.35348e-06	-1.44391	-2.346e-10
14432026	rs56037905	2.42839e-08	0.817024	-0.201493	3.26855e-06	-1.80352	-0.578724
14432097	rs991115	6.82159e-10	-1.6721	-1.28467	2.30818e-06	-1.42336	-1.30677
14432187	rs76468599	1.25098e-08	-0.0477692	-2.346e-10	1.03264e-05	-1.23189	-2.346e-10
14432306	rs12378429	1.76122e-09	-1.44244	-0.565839	2.88479e-06	-1.73858	-0.768555
14432343	rs62532857	1.68007e-09	-1.62499	-0.430454	4.13292e-06	-1.6178	-0.529808
14432393	rs72700574	2.24062e-08	0.74078	-0.205724	3.25638e-06	-1.80381	-0.582163
14432737	rs78409190	3.80883e-09	-1.40323e-10	-1.23696	1.03965e-05	-1.40323e-10	-1.22512
14432953	rs79110962	1.34774e-08	-1.22283	1.24956	8.32902e-05	-0.145073	1.00081
14433719	rs147708969	2.16241e-09	-1.80306	-2.346e-10	5.8282e-06	-1.80388	-2.346e-10
14433789	rs188981827	8.56292e-09	-0.42684	-2.346e-10	8.237e-06	-1.45795	-2.346e-10
14433910	rs501360	9.74782e-09	0.227935	-0.525173	6.41966e-06	-1.44479	-0.262435
14433954	rs117409042	2.6569e-09	-1.59712	-2.346e-10	6.74052e-06	-1.65845	-2.346e-10
14434284	rs958957	4.74597e-09	-0.314635	-0.702351	3.42448e-06	-1.44233	-0.893308
14434544	rs979897	2.59124e-09	-1.62215	-2.346e-10	5.82617e-06	-1.80423	-2.346e-10
14434701	rs118031221	4.12279e-08	1.14484	-2.346e-10	7.67847e-05	0.774415	-2.346e-10
14434738	rs1008943	2.6616e-09	-0.780184	-0.81517	2.56613e-06	-1.63517	-0.989021
14434824	rs79735433	1.05343e-08	-1.40323e-10	-0.219647	2.79086e-05	-1.40323e-10	-0.237655
14434881	rs111204	4.51124e-09	-0.506847	-0.560863	4.82442e-06	-1.68673	-0.306166
14434891	rs303735	1.21498e-08	-1.80368	1.72671	3.16629e-05	-1.78152	1.67008
14435118	rs303734	5.22521e-09	-0.372732	-0.548055	4.89672e-06	-1.68667	-0.291358
14435335	rs2039052	2.49237e-09	-0.859124	-0.801921	2.38999e-06	-1.71148	-0.983817
14435645	rs167335	5.66009e-09	-1.78756	0.946722	2.64158e-05	-1.59986	1.30724
14435743	rs12379617	4.13119e-09	-1.15572	-2.346e-10	1.16191e-05	-1.11394	-2.346e-10
14436085	rs6474834	6.53096e-10	-1.73752	-1.26279	2.24275e-06	-1.47735	-1.28154
14436295	rs72700577	1.13356e-08	0.537483	-0.683816	2.21224e-06	-1.79089	-0.981692
14436475	rs477720	4.50325e-09	-0.387615	-0.681866	4.07755e-06	-1.6909	-0.47019
14436624	rs144856305	9.88485e-09	-1.40323e-10	-0.283278	2.83159e-05	-1.40323e-10	-0.223168
14436830	rs72700578	1.44056e-08	0.0933346	-2.346e-10	2.60288e-05	-0.307386	-2.346e-10
14437370	rs4506320	8.5494e-09	0.513692	-0.942112	3.84798e-06	-1.13819	-1.08085
14437476	rs508259	7.48824e-09	-1.4171	0.856149	5.26206e-05	-0.820348	1.21687
14437501	rs545596	2.80149e-09	-1.59044	0.0463082	1.15154e-05	-1.247	0.124097
14437593	rs1556031	4.45633e-09	0.171813	-1.25177	9.97968e-06	0.0167258	-1.28277
14437677	rs1009260	3.88825e-08	1.73323	-0.646968	9.40931e-06	-0.538003	-0.786887
14437684	rs1009259	1.13231e-08	1.14603	-1.29347	1.41323e-05	0.383946	-1.30207
14437943	rs303733	3.69102e-09	-0.0784025	-1.18998	3.88556e-06	-1.16043	-1.04889
14438035	rs303732	2.43782e-08	-1.1517	1.77111	4.05092e-05	-1.48532	1.62026
14438051	rs12006247	1.68933e-09	-1.79359	-0.256355	5.22192e-06	-1.44838	-0.46534
14438076	rs303731	9.91702e-09	0.97641	-1.25644	3.83867e-06	-1.03758	-1.18389
14438114	rs141737260	7.96729e-09	-0.498937	-2.346e-10	3.04231e-05	-0.15139	-2.346e-10
14438305	rs148035122	4.87827e-09	-1.40323e-10	-0.989492	1.6361e-05	-1.40323e-10	-0.771688
14438467	rs72700579	2.5123e-09	-1.65308	-2.346e-10	5.88092e-06	-1.79488	-2.346e-10
14438701	rs303730	2.43807e-09	-1.68307	-2.346e-10	7.52395e-06	-1.5485	-2.346e-10
14438751	rs303729	8.62264e-09	-1.44037	1.02048	7.04471e-05	-0.633234	1.32151
14439073	rs11787815	2.45973e-09	-1.67423	-2.346e-10	5.91783e-06	-1.78862	-2.346e-10
14439123	rs117934669	1.10541e-08	-1.40323e-10	-0.171481	3.66951e-05	-1.40323e-10	0.0360531
14439354	rs142712885	4.74441e-09	-1.01732	-2.346e-10	1.01874e-05	-1.24544	-2.346e-10
14439461	rs72700581	1.08563e-07	-0.498996	2.61204	8.27149e-05	-1.26196	2.11076
14439816	rs10961515	2.54866e-09	-0.720477	-0.918238	2.92012e-06	-1.42478	-1.07018
14440343	rs17710521	3.57798e-09	-1.29948	-2.346e-10	2.16567e-05	-0.491274	-2.346e-10
14440400	rs303728	1.0378e-09	-1.23873	-1.29845	1.72066e-06	-1.80057	-1.22332
14440537	rs10961516	2.34364e-09	-0.733276	-0.989298	2.74013e-06	-1.43234	-1.12624
14440552	rs303727	1.1108e-09	-1.18907	-1.28014	1.78641e-06	-1.80344	-1.18294
14440739	rs215498	6.20527e-09	0.341747	-1.09063	2.86704e-06	-1.72893	-0.784384
14440764	rs10810146	2.52408e-09	-0.664955	-0.983449	2.86944e-06	-1.39165	-1.12082
14441677	rs59677118	8.11064e-09	-0.215282	-0.265822	2.77261e-06	-1.80409	-0.742708
14441747	rs17761548	3.94485e-09	-1.20187	-2.346e-10	5.98889e-06	-1.77668	-2.346e-10
14442045	rs10810147	3.53147e-08	2.21272	-1.2227	3.06275e-05	1.14814	-1.29283
14442101	rs495721	2.14921e-09	-1.76444	-0.0447361	1.56154e-05	-0.968323	0.149993
14442107	rs182065259	3.52789e-09	-1.40323e-10	-1.31358	9.51597e-06	-1.40323e-10	-1.31362
14442181	rs11788569	7.15541e-10	-1.71178	-1.19721	3.30934e-06	-1.24454	-1.1253
14442265	rs1323351	1.03379e-09	-1.35954	-1.18151	2.1441e-06	-1.69842	-1.10546
14442484	rs581191	2.49374e-09	-1.75764	0.0971398	1.86943e-05	-0.934697	0.296324
14442490	rs10124571	4.88185e-08	2.53098	-1.21715	3.98731e-05	1.41009	-1.29098
14442529	rs10124636	4.83722e-08	2.53098	-1.22633	3.9714e-05	1.41009	-1.29497
14442595	rs424539	2.61005e-08	1.92733	-1.23966	6.18236e-06	-0.652543	-1.09235
14443255	rs72700585	6.09546e-10	-1.79818	-1.27114	2.88655e-06	-1.23169	-1.27483
14443345	rs16931789	4.40624e-08	2.41746	-1.20614	3.00729e-05	1.12206	-1.28502
14443392	rs79327882	9.07073e-10	-1.68335	-0.988463	4.48358e-06	-1.25197	-0.814198
14443468	rs551112	6.47099e-10	-1.75652	-1.25301	2.4976e-06	-1.45805	-1.19321
14443613	rs62534461	8.35169e-10	-1.54455	-1.20985	1.84587e-06	-1.76247	-1.19117
14443784	rs10491775	8.53622e-10	-1.80033	-0.932222	2.90656e-06	-1.75459	-0.745033
14443973	rs10125616	2.4741e-08	1.80715	-1.17297	1.86777e-05	0.628244	-1.2675
14444218	rs117329527	7.58491e-08	1.75446	-2.346e-10	0.000208462	1.77317	-2.346e-10
14444316	rs1323339	2.50023e-08	1.8582	-1.21352	1.68992e-05	0.547809	-1.28713
14444408	rs10491774	8.43874e-10	-1.53224	-1.2118	1.85125e-06	-1.75744	-1.19328
14445677	rs575376	1.03345e-09	-1.79032	-0.751057	6.476e-06	-1.02758	-0.670905
14446001	rs1556032	1.47153e-08	1.34934	-1.23473	4.5039e-06	-0.760274	-1.30137
14446310	rs139241468	8.18177e-09	-0.472373	-2.346e-10	6.47357e-05	0.603722	-2.346e-10
14446312	rs72700586	2.34098e-09	-1.72371	-2.346e-10	6.02543e-06	-1.7706	-2.346e-10
14446721	rs10961518	1.58122e-09	-1.80123	-0.314856	7.54489e-06	-1.52381	-0.0219054
14447233	rs567977	6.58985e-10	-1.7529	-1.23843	6.61113e-06	-0.49526	-1.18258
14447766	rs10810148	1.38059e-09	-1.61626	-0.635506	3.73759e-06	-1.74436	-0.50379
14448122	rs76909892	3.54051e-09	-1.40323e-10	-1.31001	9.51749e-06	-1.40323e-10	-1.31346
14448317	rs11789884	6.92336e-10	-1.75799	-1.18398	3.50358e-06	-1.13722	-1.17558
14448497	rs535076	3.287e-09	-1.73837	0.354059	2.34823e-05	-0.991395	0.581051
14448577	rs72700588	3.21275e-09	-1.75038	0.343232	2.28936e-05	-1.00524	0.56951
14448658	rs112640437	3.25932e-09	-1.39276	-2.346e-10	6.46869e-06	-1.69962	-2.346e-10
14448730	rs512103	3.43209e-09	-1.7764	0.43529	1.37091e-05	-1.63091	0.682381
14448805	rs511265	3.27548e-09	-1.74746	0.35964	2.22067e-05	-1.0532	0.587
14449077	rs11790347	1.14174e-09	-1.18265	-1.25908	1.9191e-06	-1.71386	-1.20088
14449612	rs12115765	7.36807e-10	-1.80026	-1.07945	3.24752e-06	-1.32049	-1.06821
14449618	rs10124524	3.56781e-08	2.19484	-1.19459	2.51352e-05	0.938002	-1.28032
14449646	rs74897133	4.50175e-09	-1.06982	-2.346e-10	6.63895e-06	-1.67364	-2.346e-10
14449971	rs12115770	1.11206e-09	-1.20789	-1.26018	1.77356e-06	-1.79442	-1.19919
14450197	rs553939	3.85034e-09	-1.53697	0.31085	5.34835e-05	-0.122194	0.534977
14450408	rs75760007	3.96342e-09	-1.40323e-10	-1.19717	1.14524e-05	-1.40323e-10	-1.12839
14450444	rs10961520	2.21455e-09	-1.77923	-2.346e-10	5.8812e-06	-1.79483	-2.346e-10
14450595	rs10961521	2.22419e-09	-1.77489	-2.346e-10	5.89728e-06	-1.7921	-2.346e-10
14451290	rs140032826	2.96719e-09	-1.48667	-2.346e-10	8.4791e-06	-1.42899	-2.346e-10
14451710	rs498042	4.35532e-09	-1.55094	0.448061	5.9753e-05	-0.157534	0.681162
14451806	rs145652158	2.50944e-09	-1.65422	-2.346e-10	6.78376e-06	-1.65206	-2.346e-10
14451832	rs497066	4.43715e-09	-1.57531	0.491046	5.95038e-05	-0.200455	0.719905
14452237	rs117005014	4.48788e-09	-1.0729	-2.346e-10	6.77098e-06	-1.65394	-2.346e-10
14452366	rs77004358	2.87188e-08	0.783271	-2.346e-10	8.04008e-05	0.820433	-2.346e-10
14452702	rs75950975	6.02229e-09	-1.40323e-10	-0.778814	1.66134e-05	-1.40323e-10	-0.75638
14452729	rs10810150	3.20399e-09	-1.66269	0.252805	1.0512e-05	-1.80199	0.587917
14452806	rs141955396	3.52793e-09	-1.40323e-10	-1.31357	9.54428e-06	-1.40323e-10	-1.31065
14452874	rs1323340	5.91249e-10	-1.79061	-1.30919	1.73568e-06	-1.70766	-1.30753
14453010	rs1323341	4.74814e-06	4.9224	0.968828	2.36808e-05	-0.892486	0.490561
14453076	rs17761983	9.30699e-08	3.07748	-1.11841	1.21936e-05	-0.0097867	-1.05589
14453340	rs77572258	5.94581e-10	-1.78791	-1.30627	1.72981e-06	-1.71441	-1.30417
14453441	rs10756552	2.46684e-09	-1.69342	0.0220744	8.15968e-06	-1.77863	0.311243
14453468	rs17711118	2.15987e-09	-1.80424	-2.346e-10	9.2991e-06	-1.33667	-2.346e-10
14453680	rs72700590	5.95091e-10	-1.78705	-1.30627	1.72639e-06	-1.71639	-1.30417
14453829	rs142184002	5.95002e-10	-1.78705	-1.30642	1.7261e-06	-1.71639	-1.30434
14453863	rs10810151	1.80026e-09	-1.71567	-0.27068	7.3445e-06	-1.42607	-0.146564
14453947	rs151219239	6.00516e-10	-1.78405	-1.3002	1.72703e-06	-1.72278	-1.29741
14454393	rs1323342	4.3088e-06	4.95598	0.838151	2.11922e-05	-0.880096	0.367138
14454790	rs145526698	2.41061e-09	-1.6944	-2.346e-10	6.32707e-06	-1.72175	-2.346e-10
14454965	rs117296626	2.31082e-09	-1.73668	-2.346e-10	1.17026e-05	-1.10678	-2.346e-10
14454985	rs113359412	5.94028e-09	-1.40323e-10	-0.792525	1.50523e-05	-1.40323e-10	-0.855062
14455076	rs7031064	2.00816e-08	1.70598	-1.28045	8.88469e-06	-0.0691925	-1.31307
14455194	rs141855672	2.16315e-09	-1.80272	-2.346e-10	6.09144e-06	-1.75971	-2.346e-10
14455325	rs184230	3.79336e-09	-1.31601	0.074977	2.68893e-05	-0.570899	0.296038
14455812	rs10429584	2.19919e-09	-1.78619	-2.346e-10	7.73524e-06	-1.5208	-2.346e-10
14455821	rs7032502	2.53478e-08	1.92678	-1.26837	1.25985e-05	0.277189	-1.3102
14456012	rs7021022	1.04901e-09	-1.79623	-0.730205	5.72126e-06	-1.18302	-0.639385
14456738	rs4741378	2.4665e-08	1.9361	-1.30499	1.38368e-05	0.371084	-1.31034
14456931	rs10046853	2.10016e-08	1.78373	-1.31341	7.54913e-06	-0.251176	-1.29398
14457146	rs10046863	1.55166e-08	1.46552	-1.29789	9.5581e-06	0.00349775	-1.3127
14457263	rs527093	3.68881e-09	-1.30237	0.0333968	2.5298e-05	-0.549289	0.213423
14457333	rs4741379	1.59395e-08	1.49365	-1.29913	9.76102e-06	0.0244305	-1.31262
14457483	rs149135564	1.43626e-09	-1.51385	-0.698382	2.78859e-06	-1.80022	-0.740834
14459450	rs145598107	2.02195e-08	-1.40323e-10	0.432365	3.87011e-05	-1.40323e-10	0.0892773
14459488	rs147744313	4.7828e-09	-1.40323e-10	-1.00925	1.23676e-05	-1.40323e-10	-1.05151
14460241	rs10961525	1.29914e-09	-1.58878	-0.723799	3.6092e-06	-1.77512	-0.507986
14460372	rs6474836	7.21389e-09	0.676826	-1.2751	2.92504e-06	-1.18032	-1.31296
14460389	rs56012843	6.01127e-10	-1.77647	-1.30676	1.62803e-06	-1.77232	-1.3069
14460512	rs144117609	2.00424e-07	2.72615	-2.346e-10	5.37349e-05	0.417472	-2.346e-10
14460799	rs10810163	1.35049e-09	-1.58723	-0.68658	3.81794e-06	-1.75932	-0.467562
14460872	rs6474837	6.34762e-10	-1.78083	-1.24796	2.15653e-06	-1.61168	-1.18641
14461188	rs7034703	2.00103e-08	1.67417	-1.2522	1.45067e-05	0.412922	-1.3049
14461261	rs113336355	5.62918e-09	-1.40323e-10	-0.846318	1.45837e-05	-1.40323e-10	-0.886688
14461879	rs62534478	3.79515e-09	-1.24056	-2.346e-10	2.84355e-05	-0.218953	-2.346e-10
14461961	rs10961527	9.83494e-10	-1.5983	-0.992623	2.48792e-06	-1.72549	-0.92965
14462052	rs10961528	1.18846e-09	-1.55298	-0.848642	2.81772e-06	-1.74987	-0.780788
14462669	rs10810164	2.16815e-08	1.75636	-1.25418	2.14717e-05	0.805055	-1.30491
14462868	rs416459	2.15644e-07	2.30448	0.494867	1.00414e-05	-1.34988	0.0900082
14463420	rs62534479	2.28408e-09	-1.74832	-2.346e-10	7.54262e-06	-1.54602	-2.346e-10
14463427	rs10756559	1.69677e-08	1.45055	-1.19352	2.15502e-05	0.780336	-1.27654
14463450	rs7043476	2.81348e-07	2.49472	0.570596	1.06528e-05	-1.35758	0.156816
14463815	rs573037104	3.62232e-09	-1.40323e-10	-1.28717	9.73454e-06	-1.40323e-10	-1.29091
14463901	rs188997949	1.5636e-08	-1.40323e-10	0.175294	4.60353e-05	-1.40323e-10	0.262818
14464090	rs4740573	1.99849e-07	2.48606	0.237214	1.0127e-05	-1.12206	-0.129329
14464112	rs4741383	2.30182e-07	2.49472	0.369873	8.92776e-06	-1.35758	-0.019844
14464121	rs4740574	2.49598e-07	2.55423	0.391335	9.2749e-06	-1.33826	-0.00102108
14464254	rs6474838	1.88598e-07	2.46511	0.200229	7.62547e-06	-1.36709	-0.168006
14464319	rs6474839	2.26876e-07	2.49472	0.355407	8.8153e-06	-1.35758	-0.0325209
14464565	rs72700597	6.97749e-10	-1.78496	-1.14922	1.86233e-06	-1.79484	-1.14992
14464744	rs913416	1.71897e-08	1.54526	-1.27523	3.11623e-06	-1.11664	-1.31333
14464793	rs913415	8.13486e-10	-1.7799	-1.00081	5.87573e-06	-0.845486	-0.950275
14464811	rs913414	6.36758e-10	-1.7701	-1.25555	8.52139e-06	-0.225509	-1.1985
14464863	rs913413	2.55361e-07	2.51597	0.452425	9.56906e-06	-1.36696	0.0589026
14465231	rs62534480	2.39088e-09	-1.70262	-2.346e-10	6.78277e-06	-1.65221	-2.346e-10
14465710	rs913412	6.10932e-10	-1.80409	-1.26297	4.57675e-06	-0.836557	-1.20904
14465961	rs877451	8.79974e-10	-1.40002	-1.30213	1.04778e-05	0.0540439	-1.27138
14466021	rs62534481	9.54444e-09	-0.318322	-2.346e-10	6.30477e-05	0.577302	-2.346e-10
14466057	rs192769	5.98119e-07	3.90988	-0.0903697	7.49135e-06	-1.11361	-0.439227
14466354	rs10961530	1.6107e-08	1.40483	-1.19985	1.5328e-05	0.443584	-1.28049
14466376	rs503162	5.16159e-08	1.96145	-0.591899	2.90866e-06	-1.64188	-0.857014
14466381	rs76962699	2.20123e-09	-1.78526	-2.346e-10	6.68656e-06	-1.66649	-2.346e-10
14466413	rs78268310	3.27037e-09	-1.38938	-2.346e-10	2.79311e-05	-0.236848	-2.346e-10
14466947	rs62534482	6.95472e-10	-1.79559	-1.14185	9.22808e-06	-0.289485	-1.05485
14467599	rs75306282	2.60027e-09	-1.61867	-2.346e-10	1.71392e-05	-0.725221	-2.346e-10
14467617	rs41491050	1.10489e-09	-1.75601	-0.718524	3.69591e-06	-1.5395	-0.719861
14467901	rs10738361	1.18301e-07	2.20834	-0.00938989	7.2359e-05	0.827811	-0.112762
14468137	rs303724	8.55379e-08	1.85402	0.0206552	5.9204e-05	0.604851	-0.0904533
14468321	rs1998495	6.92322e-10	-1.80339	-1.1386	7.82326e-06	-0.467273	-1.04222
14468494	rs78012480	4.93064e-09	-1.40323e-10	-0.978813	1.32746e-05	-1.40323e-10	-0.980741
14468561	rs1998496	7.15417e-10	-1.77466	-1.13451	9.14331e-06	-0.316438	-1.03713
14468669	rs1998497	7.35035e-10	-1.60423	-1.27789	7.26765e-06	-0.35721	-1.22595
14468697	rs75385652	2.64105e-09	-1.6031	-2.346e-10	1.77867e-05	-0.688137	-2.346e-10
14468739	rs79003732	4.8554e-09	-1.40323e-10	-0.99419	1.30726e-05	-1.40323e-10	-0.996073
14468746	rs139283877	8.14513e-08	1.82572	-2.346e-10	7.01555e-06	-1.61846	-2.346e-10
14469146	rs303723	2.04399e-07	3.13398	-0.388184	5.42459e-06	-1.188	-0.68765
14469159	rs10961532	6.1797e-10	-1.76965	-1.28595	2.18923e-06	-1.5612	-1.22184
14469419	rs16931824	9.01886e-10	-1.59329	-1.08426	1.85778e-06	-1.77037	-1.17684
14469658	rs188574	1.0341e-09	-1.71876	-0.821989	3.09315e-06	-1.80416	-0.633241
14469774	rs72700601	6.64525e-10	-1.80224	-1.18072	1.85431e-06	-1.76772	-1.18135
14470106	rs303722	3.86891e-08	1.47609	-0.394816	3.27383e-06	-1.67818	-0.702453
14470387	rs67094004	6.47045e-10	-1.79174	-1.21788	1.90593e-06	-1.8036	-1.11802
14470459	rs117723011	3.67037e-09	-1.40323e-10	-1.27399	9.73025e-06	-1.40323e-10	-1.29135
14470616	rs10961533	6.33855e-10	-1.7715	-1.25872	1.79562e-06	-1.8041	-1.17714
14470752	rs62534485	1.13557e-08	-0.144561	-2.346e-10	8.26477e-05	0.847997	-2.346e-10
14470759	rs516641	1.72537e-08	1.53292	-1.25918	2.38512e-06	-1.39185	-1.30549
14470833	rs10961534	6.26418e-10	-1.78154	-1.26048	1.77484e-06	-1.80422	-1.18866
14472090	rs10491773	1.26628e-09	-1.17403	-1.16416	2.50532e-06	-1.50585	-1.14232
14472274	rs10961535	6.06757e-10	-1.77969	-1.29422	4.6891e-06	-0.990317	-1.03103
14472279	rs72702903	9.76511e-10	-1.30854	-1.28951	2.50124e-06	-1.35874	-1.29106
14472327	rs72702904	9.31093e-10	-1.35152	-1.29415	2.39074e-06	-1.39945	-1.29554
14472505	rs28420423	3.22777e-09	-1.79014	0.387648	1.69252e-05	-1.36979	0.632003
14473224	rs7876043	5.87394e-10	-1.80265	-1.3037	5.80323e-06	-0.738192	-1.06998
14473276	rs1323343	5.8525e-10	-1.80419	-1.3058	5.63658e-06	-0.759159	-1.07815
14473378	rs1323344	5.90953e-10	-1.80131	-1.29899	5.87511e-06	-0.746025	-1.04984
14473556	rs303721	9.5187e-10	-1.79391	-0.829699	3.43407e-06	-1.15838	-1.17447
14473933	rs10738362	5.89723e-10	-1.8038	-1.29858	6.34593e-06	-0.676843	-1.04193
14474001	rs1998498	4.22933e-09	-1.78458	0.652342	2.24461e-05	-1.36988	0.914405
14474151	rs186965785	2.82005e-08	-1.40323e-10	0.765058	3.54492e-05	-1.40323e-10	0.00151012
14474745	rs77116058	1.23386e-08	-1.40323e-10	-0.0615454	3.88101e-05	-1.40323e-10	0.0920907
14475276	rs1407834	1.91928e-08	1.47081	-1.09056	3.84345e-06	-1.02523	-1.19499
14475352	rs501463	5.11387e-09	-1.78671	0.844383	3.01412e-05	-1.22888	1.06819
14476426	rs76298909	5.35569e-09	-1.40323e-10	-0.896122	1.61238e-05	-1.40323e-10	-0.786296
14477655	rs74337280	3.70061e-09	-1.26578	-2.346e-10	1.35666e-05	-0.958983	-2.346e-10
14477692	rs541382	1.37594e-09	-1.78017	-0.474971	3.97797e-06	-1.22939	-0.956431
14477851	rs573933	4.56197e-09	-1.7844	0.727875	2.91287e-05	-1.20036	1.00549
14478086	rs117898406	4.95332e-09	-0.974224	-2.346e-10	9.49971e-06	-1.31533	-2.346e-10
14478134	rs13286428	1.25024e-05	7.95186	-1.09247	1.76332e-06	-1.73507	-1.26433
14478138	rs19317	3.85933e-09	-1.79679	0.573006	1.96698e-05	-1.41147	0.823958
14478209	rs549157	3.83312e-09	-1.79679	0.566191	1.95276e-05	-1.41147	0.816704
14478588	rs4141905	6.11895e-10	-1.75528	-1.3102	3.36363e-06	-1.24135	-1.11221
14479208	rs62534510	1.36634e-09	-1.073	-1.18915	2.30121e-06	-1.564	-1.16916
14479228	rs487674	9.35264e-07	3.46148	0.805067	5.47624e-06	-1.56369	-0.302486
14479361	rs186228	4.1076e-09	-1.80063	0.639189	2.04358e-05	-1.44367	0.894369
14479582	rs77627646	2.19776e-09	-1.78684	-2.346e-10	6.19724e-06	-1.74249	-2.346e-10
14480141	rs392125	4.00074e-09	-1.79528	0.607475	2.08688e-05	-1.4009	0.872563
14480792	rs10961537	2.46065e-09	-1.67386	-2.346e-10	5.83637e-06	-1.80248	-2.346e-10
14480820	rs303751	4.72814e-07	3.12208	0.462339	3.81031e-06	-1.67193	-0.556949
14480851	rs303750	2.76609e-09	-1.55685	-2.346e-10	6.29929e-06	-1.72615	-2.346e-10
14481382	rs56327111	1.52002e-06	5.83279	-1.0806	1.67993e-06	-1.77545	-1.27238
14481502	rs139598840	2.19286e-08	-1.40323e-10	0.513509	5.70038e-05	-1.40323e-10	0.476528
14481504	rs56178529	1.35116e-06	5.70168	-1.06724	1.66936e-06	-1.77641	-1.27774
14482057	rs111830327	1.18502e-06	5.64563	-1.1424	1.74279e-06	-1.77289	-1.23821
14482168	rs112384606	1.19877e-06	5.5898	-1.07503	1.68421e-06	-1.76916	-1.27614
14482230	rs62534511	3.15747e-09	-1.42451	-2.346e-10	1.15911e-05	-1.11635	-2.346e-10
14482456	rs13299701	1.22956e-06	5.73127	-1.19114	1.79535e-06	-1.77818	-1.20321
14482576	rs1323345	7.69724e-10	-1.60397	-1.23203	2.21299e-06	-1.56043	-1.21182
14482584	rs77738453	2.22022e-09	-1.77668	-2.346e-10	6.26608e-06	-1.73144	-2.346e-10
14482754	rs13300505	1.11149e-06	5.64563	-1.20646	1.83314e-06	-1.77289	-1.18767
14482825	rs1323346	7.4005e-10	-1.56171	-1.31361	2.7982e-06	-1.225	-1.31262
14483129	rs148978555	4.9877e-09	-0.967306	-2.346e-10	2.97525e-05	-0.173678	-2.346e-10
14483143	rs35950138	1.16853e-06	5.70168	-1.21247	1.84803e-06	-1.77641	-1.17606
14483461	rs62534512	7.42244e-10	-1.62484	-1.24751	2.07816e-06	-1.57152	-1.26359
14483581	rs35094112	1.1877e-06	5.72777	-1.22228	1.84321e-06	-1.78588	-1.1692
14483654	rs13285597	1.44976e-06	5.9232	-1.21833	1.82846e-06	-1.78904	-1.17407
14483853	rs13285789	5.98499e-07	5.01129	-1.19114	1.82008e-06	-1.7645	-1.20321
14483950	rs303749	1.32157e-06	3.70404	0.908251	5.13491e-06	-1.68696	-0.243565
14484181	rs13291611	4.84645e-07	4.81896	-1.20982	1.88138e-06	-1.74834	-1.18625
14484952	rs303748	5.30626e-09	-1.79679	0.891399	2.75746e-05	-1.41147	1.16177
14484998	rs72702916	4.09386e-09	0.0130294	-1.17782	6.11688e-06	-0.554604	-1.20093
14485152	rs79528445	3.64368e-09	-0.123022	-1.15826	5.56534e-06	-0.666972	-1.18306
14485194	rs13296073	3.17977e-06	6.60598	-1.1157	1.87455e-06	-1.67758	-1.26064
14485778	rs303747	4.63838e-09	-1.7917	0.751782	2.78398e-05	-1.27097	1.03084
14486652	rs72702917	7.5854e-09	0.557348	-1.1054	7.97858e-06	-0.360116	-1.12971
14487546	rs150956630	4.31982e-09	-1.40323e-10	-1.11107	1.37973e-05	-1.40323e-10	-0.94212
14487620	rs140751172	3.56803e-09	-1.40323e-10	-1.30227	1.05954e-05	-1.40323e-10	-1.20617
14487804	rs145308861	2.19581e-09	-1.78773	-2.346e-10	7.83894e-06	-1.50749	-2.346e-10
14487856	rs13288827	1.07156e-05	7.91597	-1.2108	4.69585e-06	-1.62996	-0.38995
14488576	rs186113072	6.2543e-08	1.56157	-2.346e-10	3.7715e-05	0.0634665	-2.346e-10
14488950	rs16931840	7.09309e-09	-1.71349	1.09833	3.41501e-05	-1.48142	1.4456
14490050	rs79165307	1.40552e-08	-1.40323e-10	0.0687098	3.16759e-05	-1.40323e-10	-0.111035
14490333	rs80045604	7.68141e-10	-1.75326	-1.08481	3.08205e-06	-1.32102	-1.11997
14490745	rs78063018	1.56627e-08	-1.40323e-10	0.176999	5.0687e-05	-1.40323e-10	0.359079
14490957	rs118130730	4.91008e-09	-1.40323e-10	-0.982992	1.47045e-05	-1.40323e-10	-0.878439
14491347	rs439269	3.57625e-09	-1.74956	0.44959	2.27803e-05	-1.19891	0.758221
14491637	rs303745	3.04718e-05	6.62753	1.12275	0.00011675	0.507391	0.686056
14491739	rs9650681	9.55299e-09	-0.317427	-2.346e-10	1.08313e-05	-1.18415	-2.346e-10
14491995	rs303744	5.44125e-09	-1.72097	0.840699	2.65778e-05	-1.46686	1.18035
14492136	rs303743	1.77503e-05	5.84418	1.3657	0.000156735	0.562674	0.925292
14492221	rs303742	5.60914e-09	-1.69953	0.849651	2.57972e-05	-1.5063	1.18998
14492293	rs10961541	7.18033e-09	-1.36149	0.758554	0.00114665	1.75299	1.72502
14492507	rs143280558	4.92258e-07	3.62472	-2.346e-10	8.74403e-05	0.904366	-2.346e-10
14492759	rs526755	5.26079e-09	-1.70405	0.79005	2.48592e-05	-1.47919	1.12583
14493251	rs10961542	8.94082e-08	3.20483	-1.2859	1.52788e-05	0.374302	-1.21442
14493760	rs496590	4.51242e-06	5.48486	0.355451	5.29726e-05	0.401433	0.00175229
14493900	rs13292512	0.000157321	10.6639	-1.27218	2.18549e-06	-1.70672	-1.07803
14494064	rs117782973	2.01743e-07	2.73272	-2.346e-10	8.333e-06	-1.44637	-2.346e-10
14494068	rs76833138	6.51229e-09	-0.70059	-2.346e-10	6.64446e-06	-1.67281	-2.346e-10
14494177	rs1323347	5.57138e-09	-1.70629	0.849651	2.56094e-05	-1.51361	1.18998
14494388	rs1323348	5.86702e-09	-1.01055	0.205612	0.0013292	2.58704	1.0387
14494785	rs10961543	5.74955e-09	-1.07956	0.254399	0.00119974	2.43192	1.09135
14494845	rs7875078	9.39804e-07	4.0917	0.179688	5.52231e-05	0.600939	-0.156148
14495273	rs10961544	2.99631e-09	-0.170576	-1.30632	0.000106921	2.30828	-1.20278
14495337	rs16931853	1.68298e-09	-0.744417	-1.3093	4.38735e-05	1.42922	-1.2145
14495574	rs10810166	4.80102e-09	-1.10025	0.0947983	0.000971657	2.40126	0.911152
14496025	rs78376111	5.86817e-09	-0.804739	-2.346e-10	6.02804e-06	-1.77017	-2.346e-10
14496139	rs13288284	2.34553e-06	4.84249	0.343493	4.00909e-06	-1.6075	-0.570527
14496808	rs4741384	2.36801e-06	4.84249	0.353033	4.0348e-06	-1.6075	-0.564134
14497099	rs147342405	3.25941e-09	-1.39274	-2.346e-10	6.35213e-06	-1.7178	-2.346e-10
14497423	rs4740575	2.31419e-06	4.81277	0.35977	4.05574e-06	-1.60036	-0.566098
14497523	rs150045880	4.6417e-09	-1.40323e-10	-1.0392	9.70553e-06	-1.40323e-10	-1.29389
14497865	rs13296548	0.00022415	11.0533	-1.30749	2.4187e-06	-1.73789	-0.945467
14498096	rs58172969	6.10436e-09	-1.58902	0.823746	2.19524e-05	-1.63982	1.1621
14498205	rs12555752	1.10337e-09	-1.29001	-1.1859	1.67854e-05	0.223211	-0.969294
14498336	rs191006	6.67391e-09	-0.327597	-0.348479	3.41653e-06	-1.70372	-0.634244
14498508	rs144268452	3.94804e-09	-1.40323e-10	-1.20106	1.14543e-05	-1.40323e-10	-1.12822
14498849	rs12686726	7.5921e-09	-1.61611	1.06893	5.21754e-05	-0.968245	1.35627
14499087	rs4740576	8.45321e-09	-1.76881	1.32907	8.31615e-05	-0.862801	1.71699
14499256	rs73641950	2.4955e-09	-1.7813	0.12151	1.82056e-05	-1.18004	0.515177
14499635	rs7852414	9.28004e-10	-1.6338	-1.0152	1.61928e-05	0.476923	-1.25894
14500274	rs113526077	5.32024e-07	3.45407	0.24834	5.53817e-06	-1.15165	-0.703282
14500426	rs74987339	8.37187e-09	-0.449404	-2.346e-10	7.84879e-06	-1.50623	-2.346e-10
14500538	rs7848552	7.45266e-10	-1.58883	-1.27947	2.29834e-05	0.86539	-1.29721
14501066	rs77107238	8.58432e-09	-0.424344	-2.346e-10	7.94206e-06	-1.49442	-2.346e-10
14501210	rs79077843	6.08539e-06	7.00061	-0.861242	1.67051e-06	-1.80131	-1.25215
14502701	rs77211930	8.46916e-09	-0.437849	-2.346e-10	1.15108e-05	-1.1233	-2.346e-10
14502717	rs496734	1.0513e-07	2.08092	-2.346e-10	1.14816e-05	-1.12584	-2.346e-10
14502816	rs55780713	2.53368e-09	-1.64461	-2.346e-10	7.03594e-06	-1.61556	-2.346e-10
14502896	rs117763674	4.22941e-07	3.15176	0.321195	3.92916e-06	-1.54074	-0.657429
14502969	rs74868352	2.40673e-09	-1.69923	0.00322161	1.23469e-05	-1.47097	0.417785
14503138	rs445225	4.06004e-08	0.687836	0.44166	1.65272e-05	-0.602042	-0.159542
14503276	rs303740	7.8287e-08	1.7861	-2.346e-10	1.01852e-05	-1.24565	-2.346e-10
14503713	rs112189683	2.58409e-07	3.09247	-0.112206	2.98177e-06	-1.55427	-0.919804
14504222	rs145781071	3.84873e-09	-1.22654	-2.346e-10	1.41574e-05	-0.916351	-2.346e-10
14504493	rs112019968	3.05721e-06	5.17808	0.272898	9.57912e-06	-1.01375	-0.293253
14504554	rs111599429	4.93997e-06	4.27114	1.6597	7.24253e-06	-1.51808	-0.0685406
14504596	rs77533383	6.17433e-06	4.59149	1.56238	7.4903e-06	-1.44533	-0.107651
14504757	rs7851327	7.34249e-10	-1.78381	-1.09938	2.93058e-06	-1.20079	-1.2906
14505861	rs4615688	0.000493	8.59961	1.93437	7.01925e-06	-1.73675	0.11882
14505992	rs303739	0.000494232	8.64008	1.89639	6.86728e-06	-1.73346	0.0936362
14507495	rs421089	2.01214e-06	4.60264	0.430033	1.52248e-05	-0.683048	-0.160617
14507496	rs57867825	5.81644e-09	-1.40323e-10	-0.813592	1.49251e-05	-1.40323e-10	-0.863547
14507860	rs6474840	2.47805e-06	4.79577	0.445174	1.79799e-05	-0.527519	-0.149815
14509049	rs499381	1.24944e-05	6.54099	0.317772	1.67967e-05	-0.482962	-0.262449
14509105	rs498591	0.972436	18.1514	-0.0304092	1.58509e-06	-1.79893	-1.30702
14509278	rs139925068	3.8046e-09	-1.40323e-10	-1.23807	1.60421e-05	-1.40323e-10	-0.791375
14509986	rs963338	2.18019e-09	-1.79487	-2.346e-10	7.43931e-06	-1.55981	-2.346e-10
14510183	rs10961546	5.82994e-08	2.07337	-0.58206	6.9581e-06	-0.829621	-0.797062
14510201	rs80129895	2.16252e-09	-1.80301	-2.346e-10	5.82767e-06	-1.80397	-2.346e-10
14510925	rs9886866	2.14918e-06	4.4656	0.632961	1.08176e-05	-1.18277	-0.00264454
14511236	rs10738363	2.16518e-06	4.50409	0.60189	1.06745e-05	-1.17062	-0.0281204
14511245	rs11793755	6.1552e-10	-1.80401	-1.25556	4.50252e-06	-0.751057	-1.3109
14511248	rs76808623	1.16955e-08	-0.115077	-2.346e-10	1.53919e-05	-0.832751	-2.346e-10
14511315	rs10738364	2.06276e-06	4.4656	0.591918	1.04597e-05	-1.18277	-0.0362868
14511645	rs7023433	2.03038e-06	4.41878	0.622911	1.06568e-05	-1.1895	-0.0108891
14511793	rs7040054	2.17668e-06	4.45713	0.654145	1.10666e-05	-1.17741	0.014751
14511811	rs59210493	2.3553e-09	-1.69097	-0.0266418	1.16891e-05	-1.52407	0.416135
14511892	rs7040196	4.49867e-06	5.1157	0.721559	1.91151e-05	-0.677796	0.0616829
14511929	rs62534516	2.88165e-09	-1.51592	-2.346e-10	1.03717e-05	-1.22751	-2.346e-10
14512137	rs7855365	2.98029e-07	3.01981	0.103098	3.18725e-06	-1.57048	-0.836957
14512463	rs57866508	2.16022e-09	-1.80407	-2.346e-10	6.89509e-06	-1.63578	-2.346e-10
14512469	rs10756560	5.48787e-06	5.29267	0.743342	2.13369e-05	-0.602414	0.0962613
14512608	rs10756561	9.54052e-05	7.22668	1.66492	5.5547e-06	-1.80406	-0.0478879
14512767	rs10738365	1.90065e-06	3.95144	1.02423	1.75512e-05	-1.00595	0.304478
14512906	rs10961547	7.0153e-09	-1.40323e-10	-0.626188	1.45403e-05	-1.40323e-10	-0.889667
14513183	rs10738366	0.000413209	8.55759	1.79984	6.42523e-06	-1.7466	0.0402373
14513221	rs10738367	0.000245034	8.17015	1.66472	5.66053e-06	-1.78472	-0.0483505
14513224	rs183886907	1.46247e-08	0.108433	-2.346e-10	8.96425e-05	0.92924	-2.346e-10
14513398	rs10756562	0.000334081	8.08616	2.0587	7.31867e-06	-1.78827	0.212106
14513743	rs10738368	0.0105855	13.6982	-0.0975307	1.81e-06	-1.66408	-1.30918
14513999	rs72702930	2.16073e-09	-1.80384	-2.346e-10	7.08291e-06	-1.6089	-2.346e-10
14514274	rs4741387	3.40267e-09	-1.7366	0.386877	1.89929e-05	-1.43726	0.814739
14514366	rs4741388	4.58082e-05	9.39353	-1.23559	4.11284e-06	-0.841875	-1.3106
14514491	rs72702932	2.16079e-09	-1.80381	-2.346e-10	7.35495e-06	-1.57122	-2.346e-10
14514519	rs10810168	1.14181e-07	3.4734	-1.30991	8.99102e-06	-0.05967	-1.31069
14514644	rs10756563	1.5952e-06	4.67578	0.124694	1.30653e-05	-0.617266	-0.379366
14514715	rs7864044	0.0133535	14.0055	-0.17246	1.75481e-06	-1.69164	-1.31259
14514783	rs10756564	3.0831e-06	5.45571	0.00370369	1.00322e-05	-0.79165	-0.469138
14515364	rs1318729	0.000334947	8.35454	1.7929	6.36095e-06	-1.75402	0.0376121
14515598	rs963659	7.85078e-10	-1.77764	-1.03861	6.77577e-06	-0.38028	-1.27296
14515685	rs10756565	1.13376e-09	-1.73019	-0.718545	2.97024e-05	-0.0124325	-0.162931
14515725	rs72702938	2.16017e-09	-1.8041	-2.346e-10	7.13459e-06	-1.60164	-2.346e-10
14515857	rs72702939	2.16017e-09	-1.8041	-2.346e-10	7.13459e-06	-1.60164	-2.346e-10
14515878	rs72702940	2.16017e-09	-1.8041	-2.346e-10	7.13459e-06	-1.60164	-2.346e-10
14516049	rs72702941	2.16041e-09	-1.80398	-2.346e-10	7.10858e-06	-1.60529	-2.346e-10
14516128	rs76655978	2.16211e-09	-1.8032	-2.346e-10	7.00787e-06	-1.61956	-2.346e-10
14516553	rs4142079	9.09454e-10	-1.63548	-1.03371	9.27621e-06	-0.0666597	-1.27248
14516662	rs7858564	8.15829e-10	-1.71086	-1.06697	1.06056e-05	0.0778396	-1.28304
14516667	rs1328006	1.21834e-05	6.52537	0.308183	4.69161e-05	0.512453	-0.230683
14517555	rs4741389	3.05943e-09	-1.77442	0.31837	2.49617e-05	-1.16	0.810751
14517694	rs1328005	8.47582e-10	-1.54302	-1.19662	1.59763e-05	0.514854	-1.31034
14517979	rs1328004	8.14956e-10	-1.55946	-1.21944	1.502e-05	0.455949	-1.31316
14517997	rs75959582	7.93929e-09	-0.502458	-2.346e-10	1.15606e-05	-1.11899	-2.346e-10
14518110	rs10756566	5.46247e-05	6.43115	1.90281	7.87114e-06	-1.72794	0.224549
14518115	rs10756567	4.8484e-05	6.31127	1.90344	7.81003e-06	-1.73908	0.227896
14518168	rs79993262	4.91638e-08	2.13558	-0.814699	2.57731e-06	-1.41079	-1.20905
14518181	rs79480371	3.90634e-09	-1.40323e-10	-1.21168	1.03198e-05	-1.40323e-10	-1.23252
14518250	rs10756568	4.36413e-05	6.27278	1.8367	7.38556e-06	-1.74249	0.175422
14518264	rs10810169	8.55407e-10	-1.51367	-1.21679	1.63185e-05	0.538633	-1.31292
14518282	rs10756569	4.23974e-05	6.23054	1.85002	7.42644e-06	-1.74613	0.184584
14518646	rs10756570	8.9394e-10	-1.47428	-1.21212	1.85568e-05	0.666721	-1.31247
14518676	rs873552	5.78637e-09	-0.273218	-0.545559	0.000583137	2.77128	0.0305482
14518793	rs10810170	9.01181e-10	-1.46621	-1.21212	1.89694e-05	0.688712	-1.31247
14518824	rs10810171	9.83551e-10	-1.39455	-1.19631	1.35093e-05	0.347573	-1.31078
14518829	rs873553	1.35945e-05	6.12457	0.818566	9.68266e-05	0.810003	0.196329
14518985	rs7851867	6.93464e-10	-1.72587	-1.21447	7.68292e-06	-0.21488	-1.31271
14519091	rs1887577	5.47659e-07	2.4327	1.29867	6.45433e-06	-1.80414	0.102301
14519160	rs7854892	9.30148e-10	-1.44274	-1.20395	2.0233e-05	0.751776	-1.31105
14519170	rs2382475	8.67661e-07	2.7716	1.41992	7.09707e-06	-1.80293	0.19602
14519175	rs114330378	2.26892e-09	-1.75498	-2.346e-10	9.18752e-06	-1.34874	-2.346e-10
14519194	rs1887578	1.35079e-07	2.1991	0.132479	1.21923e-05	-0.967321	-0.098463
14519301	rs1106726	5.15365e-07	2.19815	1.47245	8.01508e-06	-1.70668	0.221413
14520037	rs72702954	2.22687e-09	-1.77369	-2.346e-10	8.64012e-06	-1.41017	-2.346e-10
14520560	rs13288173	1.18288e-06	2.6586	1.84282	9.59311e-06	-1.78912	0.483571
14520611	rs913417	7.44275e-05	6.24651	2.39679	1.14642e-05	-1.71111	0.583746
14520635	rs117571189	6.39931e-09	-0.718091	-2.346e-10	1.05976e-05	-1.20596	-2.346e-10
14520980	rs118182808	2.97216e-09	-1.48499	-2.346e-10	6.36081e-06	-1.71643	-2.346e-10
14521125	rs982496	1.19664e-06	2.62962	1.88337	9.89146e-06	-1.79076	0.515841
14521391	rs4142078	2.72009e-09	-1.80158	0.227961	2.72121e-05	-0.950952	0.688024
14521614	rs16931883	2.69134e-09	-1.79769	0.213443	2.53742e-05	-1.00433	0.671477
14523481	rs74320860	9.81828e-09	-0.290036	-2.346e-10	5.3238e-05	0.408182	-2.346e-10
14523500	rs10961552	5.09975e-07	3.04557	0.614514	1.66288e-05	-0.720802	-0.0346527
14523725	rs78599330	4.07947e-09	-1.40323e-10	-1.16831	1.05946e-05	-1.40323e-10	-1.20624
14523816	rs16931886	2.73049e-09	-1.7937	0.223904	2.47808e-05	-1.04126	0.684741
14523919	rs72702957	2.19663e-09	-1.78736	-2.346e-10	8.18335e-06	-1.46449	-2.346e-10
14524119	rs80000400	2.43049e-09	-1.68619	-2.346e-10	6.24032e-06	-1.73556	-2.346e-10
14524146	rs74724346	1.70218e-08	0.260211	-2.346e-10	2.05084e-05	-0.545758	-2.346e-10
14524438	rs927969	5.38646e-09	-0.0404663	-0.849927	3.40888e-06	-1.10974	-1.23046
14524741	rs16931893	2.22182e-09	-1.77596	-2.346e-10	8.01249e-06	-1.48559	-2.346e-10
14524784	rs4741390	1.03893e-09	-1.79449	-0.741598	3.7023e-06	-1.16672	-1.09091
14525156	rs11790649	2.18354e-09	-1.79333	-2.346e-10	7.67413e-06	-1.52874	-2.346e-10
14525980	rs913418	3.31457e-08	1.35553	-0.428903	5.70545e-06	-1.20863	-0.616536
14526116	rs1410300	2.99098e-08	1.31838	-0.494472	6.11858e-06	-1.08186	-0.673403
14526119	rs1410299	3.13302e-08	1.31838	-0.448076	6.37524e-06	-1.08186	-0.632313
14526592	rs17713807	7.95908e-08	1.80262	-2.346e-10	6.56294e-06	-1.68515	-2.346e-10
14527083	rs10961553	6.15612e-07	3.91395	-0.0656104	1.0921e-05	-0.650594	-0.525311
14527686	rs7024897	3.82749e-08	1.53996	-0.46945	8.20382e-06	-0.814052	-0.647938
14528513	rs4142080	1.77155e-06	3.09138	1.81395	1.00264e-05	-1.73258	0.471212
14528901	rs4142081	2.56852e-09	-0.701137	-0.929816	1.78908e-05	0.417967	-1.10027
14528981	rs74655711	2.73945e-09	-1.76999	0.203467	2.25927e-05	-1.12903	0.680071
14529008	rs116845914	2.21737e-09	-1.77796	-2.346e-10	6.73669e-06	-1.65902	-2.346e-10
14529623	rs10810172	6.48982e-09	0.573814	-1.27786	3.35816e-06	-1.04564	-1.30956
14529836	rs12376530	2.23986e-09	-0.671958	-1.09591	1.62551e-05	0.44559	-1.22377
14530882	rs10810173	0.000250945	7.16849	2.69021	1.83986e-05	-1.41184	0.75752
14531244	rs10961554	9.08051e-10	-1.707	-0.963736	2.14918e-06	-1.59393	-1.20758
14531672	rs34561351	9.37936e-07	4.69648	-0.427078	1.63793e-06	-1.76284	-1.31031
14532236	rs13284733	2.06032e-09	-1.24385	-0.607568	3.39685e-06	-1.11179	-1.23195
14532800	rs147387773	2.37361e-09	-1.70987	-2.346e-10	5.97548e-06	-1.77893	-2.346e-10
14533166	rs72702961	2.48045e-09	-1.66584	-2.346e-10	5.8512e-06	-1.79994	-2.346e-10
14533229	rs7027431	4.26844e-09	-0.321412	-0.801621	4.26388e-05	1.20108	-1.0149
14533251	rs7042232	1.59358e-09	-1.65293	-0.455366	4.70658e-06	-0.978586	-1.03904
14533584	rs10961555	1.86708e-09	-0.733776	-1.21613	1.5882e-06	-1.8022	-1.30179
14533850	rs75891945	3.89609e-09	-1.38663	0.172322	1.00901e-05	-1.77384	0.518809
14533865	rs6474842	7.49764e-09	0.545038	-1.10473	4.16354e-06	-1.14602	-0.994206
14533963	rs72702962	2.35577e-09	-1.71741	-2.346e-10	5.94629e-06	-1.78382	-2.346e-10
14533977	rs75697152	2.49622e-09	-1.6595	-2.346e-10	1.04012e-05	-1.22467	-2.346e-10
14534103	rs7046317	3.41264e-08	2.26744	-1.31165	3.30566e-06	-1.10003	-1.27093
14534422	rs12003861	2.31513e-09	-0.543962	-1.19085	1.59989e-06	-1.80107	-1.29558
14534505	rs10756571	2.29316e-09	-0.577467	-1.16688	1.61659e-06	-1.79916	-1.28711
14534704	rs1556028	6.93455e-10	-1.69472	-1.24563	4.01602e-06	-1.10401	-1.07229
14534731	rs10756572	6.31275e-09	-1.41828	0.686566	8.03763e-06	-1.80374	0.321288
14535021	rs2182855	7.28115e-06	6.16437	0.154394	2.12882e-06	-1.77778	-1.03324
14535112	rs34375507	6.68321e-07	3.95871	-0.0282248	1.95934e-06	-1.78885	-1.10513
14535119	rs34361301	6.57052e-07	3.95871	-0.0452293	1.93495e-06	-1.78885	-1.11766
14535343	rs7020007	2.38576e-09	-1.70476	-2.346e-10	5.9137e-06	-1.78932	-2.346e-10
14535410	rs35055912	1.9414e-07	0.641559	2.05274	1.3279e-05	-1.79196	0.811557
14535880	rs1328001	6.93877e-09	0.671463	-1.30862	3.35349e-06	-1.06705	-1.28954
14535957	rs10810175	6.60386e-09	0.623191	-1.30982	3.25776e-06	-1.09328	-1.29227
14536159	rs111679898	2.4435e-09	-1.68085	-2.346e-10	6.27022e-06	-1.73078	-2.346e-10
14536228	rs11788056	2.34573e-09	-1.72168	-2.346e-10	5.95909e-06	-1.78167	-2.346e-10
14536273	rs10961556	7.67129e-09	0.77079	-1.30759	7.77492e-06	-0.228375	-1.28731
14536315	rs12379841	2.45735e-05	8.73904	-1.2039	5.30596e-06	-0.586814	-1.31095
14536323	rs149102791	2.17464e-09	-1.79742	-2.346e-10	5.86382e-06	-1.79779	-2.346e-10
14536379	rs2039051	2.52524e-07	3.97063	-1.01341	6.80147e-06	-0.862367	-0.787085
14536543	rs2039050	4.55626e-09	0.254856	-1.31264	2.73173e-06	-1.26147	-1.30019
14536630	rs72702964	1.61321e-09	-1.50887	-0.587186	6.09959e-06	-1.20863	-0.549743
14536750	rs2039049	3.37191e-06	5.64956	-0.100606	1.05257e-05	-0.692982	-0.519788
14536837	rs117123113	3.52935e-09	-1.40323e-10	-1.31317	9.57979e-06	-1.40323e-10	-1.30694
14537063	rs17713843	1.25911e-09	-1.49967	-0.844205	4.74446e-06	-1.1956	-0.814013
14537386	rs4741394	3.09385e-08	1.03956	-0.181844	5.33384e-06	-1.4092	-0.483314
14538257	rs2182856	8.21249e-09	-1.41436	0.945732	9.83683e-06	-1.49205	0.21159
14538445	rs2149103	1.13706e-08	0.963505	-1.10676	5.04138e-05	1.56455	-1.21088
14538577	rs10961558	1.00352e-08	0.86778	-1.13596	3.89543e-05	1.32693	-1.23113
14539045	rs10961559	3.33611e-09	-1.36948	-2.346e-10	1.04057e-05	-1.22423	-2.346e-10
14539758	rs10961560	2.75173e-07	2.81392	0.229198	4.25703e-06	-1.62575	-0.492271
14539786	rs116959381	3.69637e-09	-1.40323e-10	-1.26693	1.03396e-05	-1.40323e-10	-1.23061
14539850	rs10114240	3.76469e-09	-1.23724	-0.011374	1.1962e-05	-0.623344	-0.461509
14539899	rs4741395	2.70815e-09	-1.13708	-0.440933	4.27036e-06	-1.44264	-0.672257
14539909	rs10810176	4.21504e-09	-1.77873	0.643111	6.14584e-06	-1.64952	-0.101296
14539938	rs4741396	3.04787e-08	1.96072	-1.11798	0.00017073	2.79505	-1.22156
14540362	rs4741397	1.65503e-07	2.68845	-0.153747	6.39819e-05	1.08025	-0.488237
14540444	rs4741398	1.57166e-09	-0.808934	-1.31322	1.62058e-06	-1.78987	-1.29394
14540474	rs4741399	2.66886e-09	-1.29343	-0.299202	4.31289e-06	-1.55499	-0.549993
14540491	rs4741400	2.93826e-09	-1.22205	-0.274414	4.63529e-06	-1.50442	-0.528467
14540539	rs7847421	2.91468e-09	-1.24328	-0.261244	4.53498e-06	-1.53776	-0.517014
14540625	rs7847342	7.64833e-10	-1.53059	-1.31178	2.1863e-06	-1.47909	-1.30529
14540712	rs10810177	4.05969e-07	2.95033	0.481665	5.18098e-06	-1.59608	-0.325513
14540751	rs140848597	5.47284e-09	-0.874483	-2.346e-10	8.67781e-06	-1.40582	-2.346e-10
14540818	rs7847828	1.06317e-09	-1.59594	-0.917081	2.02937e-06	-1.76578	-1.09309
14540908	rs7863208	3.68077e-09	-0.822551	-0.448608	4.3141e-06	-1.4144	-0.690303
14541123	rs10961561	2.43697e-08	-0.614165	1.23322	8.63043e-06	-1.71501	0.303712
14541236	rs7850989	1.65733e-08	1.30957	-1.07606	0.000103824	2.25518	-1.17907
14541819	rs72702972	2.15991e-09	-1.80422	-2.346e-10	5.9753e-06	-1.77896	-2.346e-10
14542266	rs72702973	3.61172e-09	-0.890698	-0.399399	4.46711e-06	-1.58525	-0.484599
14542277	rs72702974	2.22026e-09	-1.77666	-2.346e-10	6.29612e-06	-1.72666	-2.346e-10
14542382	rs10756573	2.48785e-09	-1.0888	-0.574058	2.38534e-06	-1.80394	-0.893309
14542493	rs7027765	2.36294e-08	1.40054	-0.812326	5.93697e-06	-0.783094	-1.0023
14542813	rs75121951	2.17026e-09	-1.79943	-2.346e-10	9.15227e-06	-1.35259	-2.346e-10
14542844	rs58740874	2.93124e-09	-0.27225	-1.2266	2.41253e-06	-1.39668	-1.28923
14543181	rs16931920	2.15428e-09	-0.52978	-1.27704	2.23566e-06	-1.45966	-1.30239
14543216	rs11789001	4.43041e-09	0.0861736	-1.17196	4.85046e-06	-0.96897	-1.01855
14543340	rs927970	1.2548e-09	-1.25358	-1.09372	5.30101e-06	-0.740571	-1.15812
14543414	rs6474843	2.59957e-09	-1.61894	-2.346e-10	6.35564e-06	-1.71725	-2.346e-10
14543548	rs927971	2.09593e-08	0.739506	-0.271204	1.49592e-05	-0.954341	0.0930755
14543555	rs142253976	9.38516e-09	-1.40323e-10	-0.335151	2.7711e-05	-1.40323e-10	-0.244761
14543658	rs10756574	1.26083e-08	0.42217	-0.462096	5.22179e-06	-1.21991	-0.693837
14543809	rs10756575	6.74e-10	-1.6677	-1.30111	1.57823e-06	-1.80419	-1.3061
14543884	rs10961562	6.48681e-08	2.29616	-0.698087	4.53279e-05	0.698097	-0.450765
14544330	rs75190390	2.17921e-09	-1.79532	-2.346e-10	6.47619e-06	-1.69846	-2.346e-10
14544555	rs2149104	6.24702e-10	-1.7411	-1.30367	1.60634e-06	-1.78961	-1.30302
14544560	rs7863660	8.34501e-10	-1.50221	-1.25299	1.98172e-06	-1.61661	-1.26601
14544571	rs116430041	2.16528e-09	-1.80173	-2.346e-10	5.84026e-06	-1.80181	-2.346e-10
14544731	rs7850284	5.18751e-09	0.335625	-1.26365	2.42667e-06	-1.37054	-1.30953
14545129	rs73403897	3.67528e-08	1.28705	-0.257119	2.04898e-05	-0.167394	-0.379269
14545260	rs10961563	4.72836e-09	-0.776333	-0.24437	1.22335e-05	-0.609145	-0.453268
14545781	rs75758554	2.41247e-09	-1.69363	-2.346e-10	5.85786e-06	-1.79881	-2.346e-10
14545879	rs4741401	1.47779e-09	-0.896638	-1.2871	1.98935e-06	-1.62831	-1.25047
14546071	rs9987778	4.35858e-09	-1.3808	0.278669	6.08512e-06	-1.73679	-0.023949
14546132	rs4741402	2.64762e-09	-0.290587	-1.31003	2.37379e-06	-1.40968	-1.29243
14546781	rs116890495	3.77451e-09	-1.05106	-0.194952	7.65187e-06	-1.60839	0.0767534
14547370	rs148084279	9.77677e-10	-1.56263	-1.03423	3.28244e-06	-1.34622	-1.03178
14547493	rs12348260	9.83671e-09	0.435682	-0.723842	8.65307e-06	-0.590624	-0.818053
14547556	rs10810178	3.86783e-09	-0.918182	-0.303406	1.17011e-05	-0.617968	-0.488943
14547621	rs12378036	2.15996e-09	-1.80419	-2.346e-10	5.82646e-06	-1.80418	-2.346e-10
14547633	rs12002454	1.2421e-09	-1.08926	-1.26821	1.96375e-06	-1.66831	-1.22343
14548123	rs12340414	2.59678e-08	1.12749	-0.444908	1.52762e-05	-0.280172	-0.560122
14548268	rs10961565	3.73677e-09	-0.981716	-0.274344	1.14784e-05	-0.691668	-0.434459
14548314	rs10961566	2.16722e-09	-1.80084	-2.346e-10	5.84543e-06	-1.80093	-2.346e-10
14548449	rs10961567	2.15999e-09	-1.80418	-2.346e-10	5.83339e-06	-1.80299	-2.346e-10
14548852	rs3736996	2.36742e-09	-1.06876	-0.643715	4.60908e-06	-1.60063	-0.437934
14549221	rs12156497	1.40258e-09	-1.54528	-0.690688	3.61745e-06	-1.78853	-0.492288
14549768	rs12346695	2.42341e-09	-1.26782	-0.421289	3.56338e-06	-1.75329	-0.542587
14549940	rs138945966	2.16221e-08	0.499436	-2.346e-10	1.9338e-05	-0.604517	-2.346e-10
14550138	rs10491772	2.34347e-08	1.45837	-0.878436	3.55032e-05	0.936066	-0.933033
14550711	rs117308453	1.01765e-07	2.04838	-2.346e-10	0.000158167	1.49706	-2.346e-10
14550733	rs12375725	2.16e-09	-1.80417	-2.346e-10	5.82643e-06	-1.80419	-2.346e-10
14550883	rs187856707	8.45086e-09	-0.440013	-2.346e-10	1.60278e-05	-0.792265	-2.346e-10
14551893	rs1328000	2.29036e-09	-1.74557	-2.346e-10	8.32449e-06	-1.44739	-2.346e-10
14552236	rs1327999	4.29709e-09	-0.783703	-0.332639	1.74264e-05	-0.225984	-0.482622
14552292	rs1536647	8.33977e-10	-1.53562	-1.22021	1.83762e-06	-1.79674	-1.16138
14552427	rs10961568	2.16945e-09	-1.79981	-2.346e-10	5.85135e-06	-1.79992	-2.346e-10
14552436	rs59475312	9.59895e-09	0.340358	-0.652985	8.46242e-06	-0.674219	-0.756736
14552747	rs147493190	8.95423e-10	-1.43442	-1.25032	2.52799e-06	-1.39001	-1.24916
14552912	rs79529745	2.94443e-09	-1.16875	-0.32562	6.41427e-06	-1.65906	-0.0490014
14552979	rs7875776	2.53026e-09	-1.18146	-0.4645	5.18014e-06	-1.67898	-0.242777
14553629	rs77276988	2.51453e-09	-1.23502	-0.417178	5.36552e-06	-1.68974	-0.196859
14553690	rs117207500	2.4982e-09	-1.28467	-0.374043	5.57577e-06	-1.69939	-0.148774
14553955	rs7022099	4.72177e-09	0.000922754	-1.02302	1.98836e-06	-1.63845	-1.24083
14554035	rs10961569	5.10139e-09	-0.565936	-0.378833	3.01925e-05	0.4017	-0.560696
14554211	rs16931956	1.64888e-09	-0.821061	-1.25312	2.28674e-06	-1.52389	-1.21557
14554278	rs79924102	2.62129e-09	-0.34873	-1.26189	2.65333e-06	-1.36395	-1.22682
14554281	rs7025595	1.97914e-09	-0.906341	-0.985278	1.88315e-06	-1.74637	-1.18728
14555006	rs34775689	8.43277e-10	-1.71464	-1.0301	2.17959e-06	-1.72181	-1.06565
14555342	rs80131428	4.7404e-09	-0.630941	-0.387219	2.75439e-05	0.314645	-0.565454
14555896	rs7047109	6.68098e-09	0.0277545	-0.702771	7.11806e-06	-0.801588	-0.802366
14555961	rs7047216	6.58809e-09	-0.0125936	-0.676425	7.07786e-06	-0.831379	-0.778239
14556438	rs4741403	1.38181e-08	1.2385	-1.1868	3.19555e-06	-1.12489	-1.27994
14556453	rs79561445	3.88808e-09	-0.672957	-0.543408	2.6192e-05	0.258049	-0.559187
14556477	rs12553243	3.86281e-09	-0.672957	-0.54993	2.60234e-05	0.258049	-0.565642
14556625	rs4741404	6.12425e-09	0.223096	-0.985122	2.31283e-06	-1.56499	-1.16313
14556632	rs117136132	4.95218e-09	-0.974453	-2.346e-10	1.78715e-05	-0.683383	-2.346e-10
14556659	rs10756576	1.48411e-09	-1.2751	-0.904362	2.00636e-06	-1.80405	-1.06621
14556784	rs13340705	2.68618e-08	0.716424	-2.346e-10	2.4555e-05	-0.365673	-2.346e-10
14557418	rs12553607	4.45546e-09	-0.584502	-0.49565	3.09253e-05	0.376897	-0.511913
14557504	rs16931969	4.37107e-09	-0.617139	-0.482135	3.00011e-05	0.333178	-0.498533
14557622	rs16931970	4.26338e-09	-0.649563	-0.474656	3.08565e-05	0.353883	-0.491128
14557638	rs16931971	2.73678e-09	-0.287387	-1.28011	2.60954e-06	-1.35626	-1.25116
14557801	rs10961570	4.26441e-09	-0.649322	-0.474656	2.89445e-05	0.289919	-0.491128
14557806	rs10961571	4.33513e-09	-0.632875	-0.474656	2.95921e-05	0.312045	-0.491128
14557860	rs10756577	4.36869e-09	-0.632875	-0.466943	2.97445e-05	0.312045	-0.485993
14557911	rs16931972	2.82044e-09	-0.258235	-1.27915	2.65858e-06	-1.34035	-1.24844
14557988	rs117204076	4.79753e-09	-1.40323e-10	-1.00618	1.40652e-05	-1.40323e-10	-0.922884
14557991	rs10756578	4.36682e-09	-0.654649	-0.445597	2.95017e-05	0.282742	-0.464886
14558082	rs10756579	4.33261e-09	-0.639144	-0.468966	2.94358e-05	0.303615	-0.487992
14558143	rs7043194	1.09402e-08	0.747659	-0.929499	5.49409e-06	-1.14558	-0.717338
14558351	rs118051064	2.17788e-09	-1.79593	-2.346e-10	5.87384e-06	-1.79608	-2.346e-10
14558362	rs113132034	2.48006e-09	-1.666	-2.346e-10	6.88028e-06	-1.63793	-2.346e-10
14558455	rs117790002	2.45541e-09	-0.374898	-1.30109	2.4377e-06	-1.38518	-1.29036
14558460	rs62532683	3.15015e-09	-0.181199	-1.24563	2.3368e-06	-1.43142	-1.28639
14558526	rs117384218	3.36811e-09	-1.35993	-2.346e-10	9.62334e-06	-1.3024	-2.346e-10
14558555	rs10961572	4.36061e-09	-0.678109	-0.423559	2.94254e-05	0.251092	-0.435824
14558761	rs55643088	1.98646e-09	-1.35245	-0.535483	4.53191e-06	-1.72328	-0.33217
14558881	rs79302830	4.31495e-09	-0.732142	-0.380053	2.85551e-05	0.177861	-0.392614
14558958	rs76867844	2.64373e-09	-0.338561	-1.26353	2.59165e-06	-1.38387	-1.23043
14559120	rs1887575	2.26744e-09	-1.75563	-2.346e-10	6.5374e-06	-1.68905	-2.346e-10
14559156	rs75286593	1.98881e-09	-0.594292	-1.29245	2.16875e-06	-1.52297	-1.26947
14559295	rs12554299	4.43032e-09	-0.736831	-0.34898	2.8969e-05	0.171484	-0.371848
14559329	rs1887576	2.71667e-09	-1.67622	0.101351	1.34635e-05	-1.04809	0.0814815
14559387	rs12555657	4.01263e-09	-0.878805	-0.306029	2.55863e-05	-0.0234967	-0.301037
14559910	rs10961573	1.89206e-09	-1.26718	-0.66944	3.02174e-06	-1.68892	-0.771836
14560275	rs75992558	1.47781e-09	-1.64956	-0.534159	4.02827e-06	-1.80288	-0.370369
14560855	rs10961574	2.38454e-09	-1.70527	-2.346e-10	6.5881e-06	-1.68133	-2.346e-10
14560916	rs4741405	1.59929e-09	-0.876334	-1.22839	2.3929e-06	-1.50832	-1.18576
14560962	rs4741406	2.67451e-09	-0.319405	-1.27111	2.78576e-06	-1.30376	-1.23831
14561004	rs145685906	6.5607e-09	-0.693185	-2.346e-10	9.1885e-06	-1.34864	-2.346e-10
14561348	rs16931981	7.73789e-10	-1.58546	-1.24528	4.22647e-06	-0.885129	-1.24009
14561506	rs10961575	9.98901e-10	-1.48395	-1.09143	2.15727e-06	-1.77897	-1.01878
14561674	rs117379242	2.57634e-09	-1.62791	-2.346e-10	5.94769e-06	-1.78359	-2.346e-10
14561712	rs10961576	2.60435e-09	-0.833217	-0.78388	8.8483e-06	-0.605476	-0.780889
14561881	rs7847682	6.91841e-10	-1.6518	-1.29088	1.68139e-06	-1.80336	-1.24361
14562250	rs7864749	7.02077e-10	-1.62454	-1.30346	1.63673e-06	-1.80354	-1.27035
14562314	rs10961577	2.16126e-09	-1.80359	-2.346e-10	5.82967e-06	-1.80363	-2.346e-10
14562589	rs1556030	6.88177e-10	-1.80424	-1.14375	3.69149e-06	-1.04178	-1.21878
14562630	rs1556029	5.93485e-10	-1.78303	-1.31299	2.76406e-06	-1.24288	-1.30701
14562698	rs1004800	8.00209e-10	-1.77679	-1.02037	2.32883e-06	-1.71437	-1.00686
14563262	rs75941999	2.28763e-09	-1.74676	-2.346e-10	5.8422e-06	-1.80148	-2.346e-10
14563396	rs117997932	4.39085e-08	1.20783	-2.346e-10	0.000116222	1.18891	-2.346e-10
14563407	rs10124301	6.29632e-10	-1.79054	-1.24636	2.73928e-06	-1.39372	-1.16518
14563412	rs62532684	1.61155e-09	-0.815837	-1.28125	9.01229e-06	-0.0823635	-1.28564
14563533	rs10961578	9.29896e-10	-1.62361	-1.02335	2.25231e-06	-1.79595	-0.958678
14563604	rs12686209	8.66128e-10	-1.79306	-0.924942	3.10293e-06	-1.50781	-0.926436
14563648	rs148419079	6.49603e-09	-0.70309	-2.346e-10	1.06198e-05	-1.20387	-2.346e-10
14563692	rs75848116	1.53341e-08	0.1558	-2.346e-10	5.83944e-06	-1.80195	-2.346e-10
14563811	rs7042824	1.08491e-08	-0.1902	-2.346e-10	6.55727e-05	0.61657	-2.346e-10
14563908	rs117702518	2.27948e-09	-1.75033	-2.346e-10	9.6289e-06	-1.30182	-2.346e-10
14564090	rs10491771	6.86037e-10	-1.78341	-1.16769	3.30721e-06	-1.12718	-1.24331
14564101	rs10491770	1.14592e-09	-1.69133	-0.746745	2.85726e-06	-1.77706	-0.739666
14564139	rs147756100	4.95309e-09	-0.974269	-2.346e-10	1.24023e-05	-1.04871	-2.346e-10
14564154	rs10733284	6.91552e-10	-1.79733	-1.14577	3.2161e-06	-1.38577	-1.01265
14564199	rs10961579	2.16365e-09	-1.80248	-2.346e-10	5.83596e-06	-1.80255	-2.346e-10
14564285	rs10961580	9.2126e-10	-1.63901	-1.01729	2.27589e-06	-1.79224	-0.951975
14564520	rs56919274	1.2939e-09	-1.0236	-1.29302	5.26488e-06	-0.611385	-1.29415
14564647	rs10961581	9.41732e-10	-1.47753	-1.15679	2.10054e-06	-1.78446	-1.03993
14564806	rs75864605	8.14881e-10	-1.70153	-1.07746	2.25709e-06	-1.73371	-1.01881
14564931	rs12352473	9.50996e-09	-0.321942	-2.346e-10	2.18136e-05	-0.484058	-2.346e-10
14564944	rs117341806	3.25713e-09	-1.39343	-2.346e-10	6.00565e-06	-1.77389	-2.346e-10
14564976	rs717329	6.98168e-10	-1.74692	-1.18666	1.96541e-06	-1.79033	-1.10057
14565486	rs62532686	2.12e-09	-0.531603	-1.29126	1.30626e-05	0.295604	-1.29244
14565815	rs10122977	5.91777e-10	-1.8042	-1.2947	2.38526e-06	-1.45775	-1.23953
14565861	rs12375479	8.86668e-10	-1.66988	-1.02469	2.28081e-06	-1.7819	-0.960157
14565982	rs10961582	8.64417e-10	-1.58648	-1.1335	1.98238e-06	-1.80043	-1.08186
14566116	rs7867360	2.21166e-09	-0.497788	-1.28275	1.37554e-05	0.338976	-1.28413
14566156	rs7867377	8.21759e-10	-1.45995	-1.31064	5.43357e-06	-0.587198	-1.2868
14566406	rs7040652	6.1358e-10	-1.76625	-1.29648	1.97461e-06	-1.63696	-1.24926
14566858	rs114797419	1.51972e-09	-1.00884	-1.14692	2.15173e-06	-1.63809	-1.16223
14566939	rs117384671	6.01734e-10	-1.77287	-1.30935	1.68083e-06	-1.7646	-1.28271
14567164	rs7028531	1.04722e-09	-1.59318	-0.934957	3.62596e-06	-1.31008	-0.968386
14567179	rs7028536	5.85435e-10	-1.79624	-1.31344	2.10415e-06	-1.52271	-1.29997
14567272	rs7028679	8.63703e-10	-1.80231	-0.918502	2.8691e-06	-1.59159	-0.921
14567386	rs10124533	1.49521e-09	-0.988662	-1.18335	2.09791e-06	-1.6288	-1.19685
14567663	rs75086231	1.55711e-09	-0.947828	-1.18362	2.13805e-06	-1.60959	-1.19711
14567919	rs16932007	4.12521e-09	-1.40323e-10	-1.15716	1.05093e-05	-1.40323e-10	-1.21433
14567981	rs16932018	6.63269e-10	-1.75662	-1.22824	1.87066e-06	-1.77528	-1.16502
14568710	rs2026648	7.34981e-10	-1.73812	-1.14407	2.14359e-06	-1.65381	-1.1503
14568716	rs117603269	7.4837e-10	-1.72283	-1.14131	2.14266e-06	-1.7138	-1.09074
14568776	rs143460865	1.22614e-09	-1.45998	-0.910425	4.16367e-06	-1.2304	-0.909793
14568859	rs10756580	1.085e-09	-1.1953	-1.2974	1.58327e-06	-1.79372	-1.31338
14569013	rs10756581	1.09561e-09	-1.1837	-1.29927	1.58554e-06	-1.79214	-1.31352
14569262	rs7037400	1.07053e-08	-0.203546	-2.346e-10	2.43954e-05	-0.372196	-2.346e-10
14570369	rs112256030	6.23788e-10	-1.75758	-1.28865	2.04026e-06	-1.61037	-1.24314
14570464	rs10961584	6.22436e-10	-1.76649	-1.28191	2.10374e-06	-1.59078	-1.23209
14570470	rs12685572	6.06444e-10	-1.79619	-1.27823	2.39847e-06	-1.4655	-1.22626
14570515	rs10961585	6.22002e-10	-1.76336	-1.28573	2.07762e-06	-1.598	-1.23737
14570582	rs140335397	6.53505e-10	-1.74036	-1.25933	1.9137e-06	-1.68803	-1.22952
14570817	rs142278696	2.17405e-09	-1.79769	-2.346e-10	5.86364e-06	-1.79782	-2.346e-10
14571621	rs145730739	1.44634e-08	-1.40323e-10	0.0973368	3.5948e-05	-1.40323e-10	0.0154831
14571811	rs181865612	4.79929e-09	-1.40323e-10	-1.00581	1.36311e-05	-1.40323e-10	-0.954238
14572182	rs12380075	6.35645e-10	-1.74135	-1.28605	1.98669e-06	-1.64432	-1.23579
14572271	rs146051965	4.4317e-09	-1.40323e-10	-1.0855	1.13645e-05	-1.40323e-10	-1.1361
14572337	rs111648419	6.53655e-10	-1.80255	-1.19691	3.58248e-06	-1.18353	-1.107
14572539	rs144755515	1.19415e-09	-1.51889	-0.877958	3.98482e-06	-1.30726	-0.876833
14572832	rs36059619	7.34493e-10	-1.78954	-1.09332	3.56377e-06	-1.18939	-1.10638
14573039	rs76586700	1.99574e-09	-1.04195	-0.84132	5.79715e-06	-0.962408	-0.846816
14573052	rs3850440	7.26612e-10	-1.78401	-1.10964	3.6476e-06	-1.15601	-1.11651
14573137	rs12352208	7.83129e-10	-1.76619	-1.05255	3.71339e-06	-1.19308	-1.06156
14573412	rs10125139	6.02519e-10	-1.8041	-1.27681	2.85531e-06	-1.30187	-1.21554
14573418	rs10116112	5.97246e-10	-1.80389	-1.28582	2.78666e-06	-1.31205	-1.2297
14573613	rs10116154	6.10926e-10	-1.79948	-1.26758	3.16999e-06	-1.21273	-1.20013
14574051	rs12339958	7.46967e-10	-1.56651	-1.2995	4.54339e-06	-0.797363	-1.25555
14574184	rs77159929	1.60498e-09	-1.08497	-1.0162	4.65705e-06	-1.00765	-1.02056
14574217	rs12376853	2.38374e-09	-1.70561	-2.346e-10	8.76256e-06	-1.3961	-2.346e-10
14574488	rs12344415	4.24989e-09	-1.12739	-2.346e-10	7.09224e-06	-1.60759	-2.346e-10
14574615	rs76371939	6.68819e-10	-1.76259	-1.21393	1.92477e-06	-1.77348	-1.1383
14574931	rs78829979	6.52688e-10	-1.77235	-1.22859	1.9019e-06	-1.76389	-1.15985
14575254	rs10961589	2.16777e-09	-1.80058	-2.346e-10	5.8469e-06	-1.80068	-2.346e-10
14575421	rs77608581	7.76659e-09	-1.40323e-10	-0.52445	1.69754e-05	-1.40323e-10	-0.734824
14575560	rs76312272	1.00743e-09	-1.47972	-1.08717	3.52907e-06	-1.24072	-1.06484
14575807	rs112149886	1.6659e-09	-1.80287	-0.261045	3.66891e-06	-1.79957	-0.467131
14575815	rs140540175	3.0805e-09	-1.44919	-2.346e-10	5.89523e-06	-1.79245	-2.346e-10
14575871	rs147862165	3.19974e-08	-1.40323e-10	0.891372	9.01787e-05	-1.40323e-10	0.935203
14575949	rs74822784	1.07167e-09	-1.4229	-1.08216	3.6747e-06	-1.16657	-1.09854
14576304	rs79438959	1.01731e-09	-1.4928	-1.06431	3.64012e-06	-1.20201	-1.07257
14577214	rs117857711	6.43268e-10	-1.70573	-1.30974	2.18127e-06	-1.47954	-1.30714
14577217	rs10810179	1.33259e-09	-0.973614	-1.31355	3.78636e-06	-0.931988	-1.3032
14577269	rs116491435	1.16882e-09	-1.65897	-0.759308	3.56077e-06	-1.6337	-0.662909
14577674	rs2094482	8.62345e-10	-1.75308	-0.969302	2.4783e-06	-1.78795	-0.871066
14577956	rs12004262	4.39907e-09	-1.09289	-2.346e-10	1.42203e-05	-0.911923	-2.346e-10
14578068	rs4495526	1.4074e-09	-1.39712	-0.835421	2.56415e-06	-1.70329	-0.921673
14578127	rs10961591	7.73544e-10	-1.75773	-1.07332	2.1976e-06	-1.80392	-0.975306
14578130	rs74546106	4.25055e-09	-1.12723	-2.346e-10	1.3683e-05	-0.950438	-2.346e-10
14578568	rs73642297	5.16234e-09	-0.932892	-2.346e-10	1.69945e-05	-0.733699	-2.346e-10
14578662	rs10961593	1.36253e-09	-1.5522	-0.712742	4.03085e-06	-1.38137	-0.791246
14578941	rs10810180	6.77357e-10	-1.77304	-1.19079	2.0442e-06	-1.68093	-1.17065
14579031	rs10961594	6.73935e-10	-1.80257	-1.16633	1.89043e-06	-1.78417	-1.14562
14579068	rs80218588	2.5553e-09	-1.39488	-0.241231	1.13354e-05	-0.899711	-0.238951
14579205	rs142779057	3.57966e-09	-1.40323e-10	-1.29901	9.66345e-06	-1.40323e-10	-1.29824
14579620	rs11543880	9.95297e-10	-1.71976	-0.859236	3.85994e-06	-1.40362	-0.812321
14579694	rs139180388	8.64179e-09	-1.40323e-10	-0.417672	2.42335e-05	-1.40323e-10	-0.378856
14580184	rs146709816	3.61557e-09	-1.40323e-10	-1.28903	9.74328e-06	-1.40323e-10	-1.29001
14580917	rs73405730	1.03228e-09	-1.77324	-0.76927	2.47662e-06	-1.80282	-0.856876
14581106	rs7028682	9.83502e-10	-1.67457	-0.916343	4.90501e-06	-1.08162	-0.894715
14581107	rs7043150	9.9285e-10	-1.66648	-0.914977	5.00581e-06	-1.06268	-0.893312
14581401	rs7043425	7.24191e-10	-1.74452	-1.15246	2.18883e-06	-1.66223	-1.12099
14581424	rs7043752	1.50602e-08	0.137771	-2.346e-10	2.21452e-05	-0.468971	-2.346e-10
14581520	rs140591793	2.50897e-09	-1.37841	-0.276004	1.20508e-05	-0.803699	-0.273761
14581988	rs74388569	1.93718e-08	0.389535	-2.346e-10	2.41996e-05	-0.380252	-2.346e-10
14582043	rs10810181	3.04156e-09	-0.636819	-0.825092	4.57111e-06	-1.14096	-0.905873
14582246	rs34777261	1.54287e-09	-1.26416	-0.876482	3.03087e-06	-1.6211	-0.836641
14582247	rs75109402	4.4377e-09	-1.08415	-2.346e-10	2.47637e-05	-0.357211	-2.346e-10
14582318	rs117611178	4.27753e-09	-1.40323e-10	-1.12091	1.17439e-05	-1.40323e-10	-1.10326
14582342	rs10738370	6.71381e-10	-1.66051	-1.31219	1.68591e-06	-1.74973	-1.29456
14582420	rs10961595	1.24016e-09	-1.55531	-0.803727	5.65171e-06	-1.08514	-0.749497
14582696	rs10810182	1.08914e-08	-0.186306	-2.346e-10	1.69695e-05	-0.735171	-2.346e-10
14582771	rs4740581	1.21103e-09	-1.58034	-0.802468	5.3875e-06	-1.13674	-0.745767
14582791	rs62532698	1.18142e-09	-1.61957	-0.787992	6.32845e-06	-0.958377	-0.763158
14582972	rs4740582	1.25392e-09	-1.70564	-0.642366	4.7186e-06	-1.41854	-0.596538
14583073	rs4741408	1.28498e-09	-1.51563	-0.807903	5.64281e-06	-1.08007	-0.756138
14583154	rs148463389	4.26723e-08	-1.40323e-10	1.17927	0.000139186	-1.40323e-10	1.36922
14583246	rs117008399	8.47445e-09	-1.40323e-10	-0.437225	2.19683e-05	-1.40323e-10	-0.476989
14583411	rs75983429	1.64884e-09	-1.42455	-0.649654	7.09024e-06	-0.960012	-0.64786
14584166	rs10961596	9.75062e-10	-1.79757	-0.801969	2.44779e-06	-1.79109	-0.880318
14584210	rs17782822	1.80719e-09	-1.37682	-0.605684	7.95043e-06	-0.889533	-0.603831
14584606	rs77976279	1.75921e-09	-1.26407	-0.745352	6.04537e-06	-1.18638	-0.580914
14584627	rs10961597	1.05683e-09	-1.79757	-0.721438	2.60814e-06	-1.79109	-0.816865
14584640	rs79285552	1.74045e-09	-1.42412	-0.596018	7.4863e-06	-0.959362	-0.594153
14585052	rs7029906	7.02814e-10	-1.80096	-1.12599	1.96085e-06	-1.79655	-1.09666
14585160	rs10961598	6.28109e-10	-1.76587	-1.27345	2.26498e-06	-1.49122	-1.2578
14585866	rs10961599	9.78732e-10	-1.80063	-0.795149	2.45651e-06	-1.78566	-0.882185
14585930	rs55688346	1.84855e-09	-1.40372	-0.556165	8.75512e-06	-0.842703	-0.554249
14586026	rs10738371	1.18789e-09	-1.51002	-0.892085	6.81195e-06	-0.903284	-0.744628
14586146	rs10756582	1.18492e-09	-1.4937	-0.910901	6.8563e-06	-0.874898	-0.766523
14586259	rs148262420	4.66162e-09	-1.03492	-2.346e-10	6.1873e-06	-1.74409	-2.346e-10
14586415	rs73642298	1.03064e-08	-0.241511	-2.346e-10	4.63945e-05	0.27059	-2.346e-10
14586515	rs73642299	1.0407e-08	-0.231806	-2.346e-10	4.69161e-05	0.28177	-2.346e-10
14586518	rs73642300	1.03592e-08	-0.236407	-2.346e-10	4.66681e-05	0.27647	-2.346e-10
14586633	rs73642301	1.0549e-08	-0.218254	-2.346e-10	4.76539e-05	0.297375	-2.346e-10
14586691	rs3789018	1.29783e-09	-1.48538	-0.828213	7.36623e-06	-0.860538	-0.709147
14586790	rs10810183	2.85972e-08	0.779026	-2.346e-10	4.77697e-05	0.299802	-2.346e-10
14587607	rs150024629	2.183e-09	-1.79358	-2.346e-10	6.95408e-06	-1.62726	-2.346e-10
14587857	rs148101247	3.6235e-09	-1.40323e-10	-1.28684	9.86452e-06	-1.40323e-10	-1.27765
14588049	rs12238310	4.82002e-09	-1.76867	0.767165	1.90276e-05	-1.73882	1.11812
14588059	rs10961600	2.14145e-09	-1.80407	-0.00873199	6.58689e-06	-1.80355	0.122036
14588910	rs1047720	9.58825e-10	-1.6903	-0.926033	4.4336e-06	-1.29115	-0.786227
14588915	rs117840217	2.31504e-09	-1.73486	-2.346e-10	7.98937e-06	-1.48848	-2.346e-10
14588923	rs1047718	1.16233e-09	-1.66928	-0.754582	3.27786e-06	-1.78492	-0.594478
14589096	rs12000029	6.66957e-09	-0.676725	-2.346e-10	2.79469e-05	-0.236285	-2.346e-10
14589173	rs1047717	1.00434e-09	-1.658	-0.911953	4.81575e-06	-1.22488	-0.769824
14589347	rs76926137	1.70916e-09	-1.33657	-0.701712	5.85957e-06	-1.26411	-0.534408
14589555	rs62623568	1.86937e-09	-1.37682	-0.571854	8.22435e-06	-0.889533	-0.569958
14589558	rs76717426	1.87833e-09	-1.37682	-0.567074	8.2638e-06	-0.889533	-0.565172
14589694	rs10961601	1.62069e-09	-1.74395	-0.347479	5.01762e-06	-1.71551	-0.23812
14589900	rs76530000	2.25121e-09	-1.76281	-2.346e-10	6.45335e-06	-1.70199	-2.346e-10
14590321	rs6474846	1.22627e-09	-1.34588	-1.02443	7.34238e-06	-0.686709	-0.886218
14590805	rs7857143	7.42944e-10	-1.6247	-1.24672	1.67515e-06	-1.7608	-1.28989
14591027	rs7032825	3.95756e-09	-1.55205	0.353394	1.64133e-05	-1.26666	0.498163
14591262	rs117751088	2.27523e-09	-1.7522	-2.346e-10	8.67242e-06	-1.40644	-2.346e-10
14591432	rs55670981	8.65021e-09	-1.80376	1.38707	3.39498e-05	-1.79718	1.75548
14591962	rs12343856	3.28247e-09	-1.38569	-2.346e-10	6.26691e-06	-1.73131	-2.346e-10
14592180	rs2225163	3.71748e-09	-1.57629	0.315052	1.52174e-05	-1.30234	0.458181
14592577	rs11787687	8.53849e-10	-1.68241	-1.04987	4.09951e-06	-1.12674	-1.02899
14592767	rs73642302	9.50921e-09	-0.32202	-2.346e-10	4.22773e-05	0.177661	-2.346e-10
14592820	rs1578868	3.54378e-09	-1.60577	0.296684	1.42327e-05	-1.34658	0.435531
14592890	rs117215778	9.20339e-09	-0.354709	-2.346e-10	1.63857e-05	-0.770183	-2.346e-10
14593340	rs11999401	6.65512e-09	-0.678894	-2.346e-10	2.78755e-05	-0.238842	-2.346e-10
14593354	rs7855239	3.56612e-09	-1.58279	0.279983	1.45289e-05	-1.31201	0.421556
14593749	rs1410303	1.24107e-09	-1.69441	-0.663895	5.31448e-06	-1.31155	-0.58461
14593977	rs72605692	7.79021e-10	-1.79545	-1.02855	2.77491e-06	-1.63831	-0.907659
14594205	rs79069018	5.01655e-09	-0.961539	-2.346e-10	2.81148e-05	-0.230293	-2.346e-10
14594350	rs10756583	2.89887e-09	-1.77113	0.261173	1.0986e-05	-1.57189	0.401925
14594501	rs11794863	7.47106e-10	-1.80224	-1.06359	2.6817e-06	-1.50464	-1.0755
14594594	rs10756584	2.76718e-09	-1.7688	0.212342	9.93035e-06	-1.59605	0.325059
14595485	rs189749048	2.27547e-09	-1.75209	-2.346e-10	5.98961e-06	-1.77656	-2.346e-10
14595592	rs57286735	8.58901e-09	-0.423797	-2.346e-10	3.75728e-05	0.0596889	-2.346e-10
14595648	rs72702994	2.27646e-09	-1.75166	-2.346e-10	6.15891e-06	-1.74869	-2.346e-10
14595744	rs72702995	2.27646e-09	-1.75166	-2.346e-10	6.15891e-06	-1.74869	-2.346e-10
14596263	rs11793843	2.26633e-09	-1.75612	-2.346e-10	6.13072e-06	-1.75328	-2.346e-10
14596299	rs12005020	6.38677e-09	-0.720052	-2.346e-10	2.65528e-05	-0.287453	-2.346e-10
14596401	rs73644803	6.41426e-09	-0.715758	-2.346e-10	2.6688e-05	-0.282375	-2.346e-10
14596528	rs7852534	9.70642e-10	-1.44238	-1.1617	5.28716e-06	-0.835775	-1.06553
14596592	rs10961604	2.48645e-07	-1.40323e-10	2.94175	0.000813289	-1.40323e-10	3.1345
14596654	rs73644804	6.52032e-09	-0.699357	-2.346e-10	2.72103e-05	-0.262994	-2.346e-10
14596967	rs10961605	1.50619e-09	-1.56374	-0.600951	4.84265e-06	-1.28696	-0.702166
14597165	rs7028186	5.83339e-09	-0.810684	-2.346e-10	2.66966e-05	-0.282054	-2.346e-10
14597506	rs59010612	1.47049e-09	-1.5596	-0.629084	4.75779e-06	-1.28089	-0.725915
14597528	rs118168674	7.63581e-09	-0.541432	-2.346e-10	2.1912e-05	-0.479557	-2.346e-10
14597723	rs7045207	2.28467e-09	-1.19232	-0.555735	9.45106e-06	-0.662649	-0.657815
14598355	rs73644805	6.29569e-09	-0.734416	-2.346e-10	2.61053e-05	-0.304451	-2.346e-10
14598584	rs79413515	1.54605e-08	-1.40323e-10	0.164008	4.34493e-05	-1.40323e-10	0.205005
14598951	rs11795087	2.27372e-09	-1.75287	-2.346e-10	6.15128e-06	-1.74993	-2.346e-10
14598959	rs10961608	2.59531e-09	-1.62057	-2.346e-10	5.88761e-06	-1.79374	-2.346e-10
14599407	rs12683789	1.48879e-09	-1.61476	-0.561563	4.66534e-06	-1.3632	-0.663235
14599478	rs7850885	1.02282e-09	-1.44238	-1.10934	5.70195e-06	-0.821687	-1.00409
14599578	rs10961609	3.52899e-09	-1.80103	0.48776	1.64788e-05	-1.60351	0.839001
14599838	rs113207162	2.93555e-09	-1.49738	-2.346e-10	8.34283e-06	-1.44519	-2.346e-10
14599977	rs7865220	3.6311e-09	-1.64187	0.357123	1.48198e-05	-1.38046	0.509831
14600039	rs137930709	4.46143e-09	-1.40323e-10	-1.07881	1.19384e-05	-1.40323e-10	-1.08683
14600195	rs7846708	3.90889e-09	-1.7732	0.562168	1.30555e-05	-1.68361	0.68623
14600258	rs75686397	1.47461e-09	-1.53398	-0.651907	4.84577e-06	-1.24372	-0.744766
14600551	rs150669300	2.26633e-09	-1.75612	-2.346e-10	6.13072e-06	-1.75328	-2.346e-10
14600787	rs146294836	1.43913e-09	-1.53398	-0.676259	4.72708e-06	-1.24372	-0.769565
14601206	rs58027606	2.09721e-09	-1.4496	-0.384073	7.62603e-06	-1.38616	-0.148865
14601273	rs78920861	1.45494e-09	-1.07047	-1.12885	8.88537e-06	-0.205892	-1.17629
14601821	rs62532701	9.22143e-10	-1.67484	-0.980494	4.31157e-06	-1.10904	-0.996245
14601962	rs7023580	5.51476e-09	-1.10576	0.238909	2.71104e-05	-0.508326	0.241652
14602035	rs112457842	1.45788e-09	-1.5264	-0.670904	4.80259e-06	-1.23282	-0.764616
14602177	rs59164169	3.54909e-09	-1.30759	-2.346e-10	1.49098e-05	-0.86457	-2.346e-10
14602380	rs59019766	3.42601e-09	-1.34289	-2.346e-10	1.41998e-05	-0.913364	-2.346e-10
14602500	rs76134411	4.64167e-09	-1.40323e-10	-1.03921	1.24702e-05	-1.40323e-10	-1.04325
14602606	rs7027502	6.14206e-09	-1.01983	0.260706	3.11209e-05	-0.392177	0.263468
14602784	rs117014179	5.75422e-09	-0.824347	-2.346e-10	6.74857e-06	-1.65726	-2.346e-10
14602816	rs10961610	1.42537e-09	-1.57008	-0.649775	4.53736e-06	-1.29707	-0.757174
14603106	rs117677871	2.26526e-09	-1.75659	-2.346e-10	8.88045e-06	-1.38274	-2.346e-10
14603257	rs4298581	1.32443e-09	-1.52813	-0.765167	4.20077e-06	-1.26711	-0.864215
14603272	rs35652674	2.97697e-09	-1.48337	-2.346e-10	6.11848e-06	-1.75528	-2.346e-10
14603494	rs7859506	6.36653e-10	-1.74221	-1.28361	2.31917e-06	-1.49211	-1.23327
14604569	rs4741409	1.69988e-09	-1.71374	-0.329978	4.91612e-06	-1.75649	-0.217577
14604580	rs7036226	8.53849e-10	-1.79327	-0.939008	2.6073e-06	-1.72461	-0.883667
14604822	rs7850166	9.11345e-10	-1.4289	-1.23822	6.43687e-06	-0.477262	-1.22729
14605043	rs4741410	5.37801e-09	-0.891963	-2.346e-10	2.06929e-05	-0.5368	-2.346e-10
14605344	rs2382486	9.80995e-10	-1.60096	-0.992514	4.8067e-06	-1.14573	-0.850851
14605628	rs1134457	1.07325e-09	-1.69643	-0.807161	3.77589e-06	-1.50019	-0.737765
14605894	rs62532702	5.65848e-09	-0.841126	-2.346e-10	1.21947e-05	-1.06559	-2.346e-10
14606056	rs73644806	4.76676e-09	-1.01261	-2.346e-10	2.20852e-05	-0.471681	-2.346e-10
14606092	rs2382487	1.12923e-09	-1.33313	-1.11962	7.33729e-06	-0.567452	-1.00617
14606281	rs12337747	5.08646e-09	-0.947699	-2.346e-10	8.62056e-06	-1.41244	-2.346e-10
14606967	rs1112968	7.13019e-10	-1.71821	-1.19431	2.06923e-06	-1.72801	-1.1114
14607103	rs1343569	5.86692e-10	-1.79441	-1.31312	1.63866e-06	-1.76571	-1.307
14607275	rs10961613	2.85684e-09	-1.73182	0.207253	1.21723e-05	-1.65039	0.582958
14607595	rs17286579	4.62539e-09	-1.04272	-2.346e-10	1.5865e-05	-0.802473	-2.346e-10
14607617	rs10961614	5.52096e-09	-0.865729	-2.346e-10	8.91846e-06	-1.37847	-2.346e-10
14607664	rs2382488	1.08373e-09	-1.385	-1.10888	6.53993e-06	-0.681967	-1.0067
14608748	rs117042027	5.87906e-09	-0.802884	-2.346e-10	8.01364e-06	-1.48545	-2.346e-10
14608986	rs12236113	1.11218e-09	-1.79974	-0.668214	3.21054e-06	-1.79821	-0.60194
14609481	rs10961616	1.20553e-09	-1.50124	-0.886123	3.96082e-06	-1.22985	-0.96029
14609567	rs10961617	9.57261e-10	-1.76107	-0.856892	3.19378e-06	-1.61238	-0.793007
14609614	rs73644807	4.72207e-09	-1.02203	-2.346e-10	2.18168e-05	-0.483909	-2.346e-10
14609711	rs149363554	5.08609e-09	-1.40323e-10	-0.947771	1.33715e-05	-1.40323e-10	-0.973467
14610202	rs186355870	3.55477e-09	-1.30599	-2.346e-10	1.07351e-05	-1.19307	-2.346e-10
14610306	rs7048089	9.58967e-10	-1.71356	-0.902616	2.87269e-06	-1.52997	-0.981376
14610426	rs73644808	4.62728e-09	-1.04231	-2.346e-10	2.12487e-05	-0.510297	-2.346e-10
14610591	rs1343706	9.33585e-10	-1.76805	-0.874952	3.12494e-06	-1.61246	-0.814717
14610866	rs1343705	7.46156e-10	-1.60167	-1.26544	2.18939e-06	-1.571	-1.21197
14611366	rs7849849	9.51688e-10	-1.54797	-1.07583	4.63602e-06	-1.06241	-0.970323
14611648	rs17214565	8.58681e-10	-1.67815	-1.04849	3.89769e-06	-1.15297	-1.05324
14611757	rs7850435	1.10348e-09	-1.3318	-1.14401	6.84674e-06	-0.590956	-1.05186
14611759	rs62532705	8.44236e-10	-1.67982	-1.06378	4.01607e-06	-1.1079	-1.06839
14611822	rs76732998	5.37801e-09	-0.891963	-2.346e-10	2.06929e-05	-0.5368	-2.346e-10
14611941	rs79953393	5.03937e-09	-0.957	-2.346e-10	1.91618e-05	-0.613673	-2.346e-10
14612010	rs141394052	2.16632e-09	-1.80125	-2.346e-10	5.82637e-06	-1.8042	-2.346e-10
14612188	rs1143025	9.12631e-10	-1.76805	-0.897652	3.05014e-06	-1.61246	-0.838946
14612241	rs139127288	2.44383e-09	-1.68072	-2.346e-10	6.34002e-06	-1.71971	-2.346e-10
14612466	rs13290946	9.71028e-10	-1.76178	-0.841898	3.28292e-06	-1.59835	-0.779507
14612718	rs145944708	3.57541e-08	-1.40323e-10	1.00238	0.000109013	-1.40323e-10	1.12488
14612732	rs13290060	9.56083e-10	-1.76666	-0.85253	3.25226e-06	-1.5874	-0.799843
14612743	rs34297228	2.16967e-09	-1.7997	-2.346e-10	6.50067e-06	-1.69469	-2.346e-10
14612922	rs2890991	7.37229e-10	-1.62186	-1.25728	2.15109e-06	-1.60071	-1.1999
14613003	rs72704905	2.175e-09	-1.79725	-2.346e-10	6.81097e-06	-1.64806	-2.346e-10
14613104	rs10810184	9.16162e-10	-1.75502	-0.906827	3.10835e-06	-1.58375	-0.848751
14613118	rs10810185	9.16162e-10	-1.75502	-0.906827	3.10835e-06	-1.58375	-0.848751
14613864	rs58035852	4.69516e-09	-1.02775	-2.346e-10	2.16554e-05	-0.491337	-2.346e-10
14614014	rs60138829	4.61975e-09	-1.04394	-2.346e-10	2.12036e-05	-0.512419	-2.346e-10
14614322	rs111840746	5.53811e-09	-0.862627	-2.346e-10	1.94778e-05	-0.597317	-2.346e-10
14614600	rs79219794	5.25667e-09	-0.914783	-2.346e-10	1.83591e-05	-0.656464	-2.346e-10
14614837	rs4460485	1.10157e-09	-1.69361	-0.783935	3.86001e-06	-1.49573	-0.720195
14615033	rs10961619	2.37973e-09	-1.08895	-0.618348	1.02391e-05	-0.526811	-0.713568
14615350	rs10738372	7.65311e-10	-1.60489	-1.23686	2.29484e-06	-1.5706	-1.16532
14615367	rs16932063	5.37391e-09	-0.892726	-2.346e-10	1.88246e-05	-0.631426	-2.346e-10
14615651	rs116923742	2.30059e-09	-1.74111	-2.346e-10	5.8496e-06	-1.80022	-2.346e-10
14615935	rs1130072	6.05166e-10	-1.7631	-1.31344	1.59507e-06	-1.79404	-1.30563
14616166	rs10756585	1.72632e-09	-1.25019	-0.778104	6.96821e-06	-0.752715	-0.872517
14616371	rs4741411	4.76688e-09	-1.01259	-2.346e-10	1.79366e-05	-0.679744	-2.346e-10
14616454	rs41306288	2.82475e-08	0.766725	-2.346e-10	3.28889e-05	-0.073456	-2.346e-10
14616520	rs4741412	4.83443e-09	-0.998519	-2.346e-10	1.82397e-05	-0.662988	-2.346e-10
14616590	rs12236525	1.14319e-09	-1.63069	-0.809773	3.36686e-06	-1.60897	-0.743642
14616757	rs10961620	4.56416e-09	-1.80354	0.747496	1.9893e-05	-1.71646	1.14024
14616829	rs7044386	9.5625e-10	-1.65488	-0.964137	4.69528e-06	-1.05044	-0.969591
14617069	rs10810186	1.38235e-09	-1.43602	-0.81448	4.75461e-06	-1.10596	-0.901514
14617254	rs3765603	1.16264e-09	-1.68253	-0.741058	3.87926e-06	-1.53567	-0.675279
14617477	rs3819003	1.16921e-09	-1.67689	-0.741058	3.91176e-06	-1.52732	-0.675279
14617563	rs61169925	4.95279e-09	-0.97433	-2.346e-10	2.32068e-05	-0.422144	-2.346e-10
14618190	rs75970554	6.47089e-09	-1.40323e-10	-0.706967	1.76689e-05	-1.40323e-10	-0.694786
14618316	rs3209160	9.74606e-10	-1.7086	-0.891405	4.46982e-06	-1.16643	-0.902814
14618668	rs3802481	1.59634e-09	-1.35065	-0.755918	5.64707e-06	-0.990077	-0.845376
14618856	rs3802482	6.66043e-10	-1.78251	-1.19817	1.99726e-06	-1.76026	-1.11456
14619168	rs10810187	1.0151e-09	-1.51015	-1.04915	6.87233e-06	-0.711418	-0.927668
14619778	rs7869707	5.1357e-09	-0.686632	-0.251434	2.59882e-05	-0.0826927	-0.226254
14620540	rs10961621	1.61018e-09	-1.39976	-0.698175	5.5154e-06	-1.05636	-0.802691
14620724	rs1343571	1.18997e-09	-1.34458	-1.05577	9.38122e-06	-0.395844	-0.932037
14620925	rs1343572	1.04579e-09	-1.50196	-1.02754	7.19253e-06	-0.695686	-0.897861
14620939	rs79169870	2.50786e-09	-1.10858	-0.546274	6.33693e-06	-1.38317	-0.337023
14621093	rs10810188	1.52572e-09	-1.43602	-0.715799	5.23832e-06	-1.10596	-0.804627
14621336	rs113159914	5.45582e-09	-0.877598	-2.346e-10	2.1046e-05	-0.519878	-2.346e-10
14621587	rs17215068	5.15093e-09	-0.935105	-2.346e-10	1.96651e-05	-0.587744	-2.346e-10
14621599	rs10961622	1.12216e-09	-1.71876	-0.740267	3.29796e-06	-1.70657	-0.666711
14622226	rs78865236	6.41254e-09	-1.40323e-10	-0.716026	1.76168e-05	-1.40323e-10	-0.697738
14622556	rs76445557	2.80582e-09	-1.10858	-0.43401	7.02082e-06	-1.38317	-0.234537
14622952	rs7874535	1.18586e-09	-1.34458	-1.05923	9.34685e-06	-0.395844	-0.935708
14623031	rs80255812	1.78401e-09	-1.46887	-0.526543	5.06054e-06	-1.63446	-0.310653
14623073	rs74730320	2.4477e-09	-1.67913	-2.346e-10	6.25343e-06	-1.73346	-2.346e-10
14623136	rs72704911	8.59265e-10	-1.70568	-1.02028	3.93614e-06	-1.17111	-1.02528
14623297	rs79625618	2.95433e-09	-1.49101	-2.346e-10	1.1494e-05	-1.12477	-2.346e-10
14623601	rs74966743	2.71873e-09	-1.73612	0.162006	6.20518e-06	-1.62808	-0.113124
14624243	rs12005035	2.95433e-09	-1.49101	-2.346e-10	1.1494e-05	-1.12477	-2.346e-10
14624379	rs12003171	2.94915e-09	-1.49276	-2.346e-10	1.14643e-05	-1.12735	-2.346e-10
14624762	rs62532729	8.29007e-10	-1.68763	-1.07418	3.90152e-06	-1.12653	-1.07869
14624858	rs73644811	2.88996e-09	-1.51304	-2.346e-10	1.11249e-05	-1.1574	-2.346e-10
14625025	rs148949632	2.16252e-09	-1.80301	-2.346e-10	6.79618e-06	-1.65023	-2.346e-10
14625614	rs10810189	1.23111e-09	-1.65437	-0.711996	3.83476e-06	-1.40592	-0.816565
14625818	rs12237470	1.34351e-09	-1.6002	-0.678796	4.34649e-06	-1.32024	-0.776984
14626515	rs141870402	2.26104e-09	-1.75846	-2.346e-10	7.77853e-06	-1.51522	-2.346e-10
14626887	rs10756586	2.69835e-09	-0.511577	-1.07006	1.44355e-05	0.234258	-1.13116
14627001	rs35576718	2.16246e-09	-1.80304	-2.346e-10	6.00148e-06	-1.77458	-2.346e-10
14627670	rs17215249	4.31769e-09	-1.11156	-2.346e-10	1.05726e-05	-1.20832	-2.346e-10
14627829	rs1343567	2.46478e-09	-1.2958	-0.37638	5.52288e-06	-1.71124	-0.146446
14627911	rs4492471	7.65e-10	-1.57749	-1.26467	2.96856e-06	-1.27081	-1.2077
14627933	rs1343568	5.84644e-10	-1.79927	-1.31176	1.56925e-06	-1.80386	-1.31214
14628302	rs151244160	4.93102e-09	-0.978735	-2.346e-10	1.61515e-05	-0.78458	-2.346e-10
14628852	rs78800980	3.57197e-09	-1.40323e-10	-1.30116	9.69326e-06	-1.40323e-10	-1.29516
14629043	rs116199788	4.91495e-09	-0.982001	-2.346e-10	1.60929e-05	-0.78821	-2.346e-10
14629092	rs72704914	1.94133e-08	-1.09914	1.49082	0.000177521	0.0332793	1.57922
14629137	rs10756587	1.43664e-09	-1.67783	-0.534146	4.26646e-06	-1.66784	-0.447967
14629321	rs10810190	2.30155e-09	-1.2811	-0.4596	8.23424e-06	-0.897743	-0.560545
14629828	rs10125272	1.10945e-09	-1.31638	-1.15403	1.45108e-05	0.169906	-1.0616
14629981	rs10961624	2.17782e-09	-1.79596	-2.346e-10	6.67756e-06	-1.66784	-2.346e-10
14630673	rs62532730	5.31787e-09	-0.903209	-2.346e-10	1.01937e-05	-1.24482	-2.346e-10
14630810	rs116915696	1.04154e-08	-1.40323e-10	-0.230996	3.14341e-05	-1.40323e-10	-0.118696
14630991	rs10961625	1.32877e-09	-1.68399	-0.606034	3.64621e-06	-1.72123	-0.551674
14631207	rs10810191	1.74644e-09	-1.57998	-0.436726	5.8354e-06	-1.25002	-0.552628
14631300	rs7031926	7.02977e-10	-1.71358	-1.21313	2.47751e-06	-1.52065	-1.13869
14631541	rs10810193	1.5349e-09	-1.73035	-0.415462	4.46984e-06	-1.72462	-0.344615
14631836	rs2382492	1.90179e-09	-1.67835	-0.253134	6.32297e-06	-1.54921	-0.173195
14632174	rs62532732	5.11233e-09	-0.942627	-2.346e-10	9.88287e-06	-1.27579	-2.346e-10
14632433	rs75932934	4.02808e-09	-1.67684	0.495846	2.58277e-05	-0.859053	0.543911
14632737	rs10120026	1.19232e-09	-1.31668	-1.0817	1.59484e-05	0.169358	-0.966588
14632802	rs10961626	1.73851e-09	-1.68845	-0.332808	4.97455e-06	-1.70342	-0.258833
14632808	rs10961627	1.74811e-09	-1.68294	-0.332808	5.00019e-06	-1.69828	-0.258833
14632911	rs62532733	1.1283e-09	-1.37394	-1.07963	7.6499e-06	-0.472037	-1.05986
14633083	rs10756588	2.70782e-09	-0.417206	-1.16093	4.72752e-05	1.50272	-1.21333
14633286	rs10961628	1.85991e-09	-1.65904	-0.294708	5.3368e-06	-1.67588	-0.216087
14633299	rs4620377	7.37975e-10	-1.69182	-1.18631	2.81555e-06	-1.44823	-1.08321
14633942	rs10756590	1.62454e-09	-1.67023	-0.418826	4.93588e-06	-1.66855	-0.301504
14634036	rs148425940	2.30484e-09	-1.73927	-2.346e-10	6.15353e-06	-1.74956	-2.346e-10
14634253	rs11536695	1.66168e-09	-1.74007	-0.326375	4.92806e-06	-1.73891	-0.232732
14634474	rs2382489	1.63971e-09	-1.7103	-0.369464	5.01914e-06	-1.68833	-0.265005
14634549	rs62532734	1.0082e-09	-1.63226	-0.933858	5.08562e-06	-1.00063	-0.939545
14634630	rs76331765	1.21517e-08	-1.40323e-10	-0.0768111	3.03934e-05	-1.40323e-10	-0.152365
14634767	rs4265280	1.57994e-09	-1.73596	-0.38094	4.67379e-06	-1.73476	-0.289863
14635157	rs4268211	1.88076e-09	-0.815559	-1.12705	2.54176e-05	0.691366	-1.02252
14635546	rs4490946	1.52666e-09	-1.72126	-0.429942	4.44593e-06	-1.73619	-0.338409
14635937	rs62532735	1.50533e-09	-1.5629	-0.602373	8.74121e-06	-0.826141	-0.5724
14636056	rs62532736	1.3603e-09	-1.52678	-0.739792	8.05207e-06	-0.767822	-0.712839
14636160	rs10961629	7.40308e-09	-0.572386	-2.346e-10	2.19526e-05	-0.477704	-2.346e-10
14636677	rs10810195	2.61937e-09	-1.72166	0.110311	8.94613e-06	-1.63343	0.258057
14636729	rs10756591	1.64376e-09	-0.993285	-1.08401	2.61794e-05	0.666708	-0.968324
14636946	rs10961630	1.05237e-09	-1.7734	-0.74983	3.11016e-06	-1.79314	-0.638772
14637030	rs76192340	1.73708e-08	-0.829516	1.11003	6.43977e-05	-0.503772	1.10226
14637052	rs10810196	1.60043e-09	-1.60844	-0.495572	5.26775e-06	-1.33298	-0.57201
14637704	rs10810197	2.5871e-09	-1.71033	0.0865847	1.00148e-05	-1.73655	0.474022
14637911	rs7027971	3.01771e-09	-1.6972	0.227416	1.08591e-05	-1.62443	0.442835
14638001	rs72704924	2.21636e-09	-1.77841	-2.346e-10	5.93089e-06	-1.78642	-2.346e-10
14638966	rs2382496	2.05605e-09	-0.820563	-1.03293	7.90819e-06	-0.493547	-1.00514
14639045	rs2382494	1.06388e-09	-1.33242	-1.17994	1.57131e-05	0.285384	-1.09748
14639111	rs113059738	5.76403e-09	-0.822644	-2.346e-10	1.01229e-05	-1.25179	-2.346e-10
14639150	rs12552109	2.1658e-09	-1.80149	-2.346e-10	6.20677e-06	-1.74095	-2.346e-10
14639191	rs111870066	1.96409e-08	0.40333	-2.346e-10	4.3347e-05	0.202648	-2.346e-10
14639291	rs2382493	2.19499e-09	-1.78811	-2.346e-10	5.87355e-06	-1.79613	-2.346e-10
14639380	rs13302629	1.84362e-09	-1.77176	-0.190791	6.2752e-06	-1.73395	0.00396291
14639392	rs10756592	2.16089e-09	-1.80376	-2.346e-10	5.83403e-06	-1.80288	-2.346e-10
14639397	rs117226214	2.16268e-09	-1.80293	-2.346e-10	5.9017e-06	-1.79135	-2.346e-10
14639521	rs12335367	1.90885e-09	-1.71786	-0.209918	1.31087e-05	-0.851409	-0.141909
14639651	rs7850068	8.74668e-10	-1.67414	-1.03405	2.31708e-06	-1.68877	-1.03751
14639666	rs13284172	4.94564e-09	-1.71859	0.742812	1.84086e-05	-1.73162	1.07785
14639718	rs150124255	8.04831e-09	-1.40323e-10	-0.488819	2.41272e-05	-1.40323e-10	-0.383252
14639794	rs115851117	3.31141e-09	-1.37691	-2.346e-10	1.12089e-05	-1.14989	-2.346e-10
14639862	rs77226481	9.96202e-09	-1.40323e-10	-0.275502	2.46428e-05	-1.40323e-10	-0.362104
14640055	rs6474849	8.22585e-10	-1.79436	-0.97523	2.19187e-06	-1.80373	-0.97811
14640439	rs112453972	1.62916e-08	0.216367	-2.346e-10	5.3249e-05	0.408389	-2.346e-10
14640910	rs79459813	3.59055e-09	-1.40323e-10	-1.29598	9.70493e-06	-1.40323e-10	-1.29396
14641029	rs12554698	5.87387e-09	-1.65571	0.851944	1.89888e-05	-1.60154	0.978796
14641292	rs141888347	6.46996e-09	-0.707111	-2.346e-10	1.9361e-05	-0.603331	-2.346e-10
14641428	rs58351851	2.78781e-08	0.753561	-2.346e-10	8.94295e-05	0.92686	-2.346e-10
14641623	rs12115353	4.1476e-09	-1.67244	0.520692	1.59512e-05	-1.45078	0.653726
14642555	rs12350721	2.67665e-09	-1.58971	-2.346e-10	6.01972e-06	-1.77155	-2.346e-10
14642673	rs80289985	3.8209e-08	-1.40323e-10	1.06879	8.14386e-05	-1.40323e-10	0.83326
14643316	rs16932106	4.65931e-09	-1.40323e-10	-1.03541	1.26416e-05	-1.40323e-10	-1.0296
14643651	rs12551707	4.30383e-09	-1.70448	0.589699	1.71824e-05	-1.3967	0.673994
14643699	rs10961634	4.00687e-09	-0.42138	-0.764891	0.000130511	2.18345	-0.878579
14643874	rs10125040	8.29239e-10	-1.80422	-0.957305	2.24607e-06	-1.79444	-0.962969
14644170	rs117043554	3.33499e-09	-1.36981	-2.346e-10	1.13076e-05	-1.14111	-2.346e-10
14644217	rs138146743	4.62514e-09	-1.40323e-10	-1.04277	1.24257e-05	-1.40323e-10	-1.04682
14644402	rs7035202	7.73087e-10	-1.80144	-1.03021	2.11982e-06	-1.78001	-1.03525
14644506	rs72704935	6.86745e-10	-1.80267	-1.1474	2.14994e-06	-1.75748	-1.04367
14644524	rs55658273	1.04369e-09	-1.2651	-1.26642	4.67997e-06	-0.807845	-1.21545
14644629	rs147399495	2.483e-09	-1.66481	-2.346e-10	7.70431e-06	-1.52481	-2.346e-10
14644660	rs117572947	3.15079e-09	-1.42663	-2.346e-10	8.91047e-06	-1.37936	-2.346e-10
14644737	rs4740583	1.03542e-09	-1.27639	-1.26309	4.63068e-06	-0.823216	-1.21067
14644857	rs10810199	3.26497e-09	-0.625802	-0.765229	9.25682e-05	1.83061	-0.869251
14645370	rs13287560	1.14776e-09	-1.73345	-0.703023	3.31631e-06	-1.67791	-0.689827
14645586	rs62535360	1.09888e-09	-1.25935	-1.22064	7.49894e-06	-0.394685	-1.15714
14645813	rs10120588	1.10026e-09	-1.25935	-1.21938	7.5205e-06	-0.394685	-1.15427
14645900	rs10738374	5.762e-09	-1.67459	0.85159	1.83219e-05	-1.58119	0.922698
14646044	rs72704939	2.17627e-09	-1.79667	-2.346e-10	5.8742e-06	-1.79602	-2.346e-10
14646278	rs7870354	5.01284e-09	-1.40323e-10	-0.962279	1.37328e-05	-1.40323e-10	-0.946804
14646408	rs117893954	2.19605e-09	-1.78762	-2.346e-10	6.24759e-06	-1.73439	-2.346e-10
14646622	rs34210107	9.27084e-09	-1.39127	1.04386	3.04653e-05	-1.33987	1.18986
14646691	rs12346636	6.84342e-10	-1.80137	-1.15221	2.1035e-06	-1.7667	-1.05628
14646920	rs9695276	8.41098e-10	-1.63258	-1.11475	2.28455e-06	-1.64944	-1.09098
14647291	rs112428852	2.85652e-09	-1.52468	-2.346e-10	1.36438e-05	-0.953304	-2.346e-10
14647361	rs10961635	3.39232e-09	-0.793426	-0.559342	4.59576e-05	0.968527	-0.707398
14647431	rs28625419	6.94682e-10	-1.79879	-1.1398	2.12959e-06	-1.76999	-1.04067
14647781	rs78505235	3.56045e-08	0.998191	-2.346e-10	0.000115128	1.17946	-2.346e-10
14647813	rs62535361	2.63096e-08	0.695652	-2.346e-10	8.42341e-05	0.86701	-2.346e-10
14648076	rs142924957	2.94643e-09	-1.49369	-2.346e-10	9.96221e-06	-1.26779	-2.346e-10
14648119	rs117824834	2.26704e-09	-1.75581	-2.346e-10	6.00551e-06	-1.77391	-2.346e-10
14648130	rs7849480	1.29506e-08	-1.53212	1.51898	5.27118e-05	-1.14919	1.54744
14649229	rs79373108	2.20319e-09	-1.78438	-2.346e-10	5.87895e-06	-1.79521	-2.346e-10
14649728	rs10961636	8.65975e-09	0.288255	-0.703851	0.000418063	3.28323	-0.814192
14649846	rs10511594	2.14354e-08	-1.53624	2.027	6.46957e-05	-1.39695	2.00005
14650155	rs9298701	1.05117e-09	-1.70174	-0.822638	2.74374e-06	-1.71467	-0.842601
14650347	rs9695032	1.17381e-09	-1.79297	-0.621061	3.18275e-06	-1.76058	-0.648264
14650493	rs13284901	1.9752e-08	-1.59025	1.99922	6.05141e-05	-1.46531	2.0016
14650672	rs148264970	3.42323e-09	-1.3437	-2.346e-10	1.16774e-05	-1.10894	-2.346e-10
14650684	rs7851730	7.54164e-09	0.112563	-0.666405	0.000341112	3.0578	-0.792182
14651283	rs11790280	1.27338e-08	-1.12103	1.09101	4.89403e-05	-0.901057	1.22507
14651382	rs11790303	7.41976e-08	0.295355	1.4371	0.000400403	0.786405	1.63948
14651407	rs10756593	1.27047e-09	-1.79737	-0.537521	3.42288e-06	-1.76977	-0.566334
14651768	rs7869716	1.17102e-09	-1.79622	-0.62018	3.06387e-06	-1.76726	-0.679655
14651917	rs79571708	2.2629e-09	-1.75763	-2.346e-10	5.99687e-06	-1.77535	-2.346e-10
14653104	rs72704952	2.15987e-09	-1.80423	-2.346e-10	5.83098e-06	-1.8034	-2.346e-10
14653367	rs10756594	1.4038e-08	-0.0539731	0.12146	8.32925e-05	0.640848	0.214919
14653585	rs117791977	2.38238e-09	-1.70618	-2.346e-10	6.00608e-06	-1.77382	-2.346e-10
14653675	rs62535363	1.81601e-08	0.324947	-2.346e-10	6.3254e-05	0.580569	-2.346e-10
14654225	rs60001745	2.23001e-08	0.530311	-2.346e-10	7.85885e-05	0.797635	-2.346e-10
14654281	rs10448192	2.52432e-09	-0.438034	-1.21027	9.32861e-06	-0.118352	-1.21515
14654819	rs10810201	8.94914e-09	-1.34277	0.96005	3.1153e-05	-1.18735	1.05966
14654900	rs7853156	3.86372e-09	-0.360467	-0.862184	0.000141914	2.36054	-0.971909
14655046	rs141220193	4.03911e-09	-1.40323e-10	-1.17826	1.12798e-05	-1.40323e-10	-1.14357
14655280	rs10961638	7.53962e-10	-1.68342	-1.17328	2.0154e-06	-1.8042	-1.06157
14655330	rs4542027	1.25356e-09	-1.79218	-0.556119	3.39727e-06	-1.75904	-0.584582
14655458	rs10961639	7.6515e-10	-1.69068	-1.15129	2.07736e-06	-1.80035	-1.03514
14655476	rs147674180	2.28926e-09	-1.74605	-2.346e-10	6.77357e-06	-1.65356	-2.346e-10
14655619	rs151194602	3.54014e-09	-1.40323e-10	-1.31011	1.02635e-05	-1.40323e-10	-1.238
14655789	rs62535365	3.05748e-09	-1.45669	-2.346e-10	6.33589e-06	-1.72036	-2.346e-10
14656143	rs80197004	4.8938e-09	-1.40323e-10	-0.986312	1.37452e-05	-1.40323e-10	-0.945904
14656231	rs10810202	5.53429e-09	-0.251006	-0.612312	0.000141154	2.13755	-0.754285
14656447	rs10756596	8.70862e-09	-1.27667	0.866702	3.10101e-05	-1.12114	0.988861
14656681	rs10119411	1.72691e-08	0.167988	0.106647	9.77919e-05	0.805091	0.211161
14657139	rs10756597	7.61563e-10	-1.79305	-1.05362	2.09059e-06	-1.79094	-1.0382
14657985	rs17287927	1.79693e-08	0.314383	-2.346e-10	6.25507e-05	0.569388	-2.346e-10
14658037	rs57552216	1.79693e-08	0.314383	-2.346e-10	6.25507e-05	0.569388	-2.346e-10
14658112	rs10810203	7.87678e-09	0.323492	-0.833855	0.000269699	2.98203	-0.951317
14658211	rs13289971	3.07821e-08	-1.25341	2.10606	9.89385e-05	-1.13592	2.16383
14659034	rs9298702	7.38387e-10	-1.75865	-1.11891	2.20247e-06	-1.78035	-0.996666
14659267	rs7031629	8.25513e-10	-1.79964	-0.966395	2.4033e-06	-1.74113	-0.948617
14659354	rs191807342	3.15205e-09	-1.42623	-2.346e-10	1.05414e-05	-1.21128	-2.346e-10
14660223	rs13291396	8.34207e-09	-1.37276	0.919789	2.79033e-05	-1.2714	1.03355
14660700	rs10481503	8.3198e-10	-1.67936	-1.07887	2.27393e-06	-1.80409	-0.940987
14660873	rs10481504	7.70072e-10	-1.71031	-1.12524	2.1602e-06	-1.79813	-0.998258
14660943	rs17215754	2.06084e-08	0.45142	-2.346e-10	7.23056e-05	0.714311	-2.346e-10
14661213	rs10481506	1.24485e-09	-1.79395	-0.561312	3.48209e-06	-1.72312	-0.595837
14661218	rs4397504	3.9159e-09	-0.481003	-0.728232	0.000133374	2.17676	-0.850196
14661375	rs79973122	2.34498e-09	-1.722	-2.346e-10	6.17468e-06	-1.74613	-2.346e-10
14661890	rs62535367	1.98149e-08	0.412152	-2.346e-10	7.438e-05	0.742597	-2.346e-10
14662171	rs10961640	3.0197e-09	-0.190992	-1.27813	0.000100319	2.33842	-1.29665
14662260	rs17215796	1.92979e-09	-0.604591	-1.31228	7.76065e-06	-0.221627	-1.2959
14662410	rs7036630	3.12685e-09	-0.5207	-0.913556	0.000114255	2.16598	-0.994138
14662459	rs6474850	2.05722e-09	-0.617824	-1.2351	1.0888e-05	0.0574172	-1.23635
14662650	rs77072891	6.27173e-09	-1.40323e-10	-0.738228	1.73408e-05	-1.40323e-10	-0.713529
14662799	rs143433510	6.48329e-09	-1.40323e-10	-0.705054	1.8461e-05	-1.40323e-10	-0.65093
14663040	rs62535368	2.30618e-08	0.563896	-2.346e-10	8.75027e-05	0.905079	-2.346e-10
14663097	rs79204269	2.30618e-08	0.563896	-2.346e-10	8.75027e-05	0.905079	-2.346e-10
14663133	rs74606971	2.19607e-09	-1.78761	-2.346e-10	7.54863e-06	-1.54522	-2.346e-10
14663394	rs7867569	2.77934e-09	-0.357113	-1.19495	1.234e-05	0.146088	-1.19984
14663550	rs10124026	7.75099e-10	-1.62463	-1.20441	1.88923e-06	-1.80151	-1.12891
14663682	rs138726750	6.22733e-09	-1.40323e-10	-0.745333	1.66495e-05	-1.40323e-10	-0.754207
14663920	rs10114824	7.82754e-10	-1.63048	-1.18874	1.94405e-06	-1.8027	-1.09912
14670027	rs78508117	3.76116e-08	1.05303	-2.346e-10	0.000117364	1.19869	-2.346e-10
14670037	rs10810210	5.06095e-09	-0.115168	-0.837559	0.00012518	2.21533	-0.952161
14670686	rs11789042	2.16972e-09	-1.79968	-2.346e-10	5.82657e-06	-1.80416	-2.346e-10
14670845	rs147788828	6.70454e-09	-1.40323e-10	-0.671496	1.99122e-05	-1.40323e-10	-0.575256
14670890	rs7875420	4.9866e-09	-1.51668	0.549152	1.67714e-05	-1.41508	0.668171
14670949	rs10961649	8.79618e-09	-1.12888	0.728914	2.79231e-05	-1.12421	0.88707
14671006	rs10961650	4.97864e-09	-0.151962	-0.817163	0.000111831	2.08476	-0.934361
14671208	rs11793517	2.16046e-09	-1.80396	-2.346e-10	5.82678e-06	-1.80412	-2.346e-10
14671413	rs11793546	9.08748e-10	-1.50479	-1.16518	1.79555e-06	-1.79984	-1.18144
14671647	rs72704958	6.94862e-10	-1.8026	-1.13573	2.0796e-06	-1.80409	-1.03032
14672201	rs13290219	1.18416e-08	-1.4779	1.37524	3.78258e-05	-1.38687	1.45327
14672267	rs2890992	4.73169e-09	-0.07541	-0.944588	1.7323e-05	0.259594	-0.974147
14672443	rs10123973	8.16496e-10	-1.61255	-1.16447	2.03746e-06	-1.80424	-1.05065
14672652	rs4278237	9.36175e-10	-1.6519	-0.988335	4.52534e-06	-0.950637	-1.10626
14673249	rs9298704	1.16337e-09	-1.80044	-0.622522	3.27485e-06	-1.74421	-0.63611
14673395	rs9298705	1.17369e-09	-1.80411	-0.610019	3.18329e-06	-1.77908	-0.629594
14673853	rs10961651	1.57707e-08	-1.3279	1.51178	5.34347e-05	-1.17988	1.59175
14674574	rs10961652	1.70717e-08	-1.32118	1.58432	5.75104e-05	-1.17219	1.65757
14675100	rs80212938	3.528e-09	-1.40323e-10	-1.31355	9.53709e-06	-1.40323e-10	-1.3114
14675422	rs117262246	2.18052e-09	-1.79472	-2.346e-10	6.02537e-06	-1.77061	-2.346e-10
14675528	rs7039437	1.09974e-09	-1.73615	-0.743055	2.73142e-06	-1.78274	-0.779027
14675912	rs10961653	1.74646e-08	-1.36052	1.64641	5.68631e-05	-1.22988	1.70394
14675925	rs10961654	1.78534e-08	-1.34976	1.65768	5.82212e-05	-1.21766	1.71531
14676174	rs10961655	1.81087e-08	-1.34583	1.66794	5.9091e-05	-1.21319	1.72567
14676476	rs1114063	1.22708e-09	-1.80084	-0.568799	3.37866e-06	-1.74584	-0.603273
14676563	rs2382491	1.26381e-09	-1.77971	-0.560448	3.57068e-06	-1.69872	-0.595117
14676727	rs28537759	7.73776e-10	-1.62355	-1.20721	1.86623e-06	-1.80398	-1.13869
14676870	rs10810211	1.28736e-09	-1.66189	-0.659799	3.15623e-06	-1.74405	-0.673158
14676883	rs10961656	9.44542e-09	-1.31798	0.989227	3.06277e-05	-1.25375	1.10906
14677538	rs10810212	1.64128e-08	-1.27868	1.50246	5.0043e-05	-1.13725	1.48354
14677550	rs118162467	2.74849e-09	-1.56323	-2.346e-10	8.84498e-06	-1.38674	-2.346e-10
14678017	rs17216147	2.67574e-08	0.712531	-2.346e-10	9.52554e-05	0.989971	-2.346e-10
14678141	rs62535388	2.77918e-08	0.750461	-2.346e-10	9.91386e-05	1.02993	-2.346e-10
14678424	rs77116001	2.67574e-08	0.712531	-2.346e-10	9.52554e-05	0.989971	-2.346e-10
14678730	rs9298706	7.74208e-10	-1.68182	-1.14837	2.03442e-06	-1.79889	-1.05749
14678849	rs137858681	2.27795e-09	-1.75101	-2.346e-10	6.44758e-06	-1.70289	-2.346e-10
14678871	rs117499946	4.34917e-09	-1.40323e-10	-1.1043	1.16914e-05	-1.40323e-10	-1.10774
14679133	rs62538526	2.30878e-08	0.565024	-2.346e-10	8.15337e-05	0.834426	-2.346e-10
14679206	rs10810213	4.47271e-09	-0.785923	-0.290364	3.39653e-05	0.316444	-0.357696
14679663	rs142513465	2.51255e-09	-1.65298	-2.346e-10	6.83032e-06	-1.64522	-2.346e-10
14679739	rs10961657	4.3739e-09	-0.427873	-0.670753	2.83885e-05	0.589919	-0.810525
14679893	rs10961658	3.87082e-09	-0.427873	-0.792943	2.56526e-05	0.589919	-0.911866
14680244	rs1858635	1.2823e-09	-1.72845	-0.597174	3.27997e-06	-1.77832	-0.600435
14680251	rs41265298	9.16344e-10	-1.79402	-0.867629	2.43967e-06	-1.75918	-0.915547
14680475	rs35315519	2.17994e-08	0.5076	-2.346e-10	2.21561e-05	-0.468478	-2.346e-10
14680724	rs10114225	1.37048e-09	-1.80225	-0.456866	3.8426e-06	-1.75229	-0.468147
14680727	rs76471396	4.60026e-09	-1.40323e-10	-1.04817	1.34103e-05	-1.40323e-10	-0.970565
14682030	rs147419327	8.28867e-10	-1.69539	-1.06659	2.29825e-06	-1.75388	-0.980561
14682063	rs4469563	2.7785e-08	-1.65234	2.40256	8.7134e-05	-1.63267	2.53353
14682104	rs4469559	1.06834e-09	-1.79751	-0.710666	2.99785e-06	-1.7338	-0.734896
14682224	rs55816713	2.26157e-09	-1.75822	-2.346e-10	7.27244e-06	-1.5825	-2.346e-10
14682447	rs7859680	2.93632e-08	0.805462	-2.346e-10	0.000101707	1.0555	-2.346e-10
14682623	rs117707638	2.32181e-09	-1.73193	-2.346e-10	6.61586e-06	-1.67712	-2.346e-10
14682670	rs143807159	2.51456e-08	0.6504	-2.346e-10	8.92172e-05	0.924483	-2.346e-10
14683264	rs191430054	3.4474e-09	-1.33666	-2.346e-10	9.78606e-06	-1.28563	-2.346e-10
14683965	rs146226169	3.87941e-09	-1.2186	-2.346e-10	6.80908e-06	-1.64833	-2.346e-10
14684036	rs114788474	9.26612e-10	-1.70734	-0.943158	3.02653e-06	-1.43384	-1.02533
14684060	rs145798774	9.75685e-10	-1.69538	-0.903519	3.2017e-06	-1.40372	-0.999191
14684063	rs78357746	1.11162e-09	-1.60849	-0.859973	3.73327e-06	-1.28838	-0.960925
14684937	rs10961666	9.74116e-10	-1.67604	-0.924467	3.14516e-06	-1.40248	-1.01824
14685807	rs79122400	7.78617e-09	-1.40323e-10	-0.521932	2.09789e-05	-1.40323e-10	-0.523073
14685886	rs148270922	2.16749e-09	-1.80071	-2.346e-10	5.95488e-06	-1.78238	-2.346e-10
14685910	rs75985750	6.57929e-10	-1.79061	-1.20233	1.93506e-06	-1.80411	-1.10234
14686308	rs17288444	5.6149e-08	-0.222252	1.67598	0.000253535	0.0380404	1.93087
14686451	rs4741417	7.83595e-10	-1.78353	-1.03462	2.45051e-06	-1.7995	-0.870794
14686571	rs117905578	2.36039e-09	-1.71545	-2.346e-10	6.76016e-06	-1.65554	-2.346e-10
14686694	rs10961669	4.47195e-09	-0.64644	-0.430016	2.70936e-05	0.301803	-0.569096
14686797	rs72704961	6.5322e-10	-1.79035	-1.20978	1.91353e-06	-1.80355	-1.11409
14686931	rs13299425	9.62747e-09	-1.46707	1.15741	3.34661e-05	-1.39597	1.33991
14687175	rs77758119	4.6513e-09	-1.40323e-10	-1.03714	1.01909e-05	-1.40323e-10	-1.24509
14687361	rs62539798	1.14085e-09	-1.64433	-0.798177	3.53051e-06	-1.36662	-0.938528
14687451	rs10961670	6.2957e-09	-1.40323e-10	-0.734415	1.90113e-05	-1.40323e-10	-0.621555
14687538	rs138664225	3.57957e-09	-1.40323e-10	-1.29904	9.63285e-06	-1.40323e-10	-1.30141
14687867	rs7865184	7.37499e-09	-1.60222	1.02604	2.36238e-05	-1.55227	1.14793
14688204	rs189272029	2.71654e-09	-1.57492	-2.346e-10	8.7095e-06	-1.40218	-2.346e-10
14688420	rs75441152	5.10056e-09	-1.40323e-10	-0.94493	1.46634e-05	-1.40323e-10	-0.881237
14688791	rs10810219	3.25044e-09	-0.484629	-0.910862	2.41363e-05	0.613097	-0.99597
14688873	rs12337006	8.33151e-10	-1.80207	-0.954751	2.71827e-06	-1.75565	-0.810946
14689088	rs10810220	3.13438e-09	-0.502382	-0.929469	2.31772e-05	0.589049	-1.01247
14689163	rs13296430	4.72202e-08	-0.540425	1.82097	0.00024652	-0.0881355	2.02899
14689191	rs10756603	8.79812e-10	-1.79561	-0.906714	2.40971e-06	-1.79641	-0.890677
14689594	rs2890988	1.84478e-09	-1.80371	-0.158209	6.52679e-06	-1.7677	0.0770253
14689633	rs12708257	1.31111e-07	-0.588099	2.88986	0.000687461	-0.110047	3.07646
14689745	rs2382478	7.44854e-10	-1.80407	-1.06478	2.33751e-06	-1.77837	-0.939132
14689766	rs77020309	2.42944e-09	-1.68662	-2.346e-10	6.28662e-06	-1.72817	-2.346e-10
14689855	rs75156434	8.44088e-09	-0.441195	-2.346e-10	1.49593e-05	-0.861255	-2.346e-10
14690419	rs10961672	1.00292e-09	-1.79182	-0.779537	2.83611e-06	-1.79392	-0.730236
14690447	rs2382477	1.03423e-09	-1.61496	-0.925665	2.51545e-06	-1.72265	-0.921494
14691065	rs60495987	7.21212e-10	-1.80409	-1.09701	2.2167e-06	-1.78004	-0.990525
14691259	rs80212699	8.13767e-10	-1.77552	-1.00484	2.22513e-06	-1.72549	-1.04128
14691486	rs117714509	3.42957e-09	-1.34185	-2.346e-10	6.61329e-06	-1.67751	-2.346e-10
14691897	rs4740585	8.00017e-10	-1.6474	-1.15	2.76264e-06	-1.33326	-1.21714
14691938	rs2382476	1.50818e-09	-1.62109	-0.542287	3.74944e-06	-1.72666	-0.518328
14691941	rs7032619	3.19431e-09	-0.470583	-0.942326	2.38533e-05	0.632095	-1.02676
14692153	rs118096683	7.88151e-10	-1.80212	-1.01023	2.0908e-06	-1.77953	-1.04951
14692202	rs4741418	1.52809e-08	0.64577	-0.493445	6.27822e-05	0.888217	-0.315135
14692219	rs2890987	8.2656e-10	-1.80423	-0.960531	2.593e-06	-1.78405	-0.829728
14692676	rs10756604	3.38407e-09	-0.417612	-0.937591	2.4378e-05	0.651286	-1.0242
14692840	rs12115496	2.21159e-09	-1.78057	-2.346e-10	5.92667e-06	-1.78713	-2.346e-10
14692846	rs117984704	2.16783e-09	-1.80055	-2.346e-10	5.86618e-06	-1.79739	-2.346e-10
14692850	rs117705292	2.16711e-09	-1.80089	-2.346e-10	5.86896e-06	-1.79691	-2.346e-10
14692988	rs180689227	4.53222e-09	-1.40323e-10	-1.06307	1.16173e-05	-1.40323e-10	-1.1141
14693043	rs142824016	2.68499e-09	-1.58661	-2.346e-10	8.57538e-06	-1.4177	-2.346e-10
14693270	rs71476227	1.24354e-09	-1.74086	-0.615458	3.40034e-06	-1.62957	-0.713146
14694059	rs10961673	1.18473e-09	-1.67777	-0.726993	3.28431e-06	-1.55786	-0.819577
14694211	rs2890989	6.10051e-10	-1.78123	-1.28727	1.79806e-06	-1.67433	-1.30555
14694302	rs2382479	2.19803e-08	-1.73321	2.24908	7.44312e-05	-1.5825	2.32579
14694372	rs1574768	6.20283e-10	-1.74154	-1.31032	2.01346e-06	-1.55363	-1.3131
14694536	rs4326470	1.18567e-09	-1.77914	-0.624831	3.71525e-06	-1.75477	-0.499379
14694602	rs2382480	1.88963e-08	-1.77211	2.13679	6.22484e-05	-1.61521	2.17975
14694799	rs76216206	2.16592e-09	-1.80143	-2.346e-10	6.8425e-06	-1.64344	-2.346e-10
14694856	rs62539800	4.13968e-09	0.137263	-1.29093	8.22524e-06	-0.16565	-1.29373
14695094	rs4741419	1.59867e-09	-0.796709	-1.3084	5.33835e-06	-0.597304	-1.29437
14695165	rs67921684	1.81324e-09	-1.72366	-0.255506	5.23865e-06	-1.65934	-0.251184
14695553	rs72704969	2.28485e-09	-1.66277	-0.0852097	6.26081e-06	-1.59516	-0.13712
14695880	rs13300667	8.03856e-09	-0.70954	0.219509	2.8929e-05	-0.269822	0.0680753
14696558	rs1858634	1.08294e-08	-1.40323e-10	-0.192016	3.06432e-05	-1.40323e-10	-0.144179
14696674	rs1858633	1.07313e-08	-1.40323e-10	-0.201112	3.03599e-05	-1.40323e-10	-0.153468
14696866	rs12554861	1.03958e-08	-1.40323e-10	-0.232878	2.93907e-05	-1.40323e-10	-0.185912
14697015	rs12555123	1.01225e-08	-1.40323e-10	-0.259524	2.86014e-05	-1.40323e-10	-0.213134
14697022	rs1317294	1.58075e-09	-1.10116	-1.01522	4.65325e-06	-0.990667	-1.03836
14697838	rs7027927	1.77048e-09	-1.79575	-0.207279	8.03554e-06	-1.42116	-0.061552
14698038	rs75321229	1.10623e-08	-1.40323e-10	-0.17074	3.13161e-05	-1.40323e-10	-0.122457
14698077	rs7047277	2.26202e-09	-1.30983	-0.448196	4.62338e-06	-1.46228	-0.573183
14698475	rs77220292	2.74683e-09	-1.75342	0.18959	8.14389e-06	-1.42169	-0.0476275
14698608	rs16932192	2.4121e-09	-1.69379	-2.346e-10	7.11373e-06	-1.60456	-2.346e-10
14699253	rs112048934	2.55906e-09	-1.69384	0.0591963	8.74633e-06	-1.23091	-0.167048
14699835	rs2382483	3.39672e-09	-1.27619	-0.0752847	7.59269e-06	-1.36207	-0.177334
14699865	rs4484795	1.65855e-09	-1.21195	-0.856392	4.86104e-06	-1.14809	-0.837253
14700047	rs2382484	2.37418e-08	-1.14013	1.73308	5.9808e-05	-1.20203	1.72658
14701230	rs7021169	2.14325e-08	-1.12897	1.6196	3.46065e-05	-1.47852	1.45597
14701287	rs73409781	2.28435e-09	-1.76964	0.0214381	7.14522e-06	-1.39712	-0.203027
14701616	rs12685826	6.0264e-10	-1.80423	-1.27649	1.7197e-06	-1.79532	-1.22912
14701851	rs16932197	2.24228e-09	-1.76679	-2.346e-10	6.40597e-06	-1.70936	-2.346e-10
14702156	rs10961675	9.19546e-10	-1.40367	-1.25449	3.08038e-06	-1.16221	-1.27933
14702371	rs74581086	6.98402e-09	-0.630656	-2.346e-10	9.18192e-06	-1.34935	-2.346e-10
14702425	rs56321867	8.99979e-10	-1.7951	-0.884564	2.17282e-06	-1.79288	-0.997683
14702517	rs7853965	1.92964e-08	-1.07493	1.46057	5.06806e-05	-1.14116	1.50012
14702848	rs149305606	8.29275e-09	-0.4589	-2.346e-10	1.74827e-05	-0.705376	-2.346e-10
14703016	rs77256845	2.39214e-09	-1.70209	-2.346e-10	7.03432e-06	-1.61579	-2.346e-10
14703054	rs17289082	1.86491e-09	-0.954875	-0.996192	4.41551e-06	-1.05313	-1.02833
14703189	rs145275894	4.94638e-09	-1.40323e-10	-0.975625	1.33851e-05	-1.40323e-10	-0.972446
14703337	rs1858637	2.86793e-08	-0.984886	1.76678	8.3002e-05	-0.990128	1.8424
14703840	rs67664221	8.20311e-10	-1.7649	-1.00745	1.95259e-06	-1.80422	-1.09321
14704185	rs72704971	8.86412e-10	-1.78071	-0.914149	2.12043e-06	-1.80186	-1.01311
14704187	rs72704972	8.75147e-10	-1.78261	-0.925033	2.10191e-06	-1.8012	-1.02254
14704205	rs67300622	8.61577e-10	-1.77665	-0.946619	2.05952e-06	-1.80294	-1.04118
14704375	rs67092187	8.55809e-10	-1.78628	-0.943713	2.07159e-06	-1.7996	-1.03868
14704595	rs66889113	7.86805e-10	-1.80404	-1.01002	1.99158e-06	-1.78228	-1.09539
14704704	rs66984090	8.58237e-10	-1.77293	-0.954229	2.04687e-06	-1.80254	-1.04773
14704726	rs7862421	1.56379e-09	-1.17445	-0.95272	3.63821e-06	-1.30166	-0.973439
14704812	rs113782581	8.44933e-10	-1.77293	-0.969852	2.0196e-06	-1.80254	-1.06115
14704851	rs112391494	8.52739e-10	-1.77935	-0.954229	2.05087e-06	-1.80059	-1.04773
14704941	rs56345466	8.26193e-10	-1.72925	-1.03595	1.91392e-06	-1.80015	-1.11729
14705146	rs55752214	8.44969e-10	-1.77513	-0.967605	2.02463e-06	-1.80198	-1.05922
14705156	rs55841101	8.36142e-10	-1.78315	-0.970093	2.0265e-06	-1.79893	-1.06135
14705345	rs55688764	7.99185e-10	-1.74631	-1.05214	1.87761e-06	-1.80388	-1.13271
14705780	rs7852885	8.61569e-10	-1.74057	-0.982709	1.99031e-06	-1.80402	-1.07428
14706118	rs73411725	3.68498e-09	-1.40323e-10	-1.27002	1.00204e-05	-1.40323e-10	-1.26196
14706401	rs71511099	1.83817e-09	-1.09948	-0.866034	4.11963e-06	-1.27834	-0.872485
14706633	rs7043578	3.58151e-09	-1.40323e-10	-1.2985	9.73471e-06	-1.40323e-10	-1.29089
14707010	rs140593997	3.5937e-09	-1.40323e-10	-1.2951	9.64019e-06	-1.40323e-10	-1.30065
14707036	rs115323600	2.33703e-09	-1.7254	-2.346e-10	6.81143e-06	-1.64799	-2.346e-10
14707580	rs7048004	2.45063e-09	-1.21159	-0.466344	4.94569e-06	-1.42315	-0.544924
14707810	rs67690359	8.92429e-10	-1.74344	-0.94465	2.02695e-06	-1.80414	-1.05592
14708562	rs79582088	4.83811e-09	-1.40323e-10	-0.997758	1.31484e-05	-1.40323e-10	-0.99029
14709151	rs10961677	2.16861e-09	-1.3071	-0.493097	4.68304e-06	-1.48926	-0.533377
14709565	rs72704981	2.46426e-09	-1.67239	-2.346e-10	8.59332e-06	-1.4156	-2.346e-10
14709877	rs78532107	1.52958e-09	-1.79702	-0.352272	6.76094e-06	-1.32846	-0.326974
14710022	rs73411732	2.33306e-09	-1.61417	-0.112933	1.31604e-05	-1.04456	0.0551785
14710344	rs62535465	2.789e-09	-1.66391	0.115315	1.53011e-05	-1.14778	0.309112
14710372	rs76748241	2.17092e-09	-1.79913	-2.346e-10	5.85624e-06	-1.79908	-2.346e-10
14710572	rs116861759	2.51434e-09	-1.65227	-2.346e-10	5.82652e-06	-1.80417	-2.346e-10
14710599	rs114410378	2.24966e-09	-1.7635	-2.346e-10	6.43929e-06	-1.70417	-2.346e-10
14710638	rs79016842	3.55336e-09	-1.40323e-10	-1.30639	9.64092e-06	-1.40323e-10	-1.30057
14711104	rs76527583	1.06727e-08	-1.40323e-10	-0.20659	2.66565e-05	-1.40323e-10	-0.283559
14711811	rs77750517	2.23007e-09	-1.77225	-2.346e-10	6.34972e-06	-1.71818	-2.346e-10
14711867	rs72704982	3.4696e-09	-1.33024	-2.346e-10	8.66956e-06	-1.40677	-2.346e-10
14711974	rs56107681	2.16007e-09	-1.80414	-2.346e-10	6.25934e-06	-1.73252	-2.346e-10
14712257	rs7024505	1.22665e-09	-1.33047	-1.03952	2.82438e-06	-1.42663	-1.10168
14712456	rs1154781	1.20968e-09	-1.63484	-0.749086	3.85598e-06	-1.51985	-0.697119
14712672	rs116233634	2.23803e-09	-1.76868	-2.346e-10	6.38658e-06	-1.71239	-2.346e-10
14712806	rs10961678	2.83473e-09	-1.53233	-2.346e-10	7.7263e-06	-1.52196	-2.346e-10
14713017	rs115712467	2.28548e-09	-1.7477	-2.346e-10	6.59589e-06	-1.68014	-2.346e-10
14713277	rs79868581	2.28742e-09	-1.74686	-2.346e-10	6.60417e-06	-1.67889	-2.346e-10
14713851	rs116659084	2.30747e-09	-1.73813	-2.346e-10	6.68895e-06	-1.66613	-2.346e-10
14713954	rs73411737	1.42703e-09	-1.63929	-0.579394	7.31001e-06	-1.13862	-0.438724
14714055	rs141595716	2.3347e-09	-1.7264	-2.346e-10	6.80188e-06	-1.64939	-2.346e-10
14714057	rs146124132	2.34755e-09	-1.72091	-2.346e-10	6.85447e-06	-1.64169	-2.346e-10
14714575	rs7847525	2.0373e-09	-1.71871	-0.143949	1.02261e-05	-1.33517	0.093519
14714665	rs114761079	2.3672e-09	-1.71258	-2.346e-10	6.93416e-06	-1.63013	-2.346e-10
14714678	rs7861581	1.5837e-09	-1.7204	-0.394117	7.73002e-06	-1.33915	-0.182327
14714681	rs77099048	2.66426e-09	-1.59436	-2.346e-10	7.25043e-06	-1.58553	-2.346e-10
14714851	rs12000504	1.51373e-09	-1.78293	-0.376778	6.61359e-06	-1.51436	-0.163103
14714904	rs6474851	1.93729e-09	-1.80141	-0.111584	8.82803e-06	-1.30503	-0.0836268
14714908	rs146599125	3.27095e-09	-1.80321	0.414005	7.55423e-06	-1.70434	0.15986
14714954	rs12002338	1.73535e-09	-1.6771	-0.345978	9.21241e-06	-1.21704	-0.128998
14715603	rs4144143	2.8226e-09	-0.944781	-0.591841	1.00058e-05	-0.776582	-0.486839
14715768	rs116789582	2.18305e-09	-1.79356	-2.346e-10	7.12313e-06	-1.60324	-2.346e-10
14715884	rs10810224	6.29324e-10	-1.79186	-1.24553	1.79835e-06	-1.79929	-1.18043
14715967	rs13286013	2.51555e-09	-1.65179	-2.346e-10	8.0238e-06	-1.48418	-2.346e-10
14716183	rs79150106	2.18719e-09	-1.79166	-2.346e-10	7.3993e-06	-1.56521	-2.346e-10
14716276	rs10961679	1.20166e-09	-1.70173	-0.688846	1.33212e-05	-0.33712	-0.640115
14716347	rs10961680	1.49251e-09	-1.67851	-0.495309	1.74917e-05	-0.245331	-0.459535
14716349	rs10961681	1.50456e-09	-1.66644	-0.499346	1.81638e-05	-0.203503	-0.463659
14716428	rs141527764	3.56047e-09	-1.40323e-10	-1.30439	9.55684e-06	-1.40323e-10	-1.30933
14716610	rs951273	1.97828e-09	-1.59867	-0.293385	6.50455e-06	-1.34758	-0.346512
14716849	rs2131882	1.01734e-09	-1.68304	-0.87405	1.16463e-05	-0.261362	-0.850243
14716854	rs187050937	6.83462e-09	-1.40323e-10	-0.652281	2.04267e-05	-1.40323e-10	-0.549746
14717415	rs77527700	2.39938e-09	-1.69907	-2.346e-10	7.02829e-06	-1.61665	-2.346e-10
14717702	rs60957653	9.8452e-10	-1.32692	-1.26296	4.88735e-06	-0.729816	-1.25012
14717887	rs2088042	5.85738e-10	-1.79741	-1.31175	1.92556e-06	-1.60431	-1.30706
14717901	rs12347640	2.76301e-09	-1.55796	-2.346e-10	6.48693e-06	-1.6968	-2.346e-10
14718319	rs10122817	2.80257e-09	-1.66469	0.120943	1.04073e-05	-1.26531	0.0412224
14718365	rs11793334	2.15986e-09	-1.80424	-2.346e-10	1.11215e-05	-1.15771	-2.346e-10
14718918	rs79651833	2.30372e-09	-1.73976	-2.346e-10	7.36674e-06	-1.56962	-2.346e-10
14719331	rs10961682	2.55891e-09	-1.6347	-2.346e-10	6.95947e-06	-1.62649	-2.346e-10
14719967	rs74434454	1.1788e-09	-1.80284	-0.606946	5.38119e-06	-1.19439	-0.689295
14720057	rs3819004	9.99404e-10	-1.29646	-1.27841	5.03859e-06	-0.684357	-1.26511
14720193	rs61759465	5.0205e-09	-0.960752	-2.346e-10	2.87962e-05	-0.206348	-2.346e-10
14720361	rs17289263	1.10899e-09	-1.8041	-0.666727	5.30015e-06	-1.15345	-0.745405
14720477	rs79254397	1.09833e-09	-1.8041	-0.676387	5.2524e-06	-1.15345	-0.754457
14720566	rs7022304	5.96984e-10	-1.78097	-1.30918	1.86869e-06	-1.63537	-1.30598
14720627	rs7022400	4.12525e-09	-1.62999	0.472839	1.76735e-05	-1.16007	0.465548
14721269	rs11999277	2.17279e-09	-1.79827	-2.346e-10	6.40474e-06	-1.70955	-2.346e-10
14721658	rs1494360	5.98525e-10	-1.78105	-1.30652	1.86811e-06	-1.63046	-1.31121
14721766	rs1494359	2.17278e-09	-1.79827	-2.346e-10	6.49685e-06	-1.69527	-2.346e-10
14721972	rs1494358	2.61602e-09	-1.6062	-0.00642752	8.53896e-06	-1.40929	-0.012663
14722151	rs1494357	2.17372e-09	-1.79784	-2.346e-10	6.50864e-06	-1.69346	-2.346e-10
14722477	rs3747532	6.00959e-10	-1.79585	-1.28766	1.64876e-06	-1.76849	-1.29807
14722616	rs10115703	3.34269e-09	-1.7	0.332491	1.3459e-05	-1.29243	0.325493
14722736	rs117517966	6.58985e-09	-1.40323e-10	-0.68875	1.74021e-05	-1.40323e-10	-0.71
14723079	rs10122490	3.90539e-09	-1.71268	0.500755	1.5471e-05	-1.32103	0.493408
14723279	rs7018937	3.78204e-09	-1.69289	0.448875	1.53542e-05	-1.27684	0.441634
14723317	rs79316190	2.35124e-09	-1.71934	-2.346e-10	9.29215e-06	-1.33742	-2.346e-10
14723386	rs12115314	1.21465e-09	-1.79538	-0.584444	5.22285e-06	-1.26296	-0.65059
14723626	rs55670713	2.16134e-09	-1.80355	-2.346e-10	6.03398e-06	-1.76918	-2.346e-10
14723637	rs7035643	2.912e-09	-1.53599	0.0305545	9.99695e-06	-1.24445	-0.0198603
14723828	rs12115487	2.1827e-09	-1.79372	-2.346e-10	9.24337e-06	-1.34268	-2.346e-10
14723859	rs7019731	3.53862e-09	-1.64333	0.332789	1.51508e-05	-1.17433	0.325791
14723871	rs7019387	3.58108e-09	-1.68352	0.384902	1.46982e-05	-1.25666	0.377793
14724101	rs77500683	2.16052e-09	-1.80393	-2.346e-10	6.62663e-06	-1.67549	-2.346e-10
14724324	rs56239390	2.16248e-09	-1.80303	-2.346e-10	6.47143e-06	-1.69919	-2.346e-10
14724479	rs10123442	2.67901e-09	-1.67879	0.0899561	1.10613e-05	-1.24664	0.0834947
14724502	rs10810226	6.08707e-10	-1.76352	-1.30718	1.82478e-06	-1.66387	-1.30126
14724539	rs118072878	2.54213e-09	-1.64128	-2.346e-10	5.84169e-06	-1.80157	-2.346e-10
14724811	rs75245539	1.08367e-08	-0.191341	-2.346e-10	1.89782e-05	-0.6233	-2.346e-10
14725290	rs7870750	3.05368e-09	-1.72513	0.267194	1.20517e-05	-1.33772	0.260336
14725548	rs55767914	1.19621e-09	-1.09643	-1.29869	6.573e-06	-0.395334	-1.28829
14725553	rs10121506	4.01045e-09	-1.69509	0.509713	1.46939e-05	-1.3815	0.502347
14725582	rs10118242	6.47701e-10	-1.80413	-1.20448	1.79251e-06	-1.7565	-1.22648
14725706	rs10118290	6.4946e-10	-1.80325	-1.20264	1.7167e-06	-1.80135	-1.22483
14726000	rs16932212	2.16295e-09	-1.80281	-2.346e-10	6.53053e-06	-1.6901	-2.346e-10
14726131	rs77544772	2.19943e-09	-1.78608	-2.346e-10	7.03836e-06	-1.61521	-2.346e-10
14726304	rs11794846	2.17267e-09	-1.79833	-2.346e-10	9.39596e-06	-1.32631	-2.346e-10
14726390	rs78403282	9.80285e-10	-1.80115	-0.793042	4.14353e-06	-1.29635	-0.848687
14726450	rs28394567	7.7668e-10	-1.62808	-1.19893	1.76831e-06	-1.7958	-1.20077
14726499	rs149569996	2.21724e-09	-1.77802	-2.346e-10	6.11784e-06	-1.75538	-2.346e-10
14726673	rs10122395	3.67875e-09	-1.66354	0.391829	1.38283e-05	-1.32458	0.384706
14726996	rs10125285	5.34659e-09	-1.63926	0.741438	1.88655e-05	-1.36287	0.733618
14727180	rs1494351	6.06705e-10	-1.76993	-1.30406	1.88225e-06	-1.6354	-1.29872
14727637	rs1494350	6.10808e-10	-1.75881	-1.30844	1.82899e-06	-1.65756	-1.30527
14727940	rs10961683	6.63952e-10	-1.67053	-1.3133	1.63386e-06	-1.76251	-1.31314
14728002	rs139609652	1.08933e-08	-1.40323e-10	-0.186135	2.71267e-05	-1.40323e-10	-0.266071
14728052	rs10961684	7.45926e-10	-1.67904	-1.18837	1.87463e-06	-1.74362	-1.19456
14728634	rs10810227	7.81093e-10	-1.61771	-1.20363	1.756e-06	-1.77583	-1.22773
14728730	rs12345917	5.80724e-10	-1.80416	-1.3136	1.77466e-06	-1.67994	-1.31304
14728813	rs62534321	2.95804e-09	-1.48976	-2.346e-10	8.18642e-06	-1.46411	-2.346e-10
14729051	rs12346914	7.97353e-10	-1.53845	-1.26229	1.75468e-06	-1.73765	-1.26665
14729232	rs117140907	7.13338e-09	-0.609496	-2.346e-10	2.10029e-05	-0.521929	-2.346e-10
14729626	rs79209559	9.94836e-10	-1.71994	-0.859521	3.07609e-06	-1.49686	-0.946067
14729632	rs80273346	1.00652e-09	-1.69619	-0.871591	2.92045e-06	-1.53794	-0.956918
14729827	rs7045475	2.58362e-09	-1.77846	0.153365	7.35664e-06	-1.70941	0.138419
14730124	rs1494338	3.43112e-09	-1.78269	0.441296	9.2298e-06	-1.79583	0.451674
14730234	rs10511595	6.71281e-10	-1.66916	-1.30368	1.6116e-06	-1.79087	-1.29849
14731146	rs145304774	2.27093e-09	-1.75409	-2.346e-10	5.88826e-06	-1.79363	-2.346e-10
14731156	rs149218866	4.0631e-09	-1.40323e-10	-1.17234	1.0606e-05	-1.40323e-10	-1.20517
14731427	rs4741420	6.70121e-10	-1.66401	-1.31057	1.59139e-06	-1.79262	-1.30936
14731449	rs4741421	4.60927e-09	-1.48468	0.438473	8.86593e-06	-1.80177	0.417395
14731524	rs4741422	6.7266e-10	-1.65903	-1.31177	1.59142e-06	-1.79116	-1.31081
14731671	rs4741423	3.97305e-09	-1.56099	0.366244	8.06414e-06	-1.80422	0.325061
14732353	rs10756605	6.29007e-09	-1.41587	0.680561	1.104e-05	-1.78824	0.62317
14732396	rs10810228	6.65748e-10	-1.66933	-1.3118	1.60202e-06	-1.78448	-1.31085
14732539	rs10810229	6.78354e-10	-1.65057	-1.3118	1.60204e-06	-1.78447	-1.31085
14733005	rs10961685	6.97284e-10	-1.62362	-1.31122	1.61917e-06	-1.77411	-1.31057
14733338	rs7852807	8.9036e-09	-1.39057	1.00274	1.54314e-05	-1.78838	0.958194
14733347	rs10810230	6.95614e-10	-1.62419	-1.31306	1.59892e-06	-1.78499	-1.31227
14733376	rs10961686	7e-10	-1.6186	-1.31236	1.60349e-06	-1.78313	-1.31127
14733380	rs10961687	6.80543e-10	-1.64638	-1.31276	1.6025e-06	-1.78295	-1.31207
14733642	rs13287172	8.1288e-09	-1.80083	1.32196	2.15527e-05	-1.79299	1.29691
14733679	rs1494339	8.48551e-09	-1.40626	0.970338	1.4976e-05	-1.78624	0.926104
14733809	rs10756606	9.00746e-09	-1.3461	0.969871	1.54554e-05	-1.77156	0.942932
14733896	rs1494340	6.02394e-09	-1.73767	0.95913	1.43926e-05	-1.80232	0.902447
14733912	rs1494341	8.54912e-09	-1.43189	1.00344	1.56666e-05	-1.79136	0.976301
14735016	rs16932231	1.37784e-09	-1.27178	-0.981982	2.18229e-06	-1.76014	-1.02608
14735053	rs1048070	5.3587e-09	-1.1286	0.233045	8.69485e-06	-1.6582	0.254338
14735064	rs2270526	2.4105e-09	-1.75422	0.0597739	7.51357e-06	-1.6395	0.0896196
14735074	rs2270527	2.04917e-09	-1.72121	-0.135637	6.83313e-06	-1.53378	-0.111031
14735098	rs117358199	3.55753e-09	-1.30521	-2.346e-10	8.65835e-06	-1.40807	-2.346e-10
14735140	rs7033371	3.35778e-09	-1.363	-2.346e-10	5.9655e-06	-1.7806	-2.346e-10
14735187	rs7047712	3.16352e-09	-1.4226	-2.346e-10	6.06447e-06	-1.76414	-2.346e-10
14735529	rs1494342	6.06183e-10	-1.76576	-1.3091	2.08929e-06	-1.52024	-1.30953
14735610	rs10756607	6.54911e-10	-1.69787	-1.29967	2.24732e-06	-1.4618	-1.29506
14735694	rs1494343	6.70605e-10	-1.67079	-1.30307	2.51582e-06	-1.34025	-1.30374
14736095	rs149242359	7.40811e-09	-1.40323e-10	-0.571706	2.18142e-05	-1.40323e-10	-0.484031
14736138	rs11789504	5.87782e-09	-0.803096	-2.346e-10	5.94779e-06	-1.78357	-2.346e-10
14736409	rs77341363	6.41831e-09	-0.014484	-0.700643	3.4312e-06	-1.57252	-0.761159
14736636	rs62534322	2.39834e-09	-1.69951	-2.346e-10	6.62276e-06	-1.67608	-2.346e-10
14737506	rs10961689	6.86497e-10	-1.79521	-1.15523	2.18252e-06	-1.62343	-1.16268
14737616	rs10961690	7.5767e-10	-1.65481	-1.19698	2.86757e-06	-1.31086	-1.20227
14737743	rs10511596	7.36109e-10	-1.79653	-1.08413	2.32941e-06	-1.62952	-1.09145
14737966	rs151114471	2.18956e-09	-1.79058	-2.346e-10	5.82613e-06	-1.80424	-2.346e-10
14738019	rs6474852	7.48947e-10	-1.65987	-1.2035	2.8232e-06	-1.32008	-1.20864
14738083	rs7046142	2.63698e-09	-0.369732	-1.23492	3.37894e-06	-1.10977	-1.23925
14738389	rs10961691	7.38881e-10	-1.66538	-1.21152	2.76755e-06	-1.33022	-1.21841
14738460	rs6474853	7.71217e-10	-1.60946	-1.2246	2.90244e-06	-1.27455	-1.22649
14738583	rs7858241	6.4784e-09	-0.705807	-2.346e-10	6.05363e-06	-1.76593	-2.346e-10
14738741	rs75382188	6.74233e-09	-0.665876	-2.346e-10	6.15453e-06	-1.7494	-2.346e-10
14738793	rs7030734	2.74549e-09	-0.316723	-1.2476	3.55261e-06	-1.05043	-1.24848
14738893	rs113519610	6.66137e-09	-0.677956	-2.346e-10	6.13839e-06	-1.75203	-2.346e-10
14738991	rs111409468	6.66137e-09	-0.677956	-2.346e-10	6.13839e-06	-1.75203	-2.346e-10
14739178	rs4579619	6.5818e-09	-0.689973	-2.346e-10	6.12269e-06	-1.75459	-2.346e-10
14739564	rs4606156	6.48664e-09	-0.704537	-2.346e-10	6.17883e-06	-1.74546	-2.346e-10
14739587	rs4297129	6.40246e-09	-0.717599	-2.346e-10	6.16039e-06	-1.74845	-2.346e-10
14739712	rs78029057	6.26953e-09	-0.738581	-2.346e-10	6.06278e-06	-1.76442	-2.346e-10
14739875	rs10810231	2.23009e-09	-0.503571	-1.26867	3.17268e-06	-1.1419	-1.27012
14740300	rs2270528	2.91656e-09	-0.23818	-1.2657	3.67611e-06	-0.994225	-1.27051
14740682	rs8181217	3.36077e-09	-1.76484	0.402732	1.11827e-05	-1.53295	0.380732
14741409	rs7036802	1.90795e-09	-0.847869	-1.08038	1.89653e-06	-1.80413	-1.12243
14741564	rs1494344	7.08604e-10	-1.62514	-1.2936	2.74726e-06	-1.25803	-1.29796
14741876	rs989615	6.46632e-10	-1.78509	-1.22517	2.10919e-06	-1.58469	-1.2356
14743007	rs78761087	6.32306e-09	-0.730078	-2.346e-10	6.0434e-06	-1.76762	-2.346e-10
14743034	rs7028604	7.65626e-10	-1.60267	-1.23868	2.70178e-06	-1.33131	-1.24137
14743469	rs7857091	6.67007e-10	-1.70588	-1.27336	2.39069e-06	-1.42493	-1.27008
14743470	rs7872460	6.67007e-10	-1.70588	-1.27336	2.39069e-06	-1.42493	-1.27008
14744238	rs10733287	2.18736e-09	-1.79159	-2.346e-10	6.09457e-06	-1.75919	-2.346e-10
14744424	rs10756608	7.74748e-10	-1.56324	-1.26626	2.84648e-06	-1.25454	-1.26596
14744705	rs7033951	2.84831e-09	-0.235937	-1.29162	3.37849e-06	-1.05777	-1.2914
14744730	rs73413719	1.81845e-08	0.326291	-2.346e-10	8.24416e-06	-1.45708	-2.346e-10
14744859	rs1908300	2.40936e-09	-0.412294	-1.28262	3.14443e-06	-1.1386	-1.28236
14744958	rs10810232	6.24692e-10	-1.7393	-1.30548	2.0448e-06	-1.54689	-1.3044
14745049	rs1908301	6.3981e-10	-1.78099	-1.23987	2.05028e-06	-1.60915	-1.23947
14745098	rs1908302	7.31658e-09	0.723124	-1.30726	5.71074e-06	-0.514412	-1.30983
14745313	rs2382498	6.33558e-10	-1.77842	-1.25226	2.03983e-06	-1.60183	-1.25189
14745886	rs7865801	1.58567e-09	-1.34529	-0.767989	3.40429e-06	-1.54401	-0.797547
14746261	rs4124592	2.28229e-09	-1.7491	-2.346e-10	8.21315e-06	-1.46085	-2.346e-10
14746306	rs41265300	5.99249e-09	-0.783774	-2.346e-10	5.99972e-06	-1.77488	-2.346e-10
14746846	rs17290109	1.27739e-08	-0.026881	-2.346e-10	7.74361e-06	-1.51972	-2.346e-10
14747133	rs2270529	7.90982e-10	-1.53376	-1.275	2.89218e-06	-1.22987	-1.27471
14747157	rs2270530	7.88132e-10	-1.55668	-1.25569	2.8534e-06	-1.2635	-1.25458
14747412	rs4741426	7.75456e-10	-1.52616	-1.30242	2.63754e-06	-1.29196	-1.30479
14747984	rs75798907	8.62468e-09	-1.40323e-10	-0.419653	2.26328e-05	-1.40323e-10	-0.447188
14748039	rs80243513	7.70935e-10	-1.53227	-1.30216	2.87196e-06	-1.20669	-1.30491
14748120	rs17290200	2.16115e-09	-1.80364	-2.346e-10	7.00429e-06	-1.62007	-2.346e-10
14748200	rs146195965	1.31182e-08	-0.000279162	-2.346e-10	1.39457e-05	-0.931422	-2.346e-10
14748661	rs79062407	3.95504e-09	-1.40323e-10	-1.19929	1.07993e-05	-1.40323e-10	-1.18711
14748874	rs75561056	3.74834e-08	1.04962	-2.346e-10	9.79209e-05	1.01757	-2.346e-10
14749329	rs10123611	5.99938e-10	-1.78818	-1.29703	1.88764e-06	-1.63751	-1.29376
14749434	rs10117516	1.88282e-09	-0.631081	-1.31043	3.59192e-06	-0.97716	-1.31074
14749482	rs117391257	3.5762e-09	-1.40323e-10	-1.29998	9.519e-06	-1.40323e-10	-1.3133
14749941	rs117423112	1.06652e-08	-0.207293	-2.346e-10	1.20986e-05	-1.0735	-2.346e-10
14750081	rs148465816	7.54029e-09	-0.554021	-2.346e-10	2.09208e-05	-0.525848	-2.346e-10
14750778	rs10756609	7.09175e-10	-1.65027	-1.26766	2.62913e-06	-1.33305	-1.26689
14750911	rs34464764	7.70925e-10	-1.53237	-1.30207	2.70196e-06	-1.27038	-1.30223
14751872	rs2890993	1.35501e-09	-1.38661	-0.883858	2.57126e-06	-1.68623	-0.935961
14751903	rs72605693	6.62094e-10	-1.67308	-1.31355	1.64093e-06	-1.76472	-1.30661
14751955	rs7041627	1.74272e-09	-0.906897	-1.11194	2.03357e-06	-1.71901	-1.13778
14751963	rs62535285	9.87759e-10	-1.45335	-1.13325	2.06125e-06	-1.68245	-1.16082
14752026	rs72709538	6.02752e-10	-1.80335	-1.27718	1.71944e-06	-1.78948	-1.23511
14753279	rs7862320	8.30505e-10	-1.45749	-1.30251	1.63634e-06	-1.76895	-1.30518
14753463	rs10511597	3.81028e-09	-1.40323e-10	-1.23658	1.03565e-05	-1.40323e-10	-1.22897
14753882	rs1494345	1.2806e-09	-1.07322	-1.25374	3.58509e-06	-1.09083	-1.19897
14754010	rs2035987	1.01331e-09	-1.26151	-1.29955	2.60308e-06	-1.33521	-1.27469
14754428	rs16932258	3.83829e-09	-1.40323e-10	-1.22925	1.04882e-05	-1.40323e-10	-1.21634
14754864	rs7023573	1.98652e-09	-0.619376	-1.26852	2.13892e-06	-1.58114	-1.22515
14755278	rs10756610	8.13237e-10	-1.47243	-1.30858	2.07452e-06	-1.54564	-1.29122
14755396	rs76008217	3.61182e-09	-1.40323e-10	-1.29007	9.81157e-06	-1.40323e-10	-1.28303
14755702	rs140949162	2.16336e-09	-1.80262	-2.346e-10	5.92299e-06	-1.78775	-2.346e-10
14756143	rs985204	1.16205e-09	-1.11497	-1.30913	2.98276e-06	-1.17792	-1.29583
14756483	rs10810233	1.02246e-09	-1.27512	-1.27695	2.57222e-06	-1.32894	-1.29288
14756969	rs12348146	6.4309e-10	-1.72855	-1.28721	1.84999e-06	-1.66568	-1.28573
14757283	rs7021482	1.01098e-09	-1.26684	-1.29652	2.27379e-06	-1.44027	-1.30488
14757323	rs113887660	9.13024e-10	-1.36954	-1.29573	2.09271e-06	-1.52382	-1.30431
14757326	rs7036406	8.42105e-10	-1.45646	-1.28967	2.64597e-06	-1.28877	-1.30478
14757592	rs10123193	8.35766e-10	-1.44908	-1.30461	2.33635e-06	-1.40764	-1.31036
14757683	rs13302847	5.99204e-10	-1.77566	-1.31077	1.74437e-06	-1.70478	-1.30542
14757744	rs10738377	7.13275e-10	-1.60532	-1.30685	2.16147e-06	-1.4831	-1.3127
14757792	rs78726013	4.00553e-09	-1.40323e-10	-1.18661	1.08704e-05	-1.40323e-10	-1.18055
14757877	rs7864052	6.27789e-10	-1.74728	-1.29255	1.8029e-06	-1.67659	-1.30061
14757935	rs148116255	2.16068e-09	-1.80386	-2.346e-10	6.06685e-06	-1.76375	-2.346e-10
14758160	rs187669185	2.75358e-09	-1.56138	-2.346e-10	5.86363e-06	-1.79782	-2.346e-10
14758222	rs10810234	8.77556e-10	-1.40132	-1.30358	2.35248e-06	-1.40216	-1.30896
14758228	rs7040337	1.09557e-09	-1.61412	-0.868885	2.48531e-06	-1.76024	-0.895957
14758490	rs76793813	1.37175e-08	-1.40323e-10	0.0443922	3.66194e-05	-1.40323e-10	0.0339872
14758578	rs7026234	1.529e-09	-1.18584	-0.963827	2.18499e-06	-1.79467	-0.990306
14758587	rs7026238	1.62331e-09	-1.17932	-0.910493	2.36182e-06	-1.78141	-0.925744
14759430	rs2890994	1.1655e-09	-1.16914	-1.25199	1.80954e-06	-1.73295	-1.24056
14760632	rs75477409	3.76973e-09	-1.40323e-10	-1.24728	1.02021e-05	-1.40323e-10	-1.244
14760657	rs79702127	7.63578e-09	-0.541437	-2.346e-10	8.27434e-06	-1.45343	-2.346e-10
14760880	rs72605694	1.08501e-09	-1.18438	-1.30831	1.7109e-06	-1.7186	-1.31097
14761002	rs13294547	5.8921e-10	-1.79502	-1.30824	1.67962e-06	-1.73558	-1.31244
14761175	rs11790664	1.00821e-09	-1.51126	-1.05485	2.05165e-06	-1.77476	-1.07318
14761181	rs16932262	7.50516e-10	-1.77549	-1.08579	2.07865e-06	-1.75717	-1.0777
14761226	rs1724	9.39643e-10	-1.54309	-1.09344	1.99931e-06	-1.76346	-1.11033
14761260	rs10124839	8.27871e-10	-1.4575	-1.30568	2.23839e-06	-1.44985	-1.31099
14761285	rs79207813	7.32781e-10	-1.78893	-1.09626	2.02036e-06	-1.77497	-1.08835
14761788	rs7858690	5.9282e-10	-1.80423	-1.29292	1.61951e-06	-1.77767	-1.3068
14762247	rs4741428	8.23609e-10	-1.46707	-1.30127	2.15288e-06	-1.49196	-1.30782
14762424	rs72605695	1.52084e-09	-0.844312	-1.31071	1.8225e-06	-1.65754	-1.30885
14762462	rs16932265	6.63147e-09	-1.40323e-10	-0.682455	1.84477e-05	-1.40323e-10	-0.651648
14762491	rs1552894	1.09211e-09	-1.50722	-0.978955	3.06144e-06	-1.4956	-0.95211
14762655	rs147805048	1.07437e-08	-0.199962	-2.346e-10	1.74386e-05	-0.707905	-2.346e-10
14762700	rs12685742	1.71504e-09	-0.885988	-1.14886	2.27719e-06	-1.56098	-1.18266
14762898	rs3747533	1.21368e-09	-1.37377	-1.00686	3.4064e-06	-1.3598	-0.981135
14763025	rs3747534	8.6252e-10	-1.48754	-1.23464	1.95565e-06	-1.6428	-1.25307
14763056	rs16932272	6.69542e-10	-1.68314	-1.2923	1.9149e-06	-1.655	-1.26193
14763194	rs10114365	6.03892e-10	-1.8004	-1.27824	2.28906e-06	-1.47293	-1.26552
14763273	rs2382499	6.20262e-10	-1.77822	-1.27368	2.07452e-06	-1.57744	-1.25942
14763634	rs75824715	2.24622e-09	-1.76503	-2.346e-10	9.97384e-06	-1.26662	-2.346e-10
14763785	rs72614219	1.72934e-09	-1.0149	-1.01164	2.43944e-06	-1.69049	-0.984333
14763794	rs7025230	9.92639e-10	-1.80297	-0.778697	2.93898e-06	-1.72684	-0.761686
14763855	rs7039708	1.97689e-09	-0.889588	-1.00317	2.54207e-06	-1.65812	-0.975492
14764090	rs7043048	9.79164e-10	-1.80147	-0.793871	2.8348e-06	-1.74304	-0.781576
14764705	rs78029897	5.92877e-09	-0.794464	-2.346e-10	2.46371e-05	-0.362335	-2.346e-10
14764737	rs72614220	1.41091e-09	-0.917178	-1.31287	1.76707e-06	-1.68514	-1.31212
14765030	rs923926	7.36286e-10	-1.78664	-1.09378	2.03789e-06	-1.80406	-1.05062
14765053	rs75373678	3.21632e-09	-1.40604	-2.346e-10	8.40894e-06	-1.43729	-2.346e-10
14765093	rs117524733	3.65106e-09	-1.40323e-10	-1.27926	9.73408e-06	-1.40323e-10	-1.29096
14765122	rs149507699	5.20209e-09	-0.925222	-2.346e-10	1.33916e-05	-0.971965	-2.346e-10
14765220	rs17218712	7.47662e-10	-1.78858	-1.07651	2.06171e-06	-1.8042	-1.03885
14765611	rs10756611	8.76712e-10	-1.50893	-1.19693	2.71342e-06	-1.33894	-1.22944
14765881	rs1994920	1.42679e-09	-1.75458	-0.464277	4.08276e-06	-1.73122	-0.428599
14766127	rs146642749	2.82092e-09	-1.53722	-2.346e-10	5.83212e-06	-1.80321	-2.346e-10
14766146	rs4740587	1.37684e-09	-0.960341	-1.29415	2.86476e-06	-1.21328	-1.30082
14766251	rs7849488	8.03177e-10	-1.53301	-1.26045	2.10555e-06	-1.54102	-1.28099
14766563	rs13284988	7.69126e-10	-1.78398	-1.0528	2.13189e-06	-1.8039	-1.00569
14766625	rs72614221	1.66427e-09	-0.766978	-1.29791	1.86296e-06	-1.6415	-1.30292
14766769	rs79797930	1.05301e-08	1.08888	-1.30892	3.80554e-06	-0.923005	-1.30713
14766910	rs138939591	2.17621e-09	-1.7967	-2.346e-10	5.93557e-06	-1.78563	-2.346e-10
14767033	rs67979854	3.55322e-09	0.00507249	-1.3115	2.89181e-06	-1.1931	-1.31161
14767367	rs78270161	6.66986e-09	-0.676683	-2.346e-10	2.48522e-05	-0.353643	-2.346e-10
14767530	rs146875016	5.66842e-09	-1.40323e-10	-0.839371	1.67211e-05	-1.40323e-10	-0.74992
14767916	rs6474855	5.87424e-10	-1.79483	-1.31146	1.77982e-06	-1.67718	-1.3129
14767987	rs117432900	4.29391e-09	-1.40323e-10	-1.11708	1.0945e-05	-1.40323e-10	-1.17371
14768160	rs6474856	8.00947e-10	-1.80416	-0.992085	2.36066e-06	-1.77134	-0.936315
14768540	rs17218879	5.99466e-10	-1.80414	-1.28186	1.66634e-06	-1.78316	-1.27281
14768651	rs16932275	7.4522e-10	-1.56105	-1.30731	2.07363e-06	-1.52463	-1.31266
14768670	rs34660019	2.2467e-09	-1.76482	-2.346e-10	5.83593e-06	-1.80256	-2.346e-10
14768851	rs16932277	7.85624e-10	-1.54145	-1.27411	2.16089e-06	-1.50364	-1.29243
14770332	rs67418339	7.49117e-10	-1.71996	-1.14318	2.07852e-06	-1.70538	-1.12955
14770521	rs17218977	8.7707e-10	-1.39248	-1.31297	1.58505e-06	-1.79237	-1.31361
14770577	rs116570001	2.20202e-09	-1.78491	-2.346e-10	6.67584e-06	-1.6681	-2.346e-10
14770580	rs1874109	7.26513e-10	-1.79725	-1.09653	2.02127e-06	-1.79475	-1.06812
14770658	rs17219005	1.3691e-09	-1.1738	-1.08633	4.05468e-06	-1.09663	-1.07009
14770787	rs117881664	4.14479e-09	-1.40323e-10	-1.15243	1.1072e-05	-1.40323e-10	-1.16217
14770825	rs7860370	1.29596e-09	-1.29274	-1.02229	3.55402e-06	-1.28041	-1.0181
14771028	rs116870878	5.68836e-08	1.46673	-2.346e-10	0.000240886	1.91773	-2.346e-10
14771157	rs10961696	1.35108e-09	-1.79805	-0.475326	3.99946e-06	-1.79219	-0.388236
14771517	rs954117	1.3989e-09	-1.79571	-0.442891	4.12943e-06	-1.79428	-0.354174
14771564	rs954118	8.92391e-10	-1.37509	-1.31304	1.58407e-06	-1.79511	-1.31149
14771575	rs954116	7.7287e-10	-1.67563	-1.1563	2.16322e-06	-1.65158	-1.14341
14771639	rs72709584	2.93559e-09	-1.49737	-2.346e-10	6.55095e-06	-1.68698	-2.346e-10
14771864	rs7849041	9.74928e-10	-1.31055	-1.28913	2.77613e-06	-1.25587	-1.28966
14772130	rs10961697	1.6376e-09	-0.820644	-1.26041	2.85701e-06	-1.24265	-1.27417
14772131	rs7852222	6.48907e-10	-1.73901	-1.26774	1.83278e-06	-1.69323	-1.26753
14772384	rs7852390	5.90833e-10	-1.78976	-1.31075	1.58375e-06	-1.79521	-1.31159
14772389	rs78347187	8.00624e-10	-1.57844	-1.2182	2.17416e-06	-1.5433	-1.24664
14772542	rs60452348	7.92596e-10	-1.5865	-1.22022	2.14868e-06	-1.55197	-1.24977
14772822	rs10123818	1.16526e-09	-1.32398	-1.09736	3.43297e-06	-1.25087	-1.08229
14773257	rs7044994	6.47245e-10	-1.73053	-1.27878	1.83306e-06	-1.68224	-1.27836
14773370	rs7028801	8.15342e-10	-1.63074	-1.14769	2.29137e-06	-1.60298	-1.13446
14773778	rs67240670	7.6872e-10	-1.67551	-1.1618	2.15115e-06	-1.65146	-1.14913
14773991	rs67935055	7.41514e-10	-1.69372	-1.17962	2.0729e-06	-1.67136	-1.16629
14774628	rs10961698	4.05605e-09	-1.17407	-2.346e-10	1.12702e-05	-1.14443	-2.346e-10
14774967	rs6474858	8.22271e-10	-1.60834	-1.16162	2.31343e-06	-1.57891	-1.14895
14775570	rs4741431	3.92805e-09	-1.40323e-10	-1.20614	1.05338e-05	-1.40323e-10	-1.212
14775779	rs1874108	6.8922e-10	-1.78019	-1.16629	1.91356e-06	-1.74118	-1.17644
14775853	rs1032474	8.06358e-10	-1.61746	-1.17205	2.26616e-06	-1.5887	-1.15981
14775859	rs10733289	6.80572e-10	-1.76955	-1.18955	1.9812e-06	-1.71979	-1.1631
14776027	rs2131880	1.0594e-09	-1.23875	-1.27783	1.63441e-06	-1.80423	-1.27108
14776140	rs10961700	1.70384e-09	-0.772689	-1.26871	2.93895e-06	-1.20627	-1.28227
14776178	rs61732355	2.62184e-09	-1.61041	-2.346e-10	6.53258e-06	-1.68979	-2.346e-10
14776438	rs117397613	1.27735e-08	-0.0269084	-2.346e-10	3.03265e-05	-0.154568	-2.346e-10
14776565	rs74335294	3.73803e-09	-1.25572	-2.346e-10	9.71894e-06	-1.29251	-2.346e-10
14776847	rs118173109	2.25314e-09	-1.76196	-2.346e-10	6.26045e-06	-1.73234	-2.346e-10
14777125	rs1994919	5.96537e-10	-1.80225	-1.28864	1.65391e-06	-1.78418	-1.27927
14777356	rs62535349	5.93058e-10	-1.80085	-1.2959	1.63784e-06	-1.78536	-1.28785
14777395	rs7046483	5.90946e-10	-1.78692	-1.31339	1.57287e-06	-1.80008	-1.31361
14777692	rs12685382	2.50434e-09	-0.374472	-1.28178	1.96699e-06	-1.60089	-1.2892
14778244	rs4415414	7.80239e-10	-1.67872	-1.14371	2.29832e-06	-1.60045	-1.13396
14778453	rs73413797	2.04377e-09	-0.555442	-1.30404	1.85368e-06	-1.64153	-1.30789
14778918	rs2131881	9.27324e-10	-1.52301	-1.12673	2.58652e-06	-1.5055	-1.11078
14778933	rs141938348	4.29756e-09	-1.40323e-10	-1.11623	1.13185e-05	-1.40323e-10	-1.14015
14779424	rs140996562	4.17487e-09	-1.40323e-10	-1.1452	1.07038e-05	-1.40323e-10	-1.196
14779526	rs923918	7.93356e-10	-1.79063	-1.01514	2.09955e-06	-1.79049	-1.03438
14779530	rs923919	6.38043e-10	-1.72266	-1.30097	1.76567e-06	-1.69772	-1.30034
14779596	rs10117526	8.82251e-10	-1.50323	-1.19633	2.4893e-06	-1.47261	-1.18198
14779671	rs923920	6.31843e-10	-1.72164	-1.31175	1.71772e-06	-1.71225	-1.31334
14779997	rs72709599	6.9568e-10	-1.72192	-1.21523	1.94776e-06	-1.68472	-1.21519
14780122	rs72709600	8.52425e-10	-1.80097	-0.932986	2.22344e-06	-1.8009	-0.966637
14780157	rs72709601	5.86216e-10	-1.80417	-1.30418	1.66855e-06	-1.77185	-1.28279
14780569	rs142154283	2.35844e-09	-1.71628	-2.346e-10	7.65305e-06	-1.53149	-2.346e-10
14780650	rs76455547	1.36716e-09	-1.12425	-1.1373	3.37931e-06	-1.16914	-1.17977
14780698	rs923921	6.84378e-10	-1.79013	-1.1634	1.89892e-06	-1.77218	-1.15313
14780778	rs59186796	1.54324e-09	-1.08369	-1.05671	4.9881e-06	-0.900244	-1.05929
14780937	rs923922	6.89881e-10	-1.78606	-1.15946	1.91578e-06	-1.76617	-1.1503
14781530	rs12001374	7.23248e-10	-1.72226	-1.17603	1.97046e-06	-1.70058	-1.18774
14781940	rs10961702	1.69362e-09	-0.763785	-1.28363	3.24882e-06	-1.09082	-1.29747
14782065	rs10961703	1.69422e-09	-0.810423	-1.23663	3.15605e-06	-1.15717	-1.2601
14782287	rs1494353	7.62494e-10	-1.69817	-1.14727	2.16634e-06	-1.64649	-1.14706
14782367	rs10810237	6.91913e-10	-1.63993	-1.30264	2.00226e-06	-1.58685	-1.28546
14782497	rs1494354	6.95894e-10	-1.72221	-1.21462	1.98266e-06	-1.71127	-1.17088
14782816	rs116218437	5.21882e-09	-0.92201	-2.346e-10	6.65071e-06	-1.67187	-2.346e-10
14782934	rs10961704	1.59595e-09	-0.882632	-1.22418	3.09052e-06	-1.18862	-1.24964
14783200	rs117488511	4.46848e-09	-1.07723	-2.346e-10	7.91567e-06	-1.49775	-2.346e-10
14783314	rs34882821	6.15071e-10	-1.79057	-1.26973	1.6712e-06	-1.78997	-1.26308
14783623	rs12683551	1.11451e-09	-1.17132	-1.29454	1.64753e-06	-1.77939	-1.28793
14783737	rs59913446	8.82215e-10	-1.68881	-1.01079	2.38593e-06	-1.66332	-1.03368
14783768	rs58120444	7.59272e-10	-1.70968	-1.13999	2.06036e-06	-1.68649	-1.15721
14783786	rs140156126	5.07749e-09	-1.40323e-10	-0.949465	1.81154e-05	-1.40323e-10	-0.669825
14783921	rs4341240	5.43066e-09	0.215872	-1.09809	3.85332e-06	-1.07656	-1.1411
14784205	rs41265302	7.58924e-10	-1.57763	-1.2725	2.32568e-06	-1.44483	-1.27774
14784251	rs10435762	8.0366e-10	-1.67927	-1.11359	2.35267e-06	-1.65949	-1.05154
14784312	rs41265304	7.47437e-10	-1.59116	-1.27423	2.2826e-06	-1.46192	-1.27935
14784389	rs41265306	7.46274e-10	-1.59303	-1.27391	2.28492e-06	-1.4643	-1.27596
14784665	rs10810239	4.10356e-09	0.0661413	-1.22857	3.1925e-06	-1.20922	-1.19657
14784778	rs10810240	3.1952e-09	-0.129974	-1.28266	2.94691e-06	-1.2215	-1.26433
14785224	rs7027322	7.0687e-10	-1.70566	-1.21553	1.98035e-06	-1.71361	-1.1697
14785294	rs10961705	3.8066e-09	-0.13609	-1.10145	3.3145e-06	-1.2834	-1.08488
14785456	rs78620986	7.60743e-10	-1.64906	-1.19869	2.26079e-06	-1.53653	-1.21435
14785787	rs34709613	6.93577e-10	-1.73372	-1.20646	1.93381e-06	-1.7477	-1.1594
14785981	rs75739545	1.28624e-08	-0.0199762	-2.346e-10	7.41745e-06	-1.56276	-2.346e-10
14786054	rs78839085	8.61103e-10	-1.71065	-1.01317	2.32998e-06	-1.68758	-1.03315
14786193	rs75924956	8.35577e-10	-1.71572	-1.03819	2.26152e-06	-1.69324	-1.05731
14786401	rs10810241	8.07982e-10	-1.79963	-0.987867	2.38905e-06	-1.80411	-0.891586
14786703	rs57207087	8.3067e-10	-1.73916	-1.02065	2.24008e-06	-1.7197	-1.04037
14786862	rs76853298	1.48834e-09	-1.21581	-0.960811	3.78565e-06	-1.21793	-1.01745
14786887	rs72711305	6.55136e-10	-1.6843	-1.31289	1.8208e-06	-1.65442	-1.3129
14786905	rs141940245	2.21911e-09	-1.77718	-2.346e-10	5.97744e-06	-1.7786	-2.346e-10
14786962	rs12685522	1.19197e-08	0.682783	-0.778873	1.03347e-05	-0.502386	-0.728695
14786981	rs78651545	6.57919e-09	-0.69037	-2.346e-10	7.33541e-06	-1.57388	-2.346e-10
14787156	rs1546135	3.44803e-09	-0.0233448	-1.31313	3.00113e-06	-1.15679	-1.31081
14787175	rs72711307	6.62782e-10	-1.67204	-1.31355	1.84465e-06	-1.64075	-1.31355
14787478	rs138290719	2.23442e-09	-1.7703	-2.346e-10	5.92337e-06	-1.78768	-2.346e-10
14788040	rs17291716	8.01173e-10	-1.70838	-1.08758	2.31845e-06	-1.65743	-1.06827
14788407	rs7025956	1.18944e-09	-1.74003	-0.660772	3.43871e-06	-1.74752	-0.58397
14788514	rs1494349	6.74204e-10	-1.69407	-1.27443	1.91991e-06	-1.63984	-1.27447
14788519	rs33998779	2.16174e-09	-1.80337	-2.346e-10	5.97672e-06	-1.77872	-2.346e-10
14788704	rs1389735	7.56838e-10	-1.54933	-1.30356	2.14019e-06	-1.50652	-1.29917
14788886	rs16932282	1.41983e-09	-1.02793	-1.19581	1.92383e-06	-1.71683	-1.19545
14789294	rs72711309	7.20708e-10	-1.62772	-1.27408	2.08523e-06	-1.56051	-1.2712
14789400	rs10810242	7.25361e-10	-1.79777	-1.0976	2.08955e-06	-1.80367	-1.02597
14789521	rs10810243	7.24467e-10	-1.79467	-1.10193	2.07762e-06	-1.80253	-1.03283
14789979	rs79282006	4.30029e-09	-1.1156	-2.346e-10	7.63292e-06	-1.53412	-2.346e-10
14790092	rs10756612	7.52716e-10	-1.71383	-1.14452	2.219e-06	-1.68046	-1.08908
14790114	rs187745803	4.59596e-09	-1.0491	-2.346e-10	1.18723e-05	-1.09238	-2.346e-10
14790363	rs1494348	8.32249e-10	-1.77104	-0.986869	2.39229e-06	-1.75011	-0.944231
14790655	rs2291683	7.59977e-10	-1.69443	-1.15431	2.07924e-06	-1.66955	-1.16504
14790667	rs60113019	8.61734e-10	-1.41949	-1.3036	1.5901e-06	-1.80412	-1.29867
14790789	rs2291682	3.73663e-09	-1.40323e-10	-1.2561	1.00805e-05	-1.40323e-10	-1.25599
14790841	rs2291681	1.40729e-09	-1.02544	-1.20718	2.26798e-06	-1.58727	-1.16043
14791007	rs2291680	9.54774e-10	-1.31559	-1.30497	2.80165e-06	-1.22892	-1.30746
14791127	rs77191171	3.67715e-09	-1.40323e-10	-1.27214	9.92957e-06	-1.40323e-10	-1.27107
14791250	rs2291679	1.51233e-09	-1.11804	-1.04259	3.19046e-06	-1.32621	-1.08022
14791316	rs13294910	8.58261e-10	-1.70815	-1.01898	2.3666e-06	-1.72714	-0.977997
14791348	rs13296345	8.53634e-10	-1.60035	-1.13218	2.33334e-06	-1.62781	-1.09148
14791444	rs16932288	1.61662e-09	-0.890222	-1.20372	5.33559e-06	-0.684927	-1.20726
14791627	rs4740588	2.30767e-09	-1.73804	-2.346e-10	5.98374e-06	-1.77754	-2.346e-10
14791678	rs16932291	7.21586e-10	-1.59051	-1.31007	1.91662e-06	-1.60244	-1.31359
14791715	rs1389733	4.08285e-09	-0.711416	-0.456071	6.17568e-06	-1.35528	-0.390692
14792016	rs56371878	5.26958e-09	0.0196588	-0.93199	2.24672e-05	0.461184	-0.91572
14792022	rs144354617	2.77484e-09	-1.55369	-2.346e-10	7.91121e-06	-1.49831	-2.346e-10
14792084	rs150772672	7.82636e-09	-0.516784	-2.346e-10	3.83899e-05	0.081204	-2.346e-10
14792121	rs17292106	6.49791e-10	-1.70154	-1.30385	2.14616e-06	-1.49447	-1.30844
14792309	rs199900482	7.65768e-09	-1.40323e-10	-0.538572	2.17275e-05	-1.40323e-10	-0.488012
14792400	rs74872751	1.4315e-08	0.0870274	-2.346e-10	8.75795e-06	-1.39663	-2.346e-10
14792430	rs12685688	7.62874e-10	-1.57559	-1.26935	1.80669e-06	-1.71838	-1.25672
14793613	rs17311251	8.48651e-10	-1.4315	-1.30689	1.63656e-06	-1.76754	-1.30645
14794232	rs62535352	9.43695e-10	-1.32286	-1.30937	1.69793e-06	-1.72771	-1.30948
14794476	rs10756613	1.19178e-09	-1.11114	-1.28769	2.45431e-06	-1.36775	-1.301
14794747	rs146632366	1.76606e-08	-1.40323e-10	0.297055	4.48935e-05	-1.40323e-10	0.237703
14794869	rs185841593	4.34008e-09	-1.40323e-10	-1.10639	1.18131e-05	-1.40323e-10	-1.09738
14795024	rs10810244	1.0418e-09	-1.26222	-1.27111	2.36965e-06	-1.41495	-1.2889
14795265	rs12338615	6.49905e-10	-1.71325	-1.29196	1.68451e-06	-1.74455	-1.30056
14795358	rs10961709	8.75147e-10	-1.70204	-1.00561	2.81381e-06	-1.54802	-0.984033
14795420	rs80091608	1.49585e-08	0.130999	-2.346e-10	3.13058e-05	-0.122787	-2.346e-10
14795546	rs17311321	9.23169e-10	-1.66389	-0.99033	2.24429e-06	-1.75584	-1.00236
14795679	rs9886925	1.17312e-09	-1.12995	-1.28467	2.46629e-06	-1.36273	-1.30115
14796328	rs67034875	7.20301e-10	-1.69855	-1.20381	1.78525e-06	-1.73634	-1.25069
14796621	rs13283873	2.43197e-09	-1.68558	-2.346e-10	6.08661e-06	-1.7605	-2.346e-10
14796650	rs118021898	1.50517e-08	0.137211	-2.346e-10	8.96597e-06	-1.37315	-2.346e-10
14796765	rs13285160	1.0222e-09	-1.56731	-0.985014	2.93708e-06	-1.434	-1.05517
14797071	rs79270239	4.1624e-09	-1.14819	-2.346e-10	1.61244e-05	-0.786256	-2.346e-10
14797143	rs1908303	6.5767e-10	-1.75871	-1.23463	1.6932e-06	-1.76657	-1.2734
14797206	rs77208807	6.64323e-09	-0.680683	-2.346e-10	7.70368e-06	-1.52489	-2.346e-10
14797299	rs117899256	1.4315e-08	0.0870274	-2.346e-10	8.75795e-06	-1.39663	-2.346e-10
14797880	rs9886892	9.9999e-10	-1.28822	-1.28607	2.14982e-06	-1.50181	-1.2994
14798014	rs76981317	1.39935e-08	0.0643145	-2.346e-10	8.66641e-06	-1.40714	-2.346e-10
14798176	rs10124784	1.20233e-08	-0.087434	-2.346e-10	1.00821e-05	-1.25583	-2.346e-10
14798221	rs10961711	9.56088e-10	-1.56731	-1.05188	2.76181e-06	-1.434	-1.1167
14798365	rs34943502	7.56963e-10	-1.68598	-1.16674	1.9125e-06	-1.73282	-1.18536
14798436	rs77077617	7.13756e-09	-0.60891	-2.346e-10	7.98882e-06	-1.48855	-2.346e-10
14798621	rs10118735	1.06487e-09	-1.25279	-1.25864	1.7104e-06	-1.76108	-1.26878
14798628	rs74869083	3.17976e-09	-1.41748	-2.346e-10	1.13774e-05	-1.13496	-2.346e-10
14798947	rs112433374	1.11698e-09	-1.20561	-1.25805	1.81682e-06	-1.7092	-1.2603
14798967	rs72711319	9.99517e-10	-1.26994	-1.30482	2.10963e-06	-1.50843	-1.31165
14798970	rs34540662	2.42092e-09	-0.43122	-1.25891	2.79939e-06	-1.25758	-1.2796
14799158	rs10961712	2.26463e-09	-0.497955	-1.25891	2.68478e-06	-1.29939	-1.2796
14799165	rs10961713	2.34707e-09	-0.48143	-1.23968	2.75485e-06	-1.28909	-1.26413
14799198	rs112522857	1.74244e-09	-1.5212	-0.497792	3.9994e-06	-1.64219	-0.538259
14799407	rs10810246	2.37677e-09	-0.460421	-1.24812	2.77223e-06	-1.27595	-1.27099
14799593	rs78961499	1.2039e-08	-0.0861318	-2.346e-10	8.09949e-06	-1.47479	-2.346e-10
14799743	rs77001449	1.33133e-08	0.0144823	-2.346e-10	8.47113e-06	-1.42993	-2.346e-10
14799786	rs10961714	3.68799e-09	-1.2692	-2.346e-10	1.16645e-05	-1.11004	-2.346e-10
14799871	rs144704789	3.95854e-09	-1.40323e-10	-1.19841	1.09496e-05	-1.40323e-10	-1.17329
14799910	rs77618830	1.26123e-08	-0.039605	-2.346e-10	7.86268e-06	-1.50446	-2.346e-10
14799917	rs79999993	1.27141e-08	-0.0315733	-2.346e-10	7.8888e-06	-1.50115	-2.346e-10
14800205	rs78056107	1.19862e-08	-0.0905267	-2.346e-10	8.08393e-06	-1.47671	-2.346e-10
14800229	rs79643882	1.21765e-08	-0.0747752	-2.346e-10	8.13995e-06	-1.46981	-2.346e-10
14800413	rs10961715	1.2281e-09	-1.36083	-1.00798	6.5077e-06	-0.613536	-1.08007
14800779	rs10738379	1.20302e-09	-1.2417	-1.14775	2.57858e-06	-1.44743	-1.17192
14800780	rs1552897	6.72264e-10	-1.79382	-1.17756	2.12254e-06	-1.67119	-1.14279
14800804	rs72614222	3.7545e-09	-1.40323e-10	-1.25133	9.84622e-06	-1.40323e-10	-1.2795
14801033	rs146109032	1.21083e-08	-0.0803905	-2.346e-10	2.57176e-05	-0.319414	-2.346e-10
14801687	rs10738380	1.02585e-09	-1.37957	-1.16918	2.31078e-06	-1.53504	-1.19397
14801710	rs35870000	1.08434e-09	-1.18023	-1.31308	1.75632e-06	-1.69011	-1.31326
14801738	rs16932300	1.19616e-09	-1.68904	-0.706131	4.46793e-06	-1.48095	-0.588714
14801769	rs79023327	1.73518e-08	-1.40323e-10	0.279412	6.45405e-05	-1.40323e-10	0.600703
14801892	rs77508679	2.46687e-09	-1.67133	-2.346e-10	1.01834e-05	-1.24583	-2.346e-10
14802092	rs41314221	1.20229e-08	-0.0874661	-2.346e-10	8.09476e-06	-1.47537	-2.346e-10
14802243	rs72711372	2.45248e-09	-1.67718	-2.346e-10	8.47446e-06	-1.42953	-2.346e-10
14802374	rs10961717	2.27782e-09	-1.64488	-0.106183	5.77846e-06	-1.64809	-0.164364
14802768	rs140288897	3.96646e-09	-1.40323e-10	-1.19641	1.11774e-05	-1.40323e-10	-1.15269
14802829	rs117264631	1.26161e-08	-0.0393065	-2.346e-10	8.26874e-06	-1.45411	-2.346e-10
14802894	rs72711373	7.82088e-10	-1.78308	-1.03699	2.20691e-06	-1.71232	-1.06268
14802948	rs12350382	1.6673e-09	-1.78337	-0.279706	4.64645e-06	-1.7098	-0.320691
14803560	rs66700982	1.58844e-09	-1.78776	-0.323772	4.3551e-06	-1.71942	-0.375826
14803857	rs13294097	2.60368e-09	-1.61736	-2.346e-10	8.0311e-06	-1.48327	-2.346e-10
14803907	rs80034059	7.15198e-09	-0.606892	-2.346e-10	7.99711e-06	-1.48751	-2.346e-10
14804141	rs17220118	9.36382e-10	-1.38466	-1.25535	1.796e-06	-1.71446	-1.26657
14804227	rs10810247	1.14094e-09	-1.18138	-1.26106	2.3314e-06	-1.4414	-1.27872
14804354	rs138596396	1.28187e-08	-0.0233789	-2.346e-10	8.32778e-06	-1.44699	-2.346e-10
14804452	rs145342184	1.2927e-08	-0.0149659	-2.346e-10	8.35926e-06	-1.44322	-2.346e-10
14804538	rs112229860	4.45624e-09	-1.07998	-2.346e-10	1.5508e-05	-0.825235	-2.346e-10
14804733	rs10810248	7.50399e-10	-1.57377	-1.28766	2.46227e-06	-1.35892	-1.30659
14804896	rs76139372	4.30038e-09	-1.40323e-10	-1.11558	1.25403e-05	-1.40323e-10	-1.03765
14804943	rs72614223	1.65211e-09	-0.857893	-1.21434	2.54353e-06	-1.38029	-1.25275
14805640	rs10117322	1.00251e-09	-1.78702	-0.784756	2.96908e-06	-1.62139	-0.85695
14805695	rs7038096	6.84091e-09	-1.40323e-10	-0.651361	1.71379e-05	-1.40323e-10	-0.725295
14806338	rs142599860	2.24683e-09	-1.76476	-2.346e-10	6.45853e-06	-1.70119	-2.346e-10
14806342	rs12336864	2.04966e-09	-1.33449	-0.52212	3.62026e-06	-1.77829	-0.501753
14806848	rs10810249	6.26021e-10	-1.74567	-1.29699	1.59681e-06	-1.80193	-1.29665
14806879	rs145383433	4.47951e-09	-1.40323e-10	-1.07477	1.2832e-05	-1.40323e-10	-1.01465
14806902	rs12683064	2.66302e-09	-1.23518	-0.359641	7.02994e-06	-1.11437	-0.502038
14807194	rs12347233	1.28722e-09	-1.80055	-0.521253	3.03566e-06	-1.80376	-0.652401
14807218	rs10756614	6.14593e-10	-1.7751	-1.28598	1.60777e-06	-1.80201	-1.28973
14807457	rs10119028	8.22937e-10	-1.63925	-1.12991	2.35407e-06	-1.56318	-1.14727
14807458	rs10121908	8.247e-10	-1.64029	-1.12673	2.32446e-06	-1.57886	-1.14425
14807729	rs10810250	8.16562e-10	-1.80216	-0.974776	2.27664e-06	-1.76072	-0.983175
14808325	rs10810251	6.83547e-10	-1.66409	-1.29065	1.67019e-06	-1.7636	-1.29006
14808672	rs4740592	1.25916e-09	-1.80414	-0.539703	2.98963e-06	-1.80325	-0.668187
14808679	rs10081674	8.14493e-10	-1.78017	-0.999296	2.34312e-06	-1.72128	-0.993825
14809518	rs117268009	1.79851e-08	0.315264	-2.346e-10	2.40317e-05	-0.387218	-2.346e-10
14809548	rs10217334	1.60988e-09	-1.80414	-0.293988	3.71739e-06	-1.80325	-0.450316
14809650	rs1389739	1.65438e-09	-1.07441	-0.996444	2.64595e-06	-1.64146	-0.952099
14809760	rs62536615	1.05711e-08	-0.216157	-2.346e-10	1.23084e-05	-1.05631	-2.346e-10
14809826	rs1389738	1.64187e-09	-1.06587	-1.01257	2.61128e-06	-1.63741	-0.969334
14810166	rs117884768	4.0204e-09	-1.40323e-10	-1.1829	1.02826e-05	-1.40323e-10	-1.23614
14810195	rs10756615	2.05119e-09	-1.79665	-0.0592113	5.07874e-06	-1.76395	-0.177573
14810370	rs10961725	1.57685e-09	-1.80272	-0.316133	3.73761e-06	-1.79216	-0.455978
14810444	rs12238508	1.47845e-09	-1.80236	-0.380928	3.5562e-06	-1.78939	-0.50851
14810847	rs12347393	2.64141e-09	-1.43949	-0.163479	5.07738e-06	-1.76753	-0.174262
14811009	rs10217611	1.16177e-09	-1.80329	-0.62105	2.78714e-06	-1.79591	-0.745667
14811027	rs144917851	2.28845e-09	-1.74641	-2.346e-10	5.85421e-06	-1.79943	-2.346e-10
14811279	rs7847136	1.43526e-09	-1.1261	-1.08683	2.28181e-06	-1.67857	-1.06305
14811654	rs12348554	1.29564e-09	-1.80414	-0.511138	3.20248e-06	-1.80342	-0.59924
14812004	rs78072032	2.23335e-09	-1.77078	-2.346e-10	5.92072e-06	-1.78813	-2.346e-10
14812365	rs79456096	7.91554e-09	-0.505453	-2.346e-10	2.14522e-05	-0.500762	-2.346e-10
14812489	rs146694241	3.62789e-09	-1.40323e-10	-1.28563	9.76298e-06	-1.40323e-10	-1.28799
14813072	rs117608184	2.1742e-09	-1.79762	-2.346e-10	6.06282e-06	-1.76441	-2.346e-10
14813976	rs10961726	3.34609e-09	-1.09348	-0.273008	4.94739e-06	-1.66941	-0.298319
14813987	rs12555299	3.55e-09	-1.40323e-10	-1.30733	9.83973e-06	-1.40323e-10	-1.28016
14814367	rs118003954	2.24323e-09	-1.76636	-2.346e-10	5.90399e-06	-1.79096	-2.346e-10
14814484	rs11794906	6.68306e-10	-1.75901	-1.21828	1.71411e-06	-1.80422	-1.22347
14814667	rs147801323	2.2565e-09	-1.76047	-2.346e-10	5.88541e-06	-1.79411	-2.346e-10
14816126	rs2934729	6.83149e-10	-1.79773	-1.15759	1.81672e-06	-1.80419	-1.16537
14816478	rs11792010	7.14659e-10	-1.74271	-1.16752	1.80307e-06	-1.80313	-1.17397
14816511	rs10810252	2.16917e-09	-1.42525	-0.374684	4.63937e-06	-1.49549	-0.536521
14816829	rs7041710	2.28796e-09	-1.408	-0.338619	5.07315e-06	-1.45659	-0.486038
14817042	rs12376167	7.33726e-10	-1.7357	-1.1482	1.84055e-06	-1.80145	-1.15507
14817068	rs10156422	2.18116e-09	-1.79442	-2.346e-10	5.86319e-06	-1.7979	-2.346e-10
14817223	rs10961727	8.39478e-10	-1.63973	-1.10953	1.91134e-06	-1.80162	-1.11716
14817302	rs10961728	7.38722e-10	-1.7357	-1.14142	1.85282e-06	-1.80145	-1.14843
14817420	rs10961729	7.52032e-10	-1.7357	-1.12356	1.88996e-06	-1.80145	-1.12858
14817421	rs2818931	4.23395e-09	-1.31718	0.186035	9.95368e-06	-1.28249	0.0138412
14817556	rs10121741	1.67364e-09	-1.58165	-0.477626	4.44544e-06	-1.47637	-0.598343
14818384	rs2779501	7.51632e-09	-1.31171	0.754505	1.8366e-05	-1.2416	0.585507
14818789	rs12235847	7.72299e-10	-1.53163	-1.30103	1.64748e-06	-1.76786	-1.29949
14818797	rs7019481	7.4593e-10	-1.72819	-1.13922	1.85227e-06	-1.79978	-1.15039
14818933	rs2818930	4.75476e-09	-1.34102	0.325879	1.16223e-05	-1.27545	0.16178
14819370	rs7023244	7.05766e-10	-1.78169	-1.14106	1.85511e-06	-1.80077	-1.14788
14819813	rs10961730	1.55356e-09	-1.60589	-0.527839	3.94773e-06	-1.53098	-0.662475
14820024	rs117494027	2.24405e-09	-1.766	-2.346e-10	5.90272e-06	-1.79118	-2.346e-10
14820170	rs2818929	2.7559e-09	-1.41376	-0.146773	5.33083e-06	-1.63297	-0.260114
14820223	rs2779502	2.54875e-09	-1.39425	-0.24443	4.92253e-06	-1.61997	-0.352799
14820782	rs10961731	7.15521e-10	-1.75786	-1.15117	1.83716e-06	-1.80395	-1.15442
14820973	rs10961732	1.48071e-09	-1.59214	-0.589616	3.927e-06	-1.48117	-0.717547
14821159	rs71511100	2.15991e-09	-1.80422	-2.346e-10	6.76026e-06	-1.65553	-2.346e-10
14821333	rs7025001	7.32704e-10	-1.74505	-1.14024	1.85683e-06	-1.80412	-1.1436
14821493	rs2642412	2.02038e-09	-1.78023	-0.0907677	5.22725e-06	-1.80206	-0.110648
14821515	rs2642411	1.91268e-09	-1.78023	-0.145549	4.95084e-06	-1.80206	-0.164977
14821532	rs2642410	1.91042e-09	-1.78582	-0.141144	4.98328e-06	-1.79989	-0.160609
14821765	rs7040282	7.34699e-10	-1.7484	-1.13418	1.86782e-06	-1.80422	-1.1376
14821773	rs11787998	7.38624e-10	-1.74505	-1.1322	1.87168e-06	-1.80412	-1.13564
14821819	rs2779503	1.89933e-09	-1.80003	-0.132752	5.06455e-06	-1.79204	-0.152287
14821833	rs71476228	8.26843e-10	-1.64802	-1.1164	1.90098e-06	-1.80423	-1.11999
14821878	rs2779504	2.19318e-09	-1.80025	0.0113264	5.65188e-06	-1.80143	-0.0331677
14821930	rs2642409	1.79665e-09	-1.79941	-0.188946	4.74603e-06	-1.79602	-0.213262
14821937	rs2779505	1.91389e-09	-1.79638	-0.128766	5.04867e-06	-1.79913	-0.148334
14821996	rs4741435	1.72856e-09	-1.55368	-0.473316	4.61576e-06	-1.45536	-0.581756
14822268	rs59768450	1.4883e-09	-1.54239	-0.634259	4.06946e-06	-1.42037	-0.742708
14822411	rs11788492	2.17409e-09	-1.79767	-2.346e-10	7.02086e-06	-1.6177	-2.346e-10
14822454	rs2642408	1.63301e-09	-1.78934	-0.294516	4.18713e-06	-1.80352	-0.33105
14822726	rs1494346	1.15116e-08	-1.33793	1.20701	2.2989e-05	-1.43974	1.00816
14822966	rs12342625	6.20153e-09	-1.16563	0.416141	1.06911e-05	-1.60269	0.405513
14823221	rs12235714	4.15151e-09	-1.40323e-10	-1.15081	1.09965e-05	-1.40323e-10	-1.16901
14823605	rs151207053	2.24323e-09	-1.76636	-2.346e-10	5.90399e-06	-1.79096	-2.346e-10
14824286	rs1332805	1.7192e-09	-1.79935	-0.233071	4.58855e-06	-1.80413	-0.238894
14824333	rs149283852	1.87055e-08	0.354539	-2.346e-10	4.97616e-05	0.340654	-2.346e-10
14824655	rs78954614	7.06518e-10	-1.71953	-1.20216	1.82771e-06	-1.75833	-1.2052
14824799	rs12236053	1.62934e-09	-1.43328	-0.652827	3.47368e-06	-1.54693	-0.774449
14825142	rs13289400	7.28405e-10	-1.76915	-1.12202	1.90226e-06	-1.80221	-1.12134
14825651	rs139736450	3.90419e-09	-1.40323e-10	-1.21223	1.00734e-05	-1.40323e-10	-1.25669
14825709	rs2493630	1.15413e-09	-1.44873	-0.982205	2.48391e-06	-1.57851	-1.07824
14825814	rs144202499	5.83131e-09	-1.40323e-10	-0.81104	1.41555e-05	-1.40323e-10	-0.916489
14825987	rs2382501	4.13812e-08	0.773611	0.374934	3.74099e-05	-0.340952	0.396299
14825988	rs72711381	1.28711e-09	-1.33265	-0.989232	2.33182e-06	-1.63134	-1.0886
14826342	rs12377669	8.43065e-10	-1.74047	-1.00452	2.18332e-06	-1.79224	-0.993503
14826353	rs145750846	2.33748e-09	-1.72521	-2.346e-10	5.84557e-06	-1.80091	-2.346e-10
14826616	rs2818939	1.47871e-08	-1.11623	1.23571	3.02526e-05	-1.22837	1.07136
14826640	rs12236637	4.25691e-09	-1.40323e-10	-1.12574	1.10836e-05	-1.40323e-10	-1.16112
14827373	rs4741436	7.23581e-10	-1.80385	-1.09398	2.0449e-06	-1.76656	-1.08468
14827939	rs10810254	9.02954e-10	-1.7247	-0.951669	2.36246e-06	-1.7868	-0.920092
14828096	rs62536618	1.4764e-08	0.117907	-2.346e-10	2.04496e-05	-0.548629	-2.346e-10
14828373	rs142259306	2.54557e-09	-1.63993	-2.346e-10	6.07311e-06	-1.76272	-2.346e-10
14828474	rs10810255	1.1631e-09	-1.68598	-0.737211	3.55686e-06	-1.49928	-0.79843
14828609	rs10961735	9.87679e-10	-1.49626	-1.09042	2.57436e-06	-1.47704	-1.14395
14828888	rs10961736	9.02284e-10	-1.76336	-0.913744	2.49092e-06	-1.77335	-0.880588
14828938	rs10961737	1.16935e-09	-1.69098	-0.726855	4.03462e-06	-1.38292	-0.788758
14828944	rs2642414	3.04372e-08	-0.194244	1.03563	2.91601e-05	-1.0661	0.872314
14828963	rs28537494	8.8836e-10	-1.64436	-1.0483	2.65038e-06	-1.47931	-1.11257
14829082	rs148827749	3.76388e-09	-1.40323e-10	-1.24883	9.90609e-06	-1.40323e-10	-1.27344
14829514	rs12378868	8.65526e-10	-1.76664	-0.952064	2.42679e-06	-1.76481	-0.915217
14829712	rs6474859	1.2337e-09	-1.6747	-0.689563	4.35201e-06	-1.35203	-0.743921
14829767	rs10756618	1.25841e-09	-1.13463	-1.2098	2.26326e-06	-1.54458	-1.2052
14829889	rs12378901	3.11127e-09	-1.43925	-2.346e-10	7.37525e-06	-1.56846	-2.346e-10
14829892	rs138442930	2.08073e-08	0.461025	-2.346e-10	5.53342e-05	0.446801	-2.346e-10
14829924	rs10810257	1.2346e-09	-1.67926	-0.684269	4.26626e-06	-1.37699	-0.738862
14829930	rs76448655	1.19021e-09	-1.80358	-0.596577	3.16332e-06	-1.80163	-0.61334
14829952	rs2642413	8.44829e-09	-1.14103	0.700712	2.50541e-05	-1.13496	0.789407
14830010	rs2779507	4.2438e-08	0.1502	1.02356	3.35333e-05	-0.889734	0.835684
14830360	rs59060770	2.26869e-09	-1.75508	-2.346e-10	5.90661e-06	-1.79052	-2.346e-10
14830451	rs73415647	2.2262e-09	-1.77398	-2.346e-10	5.98674e-06	-1.77704	-2.346e-10
14830821	rs7868862	9.97284e-10	-1.43536	-1.14164	2.337e-06	-1.52958	-1.18814
14830904	rs7869013	1.13616e-09	-1.68827	-0.758358	3.94829e-06	-1.40989	-0.783417
14830989	rs10810258	1.23799e-09	-1.68827	-0.672525	4.22689e-06	-1.40989	-0.715234
14831003	rs10961738	1.2248e-09	-1.68827	-0.683242	4.18335e-06	-1.40989	-0.725586
14831058	rs28763665	9.8495e-10	-1.47255	-1.11689	2.31213e-06	-1.56154	-1.16688
14831192	rs2642407	3.71498e-09	-1.26191	-2.346e-10	3.26782e-05	-0.0798816	-2.346e-10
14831233	rs2642406	1.61343e-07	0.143709	2.36554	0.000146162	-0.924204	2.34233
14831324	rs2642405	1.45861e-09	-1.16259	-1.03421	4.11545e-06	-1.0918	-1.06004
14831327	rs10756619	1.09501e-09	-1.64767	-0.835856	3.95819e-06	-1.33759	-0.853211
14831849	rs10961739	8.19293e-10	-1.77368	-0.999917	2.38511e-06	-1.76349	-0.93385
14831864	rs10810259	8.51641e-09	-1.30415	0.871868	2.97372e-05	-1.24776	1.07357
14832143	rs10961740	8.45637e-10	-1.71043	-1.03152	2.2355e-06	-1.79343	-0.968702
14832342	rs9792612	5.27745e-08	-1.40113	2.79288	0.000140759	-1.4194	2.79986
14832349	rs9792613	5.44804e-08	-1.40113	2.82469	0.000145313	-1.4194	2.8317
14832366	rs10081714	7.36113e-09	-1.75558	1.17751	2.03632e-05	-1.78874	1.23588
14832426	rs9792614	8.94666e-10	-1.7412	-0.944382	3.1259e-06	-1.47076	-0.956103
14832445	rs10961741	8.37583e-10	-1.72294	-1.02857	2.23761e-06	-1.79573	-0.965448
14832452	rs118115258	8.54208e-10	-1.80098	-0.930884	2.29941e-06	-1.78632	-0.947624
14832904	rs10961744	7.50942e-10	-1.73585	-1.12485	2.0648e-06	-1.76598	-1.07557
14833003	rs10046797	1.75107e-08	-1.08089	1.36942	3.36774e-05	-1.55835	1.50858
14833401	rs11506374	3.34233e-09	-0.974599	-0.393014	1.24613e-05	-0.601497	-0.442462
14833488	rs2779508	1.01144e-08	-0.871194	0.610874	1.15503e-05	-1.74451	0.624631
14833539	rs80060310	2.70566e-09	-1.57894	-2.346e-10	9.49774e-06	-1.31554	-2.346e-10
14834152	rs12551309	7.2837e-10	-1.72179	-1.16943	1.94538e-06	-1.77513	-1.126
14834172	rs12555189	6.65474e-10	-1.71584	-1.2657	1.74543e-06	-1.765	-1.24459
14834309	rs2642416	7.14526e-10	-1.59886	-1.31156	1.65494e-06	-1.76688	-1.29595
14834480	rs12553911	6.93316e-10	-1.71736	-1.22319	1.78113e-06	-1.79443	-1.19491
14834502	rs10124389	8.07251e-10	-1.80422	-0.98418	2.14688e-06	-1.73938	-1.0632
14834542	rs2483055	1.35401e-09	-1.18962	-1.08159	2.2426e-06	-1.71929	-1.03967
14834955	rs147276683	2.18462e-09	-1.79284	-2.346e-10	6.20937e-06	-1.74053	-2.346e-10
14835055	rs1855139	1.15682e-09	-1.383	-1.0456	2.2534e-06	-1.75347	-1.00068
14835081	rs10961746	7.0107e-10	-1.72454	-1.20489	1.86418e-06	-1.76788	-1.17589
14835141	rs1855138	1.51491e-09	-1.25141	-0.907516	2.71953e-06	-1.71351	-0.852621
14835381	rs11532894	6.86689e-10	-1.80255	-1.1476	1.96032e-06	-1.69867	-1.19481
14835417	rs113227614	2.23064e-09	-1.77199	-2.346e-10	5.97583e-06	-1.77887	-2.346e-10
14835423	rs1855137	1.91515e-08	0.534843	-0.156743	1.28582e-05	-0.918248	-0.09436
14835557	rs2818936	1.48488e-07	2.95458	-0.528362	7.1123e-05	1.22693	-0.529107
14835824	rs7047436	3.14623e-09	-1.79382	0.365748	1.05141e-05	-1.72046	0.506586
14835928	rs2818935	1.07521e-09	-1.7832	-0.718566	3.02052e-06	-1.8031	-0.658057
14836323	rs12339640	2.18225e-09	-1.79392	-2.346e-10	6.58148e-06	-1.68233	-2.346e-10
14836363	rs2818934	4.84909e-09	-1.52035	0.524858	5.04775e-05	-0.127685	0.482623
14836515	rs10810265	3.56814e-09	-1.40323e-10	-1.30224	9.5828e-06	-1.40323e-10	-1.30662
14836633	rs10961747	5.58585e-09	-1.40323e-10	-0.854044	1.46159e-05	-1.40323e-10	-0.884483
14836903	rs10810266	6.39122e-09	0.1473	-0.866656	1.5816e-05	0.133747	-0.939314
14837072	rs112356286	1.60482e-09	-1.74287	-0.358403	4.18333e-06	-1.74609	-0.389398
14837272	rs10810267	5.26964e-09	0.127482	-1.0398	1.42663e-05	0.182529	-1.09122
14837402	rs150846556	4.78432e-09	-1.40323e-10	-1.00894	1.27492e-05	-1.40323e-10	-1.02112
14837847	rs117807509	5.97963e-09	-1.40323e-10	-0.785923	1.54471e-05	-1.40323e-10	-0.829169
14838514	rs139952135	8.67355e-09	-0.414004	-2.346e-10	1.09608e-05	-1.17227	-2.346e-10
14838860	rs2779509	2.16505e-09	-1.57291	-0.228933	4.31153e-06	-1.7875	-0.317797
14838912	rs74549063	1.32641e-09	-1.70625	-0.585554	3.16362e-06	-1.80229	-0.612582
14839278	rs10961751	4.95468e-09	0.0898035	-1.06375	1.30704e-05	0.113874	-1.11011
14839481	rs10961752	2.72529e-09	-1.57171	-2.346e-10	7.59288e-06	-1.53938	-2.346e-10
14839651	rs66505117	3.58412e-09	-1.51869	0.220926	6.62902e-06	-1.79357	0.118432
14839806	rs113266343	2.76051e-09	-1.55886	-2.346e-10	7.69758e-06	-1.52568	-2.346e-10
14840054	rs7044886	6.93345e-09	-1.40323e-10	-0.637924	1.88532e-05	-1.40323e-10	-0.629908
14840107	rs2818932	5.16511e-09	-1.25448	0.322124	8.8579e-06	-1.6095	0.224215
14840128	rs10810268	3.9002e-09	-1.76891	0.555656	1.30489e-05	-1.58117	0.583285
14840299	rs1552895	4.26478e-09	-1.60981	0.485919	1.26357e-05	-1.39281	0.362751
14840915	rs10961753	4.51349e-09	-1.698	0.630792	1.10939e-05	-1.66655	0.506354
14841387	rs1552896	1.16909e-09	-1.72365	-0.694403	4.29235e-06	-1.41694	-0.692819
14841633	rs10511598	2.65005e-09	-1.5997	-2.346e-10	7.20911e-06	-1.59125	-2.346e-10
14842267	rs41305315	2.48588e-09	-1.76076	0.0971063	7.23945e-06	-1.57551	-0.0115305
14842557	rs1353223	2.58695e-09	-1.6238	-2.346e-10	7.03389e-06	-1.61585	-2.346e-10
14842658	rs41298151	3.61241e-09	-1.40323e-10	-1.28991	9.7474e-06	-1.40323e-10	-1.28959
14842885	rs80194188	2.65938e-09	-1.59619	-2.346e-10	7.235e-06	-1.58766	-2.346e-10
14843564	rs151318183	4.65803e-09	-1.40323e-10	-1.03569	1.25784e-05	-1.40323e-10	-1.03461
14844271	rs2642403	2.13283e-09	-0.525155	-1.29167	1.05111e-05	0.060131	-1.27429
14844273	rs7032138	2.63377e-09	-1.60586	-2.346e-10	7.01063e-06	-1.61916	-2.346e-10
14844277	rs72711390	2.31811e-09	-1.76832	0.0347848	6.72302e-06	-1.59331	-0.0677454
14844295	rs149710423	2.72048e-09	-1.57347	-2.346e-10	7.23374e-06	-1.58783	-2.346e-10
14844469	rs59624633	1.88e-09	-1.69994	-0.243063	6.01446e-06	-1.43649	-0.335931
14844617	rs141630042	4.25195e-09	-1.40323e-10	-1.1269	1.14796e-05	-1.40323e-10	-1.12602
14844777	rs10810269	3.79302e-09	-0.0678923	-1.17323	1.16185e-05	0.0925465	-1.20654
14845522	rs7022038	2.61168e-09	-1.58039	-0.0339003	8.95547e-06	-1.25238	-0.121942
14846036	rs2779500	6.8717e-09	-1.15951	0.512644	2.21879e-05	-0.977939	0.510897
14846122	rs2642404	2.3981e-09	-1.76573	0.0661316	7.11724e-06	-1.63282	0.0287502
14846564	rs73415676	4.10512e-09	-1.40323e-10	-1.16205	1.09215e-05	-1.40323e-10	-1.17586
14846594	rs1027347	1.32396e-09	-1.73335	-0.560303	4.56456e-06	-1.48271	-0.565553
14846773	rs140305360	3.57435e-09	-1.40323e-10	-1.3005	9.61294e-06	-1.40323e-10	-1.30348
14846993	rs10810270	5.59282e-09	0.373928	-1.22673	1.70233e-05	0.524587	-1.2566
14847175	rs10810271	5.94684e-09	0.414109	-1.20553	1.62297e-05	0.446818	-1.22656
14847630	rs76595440	4.26633e-09	-1.12353	-2.346e-10	9.86789e-06	-1.2773	-2.346e-10
14848161	rs72711392	2.47356e-09	-1.66862	-2.346e-10	5.85495e-06	-1.7993	-2.346e-10
14848456	rs150891314	4.07963e-09	-1.40323e-10	-1.16828	1.08143e-05	-1.40323e-10	-1.18572
14848873	rs12339383	2.53486e-09	-1.64414	-2.346e-10	6.32704e-06	-1.72176	-2.346e-10
14848892	rs1021493	1.56152e-09	-1.62924	-0.499382	5.26611e-06	-1.37957	-0.525724
14848915	rs1021494	9.90098e-10	-1.67965	-0.904582	3.21561e-06	-1.50318	-0.895387
14849141	rs1021495	1.84529e-09	-1.55737	-0.404278	6.46282e-06	-1.2684	-0.432128
14849145	rs1353224	1.04074e-09	-1.62601	-0.908333	3.38413e-06	-1.44831	-0.89918
14849216	rs12236064	1.22872e-09	-1.22343	-1.14487	3.03289e-06	-1.30656	-1.15051
14849509	rs10961755	1.06223e-09	-1.30891	-1.205	2.64969e-06	-1.38543	-1.20672
14850060	rs2818941	9.69146e-10	-1.74003	-0.86559	2.80738e-06	-1.67837	-0.85597
14850089	rs12006348	1.10513e-09	-1.25281	-1.22151	2.74141e-06	-1.33373	-1.22439
14850122	rs56115805	2.95823e-09	-1.48969	-2.346e-10	6.8596e-06	-1.64094	-2.346e-10
14850256	rs16932354	1.73484e-09	-1.78952	-0.233845	5.28599e-06	-1.64161	-0.259917
14850816	rs2779499	3.03185e-09	-1.79665	0.331541	9.36432e-06	-1.73663	0.406946
14851009	rs10114394	4.42873e-09	-1.40323e-10	-1.08617	1.16868e-05	-1.40323e-10	-1.10813
14851089	rs2779498	2.7508e-09	-1.56239	-2.346e-10	9.63902e-06	-1.30077	-2.346e-10
14851594	rs41313784	3.99761e-09	-1.40323e-10	-1.18858	1.06107e-05	-1.40323e-10	-1.20473
14851617	rs2818940	1.23176e-09	-1.67518	-0.690651	3.71139e-06	-1.56443	-0.690751
14851703	rs729492	1.11381e-09	-1.18582	-1.28068	3.4887e-06	-1.03971	-1.27735
14851841	rs729491	1.55749e-09	-1.78198	-0.349221	4.00815e-06	-1.7948	-0.383459
14851892	rs903313	4.02961e-09	-1.40323e-10	-1.18061	1.069e-05	-1.40323e-10	-1.19728
14852141	rs1874105	1.08423e-09	-1.21758	-1.27583	3.47001e-06	-1.05094	-1.27149
14852491	rs2779497	1.09979e-09	-1.19676	-1.2824	3.4427e-06	-1.05189	-1.27845
14853341	rs142281944	3.55755e-09	-1.40323e-10	-1.30521	9.52023e-06	-1.40323e-10	-1.31317
14853732	rs12343858	4.1693e-09	-1.40323e-10	-1.14653	1.10376e-05	-1.40323e-10	-1.16528
14853750	rs11789084	2.24664e-09	-1.76485	-2.346e-10	5.82864e-06	-1.80381	-2.346e-10
14854072	rs2151206	8.94044e-09	-1.34492	0.96122	3.26677e-05	-0.984305	0.904102
14855219	rs145064265	3.41206e-09	-1.34696	-2.346e-10	1.71012e-05	-0.727441	-2.346e-10
14855361	rs111273527	3.85983e-09	-1.22366	-2.346e-10	9.71069e-06	-1.29336	-2.346e-10
14855375	rs62537679	2.99958e-09	-1.67995	0.204145	9.68352e-06	-1.45061	0.15445
14855384	rs148192443	2.17378e-09	-1.79781	-2.346e-10	7.00301e-06	-1.62025	-2.346e-10
14856251	rs142111715	3.99879e-09	-1.18829	-2.346e-10	2.16788e-05	-0.490254	-2.346e-10
14856284	rs1889053	7.4357e-09	-1.32224	0.754251	2.7723e-05	-0.977045	0.732716
14856417	rs12552887	1.44811e-09	-1.17816	-1.02586	3.5362e-06	-1.26459	-1.03894
14856556	rs12554254	1.41463e-09	-1.19356	-1.03385	3.45893e-06	-1.27888	-1.04675
14856773	rs76084173	5.53068e-09	-0.863971	-2.346e-10	1.49876e-05	-0.859368	-2.346e-10
14856779	rs7858575	4.04117e-09	-1.40323e-10	-1.17775	1.07187e-05	-1.40323e-10	-1.1946
14857105	rs62537680	2.6248e-09	-1.60927	-2.346e-10	5.89286e-06	-1.79285	-2.346e-10
14857518	rs950738	1.78973e-09	-1.00384	-0.988371	4.31641e-06	-1.10199	-1.00218
14857740	rs950739	3.595e-09	-1.40323e-10	-1.29474	9.65403e-06	-1.40323e-10	-1.29922
14858083	rs10511599	1.47734e-09	-1.34163	-0.842406	3.57739e-06	-1.42724	-0.86472
14858340	rs1332804	2.0981e-09	-1.2089	-0.624347	7.02926e-06	-0.990977	-0.625532
14858601	rs60434251	2.53103e-08	-1.724	2.38093	6.73187e-05	-1.66087	2.30371
14858720	rs17312691	2.28697e-09	-1.74705	-2.346e-10	6.41956e-06	-1.70724	-2.346e-10
14859296	rs41265310	2.78578e-09	-1.54975	-2.346e-10	5.86923e-06	-1.79687	-2.346e-10
14859356	rs10961757	1.59142e-08	-1.72025	1.91318	4.07038e-05	-1.65927	1.799
14860086	rs7867761	9.34597e-09	-0.993212	0.653876	4.87888e-05	-0.267501	0.588412
14861399	rs72711401	2.76805e-09	-1.21463	-0.341514	1.28994e-05	-0.643134	-0.366279
14861752	rs10810272	5.29566e-09	-1.15963	0.252241	2.29089e-05	-0.627514	0.192447
14861900	rs147109804	1.02538e-08	-0.24663	-2.346e-10	1.03114e-05	-1.23334	-2.346e-10
14862015	rs143296658	2.29654e-09	-1.74288	-2.346e-10	5.83076e-06	-1.80344	-2.346e-10
14862637	rs7019358	4.99401e-09	-1.17202	0.205978	2.16793e-05	-0.644271	0.15404
14862676	rs7033932	6.3545e-09	-1.23656	0.511437	2.79321e-05	-0.695616	0.458802
14863405	rs16932372	3.62573e-09	-1.11187	-0.174353	1.51615e-05	-0.628408	-0.219424
14863526	rs17312753	3.12216e-09	-1.34466	-0.0910999	1.25966e-05	-0.891515	-0.141647
14863723	rs73642429	5.82666e-10	-1.80323	-1.3112	1.57122e-06	-1.80193	-1.31281
14864213	rs1889052	6.18104e-09	-1.17664	0.423846	2.78437e-05	-0.612484	0.372499
14864321	rs1889051	4.38753e-09	-1.16876	0.0732497	1.94395e-05	-0.639862	0.04058
14864438	rs1889050	2.33865e-09	-1.72471	-2.346e-10	7.28548e-06	-1.58071	-2.346e-10
14864584	rs1889049	6.6083e-09	-1.14779	0.461831	2.88467e-05	-0.614514	0.409921
14864760	rs10810273	1.21173e-08	-1.64305	1.56341	3.30413e-05	-1.53846	1.46963
14865264	rs117357762	9.73783e-09	-0.298263	-2.346e-10	1.4508e-05	-0.891887	-2.346e-10
14866119	rs16932376	2.55939e-09	-1.42504	-0.209475	9.59018e-06	-1.07404	-0.231812
14866251	rs16932379	7.86188e-09	-1.70982	1.19756	2.20328e-05	-1.56785	1.09379
14866281	rs62537685	2.35229e-09	-1.71889	-2.346e-10	7.5431e-06	-1.54596	-2.346e-10
14866386	rs4388543	8.42663e-09	-1.67827	1.23539	2.49824e-05	-1.47925	1.13083
14866389	rs7020282	4.11183e-09	-1.06061	-0.0998006	2.01862e-05	-0.430274	-0.131316
14866941	rs150731648	3.45803e-08	-1.40323e-10	0.969002	8.26715e-05	-1.40323e-10	0.848284
14867061	rs145158574	3.6321e-08	-1.40323e-10	1.01811	8.67195e-05	-1.40323e-10	0.896088
14867663	rs10511600	2.03034e-09	-1.23627	-0.629807	8.19003e-06	-0.819459	-0.644214
14867905	rs1889048	3.78647e-09	-1.18586	-0.0569856	1.93583e-05	-0.539187	-0.0642825
14867958	rs16932386	1.46695e-09	-1.44555	-0.745542	4.18462e-06	-1.37651	-0.758666
14868213	rs74607206	9.26989e-09	-0.347509	-2.346e-10	7.35003e-05	0.7307	-2.346e-10
14868616	rs118159297	2.20072e-09	-1.7855	-2.346e-10	6.06946e-06	-1.76332	-2.346e-10
14868653	rs7856810	5.47266e-09	-1.5141	0.639583	2.3061e-05	-1.11043	0.68198
14869110	rs12238629	6.46305e-09	-1.56114	0.85296	2.47529e-05	-1.1612	0.803555
14869268	rs117666063	5.13455e-09	-0.938289	-2.346e-10	6.41892e-06	-1.70734	-2.346e-10
14869555	rs6474862	3.87855e-09	-1.1813	-0.0375225	2.43947e-05	-0.349558	-0.022668
14869732	rs72713606	2.91535e-09	-1.50429	-2.346e-10	5.95817e-06	-1.78183	-2.346e-10
14869788	rs6474863	4.15117e-09	-1.29665	0.145755	2.04628e-05	-0.708679	0.160697
14869859	rs6474864	8.39308e-10	-1.80356	-0.945899	2.53651e-06	-1.7432	-0.8926
14869861	rs6474865	3.8026e-09	-1.231	-0.00759959	2.32887e-05	-0.426051	0.00742753
14869870	rs72713607	1.37103e-09	-1.43426	-0.824455	3.89214e-06	-1.35206	-0.855568
14870135	rs76746864	1.00491e-08	-1.40323e-10	-0.266798	2.54125e-05	-1.40323e-10	-0.331348
14870153	rs11788565	2.18266e-09	-1.79374	-2.346e-10	6.44833e-06	-1.70277	-2.346e-10
14870479	rs75136442	9.78127e-09	-1.40323e-10	-0.293812	2.47563e-05	-1.40323e-10	-0.35751
14870483	rs7045281	4.10152e-09	-1.29659	0.133665	2.07171e-05	-0.691603	0.155971
14871775	rs55875513	9.87847e-09	-1.62797	1.34405	3.03411e-05	-1.4382	1.28411
14872021	rs370996033	4.10899e-09	-1.40323e-10	-1.1611	1.17048e-05	-1.40323e-10	-1.10659
14873534	rs74433152	9.50294e-09	-1.62701	1.30433	2.86561e-05	-1.45608	1.24486
14874189	rs79743469	9.59642e-09	-1.65214	1.33925	2.92955e-05	-1.47341	1.28426
14874221	rs73417624	4.32132e-09	-1.0844	-0.0263193	2.14604e-05	-0.484033	-0.0163466
14875301	rs185029150	4.18637e-09	-1.40323e-10	-1.14245	1.20041e-05	-1.40323e-10	-1.08134
14875346	rs10810276	1.31174e-09	-1.42738	-0.875547	3.68847e-06	-1.35668	-0.904695
14875617	rs112440124	8.50757e-09	-1.64287	1.20954	2.57912e-05	-1.45981	1.14325
14876692	rs2381976	2.16074e-09	-1.1409	-0.66293	7.39313e-06	-0.858207	-0.707832
14876894	rs10810277	4.76544e-09	-1.24701	0.234114	2.22758e-05	-0.718137	0.255047
14876968	rs10810278	4.31269e-09	-1.17206	0.059343	2.35418e-05	-0.483895	0.0760831
14877677	rs66925748	8.00192e-09	-1.5996	1.105	2.48198e-05	-1.40565	1.0507
14877786	rs12683265	1.70892e-09	-1.44447	-0.593953	6.53738e-06	-1.16387	-0.525179
14878008	rs61050353	7.07699e-09	-1.68401	1.06658	2.12422e-05	-1.52787	1.01727
14878011	rs10961764	1.48837e-09	-1.37344	-0.803157	3.77907e-06	-1.3954	-0.841712
14878094	rs10810279	1.46665e-09	-1.29668	-0.894614	3.72184e-06	-1.3229	-0.929474
14878376	rs10810280	1.50228e-09	-1.28322	-0.884078	3.72781e-06	-1.30978	-0.940986
14878519	rs6474868	5.72455e-09	-1.47545	0.64593	2.26699e-05	-1.13528	0.689731
14878651	rs62537691	1.31566e-07	2.30523	-2.346e-10	0.00126639	3.57733	-2.346e-10
14878680	rs10810281	7.77878e-09	-1.40323e-10	-0.522882	1.93009e-05	-1.40323e-10	-0.606437
14879068	rs10961765	5.12193e-09	-1.61816	0.677412	1.8325e-05	-1.25638	0.598058
14879268	rs10810282	2.04219e-09	-1.07693	-0.783325	6.79335e-06	-0.802161	-0.848485
14879464	rs10511601	6.86287e-09	-1.62505	0.976897	1.95887e-05	-1.48972	0.898082
14879678	rs72713613	1.96355e-09	-1.10671	-0.792817	6.50148e-06	-0.837169	-0.857391
14879724	rs2065484	4.30988e-09	-0.99291	-0.12046	1.76284e-05	-0.597767	-0.0993133
14879735	rs72713614	2.80137e-09	-1.54417	-2.346e-10	6.52442e-06	-1.69104	-2.346e-10
14879768	rs117740931	2.1961e-09	-1.7876	-2.346e-10	6.13917e-06	-1.7519	-2.346e-10
14879870	rs2065482	4.48414e-09	-1.25088	0.17715	2.07211e-05	-0.764323	0.228885
14879938	rs11789825	2.17307e-09	-1.79814	-2.346e-10	5.82798e-06	-1.80392	-2.346e-10
14880104	rs7862066	8.06695e-09	-1.35023	0.863729	3.2388e-05	-1.03611	0.94731
14880516	rs139472093	7.20195e-09	-0.599929	-2.346e-10	7.304e-06	-1.57817	-2.346e-10
14880667	rs7862716	7.17424e-09	-1.04132	0.437538	2.6604e-05	-0.772238	0.48671
14881343	rs16932388	4.36049e-09	-1.40323e-10	-1.1017	1.21265e-05	-1.40323e-10	-1.0712
14881437	rs1108622	1.10855e-08	-1.63467	1.46602	3.14326e-05	-1.50302	1.38427
14881561	rs7039423	1.79819e-09	-1.1207	-0.866798	5.9061e-06	-0.855558	-0.935046
14881629	rs7039633	1.8002e-09	-1.1207	-0.865684	5.89603e-06	-0.855558	-0.936752
14882085	rs7870274	1.98388e-09	-0.962152	-0.927076	6.72311e-06	-0.668163	-0.992877
14882275	rs10961766	1.84516e-09	-1.09068	-0.871029	6.03975e-06	-0.820252	-0.947976
14882440	rs10961767	1.78695e-09	-1.11884	-0.874925	6.09282e-06	-0.813232	-0.946247
14882998	rs78955599	1.72016e-09	-1.10341	-0.928454	5.3938e-06	-0.889721	-0.991619
14883242	rs143719649	7.30203e-08	-1.40323e-10	1.71646	0.00016719	-1.40323e-10	1.55254
14883254	rs72713618	3.21449e-09	-1.40661	-2.346e-10	6.8308e-06	-1.64515	-2.346e-10
14883523	rs190604085	4.00124e-09	-1.40323e-10	-1.18768	1.13456e-05	-1.40323e-10	-1.13776
14883705	rs62537692	1.01188e-09	-1.25885	-1.30362	4.45784e-06	-0.802161	-1.26977
14883847	rs7048511	3.14369e-09	-1.44848	0.0195926	8.64793e-06	-1.28703	-0.122243
14883912	rs7048783	3.24876e-09	-1.54308	0.147067	1.4272e-05	-1.11131	0.203024
14883980	rs7049012	1.44056e-09	-1.4223	-0.786952	7.83691e-06	-0.798165	-0.70958
14884017	rs7021013	1.54827e-09	-1.38848	-0.748665	8.46476e-06	-0.762053	-0.668626
14884025	rs142109370	4.14821e-09	-1.40323e-10	-1.1516	1.08368e-05	-1.40323e-10	-1.18364
14884222	rs62537693	1.52986e-09	-1.4427	-0.706404	8.09591e-06	-0.859209	-0.616022
14884234	rs66838707	1.52527e-09	-1.45187	-0.700237	8.0294e-06	-0.874068	-0.609413
14884447	rs10810283	1.36615e-09	-1.43342	-0.828871	7.23711e-06	-0.844234	-0.743133
14884565	rs8181160	1.39631e-09	-1.4427	-0.797745	7.32395e-06	-0.859209	-0.716231
14884628	rs8181058	1.02522e-09	-1.73914	-0.81023	3.22498e-06	-1.5317	-0.863966
14884804	rs12237883	2.15735e-09	-1.7218	-0.0836015	7.1235e-06	-1.59195	-0.011241
14885080	rs570660737	3.58649e-09	-1.40323e-10	-1.29711	9.54278e-06	-1.40323e-10	-1.31081
14885166	rs138081647	7.05482e-10	-1.60954	-1.31362	2.41085e-06	-1.3835	-1.30311
14885180	rs79130802	7.44439e-10	-1.5575	-1.31191	2.62698e-06	-1.30845	-1.29231
14885334	rs59879959	7.53518e-10	-1.54515	-1.31213	2.671e-06	-1.291	-1.29313
14885360	rs61563034	7.32034e-10	-1.57281	-1.31339	2.31297e-06	-1.42833	-1.29973
14885562	rs12555055	1.18658e-09	-1.57863	-0.82458	3.88773e-06	-1.31641	-0.892355
14885659	rs28457781	7.00834e-10	-1.78585	-1.14392	2.1219e-06	-1.73586	-1.07842
14886166	rs75353878	1.0141e-09	-1.76461	-0.795668	2.92259e-06	-1.6257	-0.868415
14886257	rs10118698	9.29402e-10	-1.72553	-0.921964	2.69709e-06	-1.64484	-0.929574
14886319	rs142965670	3.79844e-09	-1.23969	-2.346e-10	9.97502e-06	-1.26651	-2.346e-10
14886623	rs72713629	1.15353e-09	-1.53606	-0.895396	2.40552e-06	-1.78556	-0.903261
14887211	rs62537697	9.61838e-10	-1.6683	-0.944889	3.28882e-06	-1.36173	-1.01434
14887854	rs62537698	2.42666e-09	-1.68777	-2.346e-10	7.66808e-06	-1.52952	-2.346e-10
14888113	rs10961769	2.61092e-09	-0.998565	-0.616013	9.57545e-06	-0.74046	-0.566928
14888353	rs16932392	2.37744e-09	-1.70826	-2.346e-10	7.47699e-06	-1.55476	-2.346e-10
14888592	rs60766447	2.36521e-09	-1.71341	-2.346e-10	7.25791e-06	-1.5845	-2.346e-10
14888985	rs139345718	4.19418e-08	-1.40323e-10	1.162	9.7578e-05	-1.40323e-10	1.01406
14889014	rs150066945	1.21588e-08	-0.0762277	-2.346e-10	7.7672e-05	0.785905	-2.346e-10
14889336	rs11788367	2.34696e-09	-1.72116	-2.346e-10	7.32026e-06	-1.57594	-2.346e-10
14889834	rs16892	2.20738e-09	-1.78248	-2.346e-10	6.57718e-06	-1.68298	-2.346e-10
14890268	rs1996893	3.53411e-09	-1.36826	0.0564377	1.02279e-05	-1.21748	-0.0239974
14891038	rs56021406	3.54494e-09	-1.30876	-2.346e-10	1.23789e-05	-1.05059	-2.346e-10
14891492	rs10124579	1.14283e-09	-1.73204	-0.70874	3.6455e-06	-1.47788	-0.795211
14891501	rs77986568	5.20436e-09	-0.924784	-2.346e-10	1.26073e-05	-1.03232	-2.346e-10
14891600	rs17222108	2.2393e-09	-1.76812	-2.346e-10	5.82749e-06	-1.804	-2.346e-10
14891619	rs13294006	2.93125e-09	-0.684321	-0.814532	6.6265e-06	-0.803555	-0.871958
14891670	rs10810285	1.3303e-09	-1.07591	-1.21296	3.34457e-06	-1.18083	-1.17843
14891810	rs11790595	6.47581e-10	-1.7839	-1.22489	1.83927e-06	-1.76027	-1.19696
14892053	rs12555623	7.10222e-10	-1.78332	-1.13313	1.84877e-06	-1.78352	-1.16854
14892133	rs117846192	1.92332e-08	0.382355	-2.346e-10	4.99018e-05	0.343466	-2.346e-10
14892320	rs4741440	1.04968e-09	-1.34113	-1.18467	4.88899e-06	-0.840174	-1.13943
14892329	rs4741442	1.14212e-09	-1.29296	-1.14843	5.46142e-06	-0.77121	-1.09767
14892612	rs62534800	9.17326e-10	-1.54479	-1.11579	2.75769e-06	-1.31893	-1.23327
14892721	rs9776129	9.43866e-10	-1.61867	-1.01338	4.08381e-06	-1.21717	-0.942394
14892856	rs9776136	1.0148e-09	-1.43832	-1.12128	4.85122e-06	-0.924378	-1.06298
14892957	rs9776139	1.8605e-09	-1.57204	-0.381398	8.08769e-06	-1.19804	-0.278205
14892993	rs10961773	7.50757e-10	-1.66111	-1.19985	1.70225e-06	-1.79617	-1.23846
14894464	rs12005454	7.47567e-10	-1.55197	-1.31324	2.5566e-06	-1.32877	-1.29914
14895034	rs62534802	6.38457e-10	-1.73446	-1.28852	2.09353e-06	-1.54674	-1.281
14895152	rs72713632	2.94823e-09	-1.49308	-2.346e-10	8.4464e-06	-1.43285	-2.346e-10
14895279	rs62534803	6.38751e-10	-1.72821	-1.29431	1.59196e-06	-1.7996	-1.30203
14895280	rs10961774	9.67703e-10	-1.68982	-0.917288	2.26777e-06	-1.74694	-1.00085
14895503	rs147630227	5.54048e-09	-1.40323e-10	-0.8622	1.49748e-05	-1.40323e-10	-0.860224
14895602	rs10961775	9.36945e-10	-1.70485	-0.934561	2.17885e-06	-1.77162	-1.01617
14896216	rs10961776	8.34213e-10	-1.79729	-0.95826	1.96035e-06	-1.80152	-1.09194
14896470	rs11793376	6.79192e-10	-1.80379	-1.15734	1.87776e-06	-1.75542	-1.18109
14896660	rs11793384	6.00003e-10	-1.78444	-1.30066	1.58382e-06	-1.7962	-1.31055
14896670	rs11787561	7.14394e-10	-1.66889	-1.24172	1.64195e-06	-1.8003	-1.2704
14896900	rs10961777	1.55843e-09	-1.62649	-0.504116	3.47002e-06	-1.69961	-0.622822
14897030	rs10961778	1.31902e-09	-1.32651	-0.970886	2.43076e-06	-1.66892	-1.00947
14897147	rs10961779	2.2031e-09	-0.645552	-1.13886	5.33673e-06	-0.715304	-1.17667
14897723	rs1523212	1.04773e-09	-1.78556	-0.742096	2.34438e-06	-1.7995	-0.915072
14898142	rs7044651	1.23883e-09	-1.63241	-0.727703	2.91347e-06	-1.80344	-0.693807
14898161	rs10961780	8.05119e-10	-1.77052	-1.02053	2.06737e-06	-1.80333	-1.03699
14898522	rs10961781	7.06241e-10	-1.68347	-1.23861	1.7003e-06	-1.77767	-1.25811
14898665	rs12236493	7.07614e-10	-1.75964	-1.1605	1.78167e-06	-1.80418	-1.18486
14898844	rs13293937	8.42179e-10	-1.74913	-0.99691	2.09149e-06	-1.79768	-1.03104
14899367	rs117735761	2.16255e-09	-1.80299	-2.346e-10	5.92131e-06	-1.78803	-2.346e-10
14899557	rs78037850	2.42654e-09	-1.68782	-2.346e-10	6.45349e-06	-1.70197	-2.346e-10
14899708	rs10810289	8.95786e-10	-1.47338	-1.21096	2.33144e-06	-1.46194	-1.25817
14899764	rs951653	5.88266e-10	-1.80118	-1.30368	1.64385e-06	-1.7934	-1.27615
14899974	rs80314150	2.16185e-09	-1.80332	-2.346e-10	5.94516e-06	-1.78401	-2.346e-10
14900190	rs74988611	2.17518e-09	-1.79717	-2.346e-10	6.94039e-06	-1.62923	-2.346e-10
14900356	rs4740593	1.44283e-09	-1.55965	-0.648021	4.0904e-06	-1.69459	-0.46336
14900516	rs4740594	1.02547e-09	-1.79442	-0.754708	3.07444e-06	-1.79015	-0.653319
14900565	rs4741443	6.29444e-10	-1.77596	-1.26124	1.73947e-06	-1.74791	-1.2651
14901322	rs1984063	6.6548e-10	-1.70274	-1.27879	1.72533e-06	-1.76674	-1.25443
14901626	rs4543641	9.96197e-10	-1.56776	-1.01033	2.26372e-06	-1.72257	-1.02701
14901780	rs143256335	1.03242e-08	-0.239789	-2.346e-10	3.11837e-05	-0.126696	-2.346e-10
14901899	rs6474870	7.15682e-10	-1.78197	-1.12683	1.88705e-06	-1.79066	-1.14092
14902314	rs149181644	1.56208e-08	0.174325	-2.346e-10	4.0235e-05	0.128148	-2.346e-10
14902509	rs79808562	4.55806e-09	-1.40323e-10	-1.05738	1.27473e-05	-1.40323e-10	-1.02127
14902613	rs77283901	2.92903e-09	-1.49961	-2.346e-10	6.87436e-06	-1.63879	-2.346e-10
14903238	rs149287219	3.61146e-09	-1.40323e-10	-1.29017	9.86407e-06	-1.40323e-10	-1.27769
14903275	rs12337423	3.93618e-09	-1.20407	-2.346e-10	7.73002e-06	-1.52148	-2.346e-10
14903697	rs10961784	7.03796e-10	-1.61657	-1.30898	1.68608e-06	-1.73191	-1.31227
14903800	rs10961785	6.98129e-10	-1.6234	-1.31023	1.67828e-06	-1.73613	-1.31269
14904720	rs10961786	4.41011e-09	-1.09038	-2.346e-10	8.37031e-06	-1.4419	-2.346e-10
14904759	rs1855142	6.68381e-10	-1.7783	-1.19888	1.7817e-06	-1.77838	-1.21064
14905552	rs10961787	3.54037e-09	-1.40323e-10	-1.31005	9.52739e-06	-1.40323e-10	-1.31242
14906086	rs1412725	6.67841e-10	-1.79016	-1.18783	1.78925e-06	-1.80211	-1.18268
14906868	rs940120	6.23849e-10	-1.79669	-1.24944	1.69232e-06	-1.80379	-1.23669
14906948	rs940119	6.49904e-10	-1.78386	-1.22135	1.74069e-06	-1.80187	-1.21044
14907432	rs4147129	9.8785e-10	-1.28822	-1.29829	1.98413e-06	-1.58926	-1.29215
14908056	rs7034380	9.7584e-10	-1.34677	-1.25197	2.03102e-06	-1.62039	-1.23766
14908850	rs145677750	4.62578e-09	-1.04264	-2.346e-10	6.14253e-06	-1.75135	-2.346e-10
14909404	rs79990114	7.81844e-09	-1.40323e-10	-0.517797	2.22457e-05	-1.40323e-10	-0.46444
14910618	rs115626683	2.28974e-09	-1.74584	-2.346e-10	6.02675e-06	-1.77038	-2.346e-10
14910635	rs6474871	2.51586e-09	-0.765016	-0.886652	4.05684e-06	-1.24483	-0.92136
14911082	rs7861117	6.81916e-10	-1.78504	-1.17209	1.7745e-06	-1.80308	-1.18999
14911241	rs10122340	6.88572e-10	-1.78695	-1.16046	1.79304e-06	-1.80357	-1.17911
14911726	rs78792337	5.1658e-09	-0.932221	-2.346e-10	1.87588e-05	-0.634926	-2.346e-10
14912168	rs117357927	3.96469e-09	-1.19685	-2.346e-10	1.29883e-05	-1.00254	-2.346e-10
14912191	rs76313624	3.93531e-08	1.09829	-2.346e-10	0.000103354	1.07157	-2.346e-10
14912402	rs12683739	1.19048e-09	-1.19522	-1.2047	2.94762e-06	-1.26588	-1.21971
14912613	rs144830714	9.42738e-09	-0.330663	-2.346e-10	2.83817e-05	-0.220845	-2.346e-10
14912663	rs60982740	5.99527e-09	-1.40323e-10	-0.783311	1.67543e-05	-1.40323e-10	-0.747933
14913389	rs78390793	2.16808e-09	-1.80044	-2.346e-10	5.82705e-06	-1.80408	-2.346e-10
14914734	rs3922832	1.25584e-09	-1.14173	-1.20474	3.56057e-06	-1.07271	-1.22396
14915014	rs12006324	1.30225e-08	-0.949543	0.941943	4.15958e-05	-0.652491	0.813899
14915055	rs12002382	9.50695e-10	-1.3318	-1.29305	3.78184e-06	-0.949054	-1.28733
14915511	rs111373280	2.88459e-08	-0.613691	1.40138	5.79168e-05	-0.77042	1.26284
14915600	rs10961790	5.2463e-09	-1.40323e-10	-0.916758	1.43491e-05	-1.40323e-10	-0.902903
14916026	rs80237976	5.78625e-09	-0.818797	-2.346e-10	1.35088e-05	-0.963251	-2.346e-10
14916553	rs78317335	1.34527e-09	-0.975498	-1.30219	3.26227e-06	-1.08757	-1.2966
14917108	rs7870510	5.51757e-09	-1.40323e-10	-0.866344	1.52017e-05	-1.40323e-10	-0.845184
14917567	rs73642461	1.12643e-09	-1.14414	-1.31109	4.05732e-06	-0.857898	-1.30817
14917900	rs10961792	1.8563e-09	-1.29716	-0.658538	4.79966e-06	-1.29615	-0.701897
14917988	rs7044531	1.44542e-09	-1.14802	-1.05786	3.55343e-06	-1.20679	-1.09189
14918303	rs10738381	1.54442e-09	-1.26316	-0.876475	4.42422e-06	-1.15901	-0.920483
14918776	rs10961793	1.85062e-09	-1.0869	-0.871865	4.50457e-06	-1.18945	-0.872051
14918814	rs10756624	1.73294e-09	-0.966457	-1.05801	4.08723e-06	-1.07529	-1.08343
14919539	rs3850442	9.11377e-10	-1.76418	-0.902899	2.40032e-06	-1.78359	-0.907398
14919669	rs78118456	5.77984e-09	-1.40323e-10	-0.819906	1.60829e-05	-1.40323e-10	-0.788833
14920176	rs146957351	8.429e-09	-0.442603	-2.346e-10	2.04249e-05	-0.549835	-2.346e-10
14920597	rs79747208	5.8699e-09	-0.804443	-2.346e-10	1.24964e-05	-1.04115	-2.346e-10
14921722	rs2030594	8.1918e-10	-1.73178	-1.04195	2.00626e-06	-1.80038	-1.06993
14922578	rs73642463	5.14163e-09	-1.40323e-10	-0.936912	1.41803e-05	-1.40323e-10	-0.914734
14922877	rs10756626	1.8317e-09	-1.07927	-0.889773	4.88278e-06	-1.04306	-0.937819
14922910	rs76611461	5.31959e-09	-1.40323e-10	-0.902886	1.46853e-05	-1.40323e-10	-0.879742
14923277	rs74638793	4.88334e-09	-0.988451	-2.346e-10	1.1897e-05	-1.09031	-2.346e-10
14923810	rs2140323	1.08533e-09	-1.65135	-0.841051	2.69581e-06	-1.706	-0.868888
14924241	rs7848497	6.2061e-10	-1.74428	-1.30706	1.59222e-06	-1.79164	-1.30982
14925631	rs7041492	4.11653e-09	-1.15927	-2.346e-10	1.4862e-05	-0.867781	-2.346e-10
14925706	rs1916314	6.18528e-10	-1.75082	-1.30387	1.57756e-06	-1.8036	-1.30711
14926127	rs59947970	4.46397e-09	-1.40323e-10	-1.07824	1.23579e-05	-1.40323e-10	-1.05229
14926649	rs116992086	4.06112e-09	-1.17282	-2.346e-10	9.85773e-06	-1.27833	-2.346e-10
14926774	rs59846294	6.94683e-09	-0.635996	-2.346e-10	1.18461e-05	-1.09459	-2.346e-10
14927192	rs73419715	4.94932e-09	-1.40323e-10	-0.975031	1.37081e-05	-1.40323e-10	-0.948602
14927865	rs75989979	5.65701e-09	-1.40323e-10	-0.841386	1.57419e-05	-1.40323e-10	-0.810264
14928013	rs10511602	3.79809e-09	-1.23978	-2.346e-10	9.06632e-06	-1.36202	-2.346e-10
14928191	rs10738382	1.08427e-09	-1.62499	-0.868385	3.26141e-06	-1.50078	-0.883651
14928397	rs7865084	6.06967e-10	-1.76283	-1.31073	1.59037e-06	-1.79137	-1.31126
14928594	rs10756627	1.35306e-09	-1.35482	-0.917097	3.2017e-06	-1.41724	-0.985665
14929020	rs1855143	7.71554e-10	-1.79638	-1.03725	2.10185e-06	-1.80423	-1.01954
14929027	rs76472721	5.26292e-09	-1.40323e-10	-0.913596	1.45687e-05	-1.40323e-10	-0.887713
14929141	rs75338695	5.05602e-09	-1.40323e-10	-0.953702	1.40149e-05	-1.40323e-10	-0.926469
14929247	rs117433085	7.84671e-10	-1.65815	-1.15862	2.17407e-06	-1.66895	-1.12104
14929815	rs77221436	3.54783e-09	-1.40323e-10	-1.30794	9.5947e-06	-1.40323e-10	-1.30538
14929835	rs10961795	8.93685e-10	-1.37715	-1.30953	2.57756e-06	-1.30789	-1.31185
14931365	rs60446733	4.68241e-09	-1.40323e-10	-1.03047	1.30137e-05	-1.40323e-10	-1.00058
14931477	rs6474872	6.25809e-10	-1.73203	-1.31096	1.57649e-06	-1.80138	-1.31001
14931487	rs138117988	2.53173e-09	-1.64538	-2.346e-10	7.19758e-06	-1.59285	-2.346e-10
14931878	rs7856510	6.70772e-10	-1.667	-1.30661	1.78933e-06	-1.68032	-1.30443
14933443	rs61521834	7.73181e-10	-1.68061	-1.15092	1.95085e-06	-1.79039	-1.10794
14933848	rs146192734	3.52922e-09	-1.40323e-10	-1.3132	9.67337e-06	-1.40323e-10	-1.29721
14933902	rs139056497	2.24314e-09	-1.76641	-2.346e-10	6.02549e-06	-1.77059	-2.346e-10
14934638	rs4295763	9.92465e-10	-1.64684	-0.935007	3.28117e-06	-1.51283	-0.86556
14934710	rs67150794	1.39542e-09	-1.20692	-1.03417	2.31674e-06	-1.67391	-1.05252
14934876	rs10961796	1.11414e-09	-1.703	-0.7632	4.08345e-06	-1.46911	-0.690538
14935799	rs1474311	1.14055e-09	-1.44635	-0.996424	2.1777e-06	-1.7695	-1.01882
14936671	rs78579313	2.76262e-09	-1.5581	-2.346e-10	6.57941e-06	-1.68265	-2.346e-10
14937012	rs1523211	7.28212e-10	-1.79654	-1.0949	2.10561e-06	-1.78339	-1.03859
14937634	rs7851561	9.54512e-10	-1.60256	-1.01828	3.59175e-06	-1.30898	-0.978974
14937853	rs10756628	1.14513e-09	-1.59587	-0.842898	3.76757e-06	-1.44592	-0.794243
14937894	rs79975447	1.32294e-09	-1.57879	-0.715637	3.48292e-06	-1.68142	-0.637305
14938376	rs147048520	2.34408e-09	-1.72239	-2.346e-10	6.11861e-06	-1.75526	-2.346e-10
14939009	rs76988410	2.63301e-09	-1.60615	-2.346e-10	6.4575e-06	-1.70135	-2.346e-10
14939561	rs13297737	2.17598e-09	-1.7968	-2.346e-10	5.91651e-06	-1.78884	-2.346e-10
14939759	rs76809943	2.44512e-09	-1.68019	-2.346e-10	5.8583e-06	-1.79873	-2.346e-10
14940241	rs111947019	2.68928e-09	-1.58501	-2.346e-10	6.56721e-06	-1.6845	-2.346e-10
14940954	rs77620368	2.35648e-09	-1.71711	-2.346e-10	5.89526e-06	-1.79244	-2.346e-10
14941131	rs2140325	1.65333e-09	-1.21886	-0.852631	2.59928e-06	-1.74909	-0.862265
14941629	rs12352935	5.99442e-10	-1.79539	-1.29065	1.85072e-06	-1.68161	-1.26941
14941672	rs12348103	1.08066e-09	-1.61811	-0.878608	3.93705e-06	-1.38997	-0.806183
14942035	rs10810293	7.18476e-10	-1.71719	-1.18771	2.55453e-06	-1.48133	-1.1474
14942317	rs116912877	2.25764e-08	-1.40323e-10	0.542626	6.7007e-05	-1.40323e-10	0.638207
14943140	rs76058773	2.628e-09	-1.60806	-2.346e-10	6.27917e-06	-1.72935	-2.346e-10
14943233	rs76076035	2.65311e-09	-1.59855	-2.346e-10	6.31643e-06	-1.72344	-2.346e-10
14943508	rs60266351	2.94775e-09	-0.456979	-1.03626	2.73274e-06	-1.50585	-1.05544
14943684	rs140625155	3.96469e-09	-1.40323e-10	-1.19685	1.09342e-05	-1.40323e-10	-1.17469
14944106	rs7030532	9.96362e-10	-1.71317	-0.864754	3.47476e-06	-1.5065	-0.814562
14944839	rs74997137	2.65311e-09	-1.59855	-2.346e-10	6.31643e-06	-1.72344	-2.346e-10
14945267	rs7862132	1.09073e-09	-1.6387	-0.848733	4.00029e-06	-1.38077	-0.79945
14945372	rs7862559	2.6132e-09	-1.61371	-2.346e-10	6.31909e-06	-1.72301	-2.346e-10
14945977	rs78168009	2.66597e-09	-1.59371	-2.346e-10	6.33568e-06	-1.72039	-2.346e-10
14946076	rs113463729	2.24295e-09	-1.76649	-2.346e-10	8.38984e-06	-1.43957	-2.346e-10
14946220	rs1855141	1.25839e-09	-1.77414	-0.570307	4.37737e-06	-1.59965	-0.490492
14946572	rs1523213	1.08169e-09	-1.45983	-1.03592	2.58158e-06	-1.58779	-1.0304
14946656	rs55831634	9.18994e-10	-1.40809	-1.25066	1.68558e-06	-1.77731	-1.26717
14947083	rs7043477	1.46424e-09	-0.982311	-1.21063	5.29417e-06	-0.749374	-1.15061
14947351	rs6474873	1.12355e-09	-1.45232	-1.00547	5.08948e-06	-0.973976	-0.965438
14947466	rs7870793	7.39349e-09	-0.573682	-2.346e-10	1.13685e-05	-1.13575	-2.346e-10
14947472	rs3861706	6.42439e-10	-1.71475	-1.30201	2.05419e-06	-1.56655	-1.28015
14947720	rs1464607	9.60828e-10	-1.72068	-0.893562	3.52239e-06	-1.47292	-0.834531
14947740	rs117829602	5.54989e-09	-0.860503	-2.346e-10	1.60233e-05	-0.792545	-2.346e-10
14947785	rs1464608	9.6433e-10	-1.57516	-1.03544	3.39195e-06	-1.35446	-0.990729
14948696	rs10961806	6.39716e-10	-1.71574	-1.30527	1.99087e-06	-1.59214	-1.28588
14948994	rs118043611	2.93189e-09	-1.49864	-2.346e-10	1.32882e-05	-0.979715	-2.346e-10
14949190	rs9969815	9.19493e-10	-1.7647	-0.89351	3.17535e-06	-1.56866	-0.842513
14949661	rs55789229	1.43013e-09	-1.1148	-1.10172	2.14391e-06	-1.671	-1.13296
14949803	rs2140326	8.98705e-10	-1.78275	-0.898329	3.01115e-06	-1.61665	-0.847617
14950193	rs1855140	9.25232e-10	-1.78275	-0.869239	3.13102e-06	-1.61665	-0.808578
14950424	rs116265393	5.16177e-09	-0.933002	-2.346e-10	8.79465e-06	-1.39245	-2.346e-10
14950586	rs138503352	3.54488e-09	-1.30878	-2.346e-10	6.56669e-06	-1.68458	-2.346e-10
14950628	rs59331691	1.35561e-09	-1.14201	-1.12802	2.06805e-06	-1.68281	-1.15718
14951029	rs141480396	3.59386e-09	-1.40323e-10	-1.29506	9.95873e-06	-1.40323e-10	-1.26814
14952066	rs11515200	6.41368e-10	-1.73393	-1.28451	1.99778e-06	-1.62087	-1.25369
14952537	rs7028135	8.95569e-10	-1.58509	-1.09949	2.83032e-06	-1.48617	-1.04003
14952712	rs7042782	9.25531e-10	-1.59223	-1.05944	2.93533e-06	-1.49478	-0.994989
14953023	rs113539164	2.22288e-09	-1.77548	-2.346e-10	8.38153e-06	-1.44056	-2.346e-10
14953149	rs141444705	4.14507e-09	-1.15236	-2.346e-10	1.03763e-05	-1.22706	-2.346e-10
14953252	rs114355175	1.24825e-09	-1.2372	-1.11534	2.01297e-06	-1.72146	-1.14552
14953322	rs118092548	5.23081e-09	-0.919715	-2.346e-10	1.22783e-05	-1.05875	-2.346e-10
14953525	rs7046824	9.7376e-10	-1.79055	-0.810322	3.20031e-06	-1.64557	-0.757776
14953534	rs116949189	2.83481e-09	-1.53231	-2.346e-10	7.65294e-06	-1.5315	-2.346e-10
14954006	rs2381972	9.58257e-10	-1.75497	-0.861949	3.35623e-06	-1.54567	-0.810099
14954209	rs191682693	3.60763e-09	-1.40323e-10	-1.29123	9.69765e-06	-1.40323e-10	-1.29471
14954434	rs7848522	9.21771e-10	-1.78489	-0.870854	3.08223e-06	-1.62307	-0.81787
14954549	rs7848747	8.90867e-10	-1.70182	-0.988021	2.99019e-06	-1.52888	-0.942373
14954971	rs7849466	9.80492e-10	-1.38046	-1.21352	1.74886e-06	-1.76976	-1.23786
14955215	rs147264014	2.87362e-09	-1.51871	-2.346e-10	5.85601e-06	-1.79912	-2.346e-10
14955245	rs28842341	9.12298e-10	-1.4354	-1.23067	1.69867e-06	-1.78407	-1.25268
14955410	rs10810294	6.10495e-10	-1.79194	-1.27582	1.77894e-06	-1.74833	-1.24224
14955663	rs10961809	6.10577e-10	-1.80221	-1.26542	1.78527e-06	-1.75884	-1.22818
14955855	rs75682603	7.60805e-09	-1.40323e-10	-0.545075	1.90787e-05	-1.40323e-10	-0.618017
14955988	rs2381973	9.09566e-10	-1.54685	-1.12222	2.88743e-06	-1.44041	-1.06581
14955993	rs72715609	1.11209e-09	-1.26061	-1.20742	1.83522e-06	-1.73025	-1.22918
14956102	rs146683376	5.1367e-09	-0.93787	-2.346e-10	8.64577e-06	-1.40952	-2.346e-10
14956219	rs7028869	8.65141e-10	-1.54584	-1.1733	1.83667e-06	-1.76014	-1.19849
14956686	rs62534841	3.30729e-09	-1.37815	-2.346e-10	1.2304e-05	-1.05667	-2.346e-10
14956960	rs10810295	6.1088e-10	-1.79147	-1.27567	1.86314e-06	-1.6998	-1.24453
14956963	rs10810296	6.12475e-10	-1.79147	-1.27306	1.86968e-06	-1.6998	-1.24103
14957281	rs1412720	9.36252e-10	-1.61767	-1.02249	3.22029e-06	-1.41488	-0.982235
14957399	rs72715615	7.55484e-10	-1.56463	-1.29005	1.6464e-06	-1.76769	-1.30031
14957582	rs11795030	4.50409e-09	-1.06929	-2.346e-10	1.038e-05	-1.22671	-2.346e-10
14957682	rs74930564	2.9316e-09	-1.49873	-2.346e-10	6.06452e-06	-1.76414	-2.346e-10
14957794	rs11793253	1.08477e-09	-1.35523	-1.13768	3.55074e-06	-1.2176	-1.08183
14958442	rs1589666	9.76178e-10	-1.46764	-1.13075	3.22329e-06	-1.32858	-1.06761
14958698	rs10810297	9.94497e-10	-1.45692	-1.12288	3.25209e-06	-1.32881	-1.05849
14958823	rs76083458	1.37783e-08	-1.40323e-10	0.048813	4.06187e-05	-1.40323e-10	0.137639
14959675	rs1403560	6.17222e-10	-1.78954	-1.26727	1.87378e-06	-1.70896	-1.22968
14959733	rs1829850	9.62966e-10	-1.51424	-1.09778	3.09167e-06	-1.40829	-1.02959
14959953	rs72715622	1.2031e-09	-1.2437	-1.14568	1.92179e-06	-1.72393	-1.1894
14960217	rs1357474	9.74224e-10	-1.5059	-1.09449	3.13368e-06	-1.39857	-1.02581
14960228	rs72715624	1.3378e-09	-1.17111	-1.11214	2.03635e-06	-1.69508	-1.16035
14960355	rs75734206	2.87119e-09	-1.51956	-2.346e-10	6.61659e-06	-1.67701	-2.346e-10
14960401	rs7851480	3.7882e-09	-1.24239	-2.346e-10	9.94519e-06	-1.2695	-2.346e-10
14960526	rs72715625	1.18544e-09	-1.32185	-1.08232	1.97031e-06	-1.75169	-1.13671
14960674	rs7851938	4.77393e-09	-1.01111	-2.346e-10	1.15014e-05	-1.12412	-2.346e-10
14960813	rs74928841	3.57133e-09	-1.30134	-2.346e-10	9.38971e-06	-1.32698	-2.346e-10
14960981	rs77247737	2.85859e-09	-1.52395	-2.346e-10	7.56542e-06	-1.543	-2.346e-10
14960998	rs78928002	2.8437e-09	-1.52917	-2.346e-10	7.52738e-06	-1.54804	-2.346e-10
14961188	rs79420792	3.44246e-09	-1.3381	-2.346e-10	9.05965e-06	-1.36276	-2.346e-10
14961240	rs74672765	3.20665e-09	-1.40906	-2.346e-10	8.45579e-06	-1.43174	-2.346e-10
14961245	rs10810298	1.16888e-09	-1.32705	-1.09118	3.78894e-06	-1.21249	-1.02202
14961654	rs114644572	3.58138e-09	-1.29853	-2.346e-10	9.41546e-06	-1.32424	-2.346e-10
14961738	rs1412724	1.20552e-09	-1.61739	-0.769976	4.7224e-06	-1.29037	-0.723908
14962585	rs55834240	1.26394e-09	-1.1696	-1.17044	1.93784e-06	-1.69446	-1.21056
14962799	rs1412723	3.01705e-09	-1.47	-2.346e-10	7.28209e-06	-1.58117	-2.346e-10
14963102	rs80062817	3.12852e-09	-1.43372	-2.346e-10	7.43849e-06	-1.55992	-2.346e-10
14963156	rs80303296	3.87711e-09	-1.21919	-2.346e-10	9.49679e-06	-1.31564	-2.346e-10
14963519	rs12378196	1.02797e-09	-1.70235	-0.844353	2.81562e-06	-1.77563	-0.755772
14963761	rs12335460	9.13415e-10	-1.78486	-0.879984	4.19841e-06	-1.3297	-0.802183
14963863	rs72715629	1.31034e-09	-1.11563	-1.18836	1.95315e-06	-1.67136	-1.22579
14964272	rs10810299	8.61396e-10	-1.48142	-1.24206	3.02496e-06	-1.25992	-1.19977
14964844	rs10961810	9.1488e-10	-1.46796	-1.19529	3.2757e-06	-1.21006	-1.17
14964896	rs73642469	3.9235e-09	-1.40323e-10	-1.2073	1.02715e-05	-1.40323e-10	-1.23721
14964952	rs6415721	1.05567e-09	-1.5566	-0.963505	4.33715e-06	-1.19068	-0.908689
14965215	rs56277083	3.86991e-09	-1.40323e-10	-1.22105	1.01532e-05	-1.40323e-10	-1.2488
14965327	rs75024468	3.3687e-09	-1.35976	-2.346e-10	8.04263e-06	-1.48183	-2.346e-10
14965543	rs55948600	2.3288e-09	-1.72893	-2.346e-10	5.84756e-06	-1.80057	-2.346e-10
14965779	rs75466704	2.49794e-09	-1.65882	-2.346e-10	6.74205e-06	-1.65823	-2.346e-10
14966065	rs72715631	3.39804e-09	-0.132521	-1.21856	2.35046e-06	-1.46435	-1.24763
14966241	rs9697216	3.4392e-09	-0.0330091	-1.30603	2.31302e-06	-1.41869	-1.30935
14966251	rs12339145	2.54391e-09	-1.64058	-2.346e-10	6.86638e-06	-1.63995	-2.346e-10
14966515	rs12353198	2.85999e-09	-1.52346	-2.346e-10	7.72099e-06	-1.52265	-2.346e-10
14967121	rs80042792	3.2479e-09	-1.39627	-2.346e-10	7.63665e-06	-1.53363	-2.346e-10
14967122	rs77294719	3.2479e-09	-1.39627	-2.346e-10	7.63665e-06	-1.53363	-2.346e-10
14967393	rs12379705	2.18282e-09	-1.00735	-0.786314	7.95971e-06	-0.802701	-0.689497
14968026	rs72715633	8.63105e-10	-1.42306	-1.29844	1.67076e-06	-1.74484	-1.30847
14968092	rs12350915	2.55637e-09	-1.63569	-2.346e-10	6.90006e-06	-1.63506	-2.346e-10
14968316	rs10961811	1.19167e-09	-1.52413	-0.874791	5.16233e-06	-1.10997	-0.815236
14968354	rs7027560	1.15977e-09	-1.56209	-0.863974	4.95354e-06	-1.17052	-0.795972
14968362	rs77348208	1.33638e-09	-1.01272	-1.2716	1.81265e-06	-1.68176	-1.29004
14968482	rs146945726	3.92179e-09	-1.20773	-2.346e-10	9.85025e-06	-1.27909	-2.346e-10
14968862	rs7044317	2.82625e-09	-1.53533	-2.346e-10	7.27245e-06	-1.5825	-2.346e-10
14968980	rs4535838	1.15591e-09	-1.59467	-0.834719	4.76779e-06	-1.23212	-0.772588
14969259	rs7031880	3.60758e-09	-1.29124	-2.346e-10	9.10966e-06	-1.35725	-2.346e-10
14969360	rs7031667	2.80821e-09	-1.54173	-2.346e-10	7.23032e-06	-1.58831	-2.346e-10
14970121	rs7350286	2.12596e-09	-1.01063	-0.809426	7.59107e-06	-0.82282	-0.716797
14970191	rs7350287	1.45126e-09	-1.28547	-0.916376	5.76188e-06	-1.00102	-0.814307
14970415	rs11515203	7.52396e-10	-1.80203	-1.05675	2.37231e-06	-1.6816	-1.02113
14970645	rs7029791	3.76232e-09	-1.24924	-2.346e-10	8.35657e-06	-1.44354	-2.346e-10
14970697	rs113889563	3.97964e-09	-1.40323e-10	-1.19309	1.03967e-05	-1.40323e-10	-1.22511
14970943	rs191862051	9.50861e-09	-1.40323e-10	-0.322083	2.31637e-05	-1.40323e-10	-0.424002
14971227	rs7048248	1.12726e-09	-1.60468	-0.849819	4.65973e-06	-1.24068	-0.786949
14971362	rs4546746	7.68862e-10	-1.74968	-1.08744	2.44503e-06	-1.65493	-1.0176
14971583	rs10122371	2.57339e-09	-1.62906	-2.346e-10	6.94609e-06	-1.62841	-2.346e-10
14971716	rs149180677	4.06267e-09	-1.40323e-10	-1.17244	1.10667e-05	-1.40323e-10	-1.16265
14972102	rs10114147	1.11589e-09	-1.63397	-0.830663	4.50998e-06	-1.29838	-0.761921
14972128	rs138189927	2.50639e-09	-1.65544	-2.346e-10	6.76491e-06	-1.65484	-2.346e-10
14972425	rs79594614	3.96758e-09	-1.40323e-10	-1.19613	1.03697e-05	-1.40323e-10	-1.2277
14972897	rs10810302	1.02148e-08	-1.77059	1.52014	3.2174e-05	-1.62574	1.53031
14972960	rs142117492	3.02114e-09	-1.46865	-2.346e-10	7.72906e-06	-1.5216	-2.346e-10
14973110	rs140193010	2.18839e-09	-1.79111	-2.346e-10	5.87345e-06	-1.79615	-2.346e-10
14973280	rs117985521	2.70523e-09	-1.7592	0.180106	6.153e-06	-1.77543	0.0257762
14973307	rs79186809	3.46667e-09	-1.33109	-2.346e-10	7.98701e-06	-1.48877	-2.346e-10
14973346	rs7026072	1.00497e-09	-1.70566	-0.863665	3.79074e-06	-1.42899	-0.805042
14973461	rs138224682	4.28589e-09	-1.40323e-10	-1.11895	1.15738e-05	-1.40323e-10	-1.11784
14973577	rs148332796	2.94738e-09	-1.49337	-2.346e-10	7.6157e-06	-1.53638	-2.346e-10
14974080	rs7857763	1.02724e-09	-1.65216	-0.895238	4.17662e-06	-1.30438	-0.83271
14974205	rs56195535	1.21835e-09	-1.07859	-1.29819	1.83001e-06	-1.65482	-1.30745
14974280	rs79979838	3.1315e-09	-1.43277	-2.346e-10	7.98838e-06	-1.4886	-2.346e-10
14974314	rs73419772	3.68598e-09	-1.40323e-10	-1.26974	9.76211e-06	-1.40323e-10	-1.28808
14974488	rs7030620	9.90389e-10	-1.6463	-0.937635	4.03315e-06	-1.2938	-0.878247
14974663	rs75726852	3.1035e-09	-1.44175	-2.346e-10	7.86511e-06	-1.50415	-2.346e-10
14974677	rs68177350	2.99181e-09	-0.242447	-1.23595	2.35499e-06	-1.45208	-1.25798
14974775	rs73419777	4.10979e-09	-1.40323e-10	-1.16091	1.06903e-05	-1.40323e-10	-1.19726
14975341	rs66462482	4.68899e-09	0.281029	-1.31009	2.91918e-06	-1.18367	-1.31161
14975409	rs10961814	7.38069e-10	-1.77779	-1.10021	2.36356e-06	-1.67418	-1.03224
14975636	rs73642480	3.79262e-09	-1.40323e-10	-1.24122	9.97152e-06	-1.40323e-10	-1.26686
14975699	rs12339856	3.1367e-09	-1.43111	-2.346e-10	8.00061e-06	-1.48707	-2.346e-10
14975718	rs118179320	4.94152e-09	-1.40323e-10	-0.976608	1.43109e-05	-1.40323e-10	-0.905571
14975829	rs2049291	1.67209e-09	-1.17523	-0.884979	5.94887e-06	-0.984121	-0.799267
14975886	rs2049292	7.08967e-10	-1.7673	-1.15093	2.2868e-06	-1.64845	-1.09098
14975961	rs72715639	1.19968e-09	-1.11832	-1.2739	1.82947e-06	-1.67254	-1.29002
14976144	rs112538510	3.6851e-09	-1.26998	-2.346e-10	9.29238e-06	-1.3374	-2.346e-10
14976172	rs111252212	3.74782e-09	-1.25311	-2.346e-10	9.44023e-06	-1.32161	-2.346e-10
14976255	rs113643953	3.6851e-09	-1.26998	-2.346e-10	9.29238e-06	-1.3374	-2.346e-10
14976286	rs184013005	3.84059e-09	-1.40323e-10	-1.22866	1.00737e-05	-1.40323e-10	-1.25666
14976391	rs61447244	1.11656e-09	-1.18786	-1.27617	1.77333e-06	-1.70197	-1.29176
14976449	rs28536549	2.59913e-09	-1.6191	-2.346e-10	7.0157e-06	-1.61844	-2.346e-10
14976480	rs28534798	3.7162e-09	-1.26158	-2.346e-10	9.36569e-06	-1.32954	-2.346e-10
14976676	rs10810305	7.0206e-10	-1.79411	-1.13391	2.16487e-06	-1.72308	-1.07115
14976689	rs10810306	6.99342e-10	-1.79241	-1.13948	2.16097e-06	-1.7184	-1.07763
14976887	rs140638262	2.23149e-09	-1.77161	-2.346e-10	6.41566e-06	-1.70785	-2.346e-10
14976996	rs117277028	5.52293e-09	-0.865373	-2.346e-10	1.57621e-05	-0.808979	-2.346e-10
14977169	rs7870499	9.61717e-10	-1.73236	-0.880957	3.55335e-06	-1.48293	-0.81577
14977171	rs10115192	3.91718e-09	-1.20891	-2.346e-10	8.4423e-06	-1.43334	-2.346e-10
14977210	rs72715642	1.26168e-09	-1.0807	-1.26114	1.8792e-06	-1.65578	-1.27996
14977646	rs146603428	1.92161e-08	-1.40323e-10	0.381467	4.41067e-05	-1.40323e-10	0.220021
14977798	rs10115344	4.1207e-09	-1.15826	-2.346e-10	1.03189e-05	-1.23261	-2.346e-10
14977828	rs78928917	3.56142e-09	-1.30412	-2.346e-10	9.00086e-06	-1.36927	-2.346e-10
14978257	rs12338689	4.10761e-09	-1.16144	-2.346e-10	1.02881e-05	-1.2356	-2.346e-10
14978450	rs67226056	2.97311e-09	-0.196871	-1.2878	2.32415e-06	-1.43027	-1.29297
14978548	rs9298710	9.11317e-10	-1.69464	-0.972504	3.21233e-06	-1.48321	-0.916381
14978871	rs73642482	4.15583e-09	-1.40323e-10	-1.14977	1.07709e-05	-1.40323e-10	-1.18974
14978975	rs59977698	3.93267e-09	-1.40323e-10	-1.20496	1.02738e-05	-1.40323e-10	-1.23699
14979102	rs138437475	4.07096e-09	-1.40323e-10	-1.1704	1.10437e-05	-1.40323e-10	-1.16473
14979425	rs10810307	1.60488e-09	-1.08594	-1.01529	5.07374e-06	-0.999583	-0.942929
14979606	rs149325152	3.89989e-09	-1.40323e-10	-1.21333	1.10052e-05	-1.40323e-10	-1.16822
14979866	rs12340301	1.51876e-09	-1.14887	-1.00752	4.79371e-06	-1.06502	-0.93427
14979940	rs79838801	3.99604e-09	-1.18898	-2.346e-10	1.00252e-05	-1.26149	-2.346e-10
14980634	rs115646531	3.49584e-09	-1.32271	-2.346e-10	8.8463e-06	-1.38659	-2.346e-10
14980673	rs78250732	3.34076e-09	-1.36808	-2.346e-10	8.25374e-06	-1.45592	-2.346e-10
14981038	rs10810308	1.4569e-09	-1.16096	-1.03701	4.28262e-06	-1.14484	-0.96719
14981238	rs139885109	8.17733e-09	-0.472915	-2.346e-10	1.57876e-05	-0.807366	-2.346e-10
14981254	rs75575257	3.95933e-09	-1.40323e-10	-1.19821	1.03324e-05	-1.40323e-10	-1.2313
14981684	rs75725456	9.98785e-08	2.02967	-2.346e-10	0.000112145	1.1532	-2.346e-10
14981704	rs60838705	1.20597e-09	-1.36293	-1.02407	2.03684e-06	-1.7926	-1.06259
14982037	rs111323750	3.57957e-09	-1.29904	-2.346e-10	9.04364e-06	-1.36453	-2.346e-10
14982145	rs79856774	2.32864e-09	-1.729	-2.346e-10	6.2009e-06	-1.7419	-2.346e-10
14982272	rs72501425	3.25791e-09	-0.323565	-1.06963	2.83534e-06	-1.41955	-1.10488
14982694	rs72715648	1.1714e-09	-1.16812	-1.24796	1.92028e-06	-1.64369	-1.27043
14982751	rs10961817	1.41525e-09	-1.23491	-0.992066	4.45004e-06	-1.15659	-0.917092
14983311	rs75067089	3.3709e-09	-1.3591	-2.346e-10	8.55191e-06	-1.42044	-2.346e-10
14983508	rs10961818	2.48009e-09	-1.66599	-2.346e-10	6.69377e-06	-1.66541	-2.346e-10
14984089	rs138514920	5.37338e-09	-1.40323e-10	-0.892823	1.45216e-05	-1.40323e-10	-0.890956
14984170	rs7020107	1.36682e-09	-1.23574	-1.02605	4.12064e-06	-1.19375	-0.956834
14984260	rs4008009	8.16736e-10	-1.72222	-1.0545	2.80649e-06	-1.52765	-1.007
14984514	rs144472740	4.78585e-08	1.29397	-2.346e-10	6.84645e-05	0.659725	-2.346e-10
14985047	rs1880013	1.82662e-09	-0.878354	-1.09346	5.22533e-06	-0.880641	-1.03243
14985591	rs56239603	4.03058e-09	-1.40323e-10	-1.18037	1.05111e-05	-1.40323e-10	-1.21416
14986060	rs7028702	9.76264e-10	-1.53921	-1.05909	3.45855e-06	-1.31246	-1.01328
14986602	rs6474876	8.68645e-10	-1.53883	-1.17627	3.11788e-06	-1.28864	-1.14079
14986783	rs12001792	3.3709e-09	-1.3591	-2.346e-10	8.55191e-06	-1.42044	-2.346e-10
14987263	rs10756632	2.72208e-09	-1.22924	-0.34364	7.44745e-06	-1.24087	-0.317849
14987578	rs10810309	1.18567e-09	-1.64935	-0.754621	3.43642e-06	-1.60574	-0.726417
14988057	rs78921335	3.37971e-09	-1.35649	-2.346e-10	8.57266e-06	-1.41801	-2.346e-10
14988601	rs67086694	1.09024e-09	-1.58107	-0.906815	2.20984e-06	-1.79657	-0.977101
14988901	rs6474877	3.34676e-09	-1.36629	-2.346e-10	8.49503e-06	-1.42711	-2.346e-10
14988990	rs6474878	9.01708e-10	-1.54096	-1.13679	3.17996e-06	-1.30907	-1.10065
14989567	rs7042441	1.15448e-09	-1.36285	-1.06778	1.92465e-06	-1.79259	-1.11926
14989877	rs10810310	1.07521e-09	-1.62715	-0.87462	3.15746e-06	-1.56927	-0.847552
14989890	rs7028104	2.39399e-09	-1.19224	-0.509082	6.55018e-06	-1.20423	-0.482866
14989986	rs56036616	1.11645e-09	-1.39537	-1.06876	1.91894e-06	-1.79735	-1.11747
14990267	rs55818920	1.20803e-09	-1.32923	-1.05606	1.95165e-06	-1.78661	-1.11131
14990320	rs114397995	3.9551e-09	-1.19927	-2.346e-10	9.92876e-06	-1.27115	-2.346e-10
14990485	rs10961819	2.33467e-09	-1.1976	-0.528812	6.51305e-06	-1.18986	-0.502917
14990527	rs141057871	3.62566e-09	-1.40323e-10	-1.28624	9.82497e-06	-1.40323e-10	-1.28166
14990608	rs149422223	6.35691e-10	-1.79616	-1.23116	1.88395e-06	-1.67225	-1.26097
14990715	rs144691359	4.20816e-09	-1.13726	-2.346e-10	1.05249e-05	-1.21284	-2.346e-10
14990730	rs7851933	3.81881e-09	-0.109235	-1.12511	2.96818e-06	-1.30675	-1.17189
14990741	rs142877294	4.61388e-08	1.25737	-2.346e-10	5.72123e-05	0.480179	-2.346e-10
14990759	rs10961820	3.07558e-09	-0.902497	-0.548291	8.60982e-06	-0.89097	-0.522717
14991024	rs7855093	2.04088e-09	-1.46148	-0.399422	6.97039e-06	-1.22229	-0.402625
14991064	rs73642485	3.97802e-09	-1.40323e-10	-1.1935	1.03829e-05	-1.40323e-10	-1.22643
14991330	rs116893481	8.65335e-10	-1.60162	-1.1173	2.34153e-06	-1.64053	-1.07525
14991784	rs73642487	8.62052e-10	-1.44194	-1.28078	1.6736e-06	-1.76154	-1.29007
14992109	rs4553007	2.39353e-09	-1.12794	-0.573571	6.55958e-06	-1.13464	-0.551021
14992314	rs7048212	3.53438e-09	-1.31174	-2.346e-10	9.18332e-06	-1.3492	-2.346e-10
14992582	rs7048509	2.20021e-09	-1.14992	-0.635811	6.05979e-06	-1.15069	-0.614223
14993180	rs10756633	1.97846e-09	-1.3754	-0.516566	6.81221e-06	-1.11095	-0.536926
14993188	rs146053273	4.24466e-09	-1.12862	-2.346e-10	2.86384e-05	-0.211843	-2.346e-10
14993197	rs75990804	2.736e-09	-1.56779	-2.346e-10	6.60945e-06	-1.67809	-2.346e-10
14993419	rs4548277	1.87519e-09	-1.40079	-0.544778	6.5785e-06	-1.12188	-0.560903
14993511	rs1880012	1.94856e-09	-1.47437	-0.432823	6.63123e-06	-1.21868	-0.456121
14993838	rs78138770	3.78883e-09	-1.40323e-10	-1.24222	9.95451e-06	-1.40323e-10	-1.26856
14994221	rs7040712	1.73008e-09	-1.47437	-0.551745	5.93053e-06	-1.21868	-0.567797
14994713	rs79860927	3.47113e-09	-1.3298	-2.346e-10	9.02535e-06	-1.36655	-2.346e-10
14995166	rs117765099	5.68786e-09	-0.835947	-2.346e-10	1.87532e-05	-0.635228	-2.346e-10
14995769	rs79534649	2.28632e-08	-1.40323e-10	0.555246	5.06073e-05	-1.40323e-10	0.357505
14995990	rs55838482	7.28333e-09	-0.588693	-2.346e-10	1.35076e-05	-0.963335	-2.346e-10
14996077	rs10961822	1.42013e-08	-1.40323e-10	0.0790528	4.14564e-05	-1.40323e-10	0.158052
14996380	rs139301597	4.59571e-09	-1.40323e-10	-1.04916	1.25136e-05	-1.40323e-10	-1.03978
14996616	rs74769880	2.85567e-09	-1.52497	-2.346e-10	6.78361e-06	-1.65208	-2.346e-10
14997148	rs3802485	3.74592e-09	-1.40323e-10	-1.25362	1.04949e-05	-1.40323e-10	-1.2157
14997367	rs58173555	3.79438e-09	-1.24076	-2.346e-10	1.054e-05	-1.21141	-2.346e-10
14997420	rs7023196	1.35437e-09	-1.80236	-0.468585	4.36002e-06	-1.65634	-0.437775
14997598	rs7023025	3.29755e-09	-1.3811	-2.346e-10	8.37914e-06	-1.44084	-2.346e-10
14997687	rs116888601	2.47518e-09	-1.66797	-2.346e-10	6.00648e-06	-1.77375	-2.346e-10
14997691	rs7023503	3.28923e-09	-1.38363	-2.346e-10	8.35954e-06	-1.44319	-2.346e-10
14997819	rs2140324	1.36822e-09	-1.80271	-0.458064	3.97037e-06	-1.74868	-0.439047
14997977	rs74659438	4.35329e-09	-1.40323e-10	-1.10335	1.13662e-05	-1.40323e-10	-1.13595
14998280	rs138252144	3.2593e-09	-1.39277	-2.346e-10	8.28907e-06	-1.45165	-2.346e-10
14998647	rs4741444	1.5095e-09	-1.79704	-0.365463	4.64566e-06	-1.68521	-0.34545
14999906	rs191821170	3.84758e-09	-1.40323e-10	-1.22684	1.00097e-05	-1.40323e-10	-1.26304
14999991	rs7860043	2.99406e-09	-1.47765	-2.346e-10	7.83478e-06	-1.50802	-2.346e-10
15000126	rs7029010	9.24142e-10	-1.74862	-0.904547	2.8428e-06	-1.6385	-0.883297
15000378	rs139767629	2.73112e-09	-1.56957	-2.346e-10	6.36183e-06	-1.71627	-2.346e-10
15000551	rs7029527	1.31902e-09	-1.79242	-0.504974	3.57571e-06	-1.79853	-0.493893
15000684	rs1829852	1.16194e-09	-1.11708	-1.30711	3.53311e-06	-0.997039	-1.30737
15001473	rs148641735	6.81639e-09	-0.654951	-2.346e-10	1.98164e-05	-0.580078	-2.346e-10
15002057	rs118053807	3.57676e-09	-1.29982	-2.346e-10	6.88792e-06	-1.63682	-2.346e-10
15002225	rs13440301	2.78332e-09	-1.55064	-2.346e-10	7.31028e-06	-1.57731	-2.346e-10
15002415	rs117216470	2.11315e-08	-1.40323e-10	0.476486	4.69773e-05	-1.40323e-10	0.283074
15002522	rs10810311	1.22081e-09	-1.71275	-0.662021	3.63172e-06	-1.66005	-0.616834
15002620	rs10810312	1.24989e-09	-1.68108	-0.670143	3.7363e-06	-1.6209	-0.627594
15002656	rs111940598	3.81724e-09	-1.23475	-2.346e-10	7.61328e-06	-1.5367	-2.346e-10
15002712	rs76657663	4.2745e-09	-1.40323e-10	-1.12161	1.10665e-05	-1.40323e-10	-1.16267
15002911	rs55783059	6.52845e-10	-1.69882	-1.30188	1.59363e-06	-1.80259	-1.29799
15003263	rs76698598	9.03742e-10	-1.51972	-1.15577	2.38594e-06	-1.57914	-1.11786
15003548	rs139437448	2.41501e-09	-1.69258	-2.346e-10	9.98315e-06	-1.26569	-2.346e-10
15003657	rs10810313	6.39888e-09	-0.718159	-2.346e-10	1.51427e-05	-0.849071	-2.346e-10
15003735	rs2140322	1.7036e-09	-1.47397	-0.567564	6.03054e-06	-1.21677	-0.55298
15003985	rs16932498	6.00029e-09	-0.782473	-2.346e-10	1.31517e-05	-0.99004	-2.346e-10
15004123	rs140729674	2.42135e-08	-1.40323e-10	0.612627	5.34304e-05	-1.40323e-10	0.411789
15004419	rs77996050	3.19387e-09	-1.41305	-2.346e-10	8.13508e-06	-1.4704	-2.346e-10
15004553	rs79604461	9.29104e-09	-0.345231	-2.346e-10	1.05844e-05	-1.20721	-2.346e-10
15004578	rs7030516	1.60948e-09	-1.55146	-0.546907	5.58669e-06	-1.31408	-0.532124
15004680	rs73642492	1.02005e-09	-1.49986	-1.05458	2.49365e-06	-1.55018	-1.10266
15004688	rs73642493	4.16645e-09	-1.40323e-10	-1.14722	1.08192e-05	-1.40323e-10	-1.18526
15004799	rs76506055	3.15845e-09	-1.4242	-2.346e-10	8.05177e-06	-1.4807	-2.346e-10
15005594	rs1916309	2.4652e-09	-1.72057	0.0485616	7.64849e-06	-1.59751	0.0654299
15005741	rs113684317	3.75336e-09	-1.25163	-2.346e-10	7.52602e-06	-1.54822	-2.346e-10
15006006	rs4741445	1.141e-09	-1.22638	-1.216	2.90678e-06	-1.2798	-1.21974
15006130	rs9696246	2.94179e-09	-1.49526	-2.346e-10	7.70455e-06	-1.52478	-2.346e-10
15006155	rs78705419	4.91792e-09	-1.40323e-10	-0.981395	1.45958e-05	-1.40323e-10	-0.885857
15007152	rs62536769	1.17569e-09	-1.72902	-0.683408	3.47342e-06	-1.67258	-0.648868
15007889	rs60820471	1.22882e-09	-1.05911	-1.30912	2.03922e-06	-1.54234	-1.31169
15008087	rs79591106	2.37225e-08	-1.40323e-10	0.592141	4.85884e-05	-1.40323e-10	0.316794
15008444	rs112603379	2.71153e-09	-1.57677	-2.346e-10	6.82382e-06	-1.64617	-2.346e-10
15008675	rs10961825	1.28477e-09	-1.63003	-0.693675	3.78837e-06	-1.57524	-0.659415
15008841	rs1851587	2.71153e-09	-1.57677	-2.346e-10	6.82382e-06	-1.64617	-2.346e-10
```
