## Supplementary material for "Characterization of shared and ancestry-specific signals driving complex traits using multi-ancestry fine-mapping": susiex_nc3.cs80.summary

```
# chr9:14009105-15009105
CS_ID	CS_LENGTH	CS_PURITY	MAX_PIP_SNP	BP	REF_ALLELE	ALT_ALLELE	REF_FRQ	BETA	SE	-LOG10P	MAX_PIP	POST-HOC_PROB_POP1	POST-HOC_PROB_POP2
1	1	1	rs498591	14509105	T,T	A,A	0.860835,0.893849	0.0342247,0.021716	0.00571235,0.0138774	8.68174,0.929521	0.972436	0.999952	0.49205
2	2	0.794222	rs506325	14063719	T,NA	C,NA	0.853877,NA	-0.0248484,NA	0.00559735,NA	5.04459,NA	0.730288	0.889739	0.467739
```
