## Supplementary material for "Characterization of shared and ancestry-specific signals driving complex traits using multi-ancestry fine-mapping": susiex_nc1.cs80.snp

```
BP	SNP	PIP(CS1)	LogBF(CS1,Pop1)	LogBF(CS1,Pop2)
21490810	chr9:21490810:G:GAGAAGGGAGAGATTGAAGAGTGGAAAGGAGA	9.00157e-20	-4.40445e-10	-1.20963
21491005	chr9:21491005:C:G	1.08529e-20	-2.15068	-1.1745
21491172	chr9:21491172:G:A	1.78575e-20	-1.93446	-0.892737
21491403	chr9:21491403:AGTACCAGATCCTAAGTGATGTGG:A	1.17676e-20	-2.09502	-1.14924
21491907	chr9:21491907:GT:G	3.30788e-20	-2.21072	-2.57401e-10
21491975	chr9:21491975:G:A	9.35415e-20	-4.40445e-10	-1.17121
21491984	chr9:21491984:T:C	9.7383e-21	-2.22223	-1.21131
21491993	chr9:21491993:T:C	1.14683e-20	-2.08369	-1.18634
21492684	chr9:21492684:C:G	9.78859e-21	-2.21797	-1.21043
21492849	chr9:21492849:T:C	1.15132e-20	-2.09737	-1.16875
21493357	chr9:21493357:T:A	5.06372e-20	-1.78493	-2.57401e-10
21493591	chr9:21493591:T:C	1.04826e-20	-2.22209	-1.13781
21493734	chr9:21493734:G:A	1.20127e-20	-2.21115	-1.0125
21493862	chr9:21493862:A:G	1.01736e-20	-2.17878	-1.21104
21493864	chr9:21493864:G:T	1.2917e-20	-1.97592	-1.17515
21494198	chr9:21494198:C:T	1.00943e-19	-4.40445e-10	-1.09506
21494301	chr9:21494301:C:T	1.3867e-20	-1.9804	-1.09971
21494477	chr9:21494477:C:T	3.39683e-20	-2.18419	-2.57401e-10
21494746	chr9:21494746:G:A	9.94839e-21	-2.22658	-1.18562
21494768	chr9:21494768:G:A	1.89793e-19	-4.40445e-10	-0.46368
21494906	chr9:21494906:T:C	8.99783e-20	-4.40445e-10	-1.21005
21495081	chr9:21495081:T:C	9.7889e-21	-2.22752	-1.20085
21495153	chr9:21495153:G:A	1.0974e-18	-4.40445e-10	1.29109
21495330	chr9:21495330:G:A	3.30331e-20	-2.2121	-2.57401e-10
21495766	chr9:21495766:C:T	3.51957e-20	-2.14869	-2.57401e-10
21495987	chr9:21495987:C:G	3.32223e-20	-2.20639	-2.57401e-10
21496059	chr9:21496059:T:C	1.22319e-20	-2.18967	-1.01589
21496824	chr9:21496824:G:A	1.77159e-19	-4.40445e-10	-0.532564
21497080	chr9:21497080:A:G	9.77852e-21	-2.23402	-1.1954
21498197	chr9:21498197:G:A	2.61793e-20	-1.39204	-1.0526
21498363	chr9:21498363:C:T	8.98751e-20	-4.40445e-10	-1.21119
21498492	chr9:21498492:T:C	8.98563e-20	-4.40445e-10	-1.2114
21498509	chr9:21498509:A:G	1.0175e-19	-4.40445e-10	-1.08709
21498620	chr9:21498620:T:C	1.17225e-20	-2.0533	-1.1948
21498667	chr9:21498667:C:T	3.2933e-20	-2.21514	-2.57401e-10
21499300	chr9:21499300:A:C	1.74541e-20	-1.68298	-1.16705
21499565	chr9:21499565:G:A	5.67145e-20	-1.67158	-2.57401e-10
21499625	chr9:21499625:A:C	9.62136e-21	-2.2366	-1.20903
21499794	chr9:21499794:A:G	1.02366e-20	-2.23857	-1.14507
21499853	chr9:21499853:T:G	3.11901e-20	-2.18696	-0.0825505
21501549	chr9:21501549:A:G	1.4282e-20	-1.84302	-1.20759
21501590	chr9:21501590:G:A	1.57129e-20	-1.96614	-0.98899
21501973	chr9:21501973:A:C	3.79856e-20	-2.07241	-2.57401e-10
21502924	chr9:21502924:C:T	1.84896e-20	-1.67618	-1.11623
21503339	chr9:21503339:G:A	1.17408e-20	-2.0354	-1.21115
21503813	chr9:21503813:T:G	9.88767e-21	-2.21971	-1.19862
21503846	chr9:21503846:G:A	9.50211e-20	-4.40445e-10	-1.15552
21503903	chr9:21503903:T:C	1.21103e-20	-2.0677	-1.14786
21503937	chr9:21503937:C:T	2.90332e-19	-4.40445e-10	-0.0385892
21504204	chr9:21504204:A:G	1.37402e-20	-1.95731	-1.13198
21504584	chr9:21504584:T:C	1.58627e-20	-1.81681	-1.12883
21504974	chr9:21504974:G:A	1.40977e-20	-1.85271	-1.2109
21505195	chr9:21505195:T:C	9.68043e-20	-4.40445e-10	-1.13692
21505539	chr9:21505539:G:A	5.07603e-19	0.520086	-2.57401e-10
21505689	chr9:21505689:T:C	1.99987e-19	-4.40445e-10	-0.411363
21505771	chr9:21505771:T:C	2.09468e-19	-4.40445e-10	-0.365045
21506119	chr9:21506119:C:T	1.70515e-20	-1.68449	-1.18889
21506319	chr9:21506319:A:G	1.45494e-20	-1.8214	-1.21067
21506329	chr9:21506329:G:A	1.4426e-20	-1.83265	-1.20793
21506357	chr9:21506357:G:T	1.16825e-20	-2.16956	-1.08196
21506560	chr9:21506560:G:T	1.57282e-20	-1.76367	-1.19049
21506689	chr9:21506689:TG:T	9.05398e-20	-4.40445e-10	-1.20383
21506731	chr9:21506731:A:T	9.84886e-21	-2.22748	-1.19478
21506987	chr9:21506987:C:A	3.26249e-20	-2.22454	-2.57401e-10
21507093	chr9:21507093:T:C	2.08509e-19	-4.40445e-10	-0.369631
21507131	chr9:21507131:G:C	5.17974e-20	-2.22789	0.465619
21507600	chr9:21507600:C:T	1.65571e-19	-4.40445e-10	-0.600213
21508002	chr9:21508002:G:A	1.73755e-19	-4.40445e-10	-0.551968
21508066	chr9:21508066:GT:G	1.34441e-20	-1.92542	-1.18566
21508074	chr9:21508074:T:C	3.24263e-20	-2.23064	-2.57401e-10
21508107	chr9:21508107:C:G	1.30409e-20	-2.00418	-1.13734
21508219	chr9:21508219:T:G	1.33904e-20	-1.91983	-1.19525
21508388	chr9:21508388:G:A	1.37688e-19	-4.40445e-10	-0.784621
21508406	chr9:21508406:A:G	1.52554e-20	-1.89694	-1.08774
21508671	chr9:21508671:AAATAC:A	9.76348e-21	-2.23852	-1.19245
21508691	chr9:21508691:C:A	1.59603e-20	-1.93234	-1.00718
21508725	chr9:21508725:TTACA:T	1.62434e-20	-1.71063	-1.2113
21508762	chr9:21508762:T:TTTTC	1.48755e-20	-1.89056	-1.11934
21509633	chr9:21509633:C:A	9.06947e-20	-4.40445e-10	-1.20212
21509793	chr9:21509793:G:A	2.33062e-19	-4.40445e-10	-0.258311
21510161	chr9:21510161:C:A	1.87136e-20	-1.57646	-1.20391
21510488	chr9:21510488:A:G	9.09659e-20	-4.40445e-10	-1.19913
21510695	chr9:21510695:A:C	1.39725e-19	-4.40445e-10	-0.769938
21510726	chr9:21510726:C:T	1.82895e-20	-1.60767	-1.19561
21510938	chr9:21510938:A:C	1.46608e-19	-4.40445e-10	-0.721851
21511648	chr9:21511648:A:G	1.18466e-19	-4.40445e-10	-0.934988
21511849	chr9:21511849:G:T	3.59218e-20	-2.12827	-2.57401e-10
21511934	chr9:21511934:G:GC	1.70171e-19	-4.40445e-10	-0.572808
21513100	chr9:21513100:C:T	1.55334e-20	-2.19755	-0.769078
21513527	chr9:21513527:A:G	1.04987e-20	-2.21706	-1.1413
21513766	chr9:21513766:T:C	1.38768e-19	-4.40445e-10	-0.776813
21514029	chr9:21514029:T:C	1.24654e-19	-4.40445e-10	-0.884069
21514317	chr9:21514317:G:A	1.31359e-19	-4.40445e-10	-0.831679
21514327	chr9:21514327:T:C	9.6537e-21	-2.23638	-1.20589
21514365	chr9:21514365:A:C	1.01625e-19	-4.40445e-10	-1.08832
21514367	chr9:21514367:T:C	9.15569e-20	-4.40445e-10	-1.19265
21515214	chr9:21515214:G:A	1.48886e-19	-4.40445e-10	-0.706432
21515289	chr9:21515289:T:C	9.63015e-20	-4.40445e-10	-1.14213
21515297	chr9:21515297:G:A	1.04424e-19	-4.40445e-10	-1.06116
21515796	chr9:21515796:C:A	1.5245e-20	-2.1594	-0.825968
21515951	chr9:21515951:T:C	5.63713e-20	-2.13413	0.456472
21516536	chr9:21516536:T:C	9.22046e-20	-4.40445e-10	-1.1856
21516627	chr9:21516627:TA:T	1.28963e-19	-4.40445e-10	-0.850088
21516629	chr9:21516629:G:C	1.28963e-19	-4.40445e-10	-0.850088
21516631	chr9:21516631:G:C	1.04394e-19	-4.40445e-10	-1.06144
21516673	chr9:21516673:T:C	1.30088e-19	-4.40445e-10	-0.8414
21516773	chr9:21516773:T:C	1.03764e-20	-2.19692	-1.17316
21516834	chr9:21516834:G:A	1.57472e-20	-2.09767	-0.855283
21517925	chr9:21517925:A:G	3.22363e-20	-2.23652	-2.57401e-10
21518276	chr9:21518276:A:G	1.38616e-20	-2.04864	-1.03185
21518990	chr9:21518990:A:G	9.14639e-20	-4.40445e-10	-1.19367
21519296	chr9:21519296:T:A	1.55287e-20	-2.19963	-0.767295
21519905	chr9:21519905:C:A	1.45344e-20	-1.89022	-1.14287
21519922	chr9:21519922:T:C	1.86591e-20	-1.62499	-1.15829
21520082	chr9:21520082:A:G	3.24331e-20	-2.23043	-2.57401e-10
21520275	chr9:21520275:T:C	9.69273e-21	-2.22813	-1.21011
21520527	chr9:21520527:T:C	9.0444e-20	-4.40445e-10	-1.20488
21520677	chr9:21520677:T:A	1.6321e-19	-4.40445e-10	-0.614577
21520963	chr9:21520963:T:C	1.91721e-20	-1.5938	-1.16236
21520964	chr9:21520964:A:G	1.06819e-20	-2.12976	-1.2113
21521222	chr9:21521222:G:A	9.59616e-21	-2.23809	-1.21016
21521879	chr9:21521879:C:G	2.44012e-20	-1.85814	-0.65684
21521969	chr9:21521969:G:C	3.8459e-20	-2.06002	-2.57401e-10
21522039	chr9:21522039:T:C	3.42309e-20	-2.17649	-2.57401e-10
21522294	chr9:21522294:A:G	1.27171e-20	-1.97013	-1.19654
21522385	chr9:21522385:T:C	2.46127e-19	-4.40445e-10	-0.203766
21523155	chr9:21523155:C:T	1.90547e-20	-1.56898	-1.19332
21524216	chr9:21524216:G:C	1.36383e-19	-4.40445e-10	-0.794145
21524349	chr9:21524349:C:T	9.00407e-20	-4.40445e-10	-1.20935
21524603	chr9:21524603:T:C	1.1892e-19	-0.931161	-2.57401e-10
21525323	chr9:21525323:C:T	9.57555e-20	-4.40445e-10	-1.14782
21525353	chr9:21525353:G:A	2.28853e-19	-4.40445e-10	-0.276536
21525924	chr9:21525924:G:C	5.37208e-20	-1.72581	-2.57401e-10
21526070	chr9:21526070:T:C	3.22319e-20	-2.23666	-2.57401e-10
21526262	chr9:21526262:G:A	8.98546e-20	-4.40445e-10	-1.21142
21526318	chr9:21526318:A:C	1.14701e-20	-2.08034	-1.18953
21526340	chr9:21526340:A:AG	9.13387e-20	-4.40445e-10	-1.19504
21526342	chr9:21526342:G:A	3.48165e-20	-2.15952	-2.57401e-10
21526369	chr9:21526369:C:T	1.98102e-20	-2.23538	-0.488037
21526450	chr9:21526450:T:C	1.48632e-20	-1.98307	-1.02765
21526709	chr9:21526709:A:G	1.49121e-20	-1.81047	-1.19697
21527302	chr9:21527302:T:C	1.46655e-19	-4.40445e-10	-0.721534
21527499	chr9:21527499:G:A	1.34815e-20	-2.05743	-1.05086
21527964	chr9:21527964:G:A	6.90628e-20	-1.4746	-2.57401e-10
21528006	chr9:21528006:T:G	1.1268e-20	-2.23776	-1.04989
21528059	chr9:21528059:G:T	1.84235e-20	-1.80904	-0.986948
21528321	chr9:21528321:T:A	1.5145e-19	-4.40445e-10	-0.68936
21528337	chr9:21528337:A:T	1.81551e-20	-1.78842	-1.02224
21528552	chr9:21528552:C:A	9.08984e-20	-4.40445e-10	-1.19987
21528853	chr9:21528853:T:C	2.31049e-20	-1.98668	-0.58289
21528905	chr9:21528905:T:C	1.06557e-20	-2.19327	-1.15025
21528955	chr9:21528955:C:A	2.02573e-20	-1.67496	-1.02614
21528997	chr9:21528997:A:T	3.35557e-20	-2.19641	-2.57401e-10
21529258	chr9:21529258:T:C	3.40943e-20	-2.18048	-2.57401e-10
21529281	chr9:21529281:A:C	1.3313e-20	-2.23014	-0.890738
21529556	chr9:21529556:A:AG	1.15755e-20	-2.18632	-1.0744
21530053	chr9:21530053:T:C	1.48736e-20	-1.80219	-1.20784
21530103	chr9:21530103:T:C	3.39436e-20	-2.18491	-2.57401e-10
21530183	chr9:21530183:C:T	2.25045e-20	-2.2363	-0.359599
21530468	chr9:21530468:T:G	2.41437e-19	-4.40445e-10	-0.223005
21530610	chr9:21530610:G:A	1.4364e-20	-2.03238	-1.01251
21530645	chr9:21530645:T:C	1.72027e-20	-1.83445	-1.0301
21531048	chr9:21531048:A:G	7.28195e-20	-1.42163	-2.57401e-10
21531560	chr9:21531560:A:T	1.69726e-20	-1.86382	-1.01419
21531630	chr9:21531630:C:T	1.58885e-20	-2.23759	-0.706429
21531638	chr9:21531638:C:T	1.61548e-20	-2.23713	-0.690263
21531654	chr9:21531654:C:A	1.28911e-19	-4.40445e-10	-0.850493
21531991	chr9:21531991:G:A	8.98801e-20	-4.40445e-10	-1.21114
21532483	chr9:21532483:A:G	9.96322e-20	-4.40445e-10	-1.10813
21532566	chr9:21532566:C:T	1.17041e-20	-2.14801	-1.10166
21532583	chr9:21532583:A:G	3.32052e-19	-4.40445e-10	0.0956763
21533623	chr9:21533623:A:G	1.77752e-20	-1.70768	-1.12413
21533747	chr9:21533747:T:C	9.79121e-20	-4.40445e-10	-1.12554
21533956	chr9:21533956:A:T	2.22243e-20	-1.59436	-1.01407
21534180	chr9:21534180:A:C	8.98931e-20	-4.40445e-10	-1.21099
21534216	chr9:21534216:C:A	9.89368e-21	-2.22333	-1.19439
21534478	chr9:21534478:A:T	2.28022e-20	-1.56659	-1.01617
21534621	chr9:21534621:A:T	2.30206e-20	-1.56839	-1.00484
21534622	chr9:21534622:T:A	2.404e-20	-1.52247	-1.00742
21534731	chr9:21534731:A:C	1.46273e-19	-4.40445e-10	-0.72414
21534920	chr9:21534920:A:G	9.97836e-21	-2.23857	-1.17062
21535411	chr9:21535411:A:G	1.49333e-19	-4.40445e-10	-0.703438
21535515	chr9:21535515:G:A	9.80986e-20	-4.40445e-10	-1.12364
21535577	chr9:21535577:G:A	9.82405e-21	-2.22175	-1.20303
21535800	chr9:21535800:T:C	2.4498e-20	-1.50568	-1.00535
21535873	chr9:21535873:T:C	1.54017e-20	-1.76443	-1.2107
21536424	chr9:21536424:T:C	2.29827e-20	-1.52069	-1.05418
21536429	chr9:21536429:C:A	1.78169e-20	-1.73542	-1.09404
21536554	chr9:21536554:G:A	7.56792e-20	-1.38311	-2.57401e-10
21536670	chr9:21536670:C:T	3.4033e-20	-2.18228	-2.57401e-10
21536740	chr9:21536740:G:A	2.35202e-20	-1.47568	-1.07608
21536772	chr9:21536772:A:G	1.05118e-19	-1.05453	-2.57401e-10
21536914	chr9:21536914:A:C	1.49874e-20	-2.11414	-0.888266
21537089	chr9:21537089:A:C	1.38126e-20	-2.05353	-1.0305
21539161	chr9:21539161:C:T	9.09933e-20	-4.40445e-10	-1.19883
21539954	chr9:21539954:GA:G	2.10783e-20	-1.52596	-1.13541
21540102	chr9:21540102:T:A	9.38876e-20	-4.40445e-10	-1.16752
21540553	chr9:21540553:A:C	1.92037e-20	-2.14882	-0.605694
21542135	chr9:21542135:C:T	1.98551e-20	-1.82608	-0.895077
21542209	chr9:21542209:C:T	1.05759e-20	-2.23859	-1.11245
21542822	chr9:21542822:A:C	1.36781e-19	-4.40445e-10	-0.791233
21543204	chr9:21543204:A:G	1.13395e-20	-2.23356	-1.04776
21543209	chr9:21543209:G:C	1.32441e-19	-4.40445e-10	-0.823477
21543428	chr9:21543428:C:T	1.44249e-19	-4.40445e-10	-0.738074
21543445	chr9:21543445:A:G	1.2798e-20	-2.19453	-0.965792
21543476	chr9:21543476:C:G	1.13411e-20	-2.07139	-1.20979
21543939	chr9:21543939:A:T	1.15706e-20	-2.05006	-1.21109
21544101	chr9:21544101:G:A	1.81114e-20	-1.65369	-1.15938
21544551	chr9:21544551:C:T	1.3453e-20	-2.17087	-0.939538
21544803	chr9:21544803:T:C	1.07196e-19	-4.40445e-10	-1.03496
21545489	chr9:21545489:A:T	3.25428e-20	-2.22706	-2.57401e-10
21545778	chr9:21545778:A:G	1.82957e-20	-2.0002	-0.80275
21546339	chr9:21546339:G:T	9.00083e-20	-4.40445e-10	-1.20971
21546650	chr9:21546650:T:C	9.50229e-20	-4.40445e-10	-1.1555
21547036	chr9:21547036:G:A	1.51057e-19	-4.40445e-10	-0.691957
21547489	chr9:21547489:T:C	1.52385e-19	-4.40445e-10	-0.683203
21547545	chr9:21547545:C:G	3.54736e-20	-2.14083	-2.57401e-10
21548243	chr9:21548243:T:C	1.73307e-19	-4.40445e-10	-0.554552
21548621	chr9:21548621:T:G	1.10708e-19	-4.40445e-10	-1.00271
21548687	chr9:21548687:C:T	1.88988e-19	-4.40445e-10	-0.467933
21548921	chr9:21548921:C:T	3.28708e-20	-2.21703	-2.57401e-10
21549327	chr9:21549327:G:GCTGTTAAT	3.48113e-20	-2.15967	-2.57401e-10
21549639	chr9:21549639:A:G	1.62856e-20	-1.71104	-1.20829
21550528	chr9:21550528:C:T	1.20377e-19	-4.40445e-10	-0.918989
21550869	chr9:21550869:A:G	3.40711e-20	-2.18116	-2.57401e-10
21550888	chr9:21550888:TCTC:T	1.47991e-20	-1.98671	-1.02834
21550960	chr9:21550960:G:C	1.41085e-20	-1.97057	-1.09227
21551162	chr9:21551162:T:C	1.03634e-19	-4.40445e-10	-1.06875
21551514	chr9:21551514:T:C	3.00519e-20	-2.01949	-0.287197
21551567	chr9:21551567:G:A	1.21003e-19	-4.40445e-10	-0.913802
21551615	chr9:21551615:G:A	4.48107e-20	-0.701461	-1.20571
21551648	chr9:21551648:T:C	9.84633e-21	-2.23159	-1.19093
21552053	chr9:21552053:A:G	1.00054e-20	-2.19825	-1.20823
21552265	chr9:21552265:T:C	2.54513e-18	-4.40445e-10	2.13232
21552596	chr9:21552596:A:G	2.05456e-19	-1.95886	1.57448
21553005	chr9:21553005:T:C	1.09716e-20	-2.22879	-1.08551
21553179	chr9:21553179:G:C	1.24802e-20	-2.1707	-1.01477
21553298	chr9:21553298:C:T	1.01451e-20	-2.21464	-1.17798
21553540	chr9:21553540:A:C	4.81531e-20	-1.83523	-2.57401e-10
21553877	chr9:21553877:A:T	1.10525e-20	-2.18886	-1.11809
21553981	chr9:21553981:G:T	1.23105e-20	-2.15763	-1.04153
21554095	chr9:21554095:C:T	4.66205e-20	-1.86757	-2.57401e-10
21554366	chr9:21554366:G:C	2.13511e-19	-4.40445e-10	-0.345924
21554409	chr9:21554409:A:C	2.74781e-19	-4.40445e-10	-0.093639
21554458	chr9:21554458:C:T	1.49189e-20	-2.21438	-0.792602
21555168	chr9:21555168:T:C	4.02595e-20	-2.01427	-2.57401e-10
21555284	chr9:21555284:T:C	1.38156e-20	-2.12221	-0.961609
21555446	chr9:21555446:G:T	1.23277e-20	-2.22437	-0.973396
21555800	chr9:21555800:G:A	1.9352e-19	-4.40445e-10	-0.444235
21556241	chr9:21556241:G:A	1.29123e-19	-4.40445e-10	-0.848847
21556245	chr9:21556245:C:T	3.85735e-19	-4.40445e-10	0.245537
21556882	chr9:21556882:T:C	1.4427e-20	-2.1147	-0.925812
21556901	chr9:21556901:T:C	9.54258e-20	-4.40445e-10	-1.15127
21557112	chr9:21557112:T:A	1.10684e-19	-4.40445e-10	-1.00294
21557240	chr9:21557240:G:A	1.07923e-19	-4.40445e-10	-1.0282
21557359	chr9:21557359:C:T	2.1392e-19	-4.40445e-10	-0.344012
21557360	chr9:21557360:C:G	9.08867e-20	-4.40445e-10	-1.2
21557407	chr9:21557407:A:C	2.4747e-20	-2.19955	-0.301363
21557645	chr9:21557645:T:C	1.65282e-19	-4.40445e-10	-0.601962
21557801	chr9:21557801:T:C	3.30736e-20	-2.21088	-2.57401e-10
21557902	chr9:21557902:C:G	2.13168e-19	-1.91197	1.56444
21558031	chr9:21558031:G:A	1.12242e-20	-2.22159	-1.06995
21558454	chr9:21558454:G:C	3.24258e-20	-2.23066	-2.57401e-10
21558726	chr9:21558726:G:T	2.1837e-19	-4.40445e-10	-0.323423
21558808	chr9:21558808:T:G	5.85814e-19	-4.40445e-10	0.663389
21558946	chr9:21558946:T:C	1.25862e-19	-4.40445e-10	-0.874429
21559012	chr9:21559012:A:C	6.55545e-20	-1.87645	0.349714
21559218	chr9:21559218:G:A	2.17772e-19	-4.40445e-10	-0.326165
21559646	chr9:21559646:CGCCGCG:C	3.78857e-19	-4.40445e-10	0.227544
21559652	chr9:21559652:G:A	7.13271e-20	-1.44234	-2.57401e-10
21560079	chr9:21560079:C:G	1.2356e-19	-4.40445e-10	-0.892887
21560492	chr9:21560492:A:G	1.03416e-19	-4.40445e-10	-1.07085
21561050	chr9:21561050:G:A	8.9913e-20	-4.40445e-10	-1.21077
21561313	chr9:21561313:A:G	3.122e-19	-4.40445e-10	0.0340303
21561530	chr9:21561530:G:A	2.28982e-20	-1.39718	-1.18137
21561558	chr9:21561558:A:C	3.22535e-20	-2.23599	-2.57401e-10
21561614	chr9:21561614:A:G	1.03578e-19	-4.40445e-10	-1.06929
21561810	chr9:21561810:T:A	1.06518e-19	-1.58471	0.543402
21561969	chr9:21561969:C:T	1.19152e-20	-2.21676	-1.01503
21562853	chr9:21562853:A:T	1.23145e-19	-4.40445e-10	-0.896253
21562936	chr9:21562936:A:G	6.07367e-20	-1.60307	-2.57401e-10
21563070	chr9:21563070:A:G	4.71554e-19	-4.40445e-10	0.446419
21563374	chr9:21563374:A:T	1.31503e-19	-4.40445e-10	-0.830585
21564047	chr9:21564047:T:C	2.3833e-19	-4.40445e-10	-0.235958
21564229	chr9:21564229:G:A	2.1409e-19	-4.40445e-10	-0.34322
21564490	chr9:21564490:A:G	1.11804e-19	-4.40445e-10	-0.992863
21564584	chr9:21564584:G:C	1.52763e-19	-4.40445e-10	-0.680729
21564643	chr9:21564643:C:T	1.30048e-19	-4.40445e-10	-0.841714
21564789	chr9:21564789:T:C	1.35016e-20	-1.91283	-1.19398
21564912	chr9:21564912:C:T	1.3001e-19	-4.40445e-10	-0.842007
21564964	chr9:21564964:A:T	1.25228e-19	-4.40445e-10	-0.879474
21565237	chr9:21565237:A:G	1.29693e-19	-4.40445e-10	-0.844443
21565308	chr9:21565308:A:G	1.98541e-19	-4.40445e-10	-0.41862
21565459	chr9:21565459:T:C	2.64672e-19	-4.40445e-10	-0.131121
21566161	chr9:21566161:C:A	1.29875e-19	-4.40445e-10	-0.843038
21566187	chr9:21566187:T:C	8.67302e-19	-4.40445e-10	1.05577
21566441	chr9:21566441:G:A	1.90461e-20	-2.09488	-0.667877
21566458	chr9:21566458:A:G	2.28423e-19	-4.40445e-10	-0.278414
21566731	chr9:21566731:G:A	1.47294e-20	-1.83582	-1.18395
21566902	chr9:21566902:G:A	1.20094e-19	-4.40445e-10	-0.921341
21567084	chr9:21567084:G:A	7.53092e-20	-1.38801	-2.57401e-10
21567270	chr9:21567270:G:A	1.13712e-18	-4.40445e-10	1.32664
21567308	chr9:21567308:C:T	1.16208e-19	-4.40445e-10	-0.954232
21567347	chr9:21567347:G:T	2.26869e-19	-4.40445e-10	-0.285241
21567652	chr9:21567652:C:T	1.38981e-20	-1.86772	-1.21014
21567763	chr9:21567763:C:T	9.59983e-20	-4.40445e-10	-1.14528
21568048	chr9:21568048:A:G	1.15305e-19	-4.40445e-10	-0.962031
21568121	chr9:21568121:A:T	1.17983e-20	-2.03668	-1.20499
21568506	chr9:21568506:C:T	3.22634e-20	-2.23568	-2.57401e-10
21568583	chr9:21568583:C:T	1.44636e-19	-4.40445e-10	-0.735393
21568673	chr9:21568673:A:G	3.59649e-20	-2.12707	-2.57401e-10
21568776	chr9:21568776:C:T	1.70719e-19	-4.40445e-10	-0.569595
21569159	chr9:21569159:T:C	2.4531e-19	-4.40445e-10	-0.207091
21569464	chr9:21569464:T:C	1.19009e-19	-4.40445e-10	-0.930418
21569471	chr9:21569471:T:C	1.45835e-19	-4.40445e-10	-0.727137
21569749	chr9:21569749:A:T	1.99508e-19	-0.413761	-2.57401e-10
21569856	chr9:21569856:T:C	2.2572e-20	-2.10632	-0.486584
21570353	chr9:21570353:C:T	1.3351e-20	-1.90862	-1.20941
21570470	chr9:21570470:T:G	9.86724e-20	-4.40445e-10	-1.11781
21571430	chr9:21571430:A:T	1.314e-19	-4.40445e-10	-0.831365
21571468	chr9:21571468:G:A	1.5458e-20	-2.07743	-0.894061
21571514	chr9:21571514:G:C	3.41304e-20	-2.17943	-2.57401e-10
21571598	chr9:21571598:A:G	2.02916e-19	-4.40445e-10	-0.396824
21571710	chr9:21571710:A:G	1.30915e-19	-4.40445e-10	-0.835063
21571869	chr9:21571869:A:G	2.06517e-19	-4.40445e-10	-0.379233
21572132	chr9:21572132:A:G	2.07637e-19	-4.40445e-10	-0.373822
21572171	chr9:21572171:T:C	1.08511e-19	-1.02276	-2.57401e-10
21572209	chr9:21572209:C:T	1.39756e-20	-1.86337	-1.20893
21572341	chr9:21572341:A:T	1.31963e-19	-4.40445e-10	-0.827096
21572421	chr9:21572421:A:G	1.20764e-19	-4.40445e-10	-0.915773
21572644	chr9:21572644:T:C	1.31269e-18	-4.40445e-10	1.47022
21572716	chr9:21572716:A:G	2.14447e-19	-2.00085	1.6593
21573017	chr9:21573017:T:C	1.31111e-20	-1.934	-1.20215
21573050	chr9:21573050:G:A	1.35557e-20	-1.9008	-1.20201
21573136	chr9:21573136:G:T	1.09299e-19	-4.40445e-10	-1.01552
21573444	chr9:21573444:G:A	1.28925e-20	-2.01178	-1.14119
21574195	chr9:21574195:C:A	2.93512e-20	-1.72061	-0.609667
21574285	chr9:21574285:G:T	2.14119e-19	-4.40445e-10	-0.343082
21574693	chr9:21574693:T:C	2.13112e-19	-4.40445e-10	-0.347798
21574786	chr9:21574786:A:C	2.0274e-19	-4.40445e-10	-0.397688
21574975	chr9:21574975:T:C	1.23518e-19	-4.40445e-10	-0.893231
21575618	chr9:21575618:C:T	2.1422e-19	-4.40445e-10	-0.342613
21575660	chr9:21575660:A:G	1.12533e-18	-4.40445e-10	1.31621
21575702	chr9:21575702:C:T	1.53996e-20	-2.2379	-0.737378
21575785	chr9:21575785:T:C	3.50782e-20	-2.15203	-2.57401e-10
21576439	chr9:21576439:C:T	1.14718e-19	-4.40445e-10	-0.967136
21576572	chr9:21576572:G:A	3.37013e-20	-2.19208	-2.57401e-10
21576652	chr9:21576652:G:C	3.49224e-20	-2.15648	-2.57401e-10
21576701	chr9:21576701:C:G	1.26926e-20	-2.04336	-1.12524
21577194	chr9:21577194:C:T	1.9295e-20	-2.21255	-0.537219
21577767	chr9:21577767:G:T	8.6299e-20	-1.2518	-2.57401e-10
21577871	chr9:21577871:C:G	1.57766e-20	-1.79822	-1.15286
21577884	chr9:21577884:T:G	1.47243e-19	-4.40445e-10	-0.71753
21577971	chr9:21577971:T:C	1.56068e-20	-2.1488	-0.813107
21578618	chr9:21578618:C:A	1.2283e-20	-1.99075	-1.21065
21578722	chr9:21578722:A:G	3.22556e-20	-2.23592	-2.57401e-10
21579038	chr9:21579038:G:GTA	4.05239e-20	-2.23841	0.230686
21579697	chr9:21579697:G:A	2.52992e-19	-4.40445e-10	-0.176258
21579828	chr9:21579828:A:G	1.13982e-20	-2.23408	-1.04208
21579883	chr9:21579883:C:T	2.35932e-19	-4.40445e-10	-0.24607
21579923	chr9:21579923:A:G	1.22057e-20	-2.16761	-1.04009
21580063	chr9:21580063:T:C	1.40406e-20	-1.88265	-1.18501
21580612	chr9:21580612:C:G	1.79957e-19	-4.40445e-10	-0.516898
21580659	chr9:21580659:C:T	2.96264e-19	-4.40445e-10	-0.0183643
21581208	chr9:21581208:G:A	3.24428e-20	-2.23013	-2.57401e-10
21581327	chr9:21581327:T:C	1.12608e-20	-2.23757	-1.05071
21581697	chr9:21581697:A:G	2.81425e-19	-4.40445e-10	-0.0697477
21581713	chr9:21581713:G:T	1.11379e-20	-2.18881	-1.11044
21581805	chr9:21581805:T:C	1.02281e-20	-2.17725	-1.20723
21582193	chr9:21582193:G:A	1.13404e-19	-4.40445e-10	-0.978659
21582327	chr9:21582327:T:C	2.21054e-20	-1.40329	-1.21051
21582763	chr9:21582763:T:C	1.08485e-19	-1.023	-2.57401e-10
21582814	chr9:21582814:A:G	3.27626e-20	-2.22033	-2.57401e-10
21583429	chr9:21583429:A:G	4.23967e-20	-1.96254	-2.57401e-10
21583458	chr9:21583458:T:G	1.56403e-20	-2.23561	-0.724151
21583667	chr9:21583667:A:C	7.16978e-20	-1.43715	-2.57401e-10
21584378	chr9:21584378:G:T	2.66677e-20	-1.23407	-1.19209
21584402	chr9:21584402:A:T	9.20538e-20	-4.40445e-10	-1.18724
21584546	chr9:21584546:T:A	1.88811e-20	-1.65867	-1.11279
21584786	chr9:21584786:C:G	3.82433e-20	-2.06565	-2.57401e-10
21584942	chr9:21584942:G:A	3.15879e-19	-4.40445e-10	0.0457439
21585134	chr9:21585134:T:A	7.72417e-19	-4.40445e-10	0.939911
21585266	chr9:21585266:C:A	1.65264e-20	-1.76716	-1.13749
21585373	chr9:21585373:T:G	1.01231e-19	-4.40445e-10	-1.09221
21585702	chr9:21585702:A:G	1.56623e-19	-4.40445e-10	-0.655774
21585746	chr9:21585746:G:A	9.83162e-20	-4.40445e-10	-1.12143
21585860	chr9:21585860:T:C	1.25551e-19	-4.40445e-10	-0.876899
21585913	chr9:21585913:T:C	9.16954e-20	-4.40445e-10	-1.19114
21586485	chr9:21586485:T:C	1.25684e-20	-1.97816	-1.20027
21586857	chr9:21586857:G:A	9.48277e-20	-1.15755	-2.57401e-10
21587404	chr9:21587404:G:A	2.5062e-19	-4.40445e-10	-0.185678
21587411	chr9:21587411:G:A	4.25516e-20	-2.10195	0.143051
21587418	chr9:21587418:C:T	1.5189e-19	-4.40445e-10	-0.686455
21587448	chr9:21587448:C:T	1.34763e-20	-1.89726	-1.21142
21587944	chr9:21587944:T:C	1.11331e-19	-0.997106	-2.57401e-10
21588970	chr9:21588970:G:A	1.67383e-20	-1.68365	-1.20827
21589175	chr9:21589175:T:C	3.30721e-20	-2.21093	-2.57401e-10
21589313	chr9:21589313:G:T	1.8962e-19	-4.40445e-10	-0.464593
21589542	chr9:21589542:G:T	1.02489e-19	-4.40445e-10	-1.07986
21589711	chr9:21589711:C:G	1.81397e-19	-4.40445e-10	-0.508928
21590928	chr9:21590928:A:G	5.98524e-19	-4.40445e-10	0.684852
21591011	chr9:21591011:A:G	9.6274e-20	-4.40445e-10	-1.14242
21591165	chr9:21591165:A:C	1.28634e-19	-4.40445e-10	-0.852643
21591338	chr9:21591338:C:T	3.34156e-20	-2.23351	0.0329189
21591458	chr9:21591458:T:C	1.50064e-19	-4.40445e-10	-0.698552
21591625	chr9:21591625:T:C	1.05845e-19	-4.40445e-10	-1.04764
21591682	chr9:21591682:C:A	1.51534e-20	-2.08981	-0.901577
21591878	chr9:21591878:G:A	8.85962e-19	-4.40445e-10	1.07706
21592005	chr9:21592005:C:T	1.22393e-19	-0.90238	-2.57401e-10
21592092	chr9:21592092:T:C	3.93928e-20	-0.94075	-1.09528
21592638	chr9:21592638:T:G	1.21746e-19	-4.40445e-10	-0.907679
21592859	chr9:21592859:A:G	3.63224e-20	-0.916087	-1.20109
21592883	chr9:21592883:T:C	1.14101e-19	-4.40445e-10	-0.972527
21593057	chr9:21593057:G:C	6.44411e-20	-1.54386	-2.57401e-10
21593205	chr9:21593205:T:C	1.03038e-19	-4.40445e-10	-1.07452
21593748	chr9:21593748:A:G	1.72431e-20	-2.09661	-0.76559
21594157	chr9:21594157:A:G	3.89201e-20	-2.0481	-2.57401e-10
21594220	chr9:21594220:T:C	8.98711e-20	-4.40445e-10	-1.21124
21594348	chr9:21594348:A:G	1.13769e-19	-4.40445e-10	-0.975441
21594489	chr9:21594489:A:AACC	3.65507e-20	-2.11091	-2.57401e-10
21594500	chr9:21594500:T:A	3.45664e-20	-2.16673	-2.57401e-10
21594575	chr9:21594575:C:T	1.30054e-19	-4.40445e-10	-0.841661
21594676	chr9:21594676:G:A	3.47035e-20	-2.16277	-2.57401e-10
21595359	chr9:21595359:G:A	1.07151e-19	-4.40445e-10	-1.03537
21595718	chr9:21595718:T:C	2.38737e-20	-1.33362	-1.20322
21595798	chr9:21595798:T:A	1.03593e-19	-4.40445e-10	-1.06914
21596097	chr9:21596097:G:A	1.32713e-19	-4.40445e-10	-0.821429
21596184	chr9:21596184:G:C	4.71646e-20	-2.23704	0.381067
21596454	chr9:21596454:T:C	1.00142e-19	-4.40445e-10	-1.10302
21597184	chr9:21597184:T:C	1.00301e-19	-4.40445e-10	-1.10144
21597304	chr9:21597304:G:A	3.52885e-20	-2.14606	-2.57401e-10
21597385	chr9:21597385:C:T	1.10576e-19	-4.40445e-10	-1.00391
21597559	chr9:21597559:A:G	2.01485e-20	-1.52734	-1.17914
21597579	chr9:21597579:T:C	9.71611e-20	-4.40445e-10	-1.13324
21598370	chr9:21598370:C:G	1.11658e-19	-4.40445e-10	-0.994174
21598429	chr9:21598429:A:T	2.41896e-20	-1.88647	-0.63722
21598641	chr9:21598641:A:G	1.21913e-19	-4.40445e-10	-0.906308
21598696	chr9:21598696:A:G	9.24018e-20	-4.40445e-10	-1.18347
21598830	chr9:21598830:A:T	9.12693e-20	-4.40445e-10	-1.1958
21599221	chr9:21599221:C:T	1.81091e-20	-1.60401	-1.20919
21599888	chr9:21599888:A:G	1.19634e-19	-4.40445e-10	-0.92518
21600129	chr9:21600129:G:A	1.86177e-19	-4.40445e-10	-0.482916
21600269	chr9:21600269:G:A	9.24422e-20	-4.40445e-10	-1.18303
21600583	chr9:21600583:T:G	5.65958e-20	-1.67368	-2.57401e-10
21601594	chr9:21601594:C:G	1.31552e-19	-4.40445e-10	-0.830213
21601653	chr9:21601653:C:T	1.24131e-20	-1.99065	-1.20021
21601687	chr9:21601687:T:C	9.41042e-20	-4.40445e-10	-1.16521
21601875	chr9:21601875:G:A	9.59234e-20	-4.40445e-10	-1.14606
21602015	chr9:21602015:T:C	1.35554e-20	-1.94204	-1.16079
21602208	chr9:21602208:A:G	1.41518e-19	-4.40445e-10	-0.75719
21602248	chr9:21602248:A:G	9.39724e-20	-4.40445e-10	-1.16661
21602349	chr9:21602349:G:T	2.67027e-19	-0.122263	-2.57401e-10
21602603	chr9:21602603:A:G	9.45851e-20	-4.40445e-10	-1.16011
21602753	chr9:21602753:A:G	1.16206e-20	-2.17162	-1.08522
21602784	chr9:21602784:A:C	2.66705e-19	-4.40445e-10	-0.123471
21602802	chr9:21602802:C:T	9.53334e-20	-4.40445e-10	-1.15223
21603004	chr9:21603004:A:G	3.70171e-20	-2.09823	-2.57401e-10
21603155	chr9:21603155:A:G	9.25986e-20	-4.40445e-10	-1.18134
21603262	chr9:21603262:A:G	9.33008e-20	-4.40445e-10	-1.17379
21603483	chr9:21603483:T:A	9.2836e-20	-4.40445e-10	-1.17878
21603572	chr9:21603572:C:G	9.30292e-20	-4.40445e-10	-1.1767
21603775	chr9:21603775:C:T	1.26623e-20	-2.16343	-1.00756
21603994	chr9:21603994:A:G	9.32494e-20	-4.40445e-10	-1.17434
21604068	chr9:21604068:A:G	1.04405e-20	-2.23766	-1.12627
21604306	chr9:21604306:G:C	1.45926e-20	-1.8206	-1.2085
21604468	chr9:21604468:G:A	9.59512e-20	-4.40445e-10	-1.14577
21604568	chr9:21604568:G:A	3.21909e-20	-2.23793	-2.57401e-10
21604633	chr9:21604633:A:G	3.53395e-20	-2.14461	-2.57401e-10
21604970	chr9:21604970:A:G	1.99709e-20	-1.9488	-0.766537
21605097	chr9:21605097:T:C	9.48413e-20	-4.40445e-10	-1.15741
21605115	chr9:21605115:A:G	1.01945e-19	-4.40445e-10	-1.08518
21605347	chr9:21605347:C:T	3.51273e-20	-2.15063	-2.57401e-10
21605601	chr9:21605601:C:T	2.55846e-19	-4.40445e-10	-0.16504
21605630	chr9:21605630:C:T	3.21828e-20	-2.23818	-2.57401e-10
21606144	chr9:21606144:A:G	1.08237e-19	-4.40445e-10	-1.02529
21606390	chr9:21606390:T:C	9.74415e-20	-4.40445e-10	-1.13036
21606508	chr9:21606508:T:C	1.00483e-19	-4.40445e-10	-1.09963
21606567	chr9:21606567:C:A	1.39071e-20	-1.94572	-1.13149
21606657	chr9:21606657:A:C	1.42002e-20	-1.92959	-1.12677
21607359	chr9:21607359:TG:T	9.20923e-20	-4.40445e-10	-1.18682
21607577	chr9:21607577:T:C	1.53353e-20	-1.80131	-1.17815
21608239	chr9:21608239:G:A	2.56984e-20	-1.33906	-1.12413
21608310	chr9:21608310:T:G	1.49104e-19	-4.40445e-10	-0.704969
21608852	chr9:21608852:G:A	1.0824e-20	-2.13733	-1.19051
21608881	chr9:21608881:A:G	1.34362e-20	-1.96322	-1.14844
21609182	chr9:21609182:C:T	1.37346e-20	-1.92406	-1.16563
21609208	chr9:21609208:A:C	1.79195e-19	-4.40445e-10	-0.521142
21609286	chr9:21609286:T:C	8.98763e-20	-4.40445e-10	-1.21118
21609432	chr9:21609432:G:A	9.68341e-21	-2.2322	-1.207
21609971	chr9:21609971:GAGGA:G	1.9911e-20	-1.55318	-1.16516
21610266	chr9:21610266:C:A	2.60148e-19	-4.40445e-10	-0.148365
21610331	chr9:21610331:T:C	2.65102e-19	-4.40445e-10	-0.129498
21610520	chr9:21610520:A:T	4.2716e-19	-4.40445e-10	0.347544
21610612	chr9:21610612:C:T	3.2194e-20	-2.23784	-2.57401e-10
21610680	chr9:21610680:C:A	9.06823e-20	-4.40445e-10	-1.20225
21610945	chr9:21610945:T:C	1.02801e-19	-4.40445e-10	-1.07682
21610961	chr9:21610961:A:G	5.21337e-19	-4.40445e-10	0.546783
21611074	chr9:21611074:T:C	9.0109e-20	-4.40445e-10	-1.20859
21611119	chr9:21611119:A:G	1.25962e-20	-1.97444	-1.20178
21611257	chr9:21611257:T:C	1.96993e-20	-1.5238	-1.20523
21611345	chr9:21611345:T:G	9.07221e-20	-4.40445e-10	-1.20181
21611365	chr9:21611365:C:T	1.28648e-19	-4.40445e-10	-0.852534
21611633	chr9:21611633:C:T	1.1336e-19	-4.40445e-10	-0.979049
21612130	chr9:21612130:T:C	9.37202e-20	-4.40445e-10	-1.1693
21612136	chr9:21612136:T:C	1.06818e-19	-4.40445e-10	-1.03848
21612411	chr9:21612411:C:G	3.03543e-20	-1.09985	-1.19682
21612489	chr9:21612489:A:G	9.27398e-20	-4.40445e-10	-1.17982
21612528	chr9:21612528:T:C	9.37852e-20	-4.40445e-10	-1.16861
21612677	chr9:21612677:C:T	7.02086e-19	-4.40445e-10	0.844442
21612905	chr9:21612905:A:G	2.1088e-19	-4.40445e-10	-0.358324
21613061	chr9:21613061:C:T	9.09731e-20	-4.40445e-10	-1.19905
21613168	chr9:21613168:C:T	3.21716e-20	-2.23853	-2.57401e-10
21613713	chr9:21613713:A:G	1.14782e-19	-4.40445e-10	-0.966582
21613758	chr9:21613758:G:C	3.72878e-20	-2.09095	-2.57401e-10
21614277	chr9:21614277:C:G	9.68659e-20	-4.40445e-10	-1.13629
21614496	chr9:21614496:A:G	3.28194e-20	-2.21859	-2.57401e-10
21614543	chr9:21614543:A:G	3.25611e-20	-2.2265	-2.57401e-10
21614748	chr9:21614748:A:T	1.00956e-19	-4.40445e-10	-1.09493
21614840	chr9:21614840:A:G	1.85254e-20	-1.64388	-1.14659
21614926	chr9:21614926:G:A	9.62557e-20	-4.40445e-10	-1.14261
21615482	chr9:21615482:G:C	9.96457e-20	-4.40445e-10	-1.10799
21616162	chr9:21616162:A:G	9.65023e-21	-2.23154	-1.21109
21616180	chr9:21616180:T:C	4.28987e-19	-4.40445e-10	0.351813
21616950	chr9:21616950:G:A	2.6805e-19	-4.40445e-10	-0.11844
21617180	chr9:21617180:A:G	4.19769e-20	-1.97249	-2.57401e-10
21618045	chr9:21618045:A:G	2.51972e-20	-1.27353	-1.20935
21618263	chr9:21618263:G:A	1.95937e-19	-4.40445e-10	-0.431823
21618702	chr9:21618702:C:G	4.45434e-19	-4.40445e-10	0.389435
21618994	chr9:21618994:G:A	1.0353e-19	-4.40445e-10	-1.06975
21619203	chr9:21619203:A:G	1.45934e-20	-1.89923	-1.12982
21619410	chr9:21619410:T:C	1.05588e-19	-4.40445e-10	-1.05007
21619742	chr9:21619742:G:A	1.8802e-19	-4.40445e-10	-0.473068
21619896	chr9:21619896:G:C	9.09031e-20	-4.40445e-10	-1.19982
21620607	chr9:21620607:T:C	9.04507e-20	-0.0550137	-1.1498
21620640	chr9:21620640:T:G	3.28502e-20	-2.21766	-2.57401e-10
21620713	chr9:21620713:A:G	9.65087e-20	-4.40445e-10	-1.13998
21621523	chr9:21621523:C:T	1.11144e-19	-4.40445e-10	-0.998788
21621864	chr9:21621864:G:T	9.90667e-20	-4.40445e-10	-1.11382
21622021	chr9:21622021:G:A	9.15619e-20	-4.40445e-10	-1.1926
21622147	chr9:21622147:G:C	1.01649e-19	-4.40445e-10	-1.08809
21622593	chr9:21622593:C:T	9.01906e-20	-4.40445e-10	-1.20769
21622616	chr9:21622616:A:G	3.89353e-20	-2.04771	-2.57401e-10
21622792	chr9:21622792:C:T	3.56191e-20	-2.13673	-2.57401e-10
21622862	chr9:21622862:G:T	3.97066e-20	-2.0281	-2.57401e-10
21623280	chr9:21623280:G:C	1.14661e-20	-2.06575	-1.20447
21623339	chr9:21623339:C:A	1.49077e-20	-1.84221	-1.16552
21623670	chr9:21623670:C:T	9.06492e-20	-4.40445e-10	-1.20262
21623989	chr9:21623989:T:A	9.00537e-20	-4.40445e-10	-1.20921
21624262	chr9:21624262:A:G	1.03192e-19	-4.40445e-10	-1.07303
21624669	chr9:21624669:C:T	1.02357e-19	-4.40445e-10	-1.08115
21625007	chr9:21625007:A:AT	1.35752e-20	-1.90166	-1.19971
21625102	chr9:21625102:A:T	1.33008e-20	-1.96658	-1.15521
21625133	chr9:21625133:T:C	9.55702e-20	-4.40445e-10	-1.14975
21625565	chr9:21625565:G:A	8.98938e-20	-4.40445e-10	-1.21099
21625579	chr9:21625579:A:G	1.72285e-20	-1.67189	-1.19116
21625685	chr9:21625685:C:G	6.78003e-20	-1.49305	-2.57401e-10
21625822	chr9:21625822:G:A	8.99153e-20	-4.40445e-10	-1.21075
21625907	chr9:21625907:C:G	1.36533e-19	-4.40445e-10	-0.793049
21626219	chr9:21626219:G:T	9.65792e-20	-4.40445e-10	-1.13925
21626574	chr9:21626574:G:T	7.19905e-20	-1.11528	-0.317802
21626954	chr9:21626954:C:T	1.30258e-20	-1.97906	-1.16362
21627034	chr9:21627034:A:G	1.93655e-20	-1.67741	-1.06871
21627181	chr9:21627181:T:C	9.04442e-20	-4.40445e-10	-1.20488
21627287	chr9:21627287:G:C	1.77917e-20	-1.71788	-1.113
21627301	chr9:21627301:G:A	1.46448e-19	-4.40445e-10	-0.722941
21627336	chr9:21627336:C:T	6.91789e-20	-1.47292	-2.57401e-10
21627496	chr9:21627496:T:C	1.16136e-19	-4.40445e-10	-0.954848
21627621	chr9:21627621:T:C	1.69857e-20	-1.68035	-1.19689
21627663	chr9:21627663:A:G	3.7923e-20	-2.07406	-2.57401e-10
21628055	chr9:21628055:A:T	1.33979e-20	-1.97361	-1.1409
21628335	chr9:21628335:A:C	1.61997e-19	-4.40445e-10	-0.622036
21628597	chr9:21628597:G:T	8.99192e-20	-4.40445e-10	-1.2107
21628964	chr9:21628964:G:A	1.65503e-20	-1.74577	-1.15744
21630573	chr9:21630573:T:C	1.26591e-19	-4.40445e-10	-0.868651
21630636	chr9:21630636:A:G	1.09747e-20	-2.19775	-1.11626
21630823	chr9:21630823:G:A	1.20925e-19	-4.40445e-10	-0.914447
21631040	chr9:21631040:A:G	1.18002e-19	-4.40445e-10	-0.938909
21631092	chr9:21631092:C:T	1.14538e-19	-4.40445e-10	-0.968704
21631422	chr9:21631422:A:G	3.65893e-20	-2.10986	-2.57401e-10
21631741	chr9:21631741:TTAAAATTCA:T	1.39432e-19	-4.40445e-10	-0.772039
21631880	chr9:21631880:G:A	3.87616e-20	-2.05218	-2.57401e-10
21631988	chr9:21631988:A:G	1.60683e-20	-1.81397	-1.11879
21631999	chr9:21631999:G:A	1.0158e-20	-2.19893	-1.19242
21632122	chr9:21632122:T:A	1.06647e-19	-4.40445e-10	-1.04009
21632262	chr9:21632262:T:C	3.57966e-20	-1.26104	-0.870724
21632307	chr9:21632307:A:G	3.40831e-20	-1.31393	-0.866877
21632390	chr9:21632390:T:C	9.89761e-20	-4.40445e-10	-1.11474
21632711	chr9:21632711:A:G	1.50166e-20	-1.94884	-1.05162
21632756	chr9:21632756:A:G	9.3777e-20	-4.40445e-10	-1.16869
21632803	chr9:21632803:C:T	1.83157e-20	-1.65749	-1.14437
21632813	chr9:21632813:A:G	1.16158e-20	-2.05603	-1.20122
21632874	chr9:21632874:A:G	1.47827e-20	-1.83843	-1.17773
21633136	chr9:21633136:C:T	3.53632e-20	-2.14394	-2.57401e-10
21633400	chr9:21633400:A:G	1.41063e-19	-4.40445e-10	-0.760406
21633746	chr9:21633746:A:G	3.60336e-20	-2.12516	-2.57401e-10
21633758	chr9:21633758:G:C	1.11306e-19	-4.40445e-10	-0.99733
21633877	chr9:21633877:T:C	1.53763e-19	-4.40445e-10	-0.674204
21635154	chr9:21635154:G:A	1.34489e-20	-1.9012	-1.20952
21635433	chr9:21635433:C:T	4.15411e-20	-1.98293	-2.57401e-10
21635631	chr9:21635631:C:T	1.42749e-19	-4.40445e-10	-0.748529
21635824	chr9:21635824:T:C	1.25941e-19	-4.40445e-10	-0.8738
21635851	chr9:21635851:G:A	8.99893e-20	-4.40445e-10	-1.20992
21635941	chr9:21635941:T:C	4.39444e-20	-1.35054	-0.576147
21636122	chr9:21636122:A:G	1.55857e-20	-1.77527	-1.18799
21636180	chr9:21636180:T:G	5.21073e-20	-1.20677	-0.549536
21636224	chr9:21636224:A:G	2.17311e-19	-4.40445e-10	-0.328284
21636270	chr9:21636270:A:G	1.38061e-19	-4.40445e-10	-0.78192
21636494	chr9:21636494:C:G	1.62993e-19	-4.40445e-10	-0.615908
21637352	chr9:21637352:C:G	1.14618e-20	-2.18792	-1.08267
21637710	chr9:21637710:T:C	1.88104e-20	-1.72599	-1.04922
21637834	chr9:21637834:A:G	1.76614e-20	-1.81539	-1.02284
21637885	chr9:21637885:T:C	1.63681e-19	-4.40445e-10	-0.611698
21638408	chr9:21638408:C:T	1.04434e-20	-2.16372	-1.19993
21638578	chr9:21638578:G:A	1.22957e-19	-4.40445e-10	-0.897781
21638593	chr9:21638593:G:A	1.84328e-20	-1.69435	-1.10113
21638733	chr9:21638733:T:G	1.69592e-20	-1.80755	-1.07126
21638903	chr9:21638903:A:G	1.3184e-20	-1.93074	-1.19987
21639087	chr9:21639087:ATCAGGACTGTTAAATCT:A	1.18818e-19	-4.40445e-10	-0.932025
21639232	chr9:21639232:G:C	1.74376e-19	-4.40445e-10	-0.548403
21639443	chr9:21639443:AAGG:A	1.04649e-19	-4.40445e-10	-1.059
21639446	chr9:21639446:G:A	1.32697e-20	-1.91275	-1.21138
21639649	chr9:21639649:TA:T	1.28373e-19	-4.40445e-10	-0.854672
21639919	chr9:21639919:T:G	1.54742e-19	-4.40445e-10	-0.667857
21640028	chr9:21640028:A:G	1.36516e-19	-4.40445e-10	-0.793173
21640146	chr9:21640146:C:T	4.64027e-20	-1.91988	0.0476224
21640190	chr9:21640190:G:A	3.94994e-20	-2.03333	-2.57401e-10
21640194	chr9:21640194:G:A	1.07474e-19	-4.40445e-10	-1.03237
21640232	chr9:21640232:A:C	5.22664e-20	-1.75326	-2.57401e-10
21640233	chr9:21640233:A:G	5.97693e-20	-2.00067	0.381552
21640850	chr9:21640850:A:G	9.33952e-20	-4.40445e-10	-1.17277
21641071	chr9:21641071:T:C	1.3482e-19	-4.40445e-10	-0.805672
21641326	chr9:21641326:T:G	1.36609e-20	-1.88465	-1.21043
21641524	chr9:21641524:G:A	1.32033e-19	-4.40445e-10	-0.826559
21642326	chr9:21642326:A:G	9.471e-20	-4.40445e-10	-1.15879
21642542	chr9:21642542:T:G	1.37466e-20	-1.88118	-1.20764
21642721	chr9:21642721:A:G	3.93506e-20	-2.05324	0.0161361
21643120	chr9:21643120:T:C	1.17831e-19	-4.40445e-10	-0.940363
21643230	chr9:21643230:A:C	4.41999e-20	-2.01137	0.0904801
21643490	chr9:21643490:C:T	4.59887e-20	-1.99753	0.116312
21643598	chr9:21643598:T:C	2.39154e-20	-1.38696	-1.14814
21643625	chr9:21643625:T:C	8.98566e-20	-4.40445e-10	-1.2114
21643794	chr9:21643794:T:C	4.92487e-20	-2.01421	0.201483
21643813	chr9:21643813:A:G	3.39292e-20	-2.18534	-2.57401e-10
21644019	chr9:21644019:C:T	8.99204e-20	-4.40445e-10	-1.21069
21644233	chr9:21644233:T:C	4.8175e-20	-1.98463	0.149855
21644339	chr9:21644339:C:A	9.05255e-20	-4.40445e-10	-1.20398
21644428	chr9:21644428:T:A	1.23991e-19	-4.40445e-10	-0.889409
21644593	chr9:21644593:G:A	4.64689e-20	-1.87083	-2.57401e-10
21644771	chr9:21644771:T:A	5.25748e-20	-1.85226	0.104878
21645073	chr9:21645073:A:T	5.02002e-20	-1.99037	0.196779
21645236	chr9:21645236:A:G	1.48443e-19	-4.40445e-10	-0.709416
21645243	chr9:21645243:G:T	2.72789e-20	-1.99858	-0.404919
21645295	chr9:21645295:T:G	2.05224e-19	-4.40445e-10	-0.38551
21645812	chr9:21645812:T:A	2.33956e-19	-4.40445e-10	-0.254482
21645813	chr9:21645813:T:A	3.80046e-20	-1.90179	-0.170114
21645848	chr9:21645848:A:T	1.437e-20	-1.84009	-1.20438
21646052	chr9:21646052:T:G	1.9069e-19	-4.40445e-10	-0.458965
21646150	chr9:21646150:T:C	3.56205e-20	-2.0463	-0.0903896
21646563	chr9:21646563:T:C	3.78716e-20	-2.03505	-0.0403596
21646786	chr9:21646786:C:T	1.16901e-19	-4.40445e-10	-0.948287
21647333	chr9:21647333:C:T	9.01082e-20	-4.40445e-10	-1.2086
21647450	chr9:21647450:T:G	3.3338e-20	-2.20292	-2.57401e-10
21647451	chr9:21647451:T:C	3.3378e-20	-2.20172	-2.57401e-10
21647498	chr9:21647498:A:C	3.1605e-20	-2.06543	-0.190868
21647564	chr9:21647564:A:G	1.21101e-19	-4.40445e-10	-0.91299
21648257	chr9:21648257:A:G	1.09555e-20	-2.10452	-1.21125
21648389	chr9:21648389:A:T	8.98548e-20	-4.40445e-10	-1.21142
21648406	chr9:21648406:C:T	8.9855e-20	-4.40445e-10	-1.21142
21648801	chr9:21648801:C:T	3.40147e-20	-2.05467	-0.128148
21648905	chr9:21648905:A:G	3.62329e-20	-2.02827	-0.0913801
21648961	chr9:21648961:T:C	2.16887e-19	-4.40445e-10	-0.330238
21650003	chr9:21650003:G:A	8.99574e-20	-4.40445e-10	-1.21028
21650267	chr9:21650267:C:T	3.20948e-20	-2.047	-0.193923
21650281	chr9:21650281:C:CT	3.18146e-20	-2.06567	-0.184022
21650407	chr9:21650407:G:T	1.80459e-20	-1.60534	-1.21135
21650460	chr9:21650460:G:A	3.27129e-20	-1.98243	-0.239411
21650621	chr9:21650621:C:A	3.11947e-20	-2.04733	-0.222035
21650626	chr9:21650626:G:A	9.051e-20	-4.40445e-10	-1.20415
21650660	chr9:21650660:C:T	3.32098e-20	-2.01536	-0.191407
21650699	chr9:21650699:G:C	4.4404e-20	-1.91628	-2.57401e-10
21651106	chr9:21651106:A:C	3.05893e-20	-2.06059	-0.228377
21651134	chr9:21651134:G:A	3.36419e-20	-1.93682	-0.257017
21651357	chr9:21651357:G:A	1.20376e-20	-2.02745	-1.19413
21651475	chr9:21651475:C:T	2.02254e-20	-2.00578	-0.696898
21651621	chr9:21651621:T:C	1.43429e-20	-1.84017	-1.20619
21651930	chr9:21651930:T:C	3.05488e-20	-2.05134	-0.238954
21652133	chr9:21652133:G:A	7.11554e-20	-1.44475	-2.57401e-10
21652202	chr9:21652202:T:A	1.27238e-19	-4.40445e-10	-0.863553
21652260	chr9:21652260:C:G	1.53471e-19	-4.40445e-10	-0.676103
21652627	chr9:21652627:T:C	1.14866e-20	-2.10192	-1.16652
21652842	chr9:21652842:G:A	2.91569e-20	-1.9287	-0.408222
21652885	chr9:21652885:G:T	1.46359e-20	-1.86984	-1.15629
21653034	chr9:21653034:G:A	9.38588e-20	-4.40445e-10	-1.16782
21653713	chr9:21653713:A:C	1.1693e-19	-4.40445e-10	-0.94804
21653864	chr9:21653864:A:G	1.25531e-20	-1.969	-1.21065
21653929	chr9:21653929:A:G	2.88915e-20	-2.04352	-0.302546
21653977	chr9:21653977:T:G	1.96606e-20	-1.97934	-0.751652
21654273	chr9:21654273:C:T	1.74486e-20	-1.74826	-1.10209
21654488	chr9:21654488:C:G	1.10527e-19	-4.40445e-10	-1.00435
21654565	chr9:21654565:A:C	9.22828e-20	-4.40445e-10	-1.18476
21654630	chr9:21654630:T:C	2.84227e-20	-1.97259	-0.389836
21654765	chr9:21654765:G:C	1.2676e-20	-1.95926	-1.21065
21655479	chr9:21655479:G:A	1.34253e-20	-2.23798	-0.874492
21655547	chr9:21655547:T:G	2.08386e-20	-1.92289	-0.74992
21655763	chr9:21655763:T:G	1.33008e-19	-4.40445e-10	-0.819205
21655860	chr9:21655860:A:T	3.43582e-20	-2.17277	-2.57401e-10
21655864	chr9:21655864:C:G	1.51762e-19	-4.40445e-10	-0.687301
21656150	chr9:21656150:C:T	1.50965e-20	-1.80517	-1.18998
21656283	chr9:21656283:A:T	9.80001e-20	-4.40445e-10	-1.12465
21656532	chr9:21656532:C:T	9.65852e-20	-4.40445e-10	-1.13919
21656684	chr9:21656684:G:C	2.08113e-20	-1.46272	-1.2114
21656750	chr9:21656750:G:A	1.98628e-20	-1.62266	-1.09811
21657012	chr9:21657012:A:G	1.73406e-20	-1.64825	-1.20832
21657616	chr9:21657616:A:G	2.7504e-19	-4.40445e-10	-0.0926962
21658043	chr9:21658043:G:C	1.49069e-20	-1.80603	-1.20176
21658089	chr9:21658089:T:A	2.74297e-19	-4.40445e-10	-0.0954016
21658333	chr9:21658333:C:G	1.05062e-19	-4.40445e-10	-1.05507
21658400	chr9:21658400:A:G	9.43933e-20	-4.40445e-10	-1.16214
21658498	chr9:21658498:C:T	9.13894e-20	-4.40445e-10	-1.19448
21658508	chr9:21658508:C:A	1.78814e-20	-1.624	-1.20185
21658653	chr9:21658653:A:G	9.64408e-21	-2.23242	-1.21085
21659007	chr9:21659007:G:C	1.61545e-20	-1.72855	-1.19887
21659358	chr9:21659358:T:A	1.36659e-19	-4.40445e-10	-0.792124
21659426	chr9:21659426:G:A	1.37959e-20	-1.8747	-1.21054
21659472	chr9:21659472:C:G	1.27166e-19	-4.40445e-10	-0.864118
21659863	chr9:21659863:A:T	1.5457e-20	-1.76374	-1.20781
21659915	chr9:21659915:A:T	1.29876e-20	-1.95265	-1.19297
21659993	chr9:21659993:G:C	1.54406e-20	-1.76251	-1.21011
21660144	chr9:21660144:A:G	1.52743e-20	-1.77568	-1.20776
21660162	chr9:21660162:G:T	9.47992e-20	-4.40445e-10	-1.15785
21660185	chr9:21660185:C:T	1.18067e-19	-4.40445e-10	-0.938363
21660684	chr9:21660684:T:C	3.22401e-20	-2.2364	-2.57401e-10
21660761	chr9:21660761:G:A	1.50743e-20	-1.78859	-1.20803
21660931	chr9:21660931:T:C	1.24561e-19	-4.40445e-10	-0.884817
21660943	chr9:21660943:T:C	9.13653e-20	-4.40445e-10	-1.19475
21661113	chr9:21661113:C:A	2.46821e-19	-4.40445e-10	-0.200951
21661173	chr9:21661173:C:T	1.45362e-20	-1.82352	-1.20945
21661237	chr9:21661237:G:A	1.47751e-20	-1.80931	-1.20737
21661806	chr9:21661806:GC:G	1.13112e-20	-2.07438	-1.20944
21662081	chr9:21662081:C:T	2.44162e-20	-1.61423	-0.900138
21662242	chr9:21662242:C:G	1.0086e-20	-2.23373	-1.16474
21662339	chr9:21662339:C:G	3.60611e-20	-2.1244	-2.57401e-10
21662344	chr9:21662344:T:C	2.5969e-20	-1.59709	-0.855625
21662579	chr9:21662579:A:G	1.58877e-20	-1.73448	-1.20959
21662607	chr9:21662607:C:A	1.56918e-20	-1.75247	-1.20401
21662684	chr9:21662684:G:A	1.49751e-20	-1.79181	-1.21142
21663041	chr9:21663041:G:A	2.58475e-20	-1.61105	-0.846349
21663052	chr9:21663052:C:G	1.87664e-20	-1.90885	-0.868698
21663129	chr9:21663129:T:C	3.69652e-20	-2.09964	-2.57401e-10
21663188	chr9:21663188:A:G	9.49319e-20	-4.40445e-10	-1.15645
21663590	chr9:21663590:A:G	9.97039e-20	-4.40445e-10	-1.10741
21663656	chr9:21663656:A:G	4.99673e-20	-1.2013	-0.596941
21663698	chr9:21663698:T:C	1.54755e-20	-1.75957	-1.21079
21663845	chr9:21663845:C:T	1.49044e-20	-1.79701	-1.21094
21663946	chr9:21663946:C:G	9.06715e-20	-4.40445e-10	-1.20237
21664238	chr9:21664238:C:T	2.72962e-19	-4.40445e-10	-0.100282
21664309	chr9:21664309:C:T	1.2768e-19	-4.40445e-10	-0.860084
21664411	chr9:21664411:G:A	2.06889e-19	-4.40445e-10	-0.377434
21664624	chr9:21664624:G:A	1.53586e-20	-1.76722	-1.21072
21664644	chr9:21664644:C:T	1.50886e-20	-1.78572	-1.20996
21664825	chr9:21664825:C:A	1.52587e-20	-1.77883	-1.20564
21664976	chr9:21664976:G:A	9.11014e-20	-4.40445e-10	-1.19764
21665063	chr9:21665063:A:AC	2.39042e-19	-4.40445e-10	-0.232975
21665064	chr9:21665064:A:C	1.65463e-20	-1.71224	-1.19122
21665885	chr9:21665885:T:C	9.82129e-20	-4.40445e-10	-1.12248
21666411	chr9:21666411:G:A	1.71117e-20	-2.23064	-0.639211
21666467	chr9:21666467:A:C	3.05678e-20	-1.55591	-0.733757
21666509	chr9:21666509:C:T	3.46691e-20	-2.16377	-2.57401e-10
21666949	chr9:21666949:G:C	2.96913e-20	-1.57072	-0.748044
21667215	chr9:21667215:G:A	5.06132e-20	-1.7854	-2.57401e-10
21667374	chr9:21667374:T:C	1.44643e-20	-1.82676	-1.21118
21667556	chr9:21667556:G:A	3.21719e-20	-2.23852	-2.57401e-10
21667675	chr9:21667675:T:C	1.6547e-20	-1.73496	-1.16845
21667763	chr9:21667763:G:A	1.43465e-20	-1.83469	-1.21141
21667865	chr9:21667865:C:G	1.49091e-20	-1.79622	-1.21142
21667913	chr9:21667913:T:C	3.98714e-20	-2.02396	-2.57401e-10
21667983	chr9:21667983:A:T	1.21746e-19	-4.40445e-10	-0.907675
21668914	chr9:21668914:C:T	3.69633e-20	-2.09969	-2.57401e-10
21669192	chr9:21669192:A:G	9.00459e-20	-4.40445e-10	-1.20929
21669438	chr9:21669438:T:C	5.02272e-20	-1.79306	-2.57401e-10
21669507	chr9:21669507:C:T	2.1111e-19	-4.40445e-10	-0.357236
21669531	chr9:21669531:C:A	1.24666e-19	-4.40445e-10	-0.883975
21669793	chr9:21669793:T:G	9.86272e-21	-2.22466	-1.1962
21670462	chr9:21670462:C:T	1.62669e-20	-1.71869	-1.20179
21670558	chr9:21670558:A:G	2.40837e-20	-1.34244	-1.18564
21670617	chr9:21670617:C:T	9.15782e-20	-4.40445e-10	-1.19242
21670655	chr9:21670655:A:G	1.50035e-20	-1.79455	-1.20678
21670659	chr9:21670659:A:T	1.49921e-20	-1.79527	-1.20683
21671013	chr9:21671013:T:C	9.50205e-20	-4.40445e-10	-1.15552
21671047	chr9:21671047:A:G	5.13334e-20	-1.77127	-2.57401e-10
21671122	chr9:21671122:T:C	1.63602e-20	-2.05452	-0.860249
21671192	chr9:21671192:A:G	2.80877e-20	-1.57118	-0.8031
21671209	chr9:21671209:A:G	1.3054e-19	-4.40445e-10	-0.837935
21671322	chr9:21671322:T:A	1.39243e-20	-1.86719	-1.20879
21671394	chr9:21671394:G:A	1.6608e-20	-2.06127	-0.838457
21671397	chr9:21671397:G:C	6.41634e-20	-1.60829	0.0601063
21671427	chr9:21671427:A:G	3.79326e-20	-2.0738	-2.57401e-10
21671721	chr9:21671721:C:T	1.98409e-20	-1.52007	-1.2018
21671749	chr9:21671749:A:G	1.32607e-20	-1.93016	-1.19465
21672011	chr9:21672011:G:A	1.39776e-20	-1.87911	-1.19305
21672419	chr9:21672419:A:G	9.26632e-20	-4.40445e-10	-1.18064
21672561	chr9:21672561:G:A	1.27597e-19	-4.40445e-10	-0.860734
21672576	chr9:21672576:T:C	1.27526e-20	-1.95742	-1.20646
21672614	chr9:21672614:T:C	1.52211e-20	-1.7789	-1.20803
21672770	chr9:21672770:G:A	1.48656e-20	-1.80086	-1.20971
21672902	chr9:21672902:A:G	3.80096e-20	-2.07178	-2.57401e-10
21673154	chr9:21673154:C:A	1.33242e-20	-1.91453	-1.20549
21673177	chr9:21673177:T:A	3.67912e-20	-2.10436	-2.57401e-10
21673227	chr9:21673227:T:C	2.93587e-20	-1.55518	-0.774842
21673257	chr9:21673257:C:A	1.41977e-19	-4.40445e-10	-0.75395
21673388	chr9:21673388:C:G	1.30665e-19	-4.40445e-10	-0.836974
21673395	chr9:21673395:C:T	2.76693e-19	-4.40445e-10	-0.086704
21673751	chr9:21673751:T:A	2.22973e-20	-1.45165	-1.1535
21673860	chr9:21673860:C:T	4.27885e-20	-1.95334	-2.57401e-10
21673878	chr9:21673878:A:T	1.14574e-20	-2.08058	-1.1904
21673898	chr9:21673898:A:G	1.09486e-20	-2.15481	-1.1616
21673922	chr9:21673922:G:A	3.42623e-20	-2.17557	-2.57401e-10
21673926	chr9:21673926:A:G	1.64818e-20	-1.84818	-1.05918
21674148	chr9:21674148:T:G	1.84381e-20	-2.1721	-0.623099
21674472	chr9:21674472:C:T	1.26663e-19	-4.40445e-10	-0.868081
21674607	chr9:21674607:C:T	9.24099e-20	-4.40445e-10	-1.18338
21674924	chr9:21674924:T:C	9.56198e-20	-4.40445e-10	-1.14923
21674945	chr9:21674945:A:C	9.00473e-20	-4.40445e-10	-1.20928
21674950	chr9:21674950:C:T	2.72242e-19	-0.639204	0.536282
21675044	chr9:21675044:A:T	8.98689e-20	-4.40445e-10	-1.21126
21675282	chr9:21675282:G:A	5.67527e-20	-1.67091	-2.57401e-10
21675362	chr9:21675362:G:A	1.84096e-20	-2.19593	-0.600809
21675464	chr9:21675464:C:T	1.74935e-19	-1.97093	1.42573
21675717	chr9:21675717:A:C	1.33052e-20	-2.23078	-0.890678
21676043	chr9:21676043:T:A	1.85338e-20	-2.2319	-0.558122
21676274	chr9:21676274:G:C	2.33811e-19	-1.66448	1.40938
21676296	chr9:21676296:A:C	1.08608e-19	-1.7274	0.705532
21676446	chr9:21676446:AGAAG:A	1.39859e-19	-4.40445e-10	-0.768978
21676760	chr9:21676760:T:G	1.83495e-19	-4.40445e-10	-0.497428
21676884	chr9:21676884:T:A	1.98337e-19	-1.59812	1.17847
21677021	chr9:21677021:A:G	2.27167e-19	-4.40445e-10	-0.283929
21677078	chr9:21677078:T:C	9.38653e-20	-4.40445e-10	-1.16775
21677314	chr9:21677314:T:C	1.45238e-19	-1.53632	0.805076
21677460	chr9:21677460:T:C	1.44975e-19	-1.47204	0.738982
21677644	chr9:21677644:C:CT	9.14467e-20	-4.40445e-10	-1.19386
21678023	chr9:21678023:T:A	1.87273e-20	-2.20955	-0.570082
21678210	chr9:21678210:G:T	9.14299e-20	-4.40445e-10	-1.19404
21678322	chr9:21678322:G:C	1.81685e-20	-2.20188	-0.608042
21678407	chr9:21678407:T:G	9.07904e-20	-4.40445e-10	-1.20106
21678455	chr9:21678455:A:T	9.3985e-20	-4.40445e-10	-1.16648
21678527	chr9:21678527:C:G	2.41022e-19	-4.40445e-10	-0.224724
21678560	chr9:21678560:C:T	3.37607e-20	-2.2377	0.0473788
21679040	chr9:21679040:T:A	4.32884e-20	-1.94173	-2.57401e-10
21679153	chr9:21679153:A:G	1.05369e-19	-1.51906	0.466914
21679189	chr9:21679189:G:C	1.80175e-20	-2.23406	-0.584204
21679209	chr9:21679209:T:C	1.28809e-19	-4.40445e-10	-0.851282
21679547	chr9:21679547:C:A	5.50371e-19	-4.40445e-10	0.600979
21679633	chr9:21679633:T:G	2.65954e-19	-4.40445e-10	-0.12629
21679639	chr9:21679639:T:C	9.72193e-20	-1.53371	0.401068
21679765	chr9:21679765:C:T	1.15158e-19	-1.41568	0.452371
21679770	chr9:21679770:C:A	2.65954e-19	-4.40445e-10	-0.12629
21680366	chr9:21680366:G:A	9.02435e-20	-4.40445e-10	-1.2071
21680393	chr9:21680393:GT:G	1.83439e-20	-1.76357	-1.03675
21680461	chr9:21680461:C:T	9.97048e-20	-1.55745	0.450052
21680626	chr9:21680626:T:A	1.19061e-19	-4.40445e-10	-0.92998
21681119	chr9:21681119:G:A	7.33991e-19	0.490908	0.397974
21681192	chr9:21681192:C:T	1.43185e-20	-2.20915	-0.838912
21681672	chr9:21681672:A:G	6.52927e-19	0.414441	0.35741
21681977	chr9:21681977:G:A	1.15378e-19	-4.40445e-10	-0.961398
21682261	chr9:21682261:G:C	2.84229e-19	-1.42515	1.36531
21682479	chr9:21682479:G:A	1.03225e-19	-4.40445e-10	-1.0727
21682725	chr9:21682725:A:C	9.35499e-20	-4.40445e-10	-1.17112
21682760	chr9:21682760:A:G	4.33352e-20	-1.57839	-0.362259
21683199	chr9:21683199:C:A	1.47089e-19	0.130857	-0.849431
21683290	chr9:21683290:C:A	3.05353e-20	-2.18858	-0.102149
21683305	chr9:21683305:C:G	2.74247e-19	-4.40445e-10	-0.0955849
21683378	chr9:21683378:C:T	3.67908e-20	-2.10437	-2.57401e-10
21683560	chr9:21683560:TG:T	2.24188e-20	-2.1875	-0.412213
21683606	chr9:21683606:A:G	1.36223e-19	-1.28055	0.485232
21683609	chr9:21683609:T:C	1.43185e-19	-1.23918	0.493698
21683806	chr9:21683806:T:C	2.15536e-20	-1.47436	-1.16471
21683999	chr9:21683999:T:A	5.73107e-20	-1.6696	0.00847716
21684064	chr9:21684064:A:G	1.22428e-19	-1.24968	0.34759
21684120	chr9:21684120:G:C	1.15387e-19	-4.40445e-10	-0.961325
21684434	chr9:21684434:G:C	1.79534e-20	-2.15451	-0.667323
21684614	chr9:21684614:C:G	9.15773e-19	-4.40445e-10	1.11015
21684690	chr9:21684690:C:T	2.17546e-20	-2.12541	-0.504381
21684723	chr9:21684723:G:A	8.13434e-20	-1.14186	-0.169071
21684726	chr9:21684726:T:C	9.57943e-20	-4.40445e-10	-1.14741
21684933	chr9:21684933:C:T	2.3903e-19	-4.40445e-10	-0.233024
21685125	chr9:21685125:G:A	1.13739e-19	-4.40445e-10	-0.975708
21685405	chr9:21685405:G:A	1.4228e-20	-2.22642	-0.82798
21685812	chr9:21685812:G:C	9.75739e-20	-4.40445e-10	-1.129
21686017	chr9:21686017:T:A	1.54978e-19	-4.40445e-10	-0.666329
21686042	chr9:21686042:C:G	9.60367e-20	-4.40445e-10	-1.14488
21686206	chr9:21686206:A:G	1.2312e-19	-4.40445e-10	-0.896454
21686333	chr9:21686333:T:C	1.1066e-19	-4.40445e-10	-1.00315
21686420	chr9:21686420:A:C	1.19499e-19	-4.40445e-10	-0.926308
21686424	chr9:21686424:C:T	9.57678e-20	-4.40445e-10	-1.14769
21686614	chr9:21686614:AC:A	1.28487e-19	-4.40445e-10	-0.853786
21686685	chr9:21686685:C:T	1.23661e-19	-4.40445e-10	-0.892068
21686848	chr9:21686848:G:C	1.25061e-19	-4.40445e-10	-0.880814
21686859	chr9:21686859:G:A	9.1361e-20	-4.40445e-10	-1.1948
21687155	chr9:21687155:TCTA:T	9.02105e-20	-1.20747	-2.57401e-10
21687407	chr9:21687407:G:A	2.5359e-19	-4.40445e-10	-0.173894
21687784	chr9:21687784:T:C	1.31512e-19	-4.40445e-10	-0.83052
21687906	chr9:21687906:T:C	9.24246e-20	-4.40445e-10	-1.18322
21688239	chr9:21688239:A:C	1.82719e-20	-2.13205	-0.672197
21688386	chr9:21688386:T:C	2.00813e-19	-4.40445e-10	-0.407238
21689015	chr9:21689015:C:T	1.64923e-19	-4.40445e-10	-0.604135
21689258	chr9:21689258:T:G	9.95985e-20	-4.40445e-10	-1.10847
21689356	chr9:21689356:G:T	9.64455e-20	-4.40445e-10	-1.14064
21689449	chr9:21689449:A:G	1.80509e-19	0.127491	-0.641326
21689529	chr9:21689529:A:G	9.64455e-20	-4.40445e-10	-1.14064
21689666	chr9:21689666:C:G	1.54542e-19	-4.40445e-10	-0.669151
21689921	chr9:21689921:C:T	1.23979e-19	-4.40445e-10	-0.889498
21689984	chr9:21689984:A:T	1.21454e-19	-4.40445e-10	-0.910077
21690117	chr9:21690117:T:C	1.25105e-19	-4.40445e-10	-0.880464
21690262	chr9:21690262:T:C	6.41962e-20	-1.38498	-0.16269
21690626	chr9:21690626:A:G	9.41115e-20	-4.40445e-10	-1.16513
21690689	chr9:21690689:A:C	9.20516e-20	-4.40445e-10	-1.18727
21690839	chr9:21690839:T:C	9.0589e-20	-4.40445e-10	-1.20328
21690943	chr9:21690943:T:G	9.19546e-20	-4.40445e-10	-1.18832
21690959	chr9:21690959:T:G	1.63481e-20	-1.72168	-1.19382
21691468	chr9:21691468:A:T	2.31869e-20	-1.85449	-0.711534
21691599	chr9:21691599:T:C	1.70023e-19	-4.40445e-10	-0.573681
21691808	chr9:21691808:C:A	4.21441e-20	-1.96852	-2.57401e-10
21691989	chr9:21691989:G:A	2.31659e-20	-1.49682	-1.07011
21692018	chr9:21692018:G:A	1.13437e-20	-2.15383	-1.12712
21692108	chr9:21692108:A:G	5.07241e-19	-4.40445e-10	0.519372
21692785	chr9:21692785:A:G	4.25792e-19	-4.40445e-10	0.344337
21693005	chr9:21693005:T:C	1.07495e-19	-4.40445e-10	-1.03217
21693770	chr9:21693770:T:C	2.21462e-20	-1.97346	-0.638489
21693817	chr9:21693817:G:A	1.12076e-20	-2.09315	-1.19987
21693894	chr9:21693894:T:G	1.05483e-20	-2.14596	-1.20769
21693931	chr9:21693931:A:G	2.16036e-19	-4.40445e-10	-0.334167
21694179	chr9:21694179:T:C	2.33688e-19	-4.40445e-10	-0.255628
21694375	chr9:21694375:T:C	1.06148e-19	-4.40445e-10	-1.04478
21694603	chr9:21694603:T:C	1.12057e-20	-2.10194	-1.19125
21694612	chr9:21694612:AG:A	1.29574e-20	-1.98238	-1.16556
21694665	chr9:21694665:C:T	1.09675e-20	-2.10952	-1.20516
21694724	chr9:21694724:C:G	3.21697e-20	-2.23859	-2.57401e-10
21695655	chr9:21695655:C:T	9.67097e-20	-4.40445e-10	-1.1379
21695676	chr9:21695676:G:C	3.236e-19	-4.40445e-10	0.0698932
21695725	chr9:21695725:A:G	2.10025e-19	-4.40445e-10	-0.362389
21695786	chr9:21695786:A:T	1.16537e-19	-4.40445e-10	-0.951403
21695894	chr9:21695894:A:G	2.16214e-20	-1.46248	-1.17345
21696541	chr9:21696541:C:A	1.01664e-19	-1.08794	-2.57401e-10
21697690	chr9:21697690:G:A	2.53024e-20	-1.43951	-1.0392
21698087	chr9:21698087:T:C	9.78102e-20	-4.40445e-10	-1.12659
21698290	chr9:21698290:T:A	3.2202e-20	-2.23759	-2.57401e-10
21698312	chr9:21698312:T:G	1.65407e-19	-4.40445e-10	-0.601205
21698345	chr9:21698345:G:A	9.33953e-20	-4.40445e-10	-1.17277
21698625	chr9:21698625:C:G	1.2908e-19	-4.40445e-10	-0.84918
21699086	chr9:21699086:A:G	9.73859e-20	-4.40445e-10	-1.13093
21699906	chr9:21699906:T:C	9.60614e-20	-4.40445e-10	-1.14463
21700260	chr9:21700260:G:A	5.38632e-20	-0.992126	-0.731042
21700410	chr9:21700410:A:G	2.69971e-20	-1.36524	-1.04865
21700531	chr9:21700531:C:G	3.0344e-20	-1.2878	-1.00922
21700933	chr9:21700933:G:A	3.02609e-20	-1.32785	-0.971907
21701006	chr9:21701006:T:G	2.9594e-20	-1.33258	-0.989464
21701421	chr9:21701421:C:T	3.38014e-20	-2.18911	-2.57401e-10
21701535	chr9:21701535:C:A	5.91852e-20	-2.15841	0.529472
21701681	chr9:21701681:T:C	8.99937e-20	-4.40445e-10	-1.20987
21702069	chr9:21702069:A:C	9.05371e-20	-4.40445e-10	-1.20385
21702123	chr9:21702123:T:C	8.10107e-20	-0.94416	-0.370873
21702416	chr9:21702416:G:A	1.07002e-19	-4.40445e-10	-1.03677
21703052	chr9:21703052:C:G	6.9509e-20	-0.801283	-0.666876
21703251	chr9:21703251:T:C	2.03015e-19	-4.40445e-10	-0.396333
21703259	chr9:21703259:C:G	1.01028e-19	-4.40445e-10	-1.09421
21703290	chr9:21703290:C:T	8.65973e-20	-2.13188	0.883532
21703636	chr9:21703636:T:C	9.98377e-20	-4.40445e-10	-1.10607
21703818	chr9:21703818:A:T	2.80239e-20	-1.33637	-1.04018
21703861	chr9:21703861:T:C	1.68347e-19	-2.19135	1.60776
21703948	chr9:21703948:T:C	7.08987e-20	-0.834026	-0.614336
21704009	chr9:21704009:A:G	3.51945e-19	-4.40445e-10	0.153861
21704495	chr9:21704495:C:A	1.67326e-19	-4.40445e-10	-0.589669
21704499	chr9:21704499:A:G	6.65598e-20	-0.857909	-0.653604
21704874	chr9:21704874:T:C	8.21369e-20	-2.1813	0.880075
21704912	chr9:21704912:C:G	5.7985e-20	-2.17159	0.522161
21705000	chr9:21705000:G:A	1.17018e-19	-2.19153	1.24424
21706109	chr9:21706109:A:G	1.04865e-19	-4.40445e-10	-1.05694
21706114	chr9:21706114:T:C	5.86169e-20	-1.63859	-2.57401e-10
21706501	chr9:21706501:A:G	1.13525e-19	-2.13156	1.15397
21706572	chr9:21706572:A:G	2.60994e-19	-2.21065	2.06554
21706682	chr9:21706682:C:T	1.4124e-19	-4.40445e-10	-0.759155
21706796	chr9:21706796:G:C	8.26859e-20	-2.13906	0.8445
21706984	chr9:21706984:C:T	1.52624e-19	-4.40445e-10	-0.681638
21707198	chr9:21707198:G:C	2.43273e-19	-4.40445e-10	-0.215432
21707295	chr9:21707295:C:T	2.36063e-19	-4.40445e-10	-0.245517
21707373	chr9:21707373:C:T	3.54356e-20	-1.35411	-0.787787
21707718	chr9:21707718:T:C	3.31357e-19	-4.40445e-10	0.0935808
21707842	chr9:21707842:C:T	9.83476e-20	-4.40445e-10	-1.12111
21708050	chr9:21708050:G:A	1.95735e-19	-0.432852	-2.57401e-10
21708167	chr9:21708167:G:A	1.48211e-19	-4.40445e-10	-0.710974
21708221	chr9:21708221:C:T	2.67257e-19	-4.40445e-10	-0.121402
21708600	chr9:21708600:C:T	1.03455e-19	-4.40445e-10	-1.07048
21708784	chr9:21708784:G:T	2.351e-20	-1.4467	-1.10549
21710619	chr9:21710619:G:A	4.4466e-20	-1.91489	-2.57401e-10
21710920	chr9:21710920:A:AT	1.87118e-19	-4.40445e-10	-0.477875
21711128	chr9:21711128:T:C	2.79052e-19	-4.40445e-10	-0.0782165
21711351	chr9:21711351:G:A	1.36828e-19	-4.40445e-10	-0.790889
21711638	chr9:21711638:A:G	4.60028e-20	-0.979866	-0.901046
21711676	chr9:21711676:G:A	3.88809e-20	-1.22225	-0.826858
21711736	chr9:21711736:C:G	3.62323e-20	-1.29394	-0.825722
21711802	chr9:21711802:G:A	3.8192e-20	-1.24399	-0.822998
21711816	chr9:21711816:C:G	3.73217e-20	-1.25575	-0.834292
21711892	chr9:21711892:T:A	9.24613e-20	-4.40445e-10	-1.18282
21712007	chr9:21712007:C:G	1.02343e-19	-4.40445e-10	-1.08128
21712128	chr9:21712128:A:G	1.03591e-19	-4.40445e-10	-1.06916
21712194	chr9:21712194:C:T	3.56358e-20	-1.35563	-0.780637
21712602	chr9:21712602:G:C	2.48071e-19	-4.40445e-10	-0.195899
21712930	chr9:21712930:T:C	9.15465e-20	-4.40445e-10	-1.19277
21713144	chr9:21713144:C:T	1.02213e-19	-4.40445e-10	-1.08256
21713191	chr9:21713191:C:T	2.67448e-19	-4.40445e-10	-0.120688
21713924	chr9:21713924:C:A	3.25742e-20	-2.22609	-2.57401e-10
21713976	chr9:21713976:T:A	5.15368e-19	-4.40445e-10	0.535268
21714256	chr9:21714256:T:A	5.85561e-19	-4.40445e-10	0.662956
21714329	chr9:21714329:C:T	2.9218e-19	-4.40445e-10	-0.0322451
21714546	chr9:21714546:A:G	1.74743e-19	-4.40445e-10	-0.546296
21714666	chr9:21714666:T:A	1.64258e-19	-4.40445e-10	-0.608175
21715180	chr9:21715180:A:G	2.42448e-19	-4.40445e-10	-0.218826
21715546	chr9:21715546:A:G	1.80994e-19	-4.40445e-10	-0.511151
21715891	chr9:21715891:G:C	1.31019e-20	-1.93176	-1.2051
21716446	chr9:21716446:C:T	1.66944e-19	-4.40445e-10	-0.591954
21716627	chr9:21716627:C:A	1.3223e-19	-4.40445e-10	-0.825072
21716638	chr9:21716638:C:T	1.095e-20	-2.2382	-1.07807
21716677	chr9:21716677:C:T	1.06091e-19	-4.40445e-10	-1.04531
21716905	chr9:21716905:A:G	9.81478e-20	-4.40445e-10	-1.12314
21717355	chr9:21717355:A:T	1.67201e-20	-2.15386	-0.739145
21717600	chr9:21717600:A:G	9.59938e-21	-2.23662	-1.21129
21717877	chr9:21717877:T:C	9.94045e-20	-0.712757	-0.39766
21718194	chr9:21718194:T:C	9.62649e-21	-2.23705	-1.20804
21718298	chr9:21718298:T:G	9.60763e-21	-2.23657	-1.21049
21718459	chr9:21718459:C:T	8.43633e-20	-0.959827	-0.314655
21718478	chr9:21718478:G:A	4.61534e-20	-1.87764	-2.57401e-10
21718480	chr9:21718480:A:G	9.6478e-21	-2.2353	-1.20759
21718993	chr9:21718993:A:G	3.2417e-20	-2.22029	-0.010642
21719136	chr9:21719136:G:A	9.38711e-20	-4.40445e-10	-1.16769
21719255	chr9:21719255:T:C	2.28317e-19	-4.40445e-10	-0.278879
21719280	chr9:21719280:G:A	6.47129e-19	-0.48679	1.24972
21719376	chr9:21719376:G:A	9.61245e-21	-2.23856	-1.20799
21719508	chr9:21719508:T:C	9.62563e-21	-2.23649	-1.2087
21719570	chr9:21719570:A:G	3.21696e-20	-2.23859	-2.57401e-10
21719977	chr9:21719977:A:G	1.70396e-19	-4.40445e-10	-0.571487
21720101	chr9:21720101:G:C	9.10487e-20	-4.40445e-10	-1.19822
21720109	chr9:21720109:C:A	9.6004e-21	-2.23859	-1.20922
21720226	chr9:21720226:C:G	9.68781e-21	-2.2373	-1.20145
21720315	chr9:21720315:T:C	2.27069e-19	-4.40445e-10	-0.284362
21720482	chr9:21720482:G:T	9.62781e-21	-2.23354	-1.21141
21720503	chr9:21720503:C:G	1.01563e-19	-4.40445e-10	-1.08894
21720866	chr9:21720866:T:C	5.11825e-20	-1.77422	-2.57401e-10
21720999	chr9:21720999:C:T	4.28557e-20	-1.95178	-2.57401e-10
21721029	chr9:21721029:A:G	1.04954e-19	-4.40445e-10	-1.05609
21721586	chr9:21721586:C:A	9.62738e-21	-2.23777	-1.20723
21721715	chr9:21721715:G:A	9.65385e-21	-2.2334	-1.20886
21722115	chr9:21722115:G:T	1.1828e-19	-4.40445e-10	-0.936556
21722169	chr9:21722169:G:A	1.32077e-19	-4.40445e-10	-0.826233
21722196	chr9:21722196:G:A	6.64537e-19	-0.410701	1.20018
21722454	chr9:21722454:T:C	9.7595e-21	-2.22732	-1.20405
21722731	chr9:21722731:A:C	9.00419e-20	-4.40445e-10	-1.20934
21723266	chr9:21723266:T:TA	9.67906e-21	-2.23092	-1.20873
21723358	chr9:21723358:T:C	2.22398e-19	-4.40445e-10	-0.305143
21723663	chr9:21723663:C:T	2.43215e-19	-4.40445e-10	-0.215668
21724237	chr9:21724237:A:G	1.60245e-19	-4.40445e-10	-0.63291
21724753	chr9:21724753:G:A	1.76822e-19	-4.40445e-10	-0.534473
21724898	chr9:21724898:G:A	3.11173e-19	0.727591	-0.696858
21724920	chr9:21724920:A:G	1.40641e-19	-0.763407	-2.57401e-10
21725127	chr9:21725127:C:G	3.13011e-19	-4.40445e-10	0.036625
21725150	chr9:21725150:G:A	9.81472e-21	-2.23845	-1.18728
21725431	chr9:21725431:G:T	9.62213e-21	-2.2384	-1.20715
21725543	chr9:21725543:G:C	1.97824e-19	-4.40445e-10	-0.422235
21725597	chr9:21725597:G:A	1.88737e-19	-0.469261	-2.57401e-10
21725650	chr9:21725650:A:G	9.5912e-21	-2.23853	-1.21024
21725766	chr9:21725766:C:G	9.57987e-21	-2.23854	-1.21141
21725963	chr9:21725963:T:C	9.6503e-21	-2.23736	-1.20526
21726448	chr9:21726448:G:T	9.0009e-20	-4.40445e-10	-1.2097
21726479	chr9:21726479:A:T	1.7832e-19	-4.40445e-10	-0.526037
21726491	chr9:21726491:A:G	9.74684e-21	-2.2363	-1.19637
21727209	chr9:21727209:A:C	9.89326e-21	-2.2375	-1.18026
21727212	chr9:21727212:C:T	2.13348e-19	-4.40445e-10	-0.346688
21727226	chr9:21727226:A:G	9.90952e-21	-2.23858	-1.17754
21727694	chr9:21727694:G:A	9.85952e-21	-2.23848	-1.1827
21727703	chr9:21727703:G:A	9.8224e-21	-2.23846	-1.18649
21727719	chr9:21727719:C:T	3.98656e-19	-0.711116	0.9896
21727747	chr9:21727747:C:T	2.04608e-19	-4.40445e-10	-0.388517
21727778	chr9:21727778:C:T	2.24943e-19	-4.40445e-10	-0.293766
21727800	chr9:21727800:C:T	9.77154e-21	-2.23801	-1.19213
21728008	chr9:21728008:G:A	1.63294e-20	-2.09175	-0.824899
21728064	chr9:21728064:G:A	9.01952e-20	-4.40445e-10	-1.20764
21728073	chr9:21728073:A:G	2.08905e-19	-4.40445e-10	-0.367735
21728108	chr9:21728108:G:A	1.79336e-19	-4.40445e-10	-0.520351
21728292	chr9:21728292:C:T	9.88132e-21	-2.23843	-1.18054
21728391	chr9:21728391:T:C	1.2583e-19	-0.919006	0.0443246
21728407	chr9:21728407:G:A	9.87201e-21	-2.23611	-1.1838
21728502	chr9:21728502:A:T	3.22573e-20	-2.23587	-2.57401e-10
21728613	chr9:21728613:AT:A	9.37379e-20	-4.40445e-10	-1.16911
21728684	chr9:21728684:T:C	1.30856e-20	-2.23627	-0.901829
21729035	chr9:21729035:G:A	1.55133e-19	-4.40445e-10	-0.665333
21729277	chr9:21729277:A:G	2.1225e-19	-0.351848	-2.57401e-10
21729328	chr9:21729328:C:G	9.83302e-21	-2.23489	-1.18898
21729384	chr9:21729384:G:A	9.86197e-21	-2.23723	-1.18369
21729430	chr9:21729430:G:C	9.29298e-20	-4.40445e-10	-1.17777
21729432	chr9:21729432:C:CT	9.17779e-20	-4.40445e-10	-1.19024
21729795	chr9:21729795:A:G	4.30624e-20	-1.94696	-2.57401e-10
21730424	chr9:21730424:A:T	1.86237e-19	-4.40445e-10	-0.482596
21730446	chr9:21730446:C:T	5.53019e-20	-1.69681	-2.57401e-10
21730903	chr9:21730903:A:T	1.39688e-20	-2.2376	-0.835186
21731448	chr9:21731448:A:G	9.8869e-21	-2.22756	-1.19085
21731569	chr9:21731569:T:C	1.05853e-19	-4.40445e-10	-1.04756
21731587	chr9:21731587:C:T	9.97429e-21	-2.23091	-1.17869
21731612	chr9:21731612:T:C	1.01321e-20	-2.23483	-1.15908
21731868	chr9:21731868:G:C	9.96544e-21	-2.23308	-1.17741
21731901	chr9:21731901:GA:G	9.87169e-21	-2.23229	-1.18765
21732097	chr9:21732097:T:A	9.13751e-20	-4.40445e-10	-1.19464
21732351	chr9:21732351:A:T	1.95472e-19	-4.40445e-10	-0.434197
21732467	chr9:21732467:C:T	9.89863e-21	-2.23474	-1.18248
21732545	chr9:21732545:C:A	1.01171e-20	-2.22972	-1.16567
21732640	chr9:21732640:AAAAG:A	3.97127e-19	-4.40445e-10	0.274642
21732913	chr9:21732913:G:A	9.8863e-21	-2.23627	-1.1822
21732961	chr9:21732961:T:G	2.21047e-19	-4.40445e-10	-0.311241
21733000	chr9:21733000:C:G	9.84367e-21	-2.23517	-1.18761
21733009	chr9:21733009:T:C	9.84661e-21	-2.23555	-1.18694
21733114	chr9:21733114:G:T	9.93562e-21	-2.23494	-1.17855
21733205	chr9:21733205:C:G	9.96705e-21	-2.237	-1.17333
21733555	chr9:21733555:G:A	9.04657e-20	-4.40445e-10	-1.20464
21733645	chr9:21733645:T:A	4.10751e-19	0.674132	-0.365759
21733707	chr9:21733707:G:A	9.85864e-21	-2.23262	-1.18864
21733756	chr9:21733756:G:A	1.06962e-19	-4.40445e-10	-1.03714
21734349	chr9:21734349:G:A	9.79939e-21	-2.23809	-1.18921
21734481	chr9:21734481:G:C	9.86032e-21	-2.23112	-1.18997
21734834	chr9:21734834:G:A	9.92627e-21	-2.23351	-1.18092
21734837	chr9:21734837:C:T	9.94301e-21	-2.22945	-1.18329
21734881	chr9:21734881:C:G	1.98895e-19	-4.40445e-10	-0.416836
21735032	chr9:21735032:A:G	1.92817e-19	-4.40445e-10	-0.44787
21735261	chr9:21735261:G:A	2.80847e-19	-4.40445e-10	-0.0718031
21735797	chr9:21735797:A:T	9.14098e-20	-4.40445e-10	-1.19426
21735823	chr9:21735823:T:C	9.14163e-20	-4.40445e-10	-1.19419
21735877	chr9:21735877:C:T	3.73839e-19	0.214211	-2.57401e-10
21735882	chr9:21735882:T:C	9.87355e-21	-2.2308	-1.18896
21736009	chr9:21736009:C:G	1.15178e-19	-4.40445e-10	-0.963132
21736018	chr9:21736018:C:T	1.25278e-20	-2.2357	-0.945969
21736021	chr9:21736021:T:A	1.00631e-20	-2.22983	-1.17092
21736053	chr9:21736053:C:T	1.0083e-20	-2.22851	-1.17026
21736144	chr9:21736144:G:C	1.04291e-19	-4.40445e-10	-1.06243
21736275	chr9:21736275:A:G	1.00335e-20	-2.22837	-1.17532
21736693	chr9:21736693:G:A	9.07404e-20	-4.40445e-10	-1.20161
21737047	chr9:21737047:T:C	3.71622e-18	-4.40445e-10	2.51085
21737150	chr9:21737150:C:T	9.92008e-21	-2.23733	-1.17772
21737823	chr9:21737823:A:G	2.63936e-18	-0.684307	2.85298
21737917	chr9:21737917:A:G	1.13812e-20	-2.23843	-1.03922
21738100	chr9:21738100:G:A	9.1468e-20	-4.40445e-10	-1.19362
21738134	chr9:21738134:T:A	9.9708e-21	-2.23845	-1.1715
21738175	chr9:21738175:C:A	9.05337e-20	-4.40445e-10	-1.20389
21739046	chr9:21739046:T:A	2.32772e-19	-4.40445e-10	-0.259557
21739229	chr9:21739229:C:T	6.13966e-19	-4.40445e-10	0.710325
21739394	chr9:21739394:G:A	8.99304e-20	-4.40445e-10	-1.21058
21739763	chr9:21739763:G:A	2.34987e-19	-4.40445e-10	-0.250086
21739938	chr9:21739938:A:G	9.19763e-20	-4.40445e-10	-1.18808
21740065	chr9:21740065:C:T	2.29261e-19	-4.40445e-10	-0.274754
21740071	chr9:21740071:G:A	8.20336e-20	-0.286431	-1.01605
21740633	chr9:21740633:T:C	2.34736e-19	0.290439	-0.541591
21741022	chr9:21741022:A:G	8.99484e-20	-4.40445e-10	-1.21038
21741072	chr9:21741072:A:G	1.04282e-19	-4.40445e-10	-1.06252
21741182	chr9:21741182:G:A	2.44014e-19	-4.40445e-10	-0.21239
21741198	chr9:21741198:C:T	1.27151e-20	-2.23499	-0.93184
21741540	chr9:21741540:A:T	2.46485e-19	-4.40445e-10	-0.202311
21741762	chr9:21741762:C:A	1.46849e-19	-4.40445e-10	-0.720207
21741798	chr9:21741798:T:C	1.27466e-20	-2.22717	-0.937186
21741986	chr9:21741986:C:T	1.26636e-20	-2.22558	-0.945302
21741994	chr9:21741994:A:C	1.26901e-20	-2.23039	-0.938409
21742124	chr9:21742124:G:C	9.57141e-20	-4.40445e-10	-1.14825
21742143	chr9:21742143:G:A	1.77148e-19	-4.40445e-10	-0.532629
21742498	chr9:21742498:G:C	1.63729e-19	-4.40445e-10	-0.611404
21742773	chr9:21742773:G:A	5.73379e-20	-1.66065	-2.57401e-10
21742817	chr9:21742817:T:G	1.24365e-20	-2.23152	-0.957456
21742832	chr9:21742832:T:A	5.19661e-20	-1.75902	-2.57401e-10
21742956	chr9:21742956:T:G	1.01179e-19	-4.40445e-10	-1.09272
21743076	chr9:21743076:A:T	1.33965e-19	-4.40445e-10	-0.812033
21743383	chr9:21743383:AC:A	1.26077e-20	-2.22465	-0.950657
21743394	chr9:21743394:C:A	1.04571e-20	-2.23521	-1.12713
21743459	chr9:21743459:A:G	8.13046e-20	-0.185095	-1.12632
21743651	chr9:21743651:G:A	1.2309e-20	-2.22644	-0.972845
21744303	chr9:21744303:AC:A	1.25488e-20	-2.22831	-0.951678
21744640	chr9:21744640:C:G	1.17948e-19	-4.40445e-10	-0.939372
21744694	chr9:21744694:G:T	2.50962e-19	-4.40445e-10	-0.184314
21744747	chr9:21744747:C:G	1.03575e-19	-4.40445e-10	-1.06932
21744803	chr9:21744803:C:T	1.31144e-20	-2.22766	-0.908248
21745121	chr9:21745121:T:A	1.24554e-20	-2.23144	-0.956014
21745413	chr9:21745413:G:A	1.26239e-20	-2.23028	-0.943747
21745757	chr9:21745757:T:C	1.6217e-20	-1.80546	-1.1181
21745972	chr9:21745972:C:G	9.19763e-20	-4.40445e-10	-1.18808
21745991	chr9:21745991:T:C	1.23962e-20	-2.23619	-0.95603
21746108	chr9:21746108:C:A	1.18237e-20	-2.23504	-1.00447
21746397	chr9:21746397:T:C	1.32815e-20	-2.23513	-0.88811
21746420	chr9:21746420:T:C	4.05787e-19	-0.981459	1.27767
21746497	chr9:21746497:C:A	1.2704e-20	-2.23594	-0.931754
21746562	chr9:21746562:C:G	9.86657e-20	-4.40445e-10	-1.11788
21746797	chr9:21746797:A:G	1.38181e-20	-2.23416	-0.849472
21746977	chr9:21746977:A:T	1.07222e-20	-2.23766	-1.09964
21747312	chr9:21747312:G:A	1.04005e-20	-2.23832	-1.12944
21747405	chr9:21747405:G:T	3.28007e-20	-2.21916	-2.57401e-10
21747421	chr9:21747421:C:T	1.04824e-20	-2.23743	-1.12249
21747673	chr9:21747673:G:A	1.27004e-20	-2.23605	-0.931933
21747857	chr9:21747857:A:G	2.44675e-19	-4.40445e-10	-0.209685
21747860	chr9:21747860:C:T	1.26219e-20	-2.23766	-0.936521
21747917	chr9:21747917:C:T	2.41922e-19	-4.40445e-10	-0.221001
21748070	chr9:21748070:TG:T	4.01927e-20	-2.01593	-2.57401e-10
21748074	chr9:21748074:G:A	1.34101e-20	-2.23559	-0.878022
21748133	chr9:21748133:T:C	1.35098e-19	-4.40445e-10	-0.803612
21748324	chr9:21748324:A:G	1.01438e-19	-4.40445e-10	-1.09016
21748333	chr9:21748333:T:C	8.23152e-20	-0.264247	-1.03481
21748961	chr9:21748961:G:A	1.2039e-19	-4.40445e-10	-0.918876
21748963	chr9:21748963:G:A	1.66061e-19	-1.23419	0.636925
21749664	chr9:21749664:T:C	1.04786e-20	-2.23718	-1.12311
21750038	chr9:21750038:T:C	9.21757e-20	-4.40445e-10	-1.18592
21750070	chr9:21750070:A:G	1.53911e-20	-2.23457	-0.741248
21750076	chr9:21750076:A:G	1.46092e-20	-2.23519	-0.792773
21750268	chr9:21750268:G:A	1.36414e-20	-2.23643	-0.860075
21750885	chr9:21750885:C:T	1.45481e-20	-2.23831	-0.793845
21751201	chr9:21751201:T:C	3.55196e-19	-4.40445e-10	0.163057
21751923	chr9:21751923:A:G	8.9862e-20	-4.40445e-10	-1.21134
21751963	chr9:21751963:A:G	1.04047e-20	-2.23856	-1.1288
21752313	chr9:21752313:C:T	9.02821e-20	-4.40445e-10	-1.20668
21752624	chr9:21752624:A:G	1.96488e-19	-0.429014	-2.57401e-10
21753120	chr9:21753120:A:G	1.49749e-19	-4.40445e-10	-0.700653
21753139	chr9:21753139:G:A	9.999e-21	-2.19573	-1.2114
21753224	chr9:21753224:T:G	9.63957e-20	-4.40445e-10	-1.14115
21753415	chr9:21753415:G:C	9.02862e-20	-4.40445e-10	-1.20663
21753971	chr9:21753971:G:A	2.47562e-19	-4.40445e-10	-0.197952
21754193	chr9:21754193:C:T	9.63376e-20	-4.40445e-10	-1.14176
21754227	chr9:21754227:C:G	1.85823e-20	-2.23546	-0.551939
21754555	chr9:21754555:T:C	9.17616e-20	-4.40445e-10	-1.19042
21754621	chr9:21754621:G:A	5.51618e-20	-1.69934	-2.57401e-10
21754750	chr9:21754750:T:C	9.39338e-20	-4.40445e-10	-1.16702
21754948	chr9:21754948:T:C	1.87851e-20	-2.23255	-0.543998
21755031	chr9:21755031:A:T	2.16663e-20	-2.23072	-0.403138
21755080	chr9:21755080:C:T	1.1534e-19	-4.40445e-10	-0.961732
21755104	chr9:21755104:A:G	2.4623e-19	-0.203348	-2.57401e-10
21755267	chr9:21755267:C:G	2.07957e-20	-2.23542	-0.439447
21755895	chr9:21755895:A:C	2.24562e-20	-2.23255	-0.365499
21755944	chr9:21755944:T:C	9.49767e-20	-4.40445e-10	-1.15598
21756090	chr9:21756090:C:T	2.16262e-20	-2.23213	-0.403576
21756932	chr9:21756932:A:G	3.05677e-19	-4.40445e-10	0.0129153
21757433	chr9:21757433:C:T	1.36169e-19	0.191151	-0.986867
21757591	chr9:21757591:T:C	2.44493e-20	-2.22899	-0.284023
21757917	chr9:21757917:T:A	3.32924e-19	-0.982136	1.08044
21758060	chr9:21758060:G:A	9.88009e-20	-4.40445e-10	-1.11651
21758207	chr9:21758207:C:T	8.99597e-20	-4.40445e-10	-1.21025
21758529	chr9:21758529:A:G	3.21802e-20	-2.23826	-2.57401e-10
21758656	chr9:21758656:C:A	3.02164e-19	-4.40445e-10	0.00135603
21758717	chr9:21758717:A:G	1.42077e-19	-4.40445e-10	-0.753243
21758769	chr9:21758769:G:A	1.28545e-20	-2.23857	-0.917352
21759367	chr9:21759367:T:C	1.0104e-19	-4.40445e-10	-1.09409
21759505	chr9:21759505:G:A	2.47022e-19	-4.40445e-10	-0.200135
21759892	chr9:21759892:C:T	1.24664e-20	-2.23723	-0.94935
21759994	chr9:21759994:T:C	1.16993e-19	-4.40445e-10	-0.947497
21760261	chr9:21760261:A:G	2.96247e-19	-4.40445e-10	-0.0184198
21760397	chr9:21760397:C:G	3.72979e-20	-2.2293	0.138628
21760524	chr9:21760524:C:T	9.05781e-20	-4.40445e-10	-1.2034
21760541	chr9:21760541:G:A	2.0698e-19	-4.40445e-10	-0.376992
21760592	chr9:21760592:AG:A	4.36605e-19	-1.23945	1.60886
21760670	chr9:21760670:A:G	2.10098e-19	-4.40445e-10	-0.362041
21760710	chr9:21760710:G:A	1.19887e-19	-4.40445e-10	-0.92306
21761106	chr9:21761106:A:G	4.58282e-20	-1.88471	-2.57401e-10
21761147	chr9:21761147:C:T	8.99132e-20	-4.40445e-10	-1.21077
21761323	chr9:21761323:T:C	2.62856e-20	-2.23603	-0.20456
21762123	chr9:21762123:A:G	3.21668e-19	-4.40445e-10	0.0639065
21762258	chr9:21762258:G:T	2.27583e-19	-4.40445e-10	-0.282097
21762517	chr9:21762517:A:C	3.15254e-19	-4.40445e-10	0.0437638
21762674	chr9:21762674:A:C	2.04784e-19	-0.387656	-2.57401e-10
21762728	chr9:21762728:A:G	1.20635e-19	-4.40445e-10	-0.916846
21762743	chr9:21762743:G:A	1.70579e-19	-1.3214	0.750987
21762867	chr9:21762867:C:T	2.06331e-19	-4.40445e-10	-0.380134
21763125	chr9:21763125:G:C	8.9921e-20	-4.40445e-10	-1.21068
21763151	chr9:21763151:C:G	8.82078e-20	-1.22992	-2.57401e-10
21763430	chr9:21763430:T:C	3.21431e-19	-4.40445e-10	0.0631676
21763567	chr9:21763567:T:C	1.15722e-19	-4.40445e-10	-0.958422
21763749	chr9:21763749:G:A	2.54884e-19	0.39872	-0.567525
21763995	chr9:21763995:G:A	2.32433e-19	0.537442	-0.798453
21764087	chr9:21764087:C:A	9.22045e-20	-0.0592753	-1.12633
21764133	chr9:21764133:C:T	1.28499e-19	-4.40445e-10	-0.853693
21764135	chr9:21764135:CT:C	5.58936e-20	-1.27322	-0.412948
21764146	chr9:21764146:T:G	2.96199e-19	-4.40445e-10	-0.0185824
21764748	chr9:21764748:G:A	3.12528e-19	-4.40445e-10	0.0350793
21765331	chr9:21765331:C:T	1.02252e-19	-0.0946305	-0.987547
21765611	chr9:21765611:T:C	2.32951e-19	-4.40445e-10	-0.258786
21766679	chr9:21766679:C:G	9.42622e-20	-4.40445e-10	-1.16353
21766867	chr9:21766867:G:A	1.48344e-19	-4.40445e-10	-0.710082
21767017	chr9:21767017:C:T	1.10869e-19	-4.40445e-10	-1.00126
21767115	chr9:21767115:AAT:A	1.0566e-19	-4.40445e-10	-1.04939
21767845	chr9:21767845:A:G	9.50793e-20	-4.40445e-10	-1.1549
21768052	chr9:21768052:A:G	1.45201e-19	0.117356	-0.848853
21768287	chr9:21768287:A:G	3.83438e-20	-2.06302	-2.57401e-10
21768542	chr9:21768542:G:A	1.33809e-19	-4.40445e-10	-0.813201
21768845	chr9:21768845:C:T	1.40819e-19	-4.40445e-10	-0.762141
21769408	chr9:21769408:T:G	9.61063e-20	-4.40445e-10	-1.14416
21769413	chr9:21769413:G:A	1.01443e-20	-2.23848	-1.15422
21769790	chr9:21769790:T:A	1.85922e-18	-0.732138	2.55044
21769870	chr9:21769870:T:C	1.25e-20	-2.23719	-0.946701
21769872	chr9:21769872:C:T	9.53572e-20	-4.40445e-10	-1.15198
21769898	chr9:21769898:G:A	1.05168e-20	-2.23846	-1.11819
21770101	chr9:21770101:G:A	3.22518e-20	-2.23604	-2.57401e-10
21770365	chr9:21770365:T:C	1.12672e-19	-4.40445e-10	-0.985133
21770710	chr9:21770710:T:C	1.17617e-20	-2.23804	-1.00673
21770952	chr9:21770952:T:C	2.74138e-19	-1.12107	1.02508
21771022	chr9:21771022:A:G	9.61539e-20	-4.40445e-10	-1.14366
21771242	chr9:21771242:T:C	1.91231e-18	-1.02097	2.86743
21771360	chr9:21771360:C:A	9.0077e-20	-4.40445e-10	-1.20895
21771537	chr9:21771537:T:C	1.14245e-19	-4.40445e-10	-0.971268
21771757	chr9:21771757:A:G	1.2134e-20	-2.23491	-0.978694
21772038	chr9:21772038:G:A	1.06226e-20	-2.23804	-1.10859
21772087	chr9:21772087:A:G	2.77964e-19	-0.0821217	-2.57401e-10
21772239	chr9:21772239:C:T	1.70733e-19	-4.40445e-10	-0.569514
21772243	chr9:21772243:C:G	9.04076e-20	-4.40445e-10	-1.20529
21772268	chr9:21772268:T:C	1.20237e-20	-2.23723	-0.985508
21772318	chr9:21772318:C:G	3.21876e-20	-2.23803	-2.57401e-10
21772319	chr9:21772319:T:C	1.6676e-19	-4.40445e-10	-0.593061
21772585	chr9:21772585:C:A	2.72972e-20	-1.31722	-1.08561
21772704	chr9:21772704:C:G	1.26939e-19	-4.40445e-10	-0.865908
21772741	chr9:21772741:G:C	3.21702e-20	-2.23857	-2.57401e-10
21772800	chr9:21772800:C:G	9.16653e-20	-4.40445e-10	-1.19147
21773168	chr9:21773168:C:G	9.81336e-21	-2.23858	-1.18729
21773223	chr9:21773223:A:G	1.18276e-20	-2.23847	-1.00071
21773342	chr9:21773342:C:A	1.60323e-19	-4.40445e-10	-0.632423
21773348	chr9:21773348:C:T	9.86856e-21	-2.23796	-1.1823
21773367	chr9:21773367:T:A	1.66741e-19	-4.40445e-10	-0.593175
21773413	chr9:21773413:T:C	1.64459e-19	-4.40445e-10	-0.606955
21773679	chr9:21773679:A:G	1.11731e-19	-4.40445e-10	-0.993523
21773762	chr9:21773762:T:A	1.99254e-19	-4.40445e-10	-0.415032
21773872	chr9:21773872:T:G	9.57649e-20	-4.40445e-10	-1.14772
21773941	chr9:21773941:G:C	1.12481e-20	-2.21658	-1.07283
21774165	chr9:21774165:A:G	1.03571e-20	-2.19185	-1.18009
21774168	chr9:21774168:C:G	4.16377e-20	-1.4293	-0.551309
21774246	chr9:21774246:G:A	3.2177e-20	-2.23836	-2.57401e-10
21774468	chr9:21774468:T:C	1.02903e-20	-2.23823	-1.14018
21774724	chr9:21774724:A:G	1.66291e-19	-4.40445e-10	-0.595874
21774951	chr9:21774951:T:G	1.98261e-19	-4.40445e-10	-0.420031
21775062	chr9:21775062:A:G	9.93501e-21	-2.23847	-1.17508
21775343	chr9:21775343:C:G	9.93179e-21	-2.2357	-1.17818
21775493	chr9:21775493:G:A	1.82497e-19	0.064545	-0.567428
21775509	chr9:21775509:A:G	1.00289e-20	-2.23753	-1.16661
21775661	chr9:21775661:AGG:A	9.51734e-20	-4.40445e-10	-1.15391
21775669	chr9:21775669:AGG:A	3.33494e-20	-2.20257	-2.57401e-10
21775860	chr9:21775860:T:C	9.0067e-20	-4.40445e-10	-1.20906
21775938	chr9:21775938:A:G	1.23138e-19	-4.40445e-10	-0.896309
21775958	chr9:21775958:G:A	9.98384e-21	-2.23628	-1.17237
21776160	chr9:21776160:T:C	5.59287e-20	-0.662425	-1.02311
21776632	chr9:21776632:G:A	1.0059e-20	-2.23255	-1.1686
21776715	chr9:21776715:T:C	2.02401e-19	0.122657	-0.522022
21776872	chr9:21776872:A:C	1.03705e-19	-4.40445e-10	-1.06807
21776931	chr9:21776931:A:G	9.21094e-20	-4.40445e-10	-1.18664
21777597	chr9:21777597:G:A	4.07882e-20	-2.19456	0.19334
21777625	chr9:21777625:G:A	1.81263e-19	-4.40445e-10	-0.509664
21777762	chr9:21777762:G:A	2.2385e-19	-0.298638	-2.57401e-10
21778661	chr9:21778661:G:A	1.068e-20	-2.20655	-1.1347
21778711	chr9:21778711:G:A	1.21095e-19	-4.40445e-10	-0.913038
21778712	chr9:21778712:T:C	5.68806e-20	-0.554401	-1.11426
21778959	chr9:21778959:T:C	1.18437e-19	-4.40445e-10	-0.935235
21778977	chr9:21778977:A:C	1.113e-20	-2.23666	-1.06331
21779032	chr9:21779032:A:G	1.06555e-19	-4.40445e-10	-1.04095
21779806	chr9:21779806:A:G	1.63931e-19	-4.40445e-10	-0.610168
21780038	chr9:21780038:T:C	6.45273e-20	-1.70953	0.167005
21780101	chr9:21780101:G:A	1.66288e-19	-4.40445e-10	-0.595891
21780175	chr9:21780175:A:G	1.70265e-19	-4.40445e-10	-0.572258
21780177	chr9:21780177:C:A	4.43581e-20	-1.91732	-2.57401e-10
21780718	chr9:21780718:A:G	1.66583e-19	-4.40445e-10	-0.594121
21781049	chr9:21781049:C:T	9.47398e-20	-4.40445e-10	-1.15848
21781054	chr9:21781054:G:A	1.72077e-19	-4.40445e-10	-0.561675
21781366	chr9:21781366:G:A	1.35459e-19	-4.40445e-10	-0.800948
21781479	chr9:21781479:C:T	2.72338e-19	-4.40445e-10	-0.102569
21781679	chr9:21781679:A:G	1.19466e-19	-4.40445e-10	-0.926584
21781720	chr9:21781720:A:G	9.06531e-20	-4.40445e-10	-1.20257
21781878	chr9:21781878:C:T	1.1967e-19	-4.40445e-10	-0.924874
21782165	chr9:21782165:G:A	1.01704e-20	-2.23702	-1.15311
21782303	chr9:21782303:A:G	3.22883e-20	-2.23491	-2.57401e-10
21782818	chr9:21782818:ACT:A	1.33183e-19	-4.40445e-10	-0.817888
21782820	chr9:21782820:T:A	1.09368e-19	-0.950105	-0.0647924
21782996	chr9:21782996:T:A	1.1714e-19	-4.40445e-10	-0.946243
21783408	chr9:21783408:T:C	1.01449e-19	-0.873994	-0.216066
21783445	chr9:21783445:T:A	1.55735e-19	-4.40445e-10	-0.661456
21783886	chr9:21783886:G:A	1.55528e-19	-4.40445e-10	-0.662788
21783918	chr9:21783918:C:G	1.6724e-20	-2.11792	-0.774857
21784226	chr9:21784226:T:C	3.48714e-19	-1.91602	2.06066
21784988	chr9:21784988:G:C	1.36868e-19	-4.40445e-10	-0.790598
21784991	chr9:21784991:T:A	2.53e-19	-4.40445e-10	-0.176226
21785019	chr9:21785019:C:T	2.84627e-18	-1.12848	3.37263
21785143	chr9:21785143:A:G	9.00255e-20	-4.40445e-10	-1.20952
21785259	chr9:21785259:A:T	8.03124e-20	-1.32369	-2.57401e-10
21785273	chr9:21785273:T:C	9.51549e-20	-4.40445e-10	-1.15411
21785494	chr9:21785494:A:C	3.17292e-20	-2.13848	-0.113892
21785661	chr9:21785661:C:T	7.42219e-20	-0.842209	-0.560345
21785849	chr9:21785849:G:A	8.06896e-20	-0.873187	-0.445817
21785895	chr9:21785895:C:T	4.00525e-20	-1.12308	-0.896342
21785966	chr9:21785966:A:G	1.62652e-20	-2.15284	-0.767752
21786070	chr9:21786070:A:G	3.05981e-19	-1.32712	1.34103
21786236	chr9:21786236:T:C	1.66787e-19	-4.40445e-10	-0.592898
21786292	chr9:21786292:A:G	1.6142e-19	-0.651297	0.0256907
21786305	chr9:21786305:C:T	1.10522e-20	-2.21732	-1.08967
21786964	chr9:21786964:C:T	2.07212e-19	-4.40445e-10	-0.375872
21786968	chr9:21786968:A:T	1.52484e-19	-0.722507	0.0399511
21787263	chr9:21787263:C:T	3.33339e-19	-1.25582	1.35536
21787486	chr9:21787486:A:C	1.18857e-19	-4.40445e-10	-0.93169
21787522	chr9:21787522:G:A	1.30913e-19	-0.851435	0.0163532
21787598	chr9:21787598:A:T	9.22981e-20	-4.40445e-10	-1.18459
21787810	chr9:21787810:C:T	3.88015e-20	-1.98382	-0.0673385
21787984	chr9:21787984:G:A	1.2374e-19	-4.40445e-10	-0.891428
21788082	chr9:21788082:T:G	1.07099e-20	-2.21699	-1.12145
21788114	chr9:21788114:G:A	1.6145e-19	-4.40445e-10	-0.625416
21788524	chr9:21788524:A:G	1.09686e-20	-2.19011	-1.12447
21788878	chr9:21788878:T:C	1.10367e-19	-0.707201	-0.298602
21788953	chr9:21788953:G:A	9.00598e-20	-4.40445e-10	-1.20914
21789115	chr9:21789115:G:A	1.32341e-19	-4.40445e-10	-0.824231
21789124	chr9:21789124:G:A	9.14731e-20	-0.814302	-0.379267
21789462	chr9:21789462:G:A	1.34945e-19	-4.40445e-10	-0.804743
21789709	chr9:21789709:A:G	1.60688e-19	-4.40445e-10	-0.630149
21789739	chr9:21789739:C:G	1.53089e-19	-4.40445e-10	-0.678594
21789898	chr9:21789898:T:C	1.19205e-19	-4.40445e-10	-0.928765
21790030	chr9:21790030:C:T	9.91513e-20	-4.40445e-10	-1.11297
21790068	chr9:21790068:A:G	1.2113e-20	-2.21643	-0.998904
21790143	chr9:21790143:G:C	1.24618e-20	-2.20727	-0.97968
21790564	chr9:21790564:G:A	1.5036e-19	-0.580369	-0.116215
21790756	chr9:21790756:A:T	1.20599e-20	-2.228	-0.991725
21791313	chr9:21791313:T:A	1.49023e-19	-0.687501	-0.0180149
21791979	chr9:21791979:A:G	9.42063e-20	-4.40445e-10	-1.16413
21792024	chr9:21792024:A:G	9.41627e-20	-4.40445e-10	-1.16459
21792259	chr9:21792259:T:C	1.14819e-20	-2.2349	-1.03394
21792376	chr9:21792376:T:A	3.26724e-20	-2.22308	-2.57401e-10
21793674	chr9:21793674:C:A	1.60873e-20	-2.02896	-0.902626
21793907	chr9:21793907:A:G	3.32672e-20	-2.20504	-2.57401e-10
21794360	chr9:21794360:T:C	1.5122e-20	-2.22102	-0.772437
21794978	chr9:21794978:A:G	1.1669e-19	-4.40445e-10	-0.950092
21795075	chr9:21795075:C:G	1.34421e-19	-0.612851	-0.195787
21795097	chr9:21795097:T:G	1.33126e-19	-0.594689	-0.223632
21795186	chr9:21795186:T:C	1.17102e-19	-4.40445e-10	-0.946572
21795194	chr9:21795194:A:G	1.44629e-19	-0.537047	-0.198394
21795662	chr9:21795662:A:G	1.63918e-19	-0.406404	-0.203844
21795683	chr9:21795683:T:G	1.49088e-19	-0.682055	-0.0230239
21796106	chr9:21796106:C:A	4.23287e-20	-1.37862	-0.585526
21796221	chr9:21796221:G:A	2.69196e-19	-1.5455	1.43132
21796387	chr9:21796387:T:C	3.57038e-20	-2.13436	-2.57401e-10
21796836	chr9:21796836:T:A	1.87475e-19	-4.40445e-10	-0.47597
21797136	chr9:21797136:C:T	3.54747e-20	-1.664	-0.476798
21797187	chr9:21797187:G:A	4.03384e-20	-1.05589	-0.956415
21797676	chr9:21797676:T:C	1.47733e-19	-4.40445e-10	-0.714211
21798582	chr9:21798582:G:A	1.54854e-19	-4.40445e-10	-0.66713
21798909	chr9:21798909:T:G	2.08474e-19	-4.40445e-10	-0.369799
21798972	chr9:21798972:A:G	9.4092e-20	-4.40445e-10	-1.16534
21799677	chr9:21799677:A:T	1.014e-19	-4.40445e-10	-1.09054
21800100	chr9:21800100:T:C	3.40945e-20	-2.18048	-2.57401e-10
21801268	chr9:21801268:G:A	1.07396e-19	-4.40445e-10	-1.03309
21802323	chr9:21802323:G:A	7.72447e-20	-1.81743	0.454793
21802923	chr9:21802923:C:G	3.65772e-20	-2.11019	-2.57401e-10
21803166	chr9:21803166:A:G	7.91388e-19	-4.40445e-10	0.964174
21803796	chr9:21803796:C:G	1.88523e-19	-4.40445e-10	-0.470396
21803881	chr9:21803881:C:A	1.01361e-20	-2.20501	-1.1885
21804618	chr9:21804618:A:G	1.03841e-20	-2.21838	-1.15095
21804694	chr9:21804694:A:G	1.02696e-20	-2.20673	-1.1737
21804704	chr9:21804704:CAA:C	1.01317e-20	-2.19192	-1.20202
21805606	chr9:21805606:C:T	5.66066e-20	-1.67349	-2.57401e-10
21805934	chr9:21805934:G:C	1.39137e-19	-4.40445e-10	-0.774156
21805990	chr9:21805990:A:G	1.9089e-19	-4.40445e-10	-0.457919
21806296	chr9:21806296:T:C	1.24224e-19	-4.40445e-10	-0.887529
21807027	chr9:21807027:G:A	1.03573e-19	-4.40445e-10	-1.06934
21807328	chr9:21807328:G:A	3.36799e-20	-2.19271	-2.57401e-10
21807602	chr9:21807602:C:T	1.21004e-19	-0.913789	-2.57401e-10
21807995	chr9:21807995:A:G	6.95593e-20	-0.678766	-0.788668
21808209	chr9:21808209:T:C	1.09208e-19	-4.40445e-10	-1.01636
21808259	chr9:21808259:A:G	1.25845e-19	-4.40445e-10	-0.874563
21808265	chr9:21808265:A:G	1.14886e-19	-4.40445e-10	-0.96567
21808306	chr9:21808306:C:T	1.07229e-19	-4.40445e-10	-1.03464
21808571	chr9:21808571:G:A	9.18855e-20	-4.40445e-10	-1.18907
21808914	chr9:21808914:C:T	5.75006e-20	-1.87521	0.217394
21808923	chr9:21808923:C:T	4.79394e-20	-1.83968	-2.57401e-10
21809078	chr9:21809078:T:A	2.72432e-19	-1.80005	1.69783
21809393	chr9:21809393:A:C	9.10837e-20	-4.40445e-10	-1.19784
21809858	chr9:21809858:C:T	9.51102e-20	-4.40445e-10	-1.15458
21810231	chr9:21810231:A:G	8.99521e-20	-4.40445e-10	-1.21034
21811023	chr9:21811023:CA:C	1.15519e-19	-4.40445e-10	-0.960177
21811028	chr9:21811028:T:C	6.03969e-20	-0.880349	-0.728327
21811155	chr9:21811155:A:G	1.5982e-19	-1.96868	1.33312
21811250	chr9:21811250:A:G	5.65282e-20	-1.67487	-2.57401e-10
21811442	chr9:21811442:A:G	6.30337e-20	-0.848918	-0.717027
21811534	chr9:21811534:C:G	1.26406e-19	-0.640589	-0.229523
21812317	chr9:21812317:G:A	3.50811e-20	-1.77409	-0.377861
21812721	chr9:21812721:C:T	2.85465e-20	-1.3626	-0.995485
21813242	chr9:21813242:T:C	1.36181e-20	-1.90892	-1.1893
21813304	chr9:21813304:A:C	1.35627e-20	-1.91535	-1.18694
21813596	chr9:21813596:A:G	3.47568e-19	-4.40445e-10	0.141347
21813719	chr9:21813719:C:T	1.5728e-20	-1.94732	-1.00686
21813766	chr9:21813766:G:A	3.79665e-20	-1.04652	-1.02639
21813770	chr9:21813770:G:C	3.42908e-19	-4.40445e-10	0.127849
21813771	chr9:21813771:G:T	3.45921e-20	-1.12354	-1.04245
21813773	chr9:21813773:T:C	3.41457e-19	-4.40445e-10	0.123606
21813786	chr9:21813786:G:C	1.59227e-19	-4.40445e-10	-0.639281
21813892	chr9:21813892:A:G	3.28755e-20	-2.21689	-2.57401e-10
21813970	chr9:21813970:A:G	1.37443e-19	-4.40445e-10	-0.786406
21814760	chr9:21814760:A:G	8.98691e-20	-4.40445e-10	-1.21126
21815798	chr9:21815798:C:T	2.06681e-20	-1.46976	-1.21126
21815939	chr9:21815939:G:T	1.86482e-19	-4.40445e-10	-0.48128
21815978	chr9:21815978:G:A	1.19193e-19	-4.40445e-10	-0.928868
21816083	chr9:21816083:A:G	1.30093e-19	-4.40445e-10	-0.841362
21816529	chr9:21816529:A:G	1.03168e-20	-2.19089	-1.18495
21816574	chr9:21816574:G:A	1.08143e-20	-2.12599	-1.20276
21816638	chr9:21816638:T:C	5.33908e-19	-1.85493	2.42554
21816759	chr9:21816759:G:A	1.20569e-20	-2.0333	-1.18668
21817286	chr9:21817286:G:T	9.90274e-20	-4.40445e-10	-1.11422
21817326	chr9:21817326:G:A	9.84944e-20	-4.40445e-10	-1.11961
21817327	chr9:21817327:C:T	9.83392e-20	-4.40445e-10	-1.12119
21817476	chr9:21817476:A:G	3.71097e-20	-2.09573	-2.57401e-10
21817525	chr9:21817525:G:C	1.41975e-19	-4.40445e-10	-0.753964
21817755	chr9:21817755:A:G	1.01876e-20	-2.20059	-1.18785
21817778	chr9:21817778:T:C	8.1007e-20	-0.365237	-0.949841
21818012	chr9:21818012:C:T	2.45925e-19	-4.40445e-10	-0.204586
21818618	chr9:21818618:C:T	7.38598e-20	-1.40745	-2.57401e-10
21818675	chr9:21818675:A:G	5.08851e-19	-1.8944	2.41694
21818729	chr9:21818729:T:C	1.35786e-19	-4.40445e-10	-0.798537
21819140	chr9:21819140:T:TC	1.13951e-19	-4.40445e-10	-0.973843
21819183	chr9:21819183:C:G	2.99087e-19	-4.40445e-10	-0.00887831
21819723	chr9:21819723:T:G	1.4103e-20	-1.85229	-1.21094
21820081	chr9:21820081:A:G	1.27788e-19	-4.40445e-10	-0.859241
21820371	chr9:21820371:T:G	1.07163e-19	-4.40445e-10	-1.03526
21820816	chr9:21820816:A:C	1.03915e-19	-4.40445e-10	-1.06604
21821032	chr9:21821032:C:T	1.07069e-19	-4.40445e-10	-1.03614
21821388	chr9:21821388:A:G	1.16171e-19	-4.40445e-10	-0.954554
21821509	chr9:21821509:C:T	2.33306e-19	-4.40445e-10	-0.257264
21821649	chr9:21821649:T:C	9.86157e-20	-4.40445e-10	-1.11838
21822484	chr9:21822484:G:A	1.10569e-20	-2.13974	-1.16682
21823536	chr9:21823536:T:C	5.47618e-20	-1.70662	-2.57401e-10
21823625	chr9:21823625:G:A	4.06596e-19	-4.40445e-10	0.298206
21823715	chr9:21823715:T:C	1.1429e-19	-4.40445e-10	-0.970876
21823803	chr9:21823803:G:A	1.89992e-19	-4.40445e-10	-0.462634
21823866	chr9:21823866:A:G	1.21569e-19	-4.40445e-10	-0.909132
21823951	chr9:21823951:G:T	1.08281e-19	-4.40445e-10	-1.02488
21823953	chr9:21823953:T:C	1.47478e-20	-1.90003	-1.11849
21824608	chr9:21824608:A:T	1.12623e-19	-4.40445e-10	-0.985572
21824707	chr9:21824707:T:C	2.38522e-20	-2.0736	-0.464138
21824755	chr9:21824755:A:C	9.99568e-20	-4.40445e-10	-1.10488
21824883	chr9:21824883:C:T	1.10384e-20	-2.18603	-1.1222
21824895	chr9:21824895:C:T	1.92411e-19	-4.40445e-10	-0.44998
21824924	chr9:21824924:T:C	1.20567e-19	-4.40445e-10	-0.917409
21824993	chr9:21824993:G:A	1.42085e-19	-4.40445e-10	-0.753187
21825076	chr9:21825076:T:C	1.02053e-20	-2.23523	-1.15148
21825468	chr9:21825468:A:G	1.05669e-19	-4.40445e-10	-1.04931
21825471	chr9:21825471:C:A	3.96509e-20	-2.0295	-2.57401e-10
21825517	chr9:21825517:A:G	1.07498e-19	-4.40445e-10	-1.03214
21825524	chr9:21825524:C:T	4.06077e-19	-4.40445e-10	0.296928
21825718	chr9:21825718:A:G	1.57822e-19	-4.40445e-10	-0.648145
21825756	chr9:21825756:G:A	1.38584e-19	-4.40445e-10	-0.778137
21825887	chr9:21825887:G:C	1.14055e-19	-4.40445e-10	-0.972931
21825947	chr9:21825947:G:GA	1.70173e-20	-1.66411	-1.21127
21825997	chr9:21825997:A:G	1.87952e-20	-1.58464	-1.19138
21826464	chr9:21826464:C:T	2.06474e-20	-1.47123	-1.2108
21826518	chr9:21826518:T:A	1.20373e-19	-4.40445e-10	-0.919022
21826539	chr9:21826539:G:A	1.12189e-20	-2.13036	-1.16165
21826845	chr9:21826845:G:T	1.13576e-19	-4.40445e-10	-0.977141
21827044	chr9:21827044:T:A	2.73276e-19	-4.40445e-10	-0.0991305
21827193	chr9:21827193:G:A	3.33113e-19	-4.40445e-10	0.0988682
21827398	chr9:21827398:T:C	3.27517e-20	-2.22066	-2.57401e-10
21827407	chr9:21827407:A:G	3.52517e-19	-1.74574	1.90123
21827527	chr9:21827527:T:G	1.04616e-19	-4.40445e-10	-1.05932
21827913	chr9:21827913:A:G	1.91243e-19	-4.40445e-10	-0.456071
21828248	chr9:21828248:G:A	1.01492e-19	-4.40445e-10	-1.08963
21829114	chr9:21829114:G:C	9.58418e-20	-4.40445e-10	-1.14692
21829118	chr9:21829118:C:T	1.51743e-18	-4.40445e-10	1.61516
21829129	chr9:21829129:T:A	1.41219e-19	-4.40445e-10	-0.759299
21829508	chr9:21829508:T:C	6.32035e-19	-4.40445e-10	0.739331
21829605	chr9:21829605:T:A	2.00137e-20	-1.57368	-1.13951
21830158	chr9:21830158:A:G	2.1655e-20	-1.5017	-1.13268
21830268	chr9:21830268:A:G	1.29927e-19	-4.40445e-10	-0.842645
21830542	chr9:21830542:T:G	9.22586e-20	-4.40445e-10	-1.18502
21830954	chr9:21830954:A:AATGAGAT	3.11516e-20	-1.06549	-1.20526
21831031	chr9:21831031:T:G	3.23207e-20	-2.23391	-2.57401e-10
21831071	chr9:21831071:C:T	8.9895e-20	-4.40445e-10	-1.21097
21831630	chr9:21831630:A:G	9.59393e-20	-0.829882	-0.316016
21831874	chr9:21831874:A:G	1.90076e-19	-4.40445e-10	-0.462191
21832743	chr9:21832743:A:G	6.20474e-20	-1.39219	-0.189521
21832774	chr9:21832774:A:G	1.207e-19	-4.40445e-10	-0.916305
21833047	chr9:21833047:T:C	6.10248e-20	-1.32238	-0.275953
21833339	chr9:21833339:T:C	4.01522e-20	-1.51134	-0.505602
21833421	chr9:21833421:G:T	1.86263e-19	-4.40445e-10	-0.482455
21833660	chr9:21833660:A:G	2.1025e-19	-1.23106	0.869743
21833685	chr9:21833685:T:C	2.24834e-19	-4.40445e-10	-0.294254
21833785	chr9:21833785:T:C	8.99674e-20	-4.40445e-10	-1.21017
21833814	chr9:21833814:G:A	9.1426e-20	-4.40445e-10	-1.19408
21833843	chr9:21833843:T:C	1.22819e-19	-4.40445e-10	-0.898903
21833884	chr9:21833884:A:G	2.22363e-19	-4.40445e-10	-0.305304
21833994	chr9:21833994:A:G	1.55103e-19	-4.40445e-10	-0.665522
21834211	chr9:21834211:T:C	3.86318e-19	-0.170473	0.417519
21834317	chr9:21834317:A:T	1.00179e-19	-4.40445e-10	-1.10265
21834544	chr9:21834544:C:G	1.59969e-19	-0.634631	-2.57401e-10
21834601	chr9:21834601:C:T	3.38109e-20	-2.18883	-2.57401e-10
21834969	chr9:21834969:C:T	2.16951e-19	-4.40445e-10	-0.329945
21835242	chr9:21835242:A:C	9.18209e-20	-4.40445e-10	-1.18977
21835558	chr9:21835558:C:G	2.13433e-19	-4.40445e-10	-0.346291
21835859	chr9:21835859:C:G	9.71482e-20	-4.40445e-10	-1.13338
21835969	chr9:21835969:C:T	9.22474e-20	-4.40445e-10	-1.18514
21836062	chr9:21836062:C:T	1.22372e-19	-4.40445e-10	-0.902552
21836802	chr9:21836802:G:A	1.53253e-19	-4.40445e-10	-0.677522
21837145	chr9:21837145:GT:G	1.78616e-19	-1.14323	0.618858
21837206	chr9:21837206:A:G	1.178e-19	-4.40445e-10	-0.940622
21837615	chr9:21837615:G:T	6.23265e-20	-1.57723	-2.57401e-10
21837845	chr9:21837845:C:T	1.26468e-19	-4.40445e-10	-0.869627
21838146	chr9:21838146:A:G	2.86504e-19	-1.14679	1.09493
21838378	chr9:21838378:T:G	3.82907e-20	-2.06441	-2.57401e-10
21838468	chr9:21838468:G:A	9.22537e-20	-4.40445e-10	-1.18507
21838631	chr9:21838631:T:C	1.12071e-19	-0.990481	-2.57401e-10
21839189	chr9:21839189:A:T	1.44535e-20	-2.07591	-0.96277
21839376	chr9:21839376:G:A	1.14854e-19	-4.40445e-10	-0.965954
21839796	chr9:21839796:T:G	1.03957e-19	-4.40445e-10	-1.06564
21840064	chr9:21840064:A:G	9.64605e-20	-4.40445e-10	-1.14048
21840148	chr9:21840148:C:A	9.20222e-20	-4.40445e-10	-1.18758
21840194	chr9:21840194:C:G	2.6958e-19	-1.03504	0.922292
21840276	chr9:21840276:C:T	1.08212e-19	-4.40445e-10	-1.02552
21840299	chr9:21840299:A:G	3.6487e-19	-0.915833	1.10576
21840388	chr9:21840388:C:T	1.05038e-19	-1.10046	0.0451668
21840623	chr9:21840623:C:T	9.99842e-20	-4.40445e-10	-1.1046
21840761	chr9:21840761:A:G	2.7697e-19	-1.002	0.916296
21840778	chr9:21840778:G:A	3.70761e-19	-0.890814	1.09676
21840835	chr9:21840835:G:T	1.02888e-20	-2.19673	-1.18183
21840843	chr9:21840843:C:T	2.8692e-19	-0.989841	0.93943
21841033	chr9:21841033:C:T	1.25654e-19	-4.40445e-10	-0.876085
21841119	chr9:21841119:C:T	9.22801e-20	-4.40445e-10	-1.18479
21841909	chr9:21841909:A:G	1.38463e-19	-4.40445e-10	-0.779008
21842045	chr9:21842045:G:A	1.93517e-19	-4.40445e-10	-0.44425
21842155	chr9:21842155:G:A	5.42366e-19	-0.565946	1.15227
21842178	chr9:21842178:C:T	1.139e-19	-4.40445e-10	-0.974292
21842226	chr9:21842226:G:A	1.29437e-19	-1.1797	0.33328
21842380	chr9:21842380:A:G	9.1811e-20	-4.40445e-10	-1.18988
21842631	chr9:21842631:C:T	2.78422e-19	-4.40445e-10	-0.0804768
21842677	chr9:21842677:G:T	4.36025e-20	-1.9345	-2.57401e-10
21842734	chr9:21842734:A:G	2.79339e-20	-1.74315	-0.636627
21842853	chr9:21842853:G:A	1.81033e-19	-4.40445e-10	-0.510935
21842914	chr9:21842914:A:G	2.04346e-19	-4.40445e-10	-0.3898
21843630	chr9:21843630:A:G	9.05554e-20	-4.40445e-10	-1.20365
21843737	chr9:21843737:A:G	5.07829e-19	-0.665117	1.18565
21843843	chr9:21843843:A:G	6.26614e-19	-0.216432	0.947148
21844007	chr9:21844007:A:G	2.04251e-19	-4.40445e-10	-0.390263
21844644	chr9:21844644:A:G	7.21672e-19	-0.120798	0.992754
21844801	chr9:21844801:A:G	1.4639e-19	-4.40445e-10	-0.723342
21844898	chr9:21844898:A:G	9.28419e-20	-4.40445e-10	-1.17872
21844955	chr9:21844955:C:T	9.55218e-20	-4.40445e-10	-1.15026
21845188	chr9:21845188:C:G	1.56999e-19	-4.40445e-10	-0.653377
21845259	chr9:21845259:T:C	1.39855e-19	-4.40445e-10	-0.769011
21845309	chr9:21845309:A:G	1.81306e-20	-2.20357	-0.608449
21845739	chr9:21845739:G:C	2.20929e-20	-1.93488	-0.679479
21846167	chr9:21846167:A:T	6.04613e-20	-1.60761	-2.57401e-10
21846286	chr9:21846286:A:G	3.21561e-19	-0.779955	0.843529
21846328	chr9:21846328:C:T	2.74737e-19	-0.793428	0.699629
21846468	chr9:21846468:T:A	2.0346e-19	-4.40445e-10	-0.394143
21846728	chr9:21846728:A:G	5.28878e-20	-1.99	0.248555
21846823	chr9:21846823:A:G	1.98734e-19	-4.40445e-10	-0.417645
21847573	chr9:21847573:T:G	8.98814e-20	-4.40445e-10	-1.21112
21847629	chr9:21847629:A:G	8.986e-20	-4.40445e-10	-1.21136
21847649	chr9:21847649:A:G	6.43183e-20	-1.54577	-2.57401e-10
21847703	chr9:21847703:A:G	1.76856e-19	-4.40445e-10	-0.534276
21848255	chr9:21848255:G:T	6.94099e-20	-1.46958	-2.57401e-10
21848285	chr9:21848285:T:C	1.18602e-19	-4.40445e-10	-0.933838
21848532	chr9:21848532:G:A	1.70933e-20	-2.2171	-0.653829
21848745	chr9:21848745:C:A	4.69199e-19	-1.25574	1.69715
21849008	chr9:21849008:T:C	1.79601e-19	-4.40445e-10	-0.518875
21849067	chr9:21849067:A:T	3.69303e-19	-0.888832	1.09083
21850045	chr9:21850045:C:G	2.17021e-19	-1.05996	0.730338
21851245	chr9:21851245:T:C	1.43473e-19	-4.40445e-10	-0.743471
21851323	chr9:21851323:T:C	1.65091e-19	-4.40445e-10	-0.603114
21851486	chr9:21851486:G:T	3.09155e-19	-4.40445e-10	0.0242281
21851506	chr9:21851506:C:G	1.43713e-19	-1.20464	0.462843
21851658	chr9:21851658:G:A	1.74737e-19	-4.40445e-10	-0.546331
21851778	chr9:21851778:G:A	4.23944e-19	-1.25816	1.59815
21851839	chr9:21851839:C:A	1.22336e-18	-1.81368	3.21342
21852160	chr9:21852160:G:A	9.13983e-20	-4.40445e-10	-1.19439
21852182	chr9:21852182:G:T	4.9024e-19	-1.53287	2.01815
21852192	chr9:21852192:T:C	4.66597e-19	-1.57343	2.00928
21852427	chr9:21852427:T:C	8.98867e-20	-4.40445e-10	-1.21106
21853222	chr9:21853222:T:C	3.59239e-20	-2.00238	-0.125828
21853265	chr9:21853265:G:A	1.17489e-19	-4.40445e-10	-0.943267
21853340	chr9:21853340:A:G	1.48674e-18	-1.72062	3.31535
21853456	chr9:21853456:G:A	3.33886e-19	-4.40445e-10	0.101184
21853898	chr9:21853898:T:C	8.98915e-20	-4.40445e-10	-1.21101
21854200	chr9:21854200:A:G	1.87035e-19	-1.01567	0.537347
21854275	chr9:21854275:A:G	9.0271e-20	-4.40445e-10	-1.2068
21854435	chr9:21854435:A:T	3.21705e-20	-2.23856	-2.57401e-10
21854741	chr9:21854741:C:T	1.28411e-20	-2.11042	-1.04654
21855017	chr9:21855017:G:A	5.19639e-19	-4.40445e-10	0.54352
21855097	chr9:21855097:G:T	6.53159e-20	-2.00658	0.476198
21855347	chr9:21855347:G:A	1.45518e-19	-4.40445e-10	-0.729317
21855673	chr9:21855673:G:A	4.25167e-20	-1.95972	-2.57401e-10
21855688	chr9:21855688:G:A	9.61408e-21	-2.2356	-1.21079
21856573	chr9:21856573:T:G	1.62657e-19	-0.617972	-2.57401e-10
21856662	chr9:21856662:G:C	1.524e-19	-0.889729	0.20662
21856686	chr9:21856686:A:G	1.06091e-20	-2.23789	-1.11001
21856891	chr9:21856891:C:T	1.24792e-19	-4.40445e-10	-0.882968
21857245	chr9:21857245:A:G	1.08431e-19	-1.69451	0.671016
21857303	chr9:21857303:G:A	3.01484e-19	-4.40445e-10	-0.000895867
21857304	chr9:21857304:C:T	4.54993e-19	-2.21029	2.62096
21857567	chr9:21857567:A:G	3.63431e-20	-2.11661	-2.57401e-10
21857969	chr9:21857969:A:G	2.42028e-19	-4.40445e-10	-0.220559
21858041	chr9:21858041:T:C	1.18288e-19	-4.40445e-10	-0.936495
21858124	chr9:21858124:T:C	9.60538e-19	-4.40445e-10	1.15788
21858308	chr9:21858308:A:G	9.28151e-20	-4.40445e-10	-1.179
21858380	chr9:21858380:A:G	1.87586e-19	-4.40445e-10	-0.475379
21858393	chr9:21858393:G:C	1.14175e-19	-1.40074	0.428861
21858451	chr9:21858451:A:G	2.69645e-20	-2.19794	-0.217155
21858720	chr9:21858720:A:G	1.1194e-19	-4.40445e-10	-0.991653
21859836	chr9:21859836:A:G	9.16885e-20	-4.40445e-10	-1.19122
21860327	chr9:21860327:A:C	9.69305e-20	-4.40445e-10	-1.13562
21860429	chr9:21860429:C:T	1.04313e-19	-4.40445e-10	-1.06222
21860732	chr9:21860732:AGTTT:A	1.05422e-19	-4.40445e-10	-1.05164
21860825	chr9:21860825:C:G	9.05467e-20	-4.40445e-10	-1.20375
21860981	chr9:21860981:C:A	1.35485e-19	-4.40445e-10	-0.800751
21861198	chr9:21861198:A:G	1.33251e-19	-4.40445e-10	-0.817377
21861471	chr9:21861471:C:T	1.23957e-19	-4.40445e-10	-0.889678
21861558	chr9:21861558:A:G	8.99338e-20	-4.40445e-10	-1.21054
21861782	chr9:21861782:A:C	2.51923e-19	-4.40445e-10	-0.180493
21861878	chr9:21861878:A:G	1.36519e-19	-4.40445e-10	-0.793151
21861904	chr9:21861904:T:G	5.84004e-20	-1.64229	-2.57401e-10
21862295	chr9:21862295:A:G	2.67444e-19	-4.40445e-10	-0.120704
21862550	chr9:21862550:G:A	1.96422e-20	-1.52794	-1.20399
21862671	chr9:21862671:T:C	1.85044e-19	-4.40445e-10	-0.489021
21862811	chr9:21862811:C:T	9.82961e-20	-4.40445e-10	-1.12163
21862824	chr9:21862824:TTGGGGGAGGGATAC:T	1.18753e-19	-4.40445e-10	-0.932568
21862898	chr9:21862898:T:A	6.59062e-19	-4.40445e-10	0.781203
21863195	chr9:21863195:A:G	1.28401e-19	-4.40445e-10	-0.854456
21863355	chr9:21863355:C:T	7.27805e-20	-1.42217	-2.57401e-10
21863950	chr9:21863950:C:T	3.51989e-20	-2.1486	-2.57401e-10
21864269	chr9:21864269:A:G	9.17474e-20	-4.40445e-10	-1.19058
21864379	chr9:21864379:C:T	5.46742e-19	-4.40445e-10	0.594363
21864536	chr9:21864536:A:G	4.59129e-20	-2.20325	0.320384
21864553	chr9:21864553:A:G	1.30404e-19	-4.40445e-10	-0.838977
21865158	chr9:21865158:G:A	1.4397e-19	-4.40445e-10	-0.740012
21865351	chr9:21865351:A:G	2.82036e-19	-4.40445e-10	-0.0675809
21865843	chr9:21865843:T:C	6.09171e-19	-4.40445e-10	0.702485
21865865	chr9:21865865:C:G	8.98748e-20	-4.40445e-10	-1.2112
21865930	chr9:21865930:C:T	2.25203e-19	-0.292613	-2.57401e-10
21866314	chr9:21866314:C:G	2.36125e-20	-2.0953	-0.452536
21866912	chr9:21866912:G:C	3.94275e-20	-2.03515	-2.57401e-10
21867053	chr9:21867053:T:C	9.59695e-20	-4.40445e-10	-1.14558
21867245	chr9:21867245:C:T	1.14433e-19	-4.40445e-10	-0.969626
21867251	chr9:21867251:T:G	1.30704e-19	-4.40445e-10	-0.836678
21868758	chr9:21868758:C:T	3.17215e-20	-2.20318	-0.049437
21869559	chr9:21869559:C:T	4.60782e-19	-4.40445e-10	0.423312
21870095	chr9:21870095:C:A	4.04074e-20	-2.0106	-2.57401e-10
21870167	chr9:21870167:T:C	1.65069e-19	-4.40445e-10	-0.603251
21870344	chr9:21870344:C:G	9.01043e-20	-4.40445e-10	-1.20865
21870579	chr9:21870579:T:C	1.0171e-19	-4.40445e-10	-1.08748
21870887	chr9:21870887:C:T	1.00441e-19	-4.40445e-10	-1.10005
21871051	chr9:21871051:A:G	2.15871e-19	-4.40445e-10	-0.334935
21871170	chr9:21871170:T:A	9.01242e-20	-4.40445e-10	-1.20843
21871203	chr9:21871203:A:G	9.04958e-20	-4.40445e-10	-1.20431
21871236	chr9:21871236:C:A	3.34423e-20	-2.19979	-2.57401e-10
21871294	chr9:21871294:G:A	1.03883e-19	-4.40445e-10	-1.06635
21871592	chr9:21871592:G:C	9.00002e-20	-4.40445e-10	-1.2098
21871646	chr9:21871646:A:G	9.22798e-20	-4.40445e-10	-1.18479
21871696	chr9:21871696:C:G	1.01456e-19	-4.40445e-10	-1.08998
21871813	chr9:21871813:C:T	9.1601e-20	-4.40445e-10	-1.19217
21872009	chr9:21872009:A:T	1.12912e-19	-4.40445e-10	-0.983009
21872219	chr9:21872219:T:C	5.31154e-20	-2.23671	0.499562
21872459	chr9:21872459:T:G	1.03624e-19	-4.40445e-10	-1.06884
21872594	chr9:21872594:C:T	1.01854e-19	-4.40445e-10	-1.08607
21873016	chr9:21873016:A:G	1.03946e-19	-4.40445e-10	-1.06574
21873141	chr9:21873141:T:G	9.84813e-20	-4.40445e-10	-1.11975
21873765	chr9:21873765:A:G	9.88185e-20	-4.40445e-10	-1.11633
21873780	chr9:21873780:G:A	1.19375e-19	-4.40445e-10	-0.927347
21873781	chr9:21873781:T:C	9.04701e-20	-4.40445e-10	-1.20459
21873917	chr9:21873917:G:A	1.09869e-19	-4.40445e-10	-1.01033
21873934	chr9:21873934:ATTATT:A	1.7388e-19	-4.40445e-10	-0.55125
21874136	chr9:21874136:A:C	3.46811e-19	-4.40445e-10	0.139165
21874554	chr9:21874554:G:A	9.21815e-20	-0.598287	-0.587568
21874916	chr9:21874916:C:G	1.06142e-19	-4.40445e-10	-1.04484
21875210	chr9:21875210:G:C	4.03596e-20	-2.01179	-2.57401e-10
21875507	chr9:21875507:G:A	3.36552e-19	-4.40445e-10	0.109138
21876136	chr9:21876136:T:C	1.99733e-19	-4.40445e-10	-0.412632
21876145	chr9:21876145:A:G	9.1771e-20	-4.40445e-10	-1.19032
21876390	chr9:21876390:A:G	1.58287e-19	-4.40445e-10	-0.645204
21876408	chr9:21876408:A:G	2.32714e-20	-2.17508	-0.387306
21876625	chr9:21876625:A:G	3.35396e-20	-2.19689	-2.57401e-10
21876736	chr9:21876736:C:G	9.4772e-20	-4.40445e-10	-1.15814
21877059	chr9:21877059:T:G	4.34156e-20	-1.93879	-2.57401e-10
21877176	chr9:21877176:A:G	1.49754e-20	-1.98222	-1.02099
21877326	chr9:21877326:C:T	2.95924e-19	-4.40445e-10	-0.0195126
21877504	chr9:21877504:C:T	9.58976e-20	-4.40445e-10	-1.14633
21877548	chr9:21877548:T:C	1.04026e-19	-4.40445e-10	-1.06497
21877549	chr9:21877549:T:G	1.1089e-19	-4.40445e-10	-1.00108
21877915	chr9:21877915:T:C	1.06895e-19	-4.40445e-10	-1.03777
21877986	chr9:21877986:A:C	1.96748e-20	-2.23149	-0.498787
21878534	chr9:21878534:G:A	1.03456e-19	-4.40445e-10	-1.07047
21879714	chr9:21879714:C:T	1.21761e-19	-4.40445e-10	-0.907551
21880171	chr9:21880171:G:A	8.99629e-20	-4.40445e-10	-1.21022
21880297	chr9:21880297:A:G	9.60199e-20	-4.40445e-10	-1.14506
21880910	chr9:21880910:C:T	1.21867e-19	-4.40445e-10	-0.906686
21880998	chr9:21880998:A:G	1.19935e-19	-4.40445e-10	-0.922661
21881120	chr9:21881120:A:G	9.01568e-20	-4.40445e-10	-1.20806
21881339	chr9:21881339:T:C	4.66914e-19	-4.40445e-10	0.436531
21881586	chr9:21881586:C:T	1.35525e-19	-4.40445e-10	-0.800459
21881900	chr9:21881900:G:A	2.07847e-19	-4.40445e-10	-0.37281
21882027	chr9:21882027:AAAT:A	1.28965e-19	-4.40445e-10	-0.850073
21882044	chr9:21882044:A:G	1.0443e-19	-4.40445e-10	-1.0611
21882595	chr9:21882595:G:T	1.23053e-19	-4.40445e-10	-0.896998
21883538	chr9:21883538:C:A	1.89214e-19	-4.40445e-10	-0.466734
21883708	chr9:21883708:G:T	8.98677e-20	-4.40445e-10	-1.21128
21883747	chr9:21883747:A:G	3.99612e-19	-4.40445e-10	0.280879
21883860	chr9:21883860:C:G	9.32622e-20	-4.40445e-10	-1.1742
21883948	chr9:21883948:T:TA	1.1206e-19	-4.40445e-10	-0.990576
21884053	chr9:21884053:T:C	4.02934e-19	-4.40445e-10	0.289159
21884553	chr9:21884553:A:G	2.34814e-20	-1.96952	-0.583889
21884771	chr9:21884771:C:A	2.8164e-19	-4.40445e-10	-0.0689858
21885035	chr9:21885035:G:A	1.64148e-19	-4.40445e-10	-0.608843
21885178	chr9:21885178:AAAC:A	2.15099e-19	-4.40445e-10	-0.338517
21885636	chr9:21885636:C:T	2.14752e-20	-2.2382	-0.404519
21885834	chr9:21885834:T:G	1.01224e-19	-4.40445e-10	-1.09228
21885984	chr9:21885984:G:C	2.31736e-19	-4.40445e-10	-0.264016
21886508	chr9:21886508:C:T	1.75232e-20	-2.23859	-0.607499
21886768	chr9:21886768:A:G	1.04979e-20	-2.23778	-1.12066
21887032	chr9:21887032:A:G	1.02603e-19	-2.21963	1.14088
21887211	chr9:21887211:T:G	1.76705e-19	-4.40445e-10	-0.535135
21888362	chr9:21888362:A:G	9.41387e-20	-4.40445e-10	-1.16484
21888744	chr9:21888744:T:C	3.261e-20	-2.225	-2.57401e-10
21888805	chr9:21888805:G:A	9.08106e-20	-4.40445e-10	-1.20084
21889112	chr9:21889112:A:G	1.31304e-19	-4.40445e-10	-0.832096
21889251	chr9:21889251:C:T	1.04275e-20	-2.2382	-1.12696
21889293	chr9:21889293:A:G	2.99793e-19	-4.40445e-10	-0.00652194
21889505	chr9:21889505:T:C	1.13618e-19	-4.40445e-10	-0.976775
21891100	chr9:21891100:A:G	2.4692e-19	-4.40445e-10	-0.200552
21891113	chr9:21891113:A:C	1.52058e-19	-4.40445e-10	-0.685351
21891156	chr9:21891156:C:T	1.11339e-19	-4.40445e-10	-0.997033
21891194	chr9:21891194:G:A	1.12975e-19	-4.40445e-10	-0.982444
21891346	chr9:21891346:T:C	2.49272e-19	-4.40445e-10	-0.191071
21892884	chr9:21892884:A:G	3.32932e-20	-2.20426	-2.57401e-10
21892914	chr9:21892914:C:G	1.10255e-19	-4.40445e-10	-1.00682
21893253	chr9:21893253:A:C	1.11634e-19	-0.994387	-2.57401e-10
21893824	chr9:21893824:A:C	1.45348e-19	-1.98157	1.25109
21894011	chr9:21894011:AG:A	1.4279e-19	-4.40445e-10	-0.748236
21894300	chr9:21894300:C:G	1.79841e-20	-2.21775	-0.602382
21894392	chr9:21894392:C:T	1.54946e-20	-2.22836	-0.740763
21894496	chr9:21894496:G:A	1.52179e-20	-2.21584	-0.7713
21894992	chr9:21894992:G:A	1.51289e-20	-2.21683	-0.776179
21895158	chr9:21895158:T:C	1.28036e-20	-2.23035	-0.929536
21895186	chr9:21895186:C:A	3.93924e-20	-2.23462	0.19858
21896293	chr9:21896293:C:A	1.54311e-20	-2.20912	-0.764114
21896420	chr9:21896420:A:T	1.518e-20	-2.22395	-0.765688
21896874	chr9:21896874:T:A	9.17214e-20	-4.40445e-10	-1.19086
21897034	chr9:21897034:G:C	1.31723e-19	-4.40445e-10	-0.828913
21897380	chr9:21897380:G:GTTCTCT	9.00586e-20	-4.40445e-10	-1.20915
21897381	chr9:21897381:G:A	9.00586e-20	-4.40445e-10	-1.20915
21897833	chr9:21897833:TC:T	1.24734e-19	-4.40445e-10	-0.883427
21898320	chr9:21898320:G:A	9.07223e-20	-4.40445e-10	-1.20181
21898410	chr9:21898410:C:T	4.31495e-19	0.357641	-2.57401e-10
21898907	chr9:21898907:C:A	1.05636e-19	-4.40445e-10	-1.04962
21898998	chr9:21898998:A:G	4.01839e-19	-4.40445e-10	0.286437
21899651	chr9:21899651:AC:A	6.03791e-19	-4.40445e-10	0.693614
21899716	chr9:21899716:A:G	1.23184e-19	-4.40445e-10	-0.895938
21899905	chr9:21899905:A:C	2.74138e-19	-4.40445e-10	-0.0959821
21900436	chr9:21900436:TAAAC:T	4.2332e-20	-1.96407	-2.57401e-10
21900600	chr9:21900600:G:A	2.31633e-19	-4.40445e-10	-0.264459
21900674	chr9:21900674:C:G	2.14358e-19	-4.40445e-10	-0.341968
21900731	chr9:21900731:G:A	1.07526e-19	-1.5134	0.481517
21900852	chr9:21900852:T:C	1.0343e-19	-4.40445e-10	-1.07072
21900978	chr9:21900978:A:G	6.32728e-20	-1.97969	0.417528
21901027	chr9:21901027:G:C	1.75391e-20	-2.07887	-0.766315
21901129	chr9:21901129:C:G	6.08567e-20	-1.17345	-0.427644
21901264	chr9:21901264:A:G	1.53698e-20	-2.07591	-0.901305
21901619	chr9:21901619:C:A	1.54515e-20	-2.04335	-0.928557
21901760	chr9:21901760:C:T	1.23531e-19	-4.40445e-10	-0.893118
21902355	chr9:21902355:C:A	1.52163e-20	-2.2373	-0.749945
21902437	chr9:21902437:T:G	1.00865e-19	-4.40445e-10	-1.09584
21902612	chr9:21902612:A:G	9.06632e-20	-4.40445e-10	-1.20246
21902859	chr9:21902859:AG:A	9.06378e-20	-4.40445e-10	-1.20274
21903066	chr9:21903066:TCTC:T	3.7321e-20	-2.09006	-2.57401e-10
21903104	chr9:21903104:T:C	9.00965e-20	-4.40445e-10	-1.20873
21903144	chr9:21903144:C:A	2.0611e-20	-1.58246	-1.10132
21904049	chr9:21904049:G:A	8.99247e-20	-4.40445e-10	-1.21064
21904086	chr9:21904086:C:G	4.08792e-19	-4.40445e-10	0.303593
21904159	chr9:21904159:G:T	1.033e-19	-4.40445e-10	-1.07198
21904955	chr9:21904955:A:G	1.07245e-19	-4.40445e-10	-1.0345
21905380	chr9:21905380:C:T	1.31438e-20	-2.1718	-0.961866
21905381	chr9:21905381:C:T	1.09571e-19	-4.40445e-10	-1.01304
21905430	chr9:21905430:A:G	1.57531e-20	-1.88256	-1.07002
21905626	chr9:21905626:C:T	1.12538e-19	-4.40445e-10	-0.986326
21905633	chr9:21905633:GT:G	4.60786e-20	-1.94586	0.0665901
21907301	chr9:21907301:C:T	8.9978e-20	-4.40445e-10	-1.21005
21907749	chr9:21907749:T:A	1.0723e-19	-4.40445e-10	-1.03464
21908148	chr9:21908148:A:T	9.22539e-20	-4.40445e-10	-1.18507
21908169	chr9:21908169:G:T	9.24609e-20	-4.40445e-10	-1.18283
21908235	chr9:21908235:A:G	9.93214e-20	-4.40445e-10	-1.11125
21908793	chr9:21908793:C:CT	2.73043e-20	-2.23744	-0.165124
21909001	chr9:21909001:T:G	9.71899e-20	-4.40445e-10	-1.13295
21909088	chr9:21909088:C:G	3.94321e-19	-4.40445e-10	0.26755
21909603	chr9:21909603:T:G	3.17073e-19	-4.40445e-10	0.0495173
21909756	chr9:21909756:C:T	1.00123e-19	-4.40445e-10	-1.10322
21910654	chr9:21910654:G:A	9.59634e-20	-4.40445e-10	-1.14565
21910699	chr9:21910699:A:G	1.29886e-20	-2.2315	-0.914036
21910906	chr9:21910906:T:C	1.25628e-19	-4.40445e-10	-0.876288
21911187	chr9:21911187:C:T	6.86457e-20	-1.48066	-2.57401e-10
21911847	chr9:21911847:T:C	9.03005e-20	-4.40445e-10	-1.20647
21911870	chr9:21911870:T:C	9.1589e-20	-4.40445e-10	-1.1923
21911891	chr9:21911891:G:A	9.33637e-20	-4.40445e-10	-1.17311
21912118	chr9:21912118:C:T	9.45272e-20	-4.40445e-10	-1.16073
21912140	chr9:21912140:T:C	9.67863e-20	-4.40445e-10	-1.13711
21912176	chr9:21912176:G:T	1.01227e-19	-4.40445e-10	-1.09225
21912283	chr9:21912283:G:T	1.23669e-19	-4.40445e-10	-0.892005
21912358	chr9:21912358:G:A	9.00416e-20	-4.40445e-10	-1.20934
21912418	chr9:21912418:C:A	1.1111e-19	-4.40445e-10	-0.999096
21912540	chr9:21912540:T:G	9.88125e-20	-4.40445e-10	-1.11639
21912626	chr9:21912626:T:C	4.33391e-20	-2.12668	0.186124
21913631	chr9:21913631:A:G	9.19563e-20	-4.40445e-10	-1.1883
21913668	chr9:21913668:A:G	9.91553e-20	-4.40445e-10	-1.11293
21913824	chr9:21913824:C:T	4.74248e-20	-1.85047	-2.57401e-10
21914165	chr9:21914165:A:G	9.59569e-20	-4.40445e-10	-1.14572
21914309	chr9:21914309:C:T	1.76103e-19	-4.40445e-10	-0.538546
21914332	chr9:21914332:A:G	9.04362e-20	-4.40445e-10	-1.20497
21914427	chr9:21914427:T:C	1.14669e-19	-4.40445e-10	-0.967565
21915600	chr9:21915600:C:G	1.00898e-19	-4.40445e-10	-1.09551
21915691	chr9:21915691:C:G	9.34598e-20	-4.40445e-10	-1.17208
21915817	chr9:21915817:C:T	9.31045e-20	-4.40445e-10	-1.17589
21915893	chr9:21915893:A:C	9.65651e-20	-4.40445e-10	-1.1394
21915984	chr9:21915984:G:C	1.02276e-19	-4.40445e-10	-1.08194
21916190	chr9:21916190:C:G	4.54158e-20	-1.97173	0.0779777
21916371	chr9:21916371:A:G	3.23848e-20	-2.23192	-2.57401e-10
21916408	chr9:21916408:G:A	9.40852e-20	-4.40445e-10	-1.16541
21916414	chr9:21916414:G:A	9.67598e-20	-4.40445e-10	-1.13738
21916764	chr9:21916764:T:C	8.991e-20	-4.40445e-10	-1.2108
21917057	chr9:21917057:GGAATAATAAAGGAACCAA:G	9.72506e-20	-4.40445e-10	-1.13232
21917463	chr9:21917463:G:T	9.02147e-20	-4.40445e-10	-1.20742
21917588	chr9:21917588:G:A	9.02433e-20	-4.40445e-10	-1.2071
21917760	chr9:21917760:G:T	9.57007e-20	-4.40445e-10	-1.14839
21918113	chr9:21918113:G:A	1.68904e-18	1.7223	-2.57401e-10
21918429	chr9:21918429:A:ATAAGAGAAT	1.0587e-19	-4.40445e-10	-1.0474
21918504	chr9:21918504:A:G	1.30509e-19	-4.40445e-10	-0.838175
21918703	chr9:21918703:G:A	3.31788e-20	-2.2077	-2.57401e-10
21918862	chr9:21918862:A:AC	2.0602e-19	-1.16111	0.779467
21919210	chr9:21919210:G:A	1.14051e-19	-4.40445e-10	-0.972965
21920048	chr9:21920048:CAA:C	1.38538e-19	-4.40445e-10	-0.778473
21920171	chr9:21920171:G:C	1.45919e-19	-0.72656	-2.57401e-10
21920188	chr9:21920188:G:A	1.13444e-19	-4.40445e-10	-0.978303
21920267	chr9:21920267:G:A	2.78206e-19	-4.40445e-10	-0.0812517
21920521	chr9:21920521:T:C	1.17326e-19	-4.40445e-10	-0.944659
21920546	chr9:21920546:G:A	1.08165e-19	-4.40445e-10	-1.02595
21921017	chr9:21921017:A:G	3.31202e-19	-4.40445e-10	0.0931139
21921464	chr9:21921464:C:T	8.98804e-20	-4.40445e-10	-1.21113
21921641	chr9:21921641:C:G	1.25212e-19	-4.40445e-10	-0.879603
21921672	chr9:21921672:C:T	2.04586e-19	-4.40445e-10	-0.388624
21921740	chr9:21921740:G:A	1.20861e-19	-4.40445e-10	-0.91497
21922079	chr9:21922079:C:A	1.01243e-19	-4.40445e-10	-1.09209
21922185	chr9:21922185:A:C	3.1859e-19	-4.40445e-10	0.0542903
21922327	chr9:21922327:A:G	3.67035e-20	-2.10674	-2.57401e-10
21922338	chr9:21922338:G:C	7.89224e-20	-1.34115	-2.57401e-10
21922507	chr9:21922507:G:A	8.98791e-20	-4.40445e-10	-1.21115
21922551	chr9:21922551:A:T	1.71896e-19	-0.455986	-0.106741
21922791	chr9:21922791:T:C	9.03837e-20	-4.40445e-10	-1.20555
21922913	chr9:21922913:A:G	3.36785e-20	-2.19276	-2.57401e-10
21923009	chr9:21923009:A:G	1.26291e-19	-4.40445e-10	-0.871028
21923111	chr9:21923111:C:T	8.99649e-20	-4.40445e-10	-1.21019
21923280	chr9:21923280:A:G	5.32099e-20	-1.22784	-0.507534
21923288	chr9:21923288:G:A	1.1384e-19	-4.40445e-10	-0.974817
21923355	chr9:21923355:C:A	9.82983e-20	-4.40445e-10	-1.12161
21923648	chr9:21923648:T:A	3.34991e-20	-2.1981	-2.57401e-10
21924454	chr9:21924454:G:A	1.10573e-19	-4.40445e-10	-1.00394
21924726	chr9:21924726:T:C	2.70471e-19	-0.109449	-2.57401e-10
21924727	chr9:21924727:TC:T	2.80019e-19	-0.0747566	-2.57401e-10
21925040	chr9:21925040:G:A	8.98995e-20	-4.40445e-10	-1.21092
21925143	chr9:21925143:C:T	3.33709e-20	-2.20193	-2.57401e-10
21925164	chr9:21925164:A:C	5.94255e-19	-4.40445e-10	0.677694
21925759	chr9:21925759:G:GC	3.06503e-20	-2.00367	-0.283305
21925856	chr9:21925856:T:G	3.30306e-20	-1.96596	-0.246223
21925904	chr9:21925904:T:G	2.02194e-19	-4.40445e-10	-0.400385
21926170	chr9:21926170:A:G	1.87919e-19	-4.40445e-10	-0.473605
21926228	chr9:21926228:T:C	3.25566e-20	-2.22663	-2.57401e-10
21926361	chr9:21926361:G:A	1.0561e-19	-4.40445e-10	-1.04986
21926578	chr9:21926578:T:A	1.31102e-19	-4.40445e-10	-0.833638
21926617	chr9:21926617:A:G	1.33113e-19	-4.40445e-10	-0.818414
21926815	chr9:21926815:AC:A	9.83345e-20	-4.40445e-10	-1.12124
21926919	chr9:21926919:C:A	1.30662e-20	-1.96615	-1.17343
21926928	chr9:21926928:T:C	2.0875e-19	-4.40445e-10	-0.368478
21927328	chr9:21927328:A:G	6.62347e-20	-1.16764	-0.348766
21927832	chr9:21927832:G:A	1.56612e-19	-4.40445e-10	-0.655842
21928025	chr9:21928025:G:A	1.01484e-19	-4.40445e-10	-1.08971
21928583	chr9:21928583:G:A	9.41732e-20	-4.40445e-10	-1.16448
21928655	chr9:21928655:G:A	5.14747e-20	-1.31889	-0.449629
21928776	chr9:21928776:C:T	9.88535e-20	-4.40445e-10	-1.11597
21929055	chr9:21929055:C:T	3.28411e-20	-2.21793	-2.57401e-10
21929487	chr9:21929487:C:T	5.18395e-20	-1.76146	-2.57401e-10
21929591	chr9:21929591:G:T	2.58421e-20	-2.01671	-0.440896
21929667	chr9:21929667:G:A	4.95683e-20	-1.3776	-0.428668
21930148	chr9:21930148:G:C	1.7931e-20	-1.98398	-0.839106
21930233	chr9:21930233:C:T	1.10775e-19	-4.40445e-10	-1.00211
21930304	chr9:21930304:C:A	1.58323e-20	-2.03915	-0.908413
21930388	chr9:21930388:T:C	9.62866e-20	-4.40445e-10	-1.14229
21930506	chr9:21930506:G:A	1.29421e-19	0.265943	-1.11249
21930804	chr9:21930804:A:G	2.36073e-19	-4.40445e-10	-0.245474
21930813	chr9:21930813:C:T	1.57314e-19	-4.40445e-10	-0.651367
21930901	chr9:21930901:G:T	5.39004e-20	-1.72248	-2.57401e-10
21931021	chr9:21931021:A:G	9.58095e-20	-4.40445e-10	-1.14725
21931297	chr9:21931297:G:A	8.98655e-20	-4.40445e-10	-1.2113
21931610	chr9:21931610:A:G	2.34418e-19	-4.40445e-10	-0.25251
21931643	chr9:21931643:G:T	3.48678e-20	-1.09986	-1.05819
21931839	chr9:21931839:A:G	9.0948e-20	-4.40445e-10	-1.19933
21932330	chr9:21932330:G:A	1.16505e-19	-4.40445e-10	-0.951683
21932367	chr9:21932367:A:G	3.30858e-19	-4.40445e-10	0.0920745
21932918	chr9:21932918:C:A	9.53803e-20	-4.40445e-10	-1.15174
21933030	chr9:21933030:G:C	1.01821e-19	-4.40445e-10	-1.0864
21933057	chr9:21933057:C:A	1.64917e-19	-4.40445e-10	-0.604172
21933126	chr9:21933126:G:C	6.71611e-19	-4.40445e-10	0.800066
21934443	chr9:21934443:T:C	2.10601e-19	-4.40445e-10	-0.359649
21934806	chr9:21934806:T:C	1.18259e-19	-0.936733	-2.57401e-10
21935459	chr9:21935459:A:G	1.65467e-19	-4.40445e-10	-0.600845
21935808	chr9:21935808:G:A	4.6895e-20	-0.915965	-0.945738
21935868	chr9:21935868:TC:T	1.27619e-19	-4.40445e-10	-0.860567
21936382	chr9:21936382:T:C	5.71868e-19	-4.40445e-10	0.639294
21936912	chr9:21936912:A:G	2.20779e-19	-4.40445e-10	-0.312454
21937199	chr9:21937199:C:T	1.03299e-19	-4.40445e-10	-1.07199
21937352	chr9:21937352:T:C	3.38481e-20	-1.09234	-1.09539
21937688	chr9:21937688:G:A	4.76683e-20	-1.84535	-2.57401e-10
21937876	chr9:21937876:A:G	9.32374e-20	-4.40445e-10	-1.17447
21938368	chr9:21938368:G:A	9.0377e-20	-4.40445e-10	-1.20562
21938474	chr9:21938474:AAAG:A	9.06223e-20	-4.40445e-10	-1.20291
21938821	chr9:21938821:G:A	2.90484e-19	-4.40445e-10	-0.0380669
21939283	chr9:21939283:C:T	1.16455e-19	-4.40445e-10	-0.952112
21939284	chr9:21939284:G:A	4.04163e-20	-2.01038	-2.57401e-10
21939307	chr9:21939307:T:C	1.42852e-20	-2.2316	-0.818789
21939340	chr9:21939340:C:T	9.78079e-20	-4.40445e-10	-1.12661
21939590	chr9:21939590:G:A	4.71619e-19	-4.40445e-10	0.446558
21939902	chr9:21939902:C:T	9.99923e-20	-4.40445e-10	-1.10452
21940003	chr9:21940003:G:A	3.42242e-19	-4.40445e-10	0.125904
21940589	chr9:21940589:C:A	1.51452e-20	-1.82436	-1.16757
21940706	chr9:21940706:GATTC:G	6.80313e-20	-0.355148	-1.1345
21941197	chr9:21941197:T:C	7.87749e-19	-4.40445e-10	0.959565
21941386	chr9:21941386:A:G	2.23026e-20	-1.53856	-1.06635
21941603	chr9:21941603:C:G	9.02859e-20	-4.40445e-10	-1.20663
21942358	chr9:21942358:C:A	2.64828e-19	-4.40445e-10	-0.130535
21942536	chr9:21942536:G:A	9.11438e-20	-1.19718	-2.57401e-10
21943790	chr9:21943790:G:T	9.01212e-20	-4.40445e-10	-1.20846
21943953	chr9:21943953:C:T	5.23457e-20	-1.75174	-2.57401e-10
21944014	chr9:21944014:G:A	1.05986e-19	-4.40445e-10	-1.04631
21944503	chr9:21944503:A:G	1.43799e-19	-4.40445e-10	-0.741197
21944524	chr9:21944524:T:C	3.8946e-19	-4.40445e-10	0.255146
21944628	chr9:21944628:C:T	4.30853e-14	12.8464	-0.97737
21944652	chr9:21944652:C:T	2.12166e-19	-4.40445e-10	-0.352246
21944653	chr9:21944653:C:G	2.12633e-19	-4.40445e-10	-0.350046
21944819	chr9:21944819:A:G	4.3031e-14	12.8406	-0.972763
21944906	chr9:21944906:G:C	5.88558e-19	-4.40445e-10	0.668062
21945087	chr9:21945087:C:T	9.01825e-20	-4.40445e-10	-1.20778
21945098	chr9:21945098:T:C	1.14977e-19	-4.40445e-10	-0.964886
21945289	chr9:21945289:G:A	1.82852e-19	-4.40445e-10	-0.500935
21945533	chr9:21945533:C:G	3.87971e-19	-4.40445e-10	0.251316
21945606	chr9:21945606:A:T	9.16016e-20	-4.40445e-10	-1.19217
21946323	chr9:21946323:C:T	6.14228e-15	10.5125	-0.591426
21947150	chr9:21947150:C:T	9.02171e-20	-4.40445e-10	-1.20739
21947379	chr9:21947379:G:A	9.56112e-20	-4.40445e-10	-1.14932
21947473	chr9:21947473:G:C	3.00378e-14	12.5306	-1.02227
21947704	chr9:21947704:G:T	9.32859e-20	-4.40445e-10	-1.17395
21947751	chr9:21947751:T:C	1.06338e-19	-4.40445e-10	-1.04299
21947886	chr9:21947886:T:A	1.97514e-20	-1.51842	-1.20797
21948244	chr9:21948244:G:T	1.45822e-19	-4.40445e-10	-0.727226
21948377	chr9:21948377:C:T	1.8437e-20	-1.76694	-1.02831
21948944	chr9:21948944:G:C	9.85853e-20	-4.40445e-10	-1.11869
21949260	chr9:21949260:G:A	9.99591e-20	-4.40445e-10	-1.10485
21949399	chr9:21949399:T:G	3.93166e-19	-4.40445e-10	0.264617
21949488	chr9:21949488:C:T	9.14159e-20	-4.40445e-10	-1.19419
21949528	chr9:21949528:T:G	8.41353e-14	11.9014	0.636903
21949529	chr9:21949529:T:A	7.53763e-14	11.8235	0.604867
21950447	chr9:21950447:C:T	2.04574e-19	-0.0419535	-0.346732
21950453	chr9:21950453:T:C	2.86321e-15	9.43201	-0.274173
21950510	chr9:21950510:G:C	1.56965e-19	-4.40445e-10	-0.653592
21950669	chr9:21950669:C:T	1.11839e-19	-1.25766	0.265106
21950781	chr9:21950781:A:T	2.94088e-19	0.913718	-0.939454
21950783	chr9:21950783:A:G	1.04286e-10	20.3753	-0.714497
21950880	chr9:21950880:G:A	1.17967e-10	20.5355	-0.751433
21950961	chr9:21950961:A:T	4.45375e-19	-4.40445e-10	0.389303
21951176	chr9:21951176:A:G	3.38058e-20	-2.18898	-2.57401e-10
21952815	chr9:21952815:A:G	9.02662e-20	-4.40445e-10	-1.20685
21952825	chr9:21952825:A:T	2.44988e-20	-1.30138	-1.20961
21952921	chr9:21952921:C:T	9.43814e-20	-4.40445e-10	-1.16227
21952927	chr9:21952927:C:T	1.48247e-10	20.0148	-0.00231084
21953100	chr9:21953100:G:A	4.25542e-20	-1.95884	-2.57401e-10
21953138	chr9:21953138:G:A	2.52174e-14	11.1665	0.166973
21953323	chr9:21953323:A:T	2.34485e-19	-1.26273	1.01051
21954072	chr9:21954072:G:T	9.00171e-20	-4.40445e-10	-1.20961
21954654	chr9:21954654:C:T	1.2586e-19	-0.874445	-2.57401e-10
21955117	chr9:21955117:C:T	1.52373e-19	-4.40445e-10	-0.683284
21955196	chr9:21955196:G:A	6.60378e-20	-1.51939	-2.57401e-10
21955670	chr9:21955670:G:A	3.0313e-14	11.3241	0.193366
21956079	chr9:21956079:A:G	3.94819e-10	21.2227	-0.230653
21956083	chr9:21956083:A:C	9.30738e-20	-4.40445e-10	-1.17622
21956219	chr9:21956219:A:G	1.02058e-19	-4.40445e-10	-1.08407
21956231	chr9:21956231:C:T	9.00892e-20	-4.40445e-10	-1.20881
21956284	chr9:21956284:A:G	9.45862e-19	-4.40445e-10	1.14248
21956471	chr9:21956471:A:G	5.90504e-16	8.58775	-1.00863
21956493	chr9:21956493:G:A	6.92533e-17	6.46254	-1.02663
21957115	chr9:21957115:A:G	1.44014e-19	-4.40445e-10	-0.739702
21958525	chr9:21958525:T:C	2.65254e-20	-1.23311	-1.1984
21959752	chr9:21959752:T:C	1.37949e-15	9.15571	-0.728105
21959861	chr9:21959861:G:A	8.98583e-20	-4.40445e-10	-1.21138
21960198	chr9:21960198:C:T	1.05015e-19	-4.40445e-10	-1.05551
21961228	chr9:21961228:A:T	2.87955e-15	9.24416	-0.0806253
21961604	chr9:21961604:G:T	2.68266e-20	-1.21712	-1.2031
21962017	chr9:21962017:ATGTTGT:A	6.30863e-15	8.69689	1.25092
21962025	chr9:21962025:AG:A	6.2477e-15	8.67886	1.25925
21962302	chr9:21962302:C:T	2.81292e-20	-1.94836	-0.424449
21962823	chr9:21962823:G:T	1.77273e-19	-4.40445e-10	-0.531925
21962978	chr9:21962978:ATTGT:A	2.78829e-19	-4.40445e-10	-0.0790139
21964169	chr9:21964169:T:A	4.4434e-19	-4.40445e-10	0.386977
21964464	chr9:21964464:T:A	1.44188e-18	1.90734	-0.343258
21965233	chr9:21965233:C:G	1.77257e-17	5.11072	-1.03756
21965338	chr9:21965338:C:A	1.137e-19	-4.40445e-10	-0.976048
21965759	chr9:21965759:G:C	2.79126e-19	-0.0779521	-2.57401e-10
21965960	chr9:21965960:TGACA:T	1.07002e-19	-4.40445e-10	-1.03676
21966222	chr9:21966222:G:A	1.99188e-18	1.92095	-0.033732
21966528	chr9:21966528:C:G	1.17718e-13	11.6142	1.25999
21966550	chr9:21966550:C:T	2.36628e-19	-4.40445e-10	-0.243125
21967136	chr9:21967136:T:C	5.43517e-19	-4.40445e-10	0.588448
21967866	chr9:21967866:T:C	1.09048e-18	-4.40445e-10	1.28476
21968160	chr9:21968160:G:A	1.37701e-19	-4.40445e-10	-0.784532
21968200	chr9:21968200:C:G	7.46036e-11	18.609	0.716849
21970275	chr9:21970275:G:C	1.36048e-18	-4.40445e-10	1.50598
21970428	chr9:21970428:A:G	1.7339e-17	4.90787	-0.856766
21970980	chr9:21970980:C:A	1.55694e-19	-4.40445e-10	-0.66172
21971321	chr9:21971321:CTAAT:C	1.19081e-19	-4.40445e-10	-0.929811
21971353	chr9:21971353:A:G	1.32776e-19	-4.40445e-10	-0.820953
21972814	chr9:21972814:T:C	4.4351e-19	-4.40445e-10	0.385105
21973051	chr9:21973051:T:C	1.11492e-19	-4.40445e-10	-0.995657
21973372	chr9:21973372:G:C	6.02511e-19	-4.40445e-10	0.691492
21973401	chr9:21973401:C:T	3.00267e-19	-4.40445e-10	-0.00494277
21973845	chr9:21973845:T:A	4.0378e-19	-4.40445e-10	0.291255
21973858	chr9:21973858:T:C	7.39894e-19	0.239222	0.657671
21974219	chr9:21974219:A:G	1.35967e-18	2.52002	-1.01464
21974313	chr9:21974313:A:C	1.12568e-19	-4.40445e-10	-0.98606
21974459	chr9:21974459:CTGT:C	1.17511e-19	-4.40445e-10	-0.943078
21974852	chr9:21974852:G:A	2.21355e-19	-4.40445e-10	-0.309846
21975018	chr9:21975018:C:T	1.74306e-13	14.1073	-0.840576
21975320	chr9:21975320:T:A	1.39488e-19	-0.771633	-2.57401e-10
21975808	chr9:21975808:C:A	1.89778e-19	-0.463758	-2.57401e-10
21978359	chr9:21978359:A:T	1.19901e-19	-4.40445e-10	-0.922944
21978444	chr9:21978444:G:C	9.64247e-20	-4.40445e-10	-1.14085
21978980	chr9:21978980:C:T	1.24715e-12	15.9488	-0.714291
21979205	chr9:21979205:G:A	3.60449e-13	13.8723	0.120942
21979243	chr9:21979243:G:T	4.1034e-19	-4.40445e-10	0.307371
21980152	chr9:21980152:A:G	4.11709e-13	13.7526	0.373583
21980167	chr9:21980167:T:A	3.12958e-19	0.0364558	-2.57401e-10
21980195	chr9:21980195:C:CA	2.1851e-19	-4.40445e-10	-0.322783
21980745	chr9:21980745:G:A	7.05313e-20	-1.45356	-2.57401e-10
21980898	chr9:21980898:G:A	1.95901e-20	-1.55714	-1.17745
21980900	chr9:21980900:A:G	2.06528e-20	-1.52943	-1.15234
21980903	chr9:21980903:G:A	1.86003e-20	-1.61189	-1.17455
21981584	chr9:21981584:G:A	1.00923e-19	-4.40445e-10	-1.09526
21981596	chr9:21981596:G:C	9.09303e-20	-4.40445e-10	-1.19952
21981636	chr9:21981636:T:TC	6.06301e-20	-1.60482	-2.57401e-10
21981847	chr9:21981847:T:A	9.76906e-20	-4.40445e-10	-1.12781
21983554	chr9:21983554:T:C	9.80394e-20	-4.40445e-10	-1.12424
21983915	chr9:21983915:T:C	7.52415e-18	4.42463	-1.20837
21984011	chr9:21984011:T:C	7.08792e-19	0.853948	-2.57401e-10
21984020	chr9:21984020:C:T	9.69185e-20	-4.40445e-10	-1.13574
21984332	chr9:21984332:G:A	1.28641e-19	-4.40445e-10	-0.852586
21984662	chr9:21984662:A:C	2.25607e-17	5.47951	-1.16516
21985577	chr9:21985577:C:A	8.10908e-19	-4.40445e-10	0.988541
21986848	chr9:21986848:T:A	1.53237e-06	29.1911	0.0648844
21987440	chr9:21987440:G:C	9.59993e-19	-4.40445e-10	1.15731
21987473	chr9:21987473:C:T	6.82967e-19	-4.40445e-10	0.816833
21987875	chr9:21987875:T:A	4.10179e-11	18.0765	0.651118
21987921	chr9:21987921:C:A	9.13878e-20	-4.40445e-10	-1.1945
21988671	chr9:21988671:A:C	5.7069e-19	-4.40445e-10	0.637232
21988897	chr9:21988897:C:T	3.30964e-11	17.4055	1.10756
21989478	chr9:21989478:T:C	1.21787e-17	4.90011	-1.20228
21990458	chr9:21990458:C:T	2.75086e-06	29.5495	0.291559
21991372	chr9:21991372:C:T	4.30403e-13	14.6664	-0.495733
21991753	chr9:21991753:C:G	2.2361e-20	-1.42614	-1.17616
21992853	chr9:21992853:C:A	1.37979e-20	-1.99792	-1.08717
21993049	chr9:21993049:G:A	1.47252e-20	-1.89306	-1.127
21993965	chr9:21993965:T:C	2.502e-17	5.34076	-0.92295
21995045	chr9:21995045:T:G	8.0201e-20	-1.32508	-2.57401e-10
21995883	chr9:21995883:C:T	3.45299e-19	-2.19122	2.32602
21995942	chr9:21995942:T:A	2.00334e-14	9.7448	1.3585
21996781	chr9:21996781:G:A	2.41212e-20	-2.14504	-0.381488
21996864	chr9:21996864:G:A	2.35332e-20	-2.15662	-0.394587
21996987	chr9:21996987:C:T	1.01807e-19	-4.40445e-10	-1.08653
21997016	chr9:21997016:T:A	5.30243e-16	8.34891	-0.877429
21997724	chr9:21997724:T:C	1.48547e-19	-4.40445e-10	-0.708711
21998036	chr9:21998036:G:A	2.12782e-14	9.80653	1.35705
21998140	chr9:21998140:T:G	4.07198e-15	9.03676	0.473264
21998758	chr9:21998758:C:G	5.00987e-19	1.19959	-0.692623
21998892	chr9:21998892:AAC:A	2.13771e-14	9.63636	1.53186
21999584	chr9:21999584:G:T	6.80477e-19	-4.40445e-10	0.813179
21999801	chr9:21999801:C:T	1.72058e-14	9.68444	1.2667
22000248	chr9:22000248:T:C	1.79223e-14	9.81661	1.17533
22000771	chr9:22000771:C:G	2.42943e-20	-2.16055	-0.358823
22000842	chr9:22000842:G:A	2.66174e-14	9.98471	1.40275
22000960	chr9:22000960:C:G	5.85478e-19	-4.40445e-10	0.662815
22002317	chr9:22002317:T:C	2.47273e-20	-2.18004	-0.321665
22002865	chr9:22002865:T:C	2.29443e-20	-2.15846	-0.418081
22003368	chr9:22003368:G:A	1.3011e-19	0.340522	-1.18175
22003522	chr9:22003522:G:T	1.38506e-19	-4.40445e-10	-0.778698
22003791	chr9:22003791:T:C	9.37893e-20	-4.40445e-10	-1.16856
22005331	chr9:22005331:T:G	7.17533e-19	-4.40445e-10	0.866205
22005494	chr9:22005494:G:C	7.33698e-20	-1.4141	-2.57401e-10
22006044	chr9:22006044:G:A	9.98328e-20	-4.40445e-10	-1.10612
22006274	chr9:22006274:G:T	4.90364e-15	8.96777	0.728099
22006349	chr9:22006349:C:T	5.49231e-15	9.49757	0.311671
22006501	chr9:22006501:T:C	9.172e-20	-4.40445e-10	-1.19087
22007188	chr9:22007188:C:T	6.39422e-20	-1.17457	-0.377063
22007331	chr9:22007331:C:A	1.35839e-19	-0.798145	-2.57401e-10
22007772	chr9:22007772:A:G	1.31031e-19	-4.40445e-10	-0.834177
22008027	chr9:22008027:G:T	6.91835e-15	9.35659	0.683479
22008112	chr9:22008112:A:C	1.24789e-19	-4.40445e-10	-0.882993
22008505	chr9:22008505:A:T	2.45505e-20	-2.17082	-0.338066
22009338	chr9:22009338:G:T	2.10968e-19	-4.40445e-10	-0.357908
22009699	chr9:22009699:G:C	1.30973e-19	0.376356	-1.21098
22009961	chr9:22009961:G:A	1.07017e-19	-4.40445e-10	-1.03663
22010413	chr9:22010413:A:G	7.51036e-19	0.41784	0.494
22010682	chr9:22010682:G:A	2.77216e-19	-0.084816	-2.57401e-10
22011014	chr9:22011014:G:A	3.18283e-19	-4.40445e-10	0.0533255
22011015	chr9:22011015:C:A	3.18283e-19	-4.40445e-10	0.0533255
22011084	chr9:22011084:G:C	3.25932e-20	-2.22551	-2.57401e-10
22011396	chr9:22011396:C:T	6.80977e-19	-4.40445e-10	0.813914
22011478	chr9:22011478:A:G	5.29898e-19	-0.0197063	0.582776
22011643	chr9:22011643:G:A	1.10645e-18	2.49185	-1.19255
22011911	chr9:22011911:T:C	9.52381e-20	-4.40445e-10	-1.15323
22012052	chr9:22012052:T:C	2.22738e-19	0.216388	-0.520007
22012230	chr9:22012230:G:A	2.10833e-20	-2.19189	-0.469244
22012423	chr9:22012423:G:A	1.44287e-19	-1.98995	1.25214
22012442	chr9:22012442:C:T	8.43638e-15	9.45034	0.788105
22012458	chr9:22012458:C:T	9.45817e-20	-4.40445e-10	-1.16015
22012567	chr9:22012567:C:T	1.05293e-19	-4.40445e-10	-1.05287
22013064	chr9:22013064:A:G	1.2447e-16	6.0222	-2.57401e-10
22013412	chr9:22013412:G:T	8.00804e-20	-1.84082	0.514238
22013432	chr9:22013432:C:T	9.81703e-20	-4.40445e-10	-1.12291
22013806	chr9:22013806:C:T	8.62088e-20	-1.80474	0.551895
22013816	chr9:22013816:A:G	1.23051e-19	-4.40445e-10	-0.897012
22014048	chr9:22014048:G:A	5.98691e-19	-4.40445e-10	0.685132
22014525	chr9:22014525:T:C	1.10192e-19	-4.40445e-10	-1.00739
22015437	chr9:22015437:G:A	1.11489e-19	-4.40445e-10	-0.995689
22015591	chr9:22015591:A:G	1.41779e-19	-4.40445e-10	-0.755348
22015676	chr9:22015676:T:C	1.57144e-19	-4.40445e-10	-0.652452
22015998	chr9:22015998:C:T	5.18524e-19	1.72542	-1.18405
22016174	chr9:22016174:C:T	2.00909e-19	-4.40445e-10	-0.406764
22016511	chr9:22016511:C:G	1.43401e-16	7.02204	-0.858253
22017102	chr9:22017102:G:T	8.39366e-20	-1.87594	0.596385
22017819	chr9:22017819:T:TTTTAGTA	9.09628e-20	-4.40445e-10	-1.19916
22017824	chr9:22017824:C:T	9.10109e-20	-4.40445e-10	-1.19863
22017837	chr9:22017837:C:A	1.09307e-19	-2.20783	1.19238
22018620	chr9:22018620:T:C	1.57338e-19	-4.40445e-10	-0.651219
22018782	chr9:22018782:T:A	1.38234e-19	-1.84082	1.06015
22019130	chr9:22019130:A:G	1.16829e-19	0.259365	-1.20827
22019157	chr9:22019157:T:C	3.76438e-19	1.02337	-0.802233
22019318	chr9:22019318:C:T	9.07835e-20	-4.40445e-10	-1.20114
22019674	chr9:22019674:G:C	1.33352e-19	0.393563	-1.21019
22019733	chr9:22019733:A:G	8.10945e-20	-2.09512	0.781121
22020307	chr9:22020307:T:G	1.57338e-19	-4.40445e-10	-0.651219
22020494	chr9:22020494:G:A	1.02898e-19	-2.19418	1.1183
22020516	chr9:22020516:T:C	8.99069e-20	-4.40445e-10	-1.21084
22020758	chr9:22020758:T:C	1.18539e-20	-2.05701	-1.17995
22021426	chr9:22021426:A:G	4.87907e-20	-1.39202	-0.43005
22021738	chr9:22021738:G:C	1.12319e-18	-2.15755	3.47186
22021807	chr9:22021807:G:A	1.63804e-19	-4.40445e-10	-0.610945
22022377	chr9:22022377:C:T	5.83622e-19	1.80468	-1.14504
22022602	chr9:22022602:C:G	1.10196e-19	-4.40445e-10	-1.00736
22022782	chr9:22022782:A:G	1.02791e-19	-4.40445e-10	-1.07691
22023806	chr9:22023806:T:G	1.43957e-19	-4.40445e-10	-0.740101
22023850	chr9:22023850:T:A	9.0393e-20	-4.40445e-10	-1.20545
22024024	chr9:22024024:A:T	1.93121e-19	-2.13632	1.69002
22024213	chr9:22024213:G:A	1.60072e-18	-4.40445e-10	1.6686
22024340	chr9:22024340:G:A	9.30089e-20	-4.40445e-10	-1.17692
22024667	chr9:22024667:G:A	9.40367e-20	-4.40445e-10	-1.16593
22024906	chr9:22024906:T:G	9.57427e-20	-4.40445e-10	-1.14795
22024925	chr9:22024925:C:A	9.00097e-20	-4.40445e-10	-1.2097
22024967	chr9:22024967:A:G	1.18393e-19	-1.85483	0.919224
22025241	chr9:22025241:C:G	1.14825e-19	-1.87085	0.904642
22025494	chr9:22025494:G:A	1.02931e-19	-2.23788	1.16233
22025886	chr9:22025886:C:T	5.58934e-15	9.19611	0.630648
22026078	chr9:22026078:T:C	1.69067e-19	0.632106	-1.21142
22026226	chr9:22026226:C:A	1.03404e-19	-4.40445e-10	-1.07097
22026484	chr9:22026484:A:G	2.82951e-20	-1.50796	-0.858966
22027403	chr9:22027403:G:A	3.54853e-19	1.36204	-1.19995
22027552	chr9:22027552:C:T	9.33253e-15	9.64722	0.692181
22028213	chr9:22028213:CAT:C	2.76814e-19	1.11767	-1.20394
22028407	chr9:22028407:C:A	1.06842e-16	6.62369	-0.75419
22028852	chr9:22028852:A:G	1.11808e-19	-4.40445e-10	-0.992833
22028930	chr9:22028930:T:C	7.74649e-19	-4.40445e-10	0.942795
22029081	chr9:22029081:G:A	3.02425e-19	1.20876	-1.20654
22029446	chr9:22029446:G:A	2.84897e-19	-1.66751	1.61003
22029548	chr9:22029548:T:C	2.3234e-19	0.934317	-1.19573
22030028	chr9:22030028:C:T	1.82725e-19	-1.99229	1.49066
22030439	chr9:22030439:A:G	1.3093e-14	9.24898	1.429
22031006	chr9:22031006:G:A	1.12979e-19	0.184287	-1.1667
22031053	chr9:22031053:G:A	1.22535e-19	-4.40445e-10	-0.901215
22031982	chr9:22031982:A:G	8.127e-19	-4.40445e-10	0.990748
22032120	chr9:22032120:A:G	5.91113e-19	-1.81919	2.49158
22032794	chr9:22032794:T:C	5.39202e-20	-1.29214	-0.429973
22032842	chr9:22032842:T:C	4.21344e-20	-1.32837	-0.640385
22032885	chr9:22032885:A:G	1.82411e-19	-4.40445e-10	-0.503354
22032988	chr9:22032988:T:A	9.93463e-20	-4.40445e-10	-1.111
22033825	chr9:22033825:C:T	4.2189e-15	9.16294	0.382532
22033993	chr9:22033993:C:T	9.0971e-20	-4.40445e-10	-1.19907
22034720	chr9:22034720:G:A	6.47739e-19	-1.73315	2.49702
22035580	chr9:22035580:G:A	2.62397e-19	-0.139755	-2.57401e-10
22036056	chr9:22036056:G:A	2.49377e-19	-0.190649	-2.57401e-10
22036113	chr9:22036113:G:T	8.74987e-20	-0.159032	-1.07896
22036253	chr9:22036253:ATGCT:A	1.15822e-18	1.34502	-2.57401e-10
22036368	chr9:22036368:C:T	1.63324e-19	0.363162	-0.977038
22036725	chr9:22036725:A:G	9.47637e-20	-4.40445e-10	-1.15823
22037072	chr9:22037072:T:A	5.67499e-19	0.522019	0.109606
22037198	chr9:22037198:C:T	9.01519e-20	-4.40445e-10	-1.20812
22037442	chr9:22037442:C:T	1.46641e-19	-4.40445e-10	-0.721629
22038434	chr9:22038434:T:C	9.14863e-20	-4.40445e-10	-1.19343
22039427	chr9:22039427:C:T	5.80106e-19	0.523113	0.130483
22040291	chr9:22040291:T:C	2.38854e-19	-4.40445e-10	-0.233763
22041999	chr9:22041999:C:G	1.09688e-18	1.39582	-0.105207
22042086	chr9:22042086:C:T	7.77729e-19	-4.40445e-10	0.946764
22042087	chr9:22042087:G:A	9.20991e-20	-4.40445e-10	-1.18675
22042866	chr9:22042866:T:G	9.81347e-20	-4.40445e-10	-1.12327
22042978	chr9:22042978:C:T	1.39971e-19	-4.40445e-10	-0.768181
22043312	chr9:22043312:G:A	7.14365e-20	-1.44081	-2.57401e-10
22043613	chr9:22043613:C:T	3.69473e-20	-0.946491	-1.15363
22043820	chr9:22043820:T:C	1.92107e-19	-1.93572	1.48415
22043927	chr9:22043927:A:G	1.50903e-19	0.516203	-1.20918
22044060	chr9:22044060:G:A	3.46278e-14	9.70757	1.94298
22044123	chr9:22044123:C:T	4.82488e-15	9.29242	0.387267
22044298	chr9:22044298:C:T	3.87571e-19	-4.40445e-10	0.250286
22044787	chr9:22044787:G:A	2.75202e-20	-2.1346	-0.26009
22044901	chr9:22044901:G:T	9.35002e-20	-4.40445e-10	-1.17165
22044905	chr9:22044905:A:G	1.16522e-19	-0.95153	-2.57401e-10
22045037	chr9:22045037:T:TG	9.94806e-20	-4.40445e-10	-1.10965
22045318	chr9:22045318:C:T	9.17646e-20	0.0169633	-1.20735
22045654	chr9:22045654:C:T	9.90882e-21	-2.23766	-1.17853
22046001	chr9:22046001:T:C	1.21673e-19	-4.40445e-10	-0.90828
22046023	chr9:22046023:A:T	9.16847e-20	-4.40445e-10	-1.19126
22046111	chr9:22046111:C:G	1.08431e-19	-4.40445e-10	-1.0235
22046650	chr9:22046650:A:C	1.09294e-19	-4.40445e-10	-1.01557
22046710	chr9:22046710:AG:A	2.76839e-20	-2.1994	-0.189361
22047438	chr9:22047438:C:T	9.24755e-20	-4.40445e-10	-1.18267
22047827	chr9:22047827:C:T	1.47022e-19	-4.40445e-10	-0.719035
22047855	chr9:22047855:T:C	2.44948e-20	-2.16631	-0.344849
22048392	chr9:22048392:C:T	8.2106e-20	-1.89084	0.589239
22048397	chr9:22048397:C:A	1.02112e-19	-4.40445e-10	-1.08355
22048415	chr9:22048415:G:A	7.57045e-20	-2.20552	0.822742
22048719	chr9:22048719:G:A	2.2762e-20	-2.20998	-0.374537
22049039	chr9:22049039:A:G	1.66401e-19	-4.40445e-10	-0.595216
22049341	chr9:22049341:A:G	9.19042e-20	-4.40445e-10	-1.18887
22049457	chr9:22049457:T:C	5.32465e-20	-1.73468	-2.57401e-10
22049657	chr9:22049657:G:A	1.091e-19	-2.09822	1.08087
22049846	chr9:22049846:A:G	2.27396e-20	-2.19899	-0.386518
22049892	chr9:22049892:TA:T	5.02615e-20	-2.03916	0.246782
22050613	chr9:22050613:G:A	9.52015e-20	-4.40445e-10	-1.15362
22050614	chr9:22050614:A:G	4.70595e-20	-2.00183	0.143631
22050764	chr9:22050764:T:C	8.98582e-20	-4.40445e-10	-1.21138
22050899	chr9:22050899:A:G	5.23941e-17	5.99988	-0.842948
22051296	chr9:22051296:A:G	1.6659e-15	9.49508	-0.878823
22051671	chr9:22051671:G:C	1.16529e-19	0.255272	-1.20675
22052032	chr9:22052032:T:TGG	1.81085e-19	-4.40445e-10	-0.510645
22052069	chr9:22052069:A:G	1.93354e-19	-4.40445e-10	-0.44509
22052735	chr9:22052735:T:C	1.54795e-19	0.491944	-1.15946
22053688	chr9:22053688:A:G	1.26054e-19	-2.05862	1.18572
22053710	chr9:22053710:A:G	1.50667e-19	-2.06198	1.36743
22053860	chr9:22053860:C:T	9.51013e-20	-4.40445e-10	-1.15467
22053896	chr9:22053896:G:A	1.11636e-15	8.10298	0.112991
22054041	chr9:22054041:C:T	1.34284e-19	0.358451	-1.16811
22054165	chr9:22054165:A:G	1.02267e-15	8.20883	-0.0805151
22054357	chr9:22054357:G:A	1.12149e-15	8.17437	0.0461884
22054691	chr9:22054691:T:C	1.30618e-19	-2.08419	1.24685
22054822	chr9:22054822:G:A	1.18039e-15	8.21341	0.0583298
22055049	chr9:22055049:A:G	1.44165e-19	-2.07057	1.33191
22055099	chr9:22055099:T:C	1.67369e-19	-4.40445e-10	-0.589412
22055836	chr9:22055836:A:G	1.07034e-18	-4.40445e-10	1.26611
22055951	chr9:22055951:T:G	2.02063e-20	-2.19417	-0.509453
22055972	chr9:22055972:A:G	1.23848e-19	-4.40445e-10	-0.890557
22056296	chr9:22056296:T:C	8.61279e-20	-0.054487	-1.19929
22056500	chr9:22056500:G:A	4.44186e-20	-1.91068	-0.00527716
22056557	chr9:22056557:T:A	9.27225e-20	-4.40445e-10	-1.18
22057091	chr9:22057091:A:G	3.23373e-20	-2.23339	-2.57401e-10
22057911	chr9:22057911:T:A	1.00647e-19	-4.40445e-10	-1.09799
22058118	chr9:22058118:C:T	9.34082e-20	-4.40445e-10	-1.17264
22059903	chr9:22059903:A:G	1.13223e-20	-2.1136	-1.16924
22059906	chr9:22059906:T:C	7.81485e-18	4.37686	-1.1227
22060137	chr9:22060137:A:G	7.69339e-18	4.36913	-1.13063
22060712	chr9:22060712:A:G	7.09167e-19	-4.40445e-10	0.854477
22060834	chr9:22060834:G:A	2.12993e-19	0.222062	-0.570415
22061563	chr9:22061563:C:A	2.85431e-20	-1.15457	-1.20362
22061615	chr9:22061615:A:G	5.76922e-20	-0.490235	-1.16426
22061640	chr9:22061640:A:G	6.91014e-19	-4.40445e-10	0.828546
22061987	chr9:22061987:G:A	1.57123e-19	-4.40445e-10	-0.652584
22062064	chr9:22062064:C:T	1.60552e-19	-4.40445e-10	-0.630998
22062135	chr9:22062135:G:T	1.70401e-19	0.190853	-0.762311
22063020	chr9:22063020:G:C	1.14596e-20	-2.06183	-1.20896
22063339	chr9:22063339:A:G	1.04086e-20	-2.17105	-1.19593
22063777	chr9:22063777:A:T	9.9698e-20	-4.40445e-10	-1.10747
22064392	chr9:22064392:G:A	5.80727e-20	-0.50975	-1.13817
22064466	chr9:22064466:A:G	6.13998e-18	4.12651	-1.11355
22064563	chr9:22064563:G:A	3.25828e-20	-2.22583	-2.57401e-10
22065003	chr9:22065003:C:G	5.26216e-20	-2.15446	0.407972
22065645	chr9:22065645:A:AT	1.26484e-19	-0.869498	-2.57401e-10
22065658	chr9:22065658:G:C	3.79532e-20	-0.907242	-1.16602
22065698	chr9:22065698:C:T	9.1651e-20	-4.40445e-10	-1.19163
22066364	chr9:22066364:T:A	4.05999e-20	-0.794592	-1.21126
22066383	chr9:22066383:G:A	9.02196e-20	-4.40445e-10	-1.20737
22066573	chr9:22066573:G:A	9.09958e-20	-4.40445e-10	-1.1988
22066936	chr9:22066936:A:G	1.12469e-19	-4.40445e-10	-0.986936
22067005	chr9:22067005:G:A	3.24476e-20	-1.02414	-1.20585
22067188	chr9:22067188:A:C	5.67074e-19	-4.40445e-10	0.630875
22067277	chr9:22067277:T:A	3.45143e-20	-0.967355	-1.20089
22067471	chr9:22067471:C:T	1.10922e-19	-4.40445e-10	-1.00079
22067559	chr9:22067559:C:T	1.25997e-19	-4.40445e-10	-0.873354
22067594	chr9:22067594:A:G	4.11459e-20	-2.14927	0.156781
22067831	chr9:22067831:G:A	3.58304e-20	-0.939568	-1.19125
22067911	chr9:22067911:C:T	7.08687e-20	-1.44879	-2.57401e-10
22068075	chr9:22068075:G:A	2.16192e-20	-2.23852	-0.397508
22068647	chr9:22068647:A:G	9.83347e-20	-4.40445e-10	-1.12124
22068653	chr9:22068653:G:A	3.66542e-20	-0.930802	-1.17729
22068732	chr9:22068732:T:C	1.48694e-19	-4.40445e-10	-0.707725
22070095	chr9:22070095:A:C	1.1969e-19	-4.40445e-10	-0.924713
22070976	chr9:22070976:C:T	2.70294e-19	-4.40445e-10	-0.110103
22071751	chr9:22071751:C:T	8.34892e-20	-0.504944	-0.779954
22071752	chr9:22071752:G:A	9.04405e-20	-0.733046	-0.471876
22071796	chr9:22071796:A:C	2.48247e-19	-4.40445e-10	-0.195191
22071900	chr9:22071900:T:C	1.1881e-19	-4.40445e-10	-0.932085
22072041	chr9:22072041:C:G	3.46794e-20	-2.16347	-2.57401e-10
22072112	chr9:22072112:T:C	1.59633e-19	-4.40445e-10	-0.636737
22072239	chr9:22072239:C:T	5.85605e-19	-4.40445e-10	0.663031
22072265	chr9:22072265:A:G	2.45483e-20	-1.53246	-0.976509
22072374	chr9:22072374:C:T	1.23392e-19	-4.40445e-10	-0.894248
22072389	chr9:22072389:A:T	1.58586e-19	-4.40445e-10	-0.643318
22072720	chr9:22072720:A:G	1.00848e-20	-2.22477	-1.17381
22072731	chr9:22072731:C:T	1.30266e-19	-4.40445e-10	-0.840034
22073171	chr9:22073171:G:T	9.21527e-20	-4.40445e-10	-1.18617
22073335	chr9:22073335:T:A	1.21193e-19	-2.1709	1.25867
22073910	chr9:22073910:C:T	9.80343e-20	-4.40445e-10	-1.1243
22074351	chr9:22074351:T:G	1.18405e-19	-4.40445e-10	-0.935501
22074471	chr9:22074471:T:A	1.25393e-19	-4.40445e-10	-0.878163
22075291	chr9:22075291:C:T	1.64061e-19	-4.40445e-10	-0.609374
22075375	chr9:22075375:TGAAA:T	1.26693e-19	-4.40445e-10	-0.867848
22075460	chr9:22075460:T:G	1.29535e-20	-1.96138	-1.18687
22075474	chr9:22075474:G:A	2.40547e-19	-0.226697	-2.57401e-10
22076268	chr9:22076268:G:C	9.78139e-20	-4.40445e-10	-1.12655
22076339	chr9:22076339:C:T	2.25681e-19	-4.40445e-10	-0.29049
22076432	chr9:22076432:A:G	9.72026e-20	-4.40445e-10	-1.13282
22076728	chr9:22076728:T:C	1.33324e-19	-4.40445e-10	-0.816835
22076795	chr9:22076795:C:T	9.97361e-20	-4.40445e-10	-1.10709
22076945	chr9:22076945:A:G	1.22799e-20	-2.20868	-0.99297
22077261	chr9:22077261:ATTTAAAGTATTT:A	1.1983e-20	-2.21262	-1.01351
22077288	chr9:22077288:T:G	1.23005e-19	-4.40445e-10	-0.897387
22077328	chr9:22077328:T:C	1.18648e-20	-2.19848	-1.03756
22077604	chr9:22077604:G:A	1.63863e-19	-4.40445e-10	-0.610582
22077678	chr9:22077678:G:A	1.03035e-19	-4.40445e-10	-1.07454
22077680	chr9:22077680:A:G	1.27121e-19	-4.40445e-10	-0.864473
22078064	chr9:22078064:G:T	8.99887e-20	-4.40445e-10	-1.20993
22078306	chr9:22078306:C:T	9.07451e-20	-4.40445e-10	-1.20156
22078605	chr9:22078605:TTAAAATGC:T	9.1897e-20	-4.40445e-10	-1.18895
22079021	chr9:22079021:G:C	1.02899e-20	-2.23192	-1.14653
22079436	chr9:22079436:C:T	2.43799e-20	-2.23848	-0.277373
22079727	chr9:22079727:CTT:C	1.8647e-20	-2.23855	-0.545378
22080538	chr9:22080538:A:G	1.37327e-19	-4.40445e-10	-0.787248
22081129	chr9:22081129:A:G	1.13678e-19	-4.40445e-10	-0.976248
22081398	chr9:22081398:G:T	3.97451e-20	-1.30913	-0.717994
22081482	chr9:22081482:T:C	9.63252e-20	-4.40445e-10	-1.14188
22081797	chr9:22081797:A:G	4.21389e-19	0.876689	-0.542746
22081870	chr9:22081870:T:C	5.21508e-19	-4.40445e-10	0.547111
22082341	chr9:22082341:G:A	1.56242e-20	-2.07058	-0.890211
22082630	chr9:22082630:G:A	9.99495e-20	-4.40445e-10	-1.10495
22083018	chr9:22083018:A:C	1.3915e-19	-4.40445e-10	-0.774064
22083095	chr9:22083095:T:C	9.35651e-20	-4.40445e-10	-1.17096
22083358	chr9:22083358:T:C	1.30011e-19	-4.40445e-10	-0.841995
22083401	chr9:22083401:A:T	1.31549e-17	3.77494	-2.57401e-10
22083405	chr9:22083405:C:T	1.19077e-18	1.11072	0.262027
22084128	chr9:22084128:A:AT	9.68527e-20	-4.40445e-10	-1.13642
22084311	chr9:22084311:C:T	3.74292e-20	-1.49139	-0.595776
22084675	chr9:22084675:C:T	9.78446e-20	-4.40445e-10	-1.12623
22084939	chr9:22084939:A:G	9.92762e-20	-4.40445e-10	-1.11171
22085090	chr9:22085090:A:G	1.45508e-19	-4.40445e-10	-0.729385
22085490	chr9:22085490:G:T	3.21053e-19	-4.40445e-10	0.061993
22085493	chr9:22085493:G:T	1.46019e-19	-4.40445e-10	-0.725878
22085525	chr9:22085525:C:T	7.06139e-19	0.850198	-2.57401e-10
22085526	chr9:22085526:C:T	9.01003e-20	-4.40445e-10	-1.20869
22085599	chr9:22085599:T:C	1.67665e-20	-1.68076	-1.20947
22086785	chr9:22086785:C:T	1.03597e-19	-4.40445e-10	-1.0691
22086841	chr9:22086841:C:A	9.1703e-20	-4.40445e-10	-1.19106
22086884	chr9:22086884:T:C	1.59024e-20	-2.07047	-0.872674
22087252	chr9:22087252:C:A	1.47912e-19	-4.40445e-10	-0.712994
22087474	chr9:22087474:T:C	5.07633e-18	3.91428	-1.09155
22088042	chr9:22088042:A:C	1.37854e-19	-4.40445e-10	-0.783416
22088261	chr9:22088261:C:T	1.00613e-19	-1.96811	0.869769
22088998	chr9:22088998:C:A	1.33715e-19	-4.40445e-10	-0.813904
22089610	chr9:22089610:C:CT	5.20396e-19	-4.40445e-10	0.544976
22089914	chr9:22089914:T:C	4.50259e-20	-2.23849	0.336114
22090267	chr9:22090267:C:G	3.11497e-20	-2.12313	-0.147676
22090417	chr9:22090417:C:T	2.69007e-19	0.135013	-0.249891
22090514	chr9:22090514:G:A	4.43208e-19	-4.40445e-10	0.384424
22090522	chr9:22090522:G:A	1.22481e-20	-1.99393	-1.21032
22090531	chr9:22090531:C:G	1.01521e-19	-0.0914559	-0.99789
22090674	chr9:22090674:T:G	5.48284e-19	-4.40445e-10	0.59718
22090812	chr9:22090812:C:T	1.28771e-19	0.309893	-1.16147
22090936	chr9:22090936:C:T	2.32619e-20	-1.49065	-1.07214
22090937	chr9:22090937:T:G	2.33885e-20	-1.48029	-1.07708
22091070	chr9:22091070:C:T	1.22571e-20	-1.9921	-1.2114
22091480	chr9:22091480:G:C	1.24423e-19	-4.40445e-10	-0.88593
22091674	chr9:22091674:T:G	6.58544e-20	-2.20279	0.680622
22091707	chr9:22091707:C:G	1.94306e-19	-4.40445e-10	-0.440179
22091729	chr9:22091729:C:T	1.97812e-19	-4.40445e-10	-0.422299
22091732	chr9:22091732:T:C	1.35975e-19	0.362087	-1.15923
22091896	chr9:22091896:G:C	9.78821e-20	-4.40445e-10	-1.12585
22092032	chr9:22092032:A:AG	1.95117e-19	-4.40445e-10	-0.436017
22092150	chr9:22092150:C:G	1.0941e-19	-4.40445e-10	-1.01451
22092250	chr9:22092250:C:T	1.78267e-19	-0.526329	-2.57401e-10
22092258	chr9:22092258:G:A	1.08259e-20	-2.11769	-1.20998
22092297	chr9:22092297:G:A	4.25175e-19	-4.40445e-10	0.342886
22092423	chr9:22092423:G:C	5.09052e-20	-1.77965	-2.57401e-10
22092505	chr9:22092505:G:C	4.32698e-19	-4.40445e-10	0.360426
22092529	chr9:22092529:A:G	4.49792e-19	-4.40445e-10	0.39917
22092884	chr9:22092884:C:G	1.24252e-19	0.107446	-0.994753
22095852	chr9:22095852:T:C	1.20255e-19	-4.40445e-10	-0.920003
22096056	chr9:22096056:A:G	6.63531e-20	-2.14759	0.632965
22096856	chr9:22096856:G:A	1.38458e-19	-4.40445e-10	-0.779049
22097411	chr9:22097411:G:A	2.59581e-19	-4.40445e-10	-0.150544
22098125	chr9:22098125:A:G	9.61158e-20	-4.40445e-10	-1.14406
22098126	chr9:22098126:A:G	1.37953e-19	-4.40445e-10	-0.782704
22098137	chr9:22098137:A:G	5.73993e-19	-4.40445e-10	0.643003
22098156	chr9:22098156:T:A	3.33594e-20	-2.20228	-2.57401e-10
22098258	chr9:22098258:A:G	3.35755e-20	-2.19582	-2.57401e-10
22098575	chr9:22098575:A:G	3.13867e-20	-2.07841	-0.184824
22098620	chr9:22098620:A:G	3.40644e-20	-1.99662	-0.184744
22098641	chr9:22098641:T:G	1.11135e-19	-4.40445e-10	-0.998871
22098709	chr9:22098709:C:G	1.62388e-19	-4.40445e-10	-0.619625
22098745	chr9:22098745:A:G	5.64959e-19	-4.40445e-10	0.627139
22098787	chr9:22098787:C:G	1.60604e-19	-4.40445e-10	-0.630671
22099449	chr9:22099449:T:G	8.99434e-20	-4.40445e-10	-1.21043
22099941	chr9:22099941:T:A	5.83326e-20	-0.685527	-0.957926
22100111	chr9:22100111:A:G	1.29095e-19	-4.40445e-10	-0.849067
22100263	chr9:22100263:G:A	1.56803e-19	-4.40445e-10	-0.654622
22100937	chr9:22100937:T:G	1.69e-19	-4.40445e-10	-0.579715
22101121	chr9:22101121:C:T	5.72379e-20	-0.791269	-0.871129
22101268	chr9:22101268:T:TTTA	6.82796e-19	0.648732	0.16785
22101325	chr9:22101325:A:G	1.66555e-19	-4.40445e-10	-0.594289
22101406	chr9:22101406:GATAA:G	2.39716e-20	-2.1897	-0.343038
22101604	chr9:22101604:GTTTTC:G	5.44463e-19	-4.40445e-10	0.590186
22102044	chr9:22102044:C:G	4.49087e-20	-1.90498	-2.57401e-10
22102313	chr9:22102313:T:G	5.33986e-19	-4.40445e-10	0.570755
22102328	chr9:22102328:C:G	3.58239e-19	-4.40445e-10	0.171586
22102438	chr9:22102438:G:A	2.01292e-19	0.279666	-0.684523
22103278	chr9:22103278:A:G	3.24406e-19	-4.40445e-10	0.0723827
22103342	chr9:22103342:T:G	2.27707e-20	-1.67786	-0.906285
22103749	chr9:22103749:T:C	1.3941e-19	-4.40445e-10	-0.772196
22103789	chr9:22103789:G:T	2.58333e-19	-4.40445e-10	-0.155363
22103898	chr9:22103898:C:T	1.07481e-19	-4.40445e-10	-1.0323
22104796	chr9:22104796:G:T	1.32916e-19	-4.40445e-10	-0.819899
22105042	chr9:22105042:T:A	3.28994e-19	-4.40445e-10	0.0864241
22105081	chr9:22105081:A:G	3.26694e-20	-2.22318	-2.57401e-10
22105450	chr9:22105450:C:T	2.06452e-19	-4.40445e-10	-0.379544
22105928	chr9:22105928:T:C	1.98381e-20	-1.86649	-0.855516
22106309	chr9:22106309:T:C	1.61252e-19	-4.40445e-10	-0.626646
22106587	chr9:22106587:T:C	6.05314e-19	-4.40445e-10	0.696133
22106732	chr9:22106732:T:A	2.14188e-20	-1.94203	-0.703311
22107239	chr9:22107239:A:T	1.56615e-19	0.115601	-0.771428
22107614	chr9:22107614:C:A	9.47281e-20	-4.40445e-10	-1.1586
22107759	chr9:22107759:G:T	1.00007e-19	-4.40445e-10	-1.10437
22107967	chr9:22107967:G:A	1.90506e-19	-4.40445e-10	-0.45993
22108070	chr9:22108070:C:T	2.69432e-20	-2.22539	-0.190496
22108166	chr9:22108166:G:T	1.33172e-19	-4.40445e-10	-0.81797
22108329	chr9:22108329:G:A	1.36861e-19	-4.40445e-10	-0.790647
22108943	chr9:22108943:A:G	1.95404e-20	-2.14581	-0.591318
22108946	chr9:22108946:A:T	1.62338e-19	-4.40445e-10	-0.619934
22109581	chr9:22109581:C:A	2.32675e-19	-4.40445e-10	-0.259971
22109848	chr9:22109848:C:T	1.36038e-19	-4.40445e-10	-0.79668
22110132	chr9:22110132:T:C	2.10533e-20	-1.81078	-0.851774
22110706	chr9:22110706:CT:C	1.3303e-19	-4.40445e-10	-0.819036
22110784	chr9:22110784:C:T	1.36318e-19	-4.40445e-10	-0.794624
22110845	chr9:22110845:T:G	1.37221e-19	-4.40445e-10	-0.788022
22110998	chr9:22110998:G:C	1.46414e-19	-4.40445e-10	-0.723174
22111325	chr9:22111325:C:T	2.5534e-19	-4.40445e-10	-0.167018
22111451	chr9:22111451:C:T	2.74781e-20	-2.23714	-0.15908
22111974	chr9:22111974:A:G	1.11262e-19	-4.40445e-10	-0.997727
22112057	chr9:22112057:A:G	1.02585e-19	-4.40445e-10	-1.07892
22112242	chr9:22112242:A:C	1.93146e-20	-1.88373	-0.865027
22112428	chr9:22112428:A:G	1.90545e-20	-1.86206	-0.900247
22112600	chr9:22112600:T:C	3.85025e-20	-2.01012	-0.0487674
22112944	chr9:22112944:A:G	1.16637e-19	-4.40445e-10	-0.950547
22113713	chr9:22113713:G:A	5.76638e-19	-4.40445e-10	0.6476
22113925	chr9:22113925:T:A	1.28208e-19	-4.40445e-10	-0.855963
22113929	chr9:22113929:A:T	1.1745e-20	-2.23669	-1.00949
22113958	chr9:22113958:A:G	1.53089e-19	-4.40445e-10	-0.678592
22114069	chr9:22114069:A:G	6.18842e-20	-2.14213	0.557786
22114470	chr9:22114470:G:C	2.16178e-20	-1.85474	-0.781355
22115027	chr9:22115027:A:G	1.19326e-20	-2.16881	-1.06153
22115106	chr9:22115106:C:A	6.05853e-20	-0.395748	-1.20981
22115218	chr9:22115218:G:T	1.98046e-19	-4.40445e-10	-0.421115
22115287	chr9:22115287:T:C	1.09343e-20	-2.16522	-1.15249
22115402	chr9:22115402:C:G	9.48845e-20	-4.40445e-10	-1.15695
22115540	chr9:22115540:C:A	1.22238e-19	-4.40445e-10	-0.90364
22115950	chr9:22115950:G:A	9.32893e-20	-4.40445e-10	-1.17391
22115954	chr9:22115954:C:T	9.4415e-20	-4.40445e-10	-1.16191
22115960	chr9:22115960:A:G	2.13747e-20	-1.80833	-0.839074
22116047	chr9:22116047:A:G	2.12933e-20	-1.82507	-0.82615
22116221	chr9:22116221:T:C	1.09182e-20	-2.16664	-1.15255
22116760	chr9:22116760:G:T	1.80198e-19	-4.40445e-10	-0.515558
22117581	chr9:22117581:G:T	1.36667e-19	-4.40445e-10	-0.792068
22117587	chr9:22117587:A:G	9.02847e-20	-4.40445e-10	-1.20665
22118103	chr9:22118103:T:G	9.27108e-20	-4.40445e-10	-1.18013
22118379	chr9:22118379:C:A	1.4833e-19	-4.40445e-10	-0.710175
22118425	chr9:22118425:G:GA	1.53295e-19	-4.40445e-10	-0.677253
22118471	chr9:22118471:C:T	1.63148e-19	-4.40445e-10	-0.614956
22118640	chr9:22118640:A:G	1.72924e-19	-4.40445e-10	-0.556765
22119027	chr9:22119027:G:T	9.23133e-20	-4.40445e-10	-1.18443
22119129	chr9:22119129:G:A	1.08543e-20	-2.22729	-1.09776
22119616	chr9:22119616:T:C	3.21869e-20	-2.23806	-2.57401e-10
22121350	chr9:22121350:A:T	4.61569e-20	-0.671907	-1.20566
22121380	chr9:22121380:C:CTA	1.03312e-19	-4.40445e-10	-1.07186
22121649	chr9:22121649:C:T	1.55034e-19	-4.40445e-10	-0.665967
22122194	chr9:22122194:A:T	9.18754e-20	-4.40445e-10	-1.18918
22122401	chr9:22122401:A:G	2.21971e-19	-4.40445e-10	-0.307066
22122561	chr9:22122561:A:T	2.97813e-19	-4.40445e-10	-0.0131491
22122641	chr9:22122641:G:A	8.99875e-20	-4.40445e-10	-1.20994
22122855	chr9:22122855:C:A	8.99699e-20	-4.40445e-10	-1.21014
22123554	chr9:22123554:G:A	9.00527e-20	-4.40445e-10	-1.20922
22123591	chr9:22123591:T:G	9.32871e-20	-4.40445e-10	-1.17393
22123818	chr9:22123818:G:T	1.19073e-19	-4.40445e-10	-0.929877
22124141	chr9:22124141:A:T	3.63125e-20	-1.58636	-0.531088
22124145	chr9:22124145:C:A	9.57494e-20	-4.40445e-10	-1.14788
22124373	chr9:22124373:T:A	9.20231e-20	-4.40445e-10	-1.18757
22124451	chr9:22124451:A:G	1.76265e-20	-2.22965	-0.610568
22124478	chr9:22124478:A:G	1.78987e-20	-2.23402	-0.590865
22124505	chr9:22124505:A:T	5.22686e-20	-2.03966	0.286438
22124631	chr9:22124631:A:G	1.80542e-20	-2.22591	-0.590326
22125033	chr9:22125033:A:G	4.0334e-19	0.290167	-2.57401e-10
22125041	chr9:22125041:G:A	9.0042e-20	-4.40445e-10	-1.20934
22125057	chr9:22125057:G:A	1.44823e-19	-4.40445e-10	-0.734099
22125504	chr9:22125504:G:C	4.01852e-20	-2.19734	0.18122
22125586	chr9:22125586:A:G	1.54259e-19	-4.40445e-10	-0.670981
22125914	chr9:22125914:C:T	3.23969e-19	-0.653407	0.72444
22126543	chr9:22126543:T:TATACTTGA	1.58899e-19	-4.40445e-10	-0.641346
22126886	chr9:22126886:A:G	4.87438e-19	-4.40445e-10	0.479549
22127614	chr9:22127614:C:T	3.11092e-20	-1.184	-1.08811
22127642	chr9:22127642:G:A	1.99443e-19	-1.69098	1.2769
22127688	chr9:22127688:G:T	5.76245e-19	-4.40445e-10	0.646919
22127884	chr9:22127884:A:G	3.4038e-20	-0.97374	-1.2084
22127893	chr9:22127893:T:C	2.56889e-19	-4.40445e-10	-0.160969
22128300	chr9:22128300:A:G	9.46356e-20	-4.40445e-10	-1.15958
22128353	chr9:22128353:C:T	1.21204e-19	-0.912142	-2.57401e-10
22128519	chr9:22128519:T:G	1.24885e-19	-4.40445e-10	-0.882222
22128611	chr9:22128611:G:A	1.01054e-19	-4.40445e-10	-1.09396
22128686	chr9:22128686:T:G	9.34204e-20	-4.40445e-10	-1.1725
22128710	chr9:22128710:C:G	1.0463e-20	-2.21165	-1.15012
22128771	chr9:22128771:A:T	9.49323e-20	-4.40445e-10	-1.15645
22129675	chr9:22129675:G:T	9.24493e-20	-4.40445e-10	-1.18295
22129894	chr9:22129894:C:T	1.46636e-19	-4.40445e-10	-0.721659
22130039	chr9:22130039:C:T	9.67821e-20	-4.40445e-10	-1.13715
22130066	chr9:22130066:A:G	1.96109e-20	-2.16045	-0.573075
22130390	chr9:22130390:A:T	1.24167e-20	-2.20069	-0.989887
22130840	chr9:22130840:A:G	2.45225e-19	-4.40445e-10	-0.207438
22130963	chr9:22130963:T:C	1.33591e-19	-4.40445e-10	-0.814831
22130975	chr9:22130975:A:T	3.30162e-19	0.84466	-0.754689
22131085	chr9:22131085:G:A	9.04943e-20	-4.40445e-10	-1.20433
22131203	chr9:22131203:A:G	3.18704e-19	0.898928	-0.84428
22131453	chr9:22131453:C:G	2.02742e-19	-4.40445e-10	-0.39768
22131462	chr9:22131462:G:T	2.04118e-19	-4.40445e-10	-0.390917
22132077	chr9:22132077:A:G	7.41487e-19	2.00718	-1.10814
22132089	chr9:22132089:C:T	1.41863e-19	-4.40445e-10	-0.754749
22132699	chr9:22132699:T:C	1.27367e-18	1.91672	-0.476677
22132730	chr9:22132730:A:G	1.62619e-18	1.92452	-0.240143
22132879	chr9:22132879:T:C	1.67691e-18	2.00236	-0.287268
22132902	chr9:22132902:C:G	9.01176e-20	-4.40445e-10	-1.2085
22133252	chr9:22133252:G:A	7.57258e-19	1.39025	-0.470161
22133560	chr9:22133560:T:TATTA	9.03899e-20	-4.40445e-10	-1.20548
22133623	chr9:22133623:A:T	2.09717e-19	-4.40445e-10	-0.363857
22133646	chr9:22133646:T:C	1.52395e-18	2.83049	-1.21105
22133717	chr9:22133717:T:C	2.18554e-20	-1.84714	-0.778022
22133815	chr9:22133815:C:T	2.66984e-19	-4.40445e-10	-0.122426
22133985	chr9:22133985:T:C	2.32672e-18	3.24564	-1.20304
22134024	chr9:22134024:C:A	1.10046e-19	-4.40445e-10	-1.00872
22134069	chr9:22134069:G:A	5.40908e-19	1.30025	-0.716613
22134095	chr9:22134095:T:C	5.02374e-19	1.28686	-0.777131
22134440	chr9:22134440:G:C	1.16885e-19	-4.40445e-10	-0.948422
22134652	chr9:22134652:A:C	2.271e-18	3.22777	-1.20941
22135572	chr9:22135572:A:G	3.52869e-19	-4.40445e-10	0.156483
22135624	chr9:22135624:C:G	9.0042e-20	-4.40445e-10	-1.20934
22135920	chr9:22135920:A:G	1.78524e-19	-4.40445e-10	-0.524888
22135947	chr9:22135947:T:C	1.29958e-19	-4.40445e-10	-0.842405
22136019	chr9:22136019:A:C	9.02421e-20	-4.40445e-10	-1.20712
22136110	chr9:22136110:A:G	2.97802e-19	-4.40445e-10	-0.0131859
22136441	chr9:22136441:G:C	1.32359e-19	0.157081	-0.981178
22136666	chr9:22136666:C:CA	1.28228e-19	-4.40445e-10	-0.855806
22137162	chr9:22137162:T:C	9.94534e-20	-4.40445e-10	-1.10992
22137634	chr9:22137634:A:G	2.23096e-19	-4.40445e-10	-0.30201
22137686	chr9:22137686:T:G	2.08766e-19	0.36933	-0.73773
22138106	chr9:22138106:A:G	6.63253e-20	-1.15881	-0.356231
22138264	chr9:22138264:A:G	8.98553e-20	-4.40445e-10	-1.21141
22138434	chr9:22138434:A:G	1.42046e-19	-4.40445e-10	-0.753465
22138459	chr9:22138459:C:G	1.38674e-18	2.69877	-1.17367
22138763	chr9:22138763:T:C	2.01429e-18	2.9906	-1.09219
22138866	chr9:22138866:A:G	3.36346e-20	-2.19406	-2.57401e-10
22139086	chr9:22139086:G:C	1.16038e-19	-4.40445e-10	-0.955693
22139221	chr9:22139221:G:A	1.69872e-20	-1.93125	-0.945908
22139227	chr9:22139227:G:A	9.31232e-20	-4.40445e-10	-1.17569
22139847	chr9:22139847:A:G	1.75286e-19	-4.40445e-10	-0.543194
22140340	chr9:22140340:T:C	2.9023e-19	-4.40445e-10	-0.0389396
22140679	chr9:22140679:A:T	3.59453e-16	8.06851	-0.985788
22140705	chr9:22140705:A:G	9.05686e-20	-4.40445e-10	-1.20351
22140713	chr9:22140713:C:T	3.34275e-20	-2.20023	-2.57401e-10
22140822	chr9:22140822:G:A	6.28712e-20	-2.16564	0.597113
22141035	chr9:22141035:G:A	1.83631e-18	0.965169	0.840728
22141044	chr9:22141044:T:C	9.6704e-20	-4.40445e-10	-1.13796
22141553	chr9:22141553:G:T	6.38804e-15	8.47591	1.48441
22141876	chr9:22141876:C:T	2.86538e-20	-1.41281	-0.941522
22142467	chr9:22142467:A:C	1.46732e-19	-4.40445e-10	-0.721009
22142718	chr9:22142718:T:G	3.35276e-20	-2.19725	-2.57401e-10
22142757	chr9:22142757:T:C	0.000182668	33.4058	0.631067
22142908	chr9:22142908:G:A	0.955549	40.7605	1.83872
22142957	chr9:22142957:A:C	4.5782e-19	1.27506	-0.858201
22143006	chr9:22143006:T:C	1.28296e-20	-2.21313	-0.944723
22143372	chr9:22143372:T:A	1.31435e-20	-1.94635	-1.18734
22143378	chr9:22143378:T:C	3.23843e-15	7.33734	1.94365
22143571	chr9:22143571:A:T	0.0370243	37.1039	2.24454
22144160	chr9:22144160:A:AT	9.09182e-20	-4.40445e-10	-1.19965
22144256	chr9:22144256:T:A	1.77233e-15	6.08863	2.58956
22144277	chr9:22144277:C:G	1.7781e-19	0.165088	-0.693986
22144306	chr9:22144306:C:A	8.33578e-15	8.3023	1.92415
22144317	chr9:22144317:C:T	3.44046e-17	5.0263	-0.289964
22144461	chr9:22144461:A:G	9.00324e-20	-4.40445e-10	-1.20944
22144531	chr9:22144531:T:G	1.6064e-20	-1.85424	-1.07879
22144607	chr9:22144607:C:G	1.39999e-19	-4.40445e-10	-0.767976
22144641	chr9:22144641:T:A	1.09123e-14	8.16829	2.3275
22144689	chr9:22144689:A:C	8.99579e-20	-4.40445e-10	-1.21027
22145695	chr9:22145695:A:G	0.00689908	36.6816	0.986731
22146605	chr9:22146605:T:C	0.000278068	33.7958	0.661197
22147126	chr9:22147126:T:C	1.03936e-20	-2.219	-1.14943
22147402	chr9:22147402:A:G	9.82524e-20	-4.40445e-10	-1.12207
22147430	chr9:22147430:T:C	9.22422e-20	-4.40445e-10	-1.1852
22147568	chr9:22147568:T:A	9.06041e-20	-4.40445e-10	-1.20311
22147945	chr9:22147945:G:A	2.03313e-19	-4.40445e-10	-0.394867
22148064	chr9:22148064:CT:C	9.05075e-20	-4.40445e-10	-1.20418
22148703	chr9:22148703:A:G	3.31104e-20	-1.38486	-0.824905
22148726	chr9:22148726:C:T	2.0991e-19	-0.362936	-2.57401e-10
22150194	chr9:22150194:A:C	7.97782e-18	3.27481	-2.57401e-10
22150581	chr9:22150581:C:T	1.30613e-19	-4.40445e-10	-0.837376
22150793	chr9:22150793:C:T	1.27894e-15	6.77732	1.57461
22150816	chr9:22150816:C:T	9.62095e-20	-4.40445e-10	-1.14309
22151051	chr9:22151051:C:T	8.9878e-20	-4.40445e-10	-1.21116
22151068	chr9:22151068:G:A	1.14403e-19	-4.40445e-10	-0.969891
22151100	chr9:22151100:C:T	9.01469e-20	-4.40445e-10	-1.20817
22151140	chr9:22151140:G:A	6.21309e-05	32.6904	0.268
22151286	chr9:22151286:G:A	1.05651e-19	-4.40445e-10	-1.04948
22151466	chr9:22151466:G:A	2.06969e-20	-2.12223	-0.557401
22151658	chr9:22151658:C:G	2.38406e-17	4.36953	-2.57401e-10
22151751	chr9:22151751:C:G	2.57003e-17	4.44464	-2.57401e-10
22152359	chr9:22152359:C:T	1.1166e-19	-4.40445e-10	-0.994156
22152394	chr9:22152394:G:C	8.98558e-20	-4.40445e-10	-1.21141
22152521	chr9:22152521:G:C	1.08251e-19	-4.40445e-10	-1.02516
22152611	chr9:22152611:C:T	9.71784e-20	-4.40445e-10	-1.13307
22152885	chr9:22152885:C:T	1.1844e-19	-4.40445e-10	-0.935204
22153016	chr9:22153016:C:T	8.98609e-20	-4.40445e-10	-1.21135
22153266	chr9:22153266:T:C	2.15366e-15	7.27578	1.59729
22153361	chr9:22153361:A:G	3.82439e-19	1.20279	-0.965837
22153483	chr9:22153483:T:C	8.98979e-20	-4.40445e-10	-1.21094
22153664	chr9:22153664:A:G	1.28849e-20	-1.95544	-1.19812
22153715	chr9:22153715:A:T	3.21133e-19	1.20564	-1.1434
22154010	chr9:22154010:T:C	3.07038e-19	1.04662	-1.02926
22154498	chr9:22154498:G:C	9.82238e-20	-4.40445e-10	-1.12237
22155076	chr9:22155076:G:A	2.13494e-15	6.89928	1.96506
22155091	chr9:22155091:G:A	5.88814e-20	-0.74469	-0.8894
22155641	chr9:22155641:G:A	1.0381e-19	-4.40445e-10	-1.06706
22155718	chr9:22155718:C:T	1.03549e-19	-4.40445e-10	-1.06957
22156747	chr9:22156747:G:A	1.24429e-19	-4.40445e-10	-0.885878
22157161	chr9:22157161:A:C	9.92112e-20	-4.40445e-10	-1.11236
22157513	chr9:22157513:A:G	1.48143e-19	-4.40445e-10	-0.711436
22157520	chr9:22157520:T:G	4.48406e-18	3.88832	-1.18965
22157774	chr9:22157774:T:C	9.57993e-20	-4.40445e-10	-1.14736
22157832	chr9:22157832:A:G	5.00382e-20	-1.79683	-2.57401e-10
22158071	chr9:22158071:G:A	9.56716e-20	-4.40445e-10	-1.14869
22158107	chr9:22158107:C:G	5.22951e-18	2.85246	-2.57401e-10
22158141	chr9:22158141:G:T	1.08641e-19	-4.40445e-10	-1.02156
22158169	chr9:22158169:T:A	1.02648e-13	12.9479	-0.210706
22158253	chr9:22158253:C:T	1.06979e-19	-4.40445e-10	-1.03698
22158308	chr9:22158308:C:T	3.25904e-20	-2.2256	-2.57401e-10
22158440	chr9:22158440:CT:C	3.05093e-17	4.20408	0.412088
22158566	chr9:22158566:A:G	9.53666e-20	-4.40445e-10	-1.15189
22158599	chr9:22158599:G:A	8.7729e-20	-0.706557	-0.528805
22158613	chr9:22158613:A:G	1.26637e-19	-4.40445e-10	-0.868291
22158773	chr9:22158773:G:A	8.21094e-18	4.27647	-0.972861
22158925	chr9:22158925:C:T	2.1764e-17	3.88151	0.396893
22159205	chr9:22159205:AC:A	1.45688e-20	-2.23561	-0.79512
22159417	chr9:22159417:C:T	9.38909e-20	-0.638655	-0.528826
22159900	chr9:22159900:G:A	1.35757e-20	-2.23859	-0.862742
22159966	chr9:22159966:G:A	1.03124e-19	-4.40445e-10	-1.07368
22160052	chr9:22160052:G:A	6.74252e-17	5.40916	-2.57401e-10
22160082	chr9:22160082:G:A	1.2212e-19	-4.40445e-10	-0.904612
22160088	chr9:22160088:C:T	1.54129e-20	-2.2165	-0.757907
22160371	chr9:22160371:T:C	4.61391e-19	-4.40445e-10	0.424631
22160544	chr9:22160544:C:G	9.3913e-20	-4.40445e-10	-1.16725
22161885	chr9:22161885:G:A	1.37867e-20	-2.15092	-0.934992
22161985	chr9:22161985:A:T	9.0134e-20	-4.40445e-10	-1.20832
22162062	chr9:22162062:A:G	2.31528e-11	18.2859	-0.13017
22162194	chr9:22162194:T:G	4.7274e-16	5.81326	1.54343
22162239	chr9:22162239:C:T	2.39568e-20	-1.32686	-1.2065
22162549	chr9:22162549:G:A	2.02655e-19	-0.398107	-2.57401e-10
22162561	chr9:22162561:G:A	6.09142e-20	-0.65052	-0.949628
22162935	chr9:22162935:C:A	1.27586e-19	-4.40445e-10	-0.860825
22163230	chr9:22163230:C:T	1.00748e-19	-4.40445e-10	-1.09699
22163326	chr9:22163326:G:A	9.55581e-20	-4.40445e-10	-1.14988
22164046	chr9:22164046:C:G	6.24521e-16	6.33304	1.30208
22164316	chr9:22164316:C:T	9.00896e-20	-4.40445e-10	-1.20881
22164710	chr9:22164710:C:T	9.01433e-20	-4.40445e-10	-1.20821
22164992	chr9:22164992:C:A	3.4537e-19	-4.40445e-10	0.135003
22165234	chr9:22165234:A:G	1.54559e-19	-4.40445e-10	-0.669039
22165270	chr9:22165270:T:C	6.36176e-12	16.5843	0.279635
22165584	chr9:22165584:C:T	7.53996e-16	6.20876	1.61476
22166462	chr9:22166462:A:T	1.86322e-17	2.48512	1.63791
22166474	chr9:22166474:TA:T	6.42925e-13	14.4415	0.130406
22166972	chr9:22166972:A:T	5.18187e-20	-1.08524	-0.676626
22167456	chr9:22167456:G:A	3.77279e-13	14.9157	-0.876839
22168129	chr9:22168129:C:T	1.224e-16	4.14212	1.86331
22168465	chr9:22168465:T:A	1.38134e-20	-2.14239	-0.941582
22168938	chr9:22168938:A:G	1.02057e-19	-4.40445e-10	-1.08409
22169525	chr9:22169525:C:T	5.38774e-19	-4.40445e-10	0.579681
22169701	chr9:22169701:T:C	4.68748e-17	3.37593	1.66969
22169839	chr9:22169839:A:G	9.25034e-20	-4.40445e-10	-1.18237
22169842	chr9:22169842:A:G	9.68175e-20	-4.40445e-10	-1.13679
22170353	chr9:22170353:A:G	1.0034e-19	-4.40445e-10	-1.10105
22170927	chr9:22170927:G:T	3.63755e-20	-2.11572	-2.57401e-10
22170928	chr9:22170928:T:C	3.63119e-20	-2.11747	-2.57401e-10
22172260	chr9:22172260:A:T	4.743e-18	0.134532	2.62028
22172639	chr9:22172639:G:T	5.91462e-19	0.672983	-2.57401e-10
22172781	chr9:22172781:T:C	1.87923e-19	-0.0942718	-0.37931
22172894	chr9:22172894:T:C	3.5872e-17	2.64145	2.13665
22173076	chr9:22173076:T:A	2.41176e-17	2.6931	1.68798
22173079	chr9:22173079:T:C	9.34823e-20	-0.0528041	-1.11904
22173118	chr9:22173118:A:G	1.20863e-19	-4.40445e-10	-0.914956
22173398	chr9:22173398:A:T	8.14475e-20	-0.107081	-1.20257
22173408	chr9:22173408:C:T	2.7122e-18	0.00857783	2.18732
22173500	chr9:22173500:T:G	9.61552e-21	-2.23767	-1.20857
22173659	chr9:22173659:G:A	3.16488e-19	-4.40445e-10	0.0476702
22173677	chr9:22173677:A:G	3.28015e-17	4.78414	-0.0955227
22173678	chr9:22173678:T:C	2.38765e-18	-4.40445e-10	2.06845
22174088	chr9:22174088:CTCT:C	1.96916e-18	-4.40445e-10	1.87575
22174106	chr9:22174106:C:T	1.06818e-20	-2.12992	-1.21115
22174351	chr9:22174351:A:G	2.05068e-19	-4.40445e-10	-0.38627
22174578	chr9:22174578:A:G	9.28584e-20	-4.40445e-10	-1.17854
22174647	chr9:22174647:C:A	6.82756e-20	-1.48606	-2.57401e-10
22174666	chr9:22174666:A:G	9.58357e-20	-4.40445e-10	-1.14698
22174713	chr9:22174713:G:A	6.33347e-17	6.55518	-1.2086
22174809	chr9:22174809:C:T	9.42921e-20	-4.40445e-10	-1.16322
22175189	chr9:22175189:G:C	2.77081e-20	-1.26007	-1.12782
22175236	chr9:22175236:C:T	5.07272e-19	-4.40445e-10	0.519433
22175307	chr9:22175307:A:C	5.42546e-15	11.0084	-1.21141
22175493	chr9:22175493:T:A	1.15634e-19	-4.40445e-10	-0.95918
22176074	chr9:22176074:A:C	1.20069e-19	-4.40445e-10	-0.921548
22176295	chr9:22176295:T:C	9.07155e-20	-4.40445e-10	-1.20189
22176418	chr9:22176418:A:G	1.08412e-19	-4.40445e-10	-1.02368
22176561	chr9:22176561:G:T	5.77389e-16	8.76779	-1.21113
22177018	chr9:22177018:G:A	1.45001e-19	-4.40445e-10	-0.732877
22177072	chr9:22177072:A:C	1.13781e-19	0.154569	-1.12991
22177215	chr9:22177215:T:C	4.76333e-20	-1.84608	-2.57401e-10
22177528	chr9:22177528:G:T	5.10776e-18	3.85397	-1.02507
22177568	chr9:22177568:A:G	1.17206e-19	0.215063	-1.16074
22177757	chr9:22177757:C:G	1.09818e-19	-1.01079	-2.57401e-10
22177891	chr9:22177891:G:A	2.86155e-19	-4.40445e-10	-0.0530792
22177944	chr9:22177944:AG:A	1.40768e-20	-2.2307	-0.834392
22178063	chr9:22178063:A:C	5.17276e-19	-4.40445e-10	0.538962
22178223	chr9:22178223:G:A	4.0601e-19	-4.40445e-10	0.296764
22178358	chr9:22178358:C:T	1.42379e-19	-4.40445e-10	-0.75112
22178417	chr9:22178417:A:T	1.06371e-19	-4.40445e-10	-1.04268
22178439	chr9:22178439:G:A	9.95422e-20	-4.40445e-10	-1.10903
22178462	chr9:22178462:A:T	1.06441e-19	-4.40445e-10	-1.04202
22178671	chr9:22178671:T:C	1.05073e-19	-4.40445e-10	-1.05496
22178765	chr9:22178765:G:A	3.15473e-19	-4.40445e-10	0.0444599
22179132	chr9:22179132:A:G	2.24209e-18	2.00555	-2.57401e-10
22179608	chr9:22179608:G:A	1.71684e-19	-4.40445e-10	-0.563961
22180019	chr9:22180019:G:C	3.73093e-19	-4.40445e-10	0.212213
22180265	chr9:22180265:A:C	1.27863e-19	-0.495563	-0.363091
22180330	chr9:22180330:T:C	9.62097e-20	-0.506473	-0.636611
22180486	chr9:22180486:T:C	1.31111e-19	-4.40445e-10	-0.833568
22180488	chr9:22180488:A:G	1.30619e-19	-4.40445e-10	-0.837329
22180492	chr9:22180492:C:A	1.31155e-19	-4.40445e-10	-0.833237
22180558	chr9:22180558:A:G	1.63972e-19	-4.40445e-10	-0.60992
22180592	chr9:22180592:T:G	6.60394e-15	11.1993	-1.2057
22180740	chr9:22180740:C:T	9.01832e-20	-4.40445e-10	-1.20777
22180958	chr9:22180958:A:T	1.4473e-19	-4.40445e-10	-0.734745
22181031	chr9:22181031:A:G	6.92775e-20	-1.47149	-2.57401e-10
22181188	chr9:22181188:A:G	7.83246e-20	-0.870112	-0.47864
22181656	chr9:22181656:C:T	6.39822e-18	3.05416	-2.57401e-10
22181678	chr9:22181678:A:T	2.77706e-20	-1.81399	-0.571646
22181932	chr9:22181932:A:G	8.0867e-20	-0.61648	-0.700329
22182185	chr9:22182185:C:T	1.34624e-15	9.56194	-1.15873
22182233	chr9:22182233:C:T	8.99641e-20	-4.40445e-10	-1.2102
22182821	chr9:22182821:A:C	1.20417e-19	-4.40445e-10	-0.918655
22182900	chr9:22182900:A:T	1.07199e-17	3.57024	-2.57401e-10
22182940	chr9:22182940:A:G	2.50985e-20	-1.89169	-0.59512
22183130	chr9:22183130:A:G	9.11564e-19	1.10555	-2.57401e-10
22183368	chr9:22183368:A:T	9.02818e-20	-4.40445e-10	-1.20668
22183782	chr9:22183782:C:T	2.63706e-20	-1.88148	-0.555886
22183917	chr9:22183917:C:T	1.78957e-17	4.07676	0.00594098
22184389	chr9:22184389:T:C	5.96069e-15	11.0225	-1.13144
22184586	chr9:22184586:G:T	4.91768e-20	-1.81419	-2.57401e-10
22184675	chr9:22184675:C:T	1.04248e-20	-2.17387	-1.19155
22185166	chr9:22185166:C:T	9.02851e-20	-4.40445e-10	-1.20664
22185253	chr9:22185253:G:A	2.08856e-17	4.8837	-0.646499
22185657	chr9:22185657:C:T	1.03802e-20	-2.23677	-1.13294
22186599	chr9:22186599:A:T	9.01927e-20	-4.40445e-10	-1.20767
22187075	chr9:22187075:G:T	3.25484e-17	4.56644	0.114429
22187386	chr9:22187386:A:T	1.9637e-17	4.34146	-0.165901
22187460	chr9:22187460:G:T	3.13407e-17	4.60771	0.035353
22188040	chr9:22188040:G:A	3.62396e-18	3.35654	-0.870828
22188084	chr9:22188084:A:G	4.11572e-20	-1.79485	-0.197366
22188375	chr9:22188375:C:A	2.36242e-20	-1.40215	-1.14519
22188475	chr9:22188475:A:C	1.09751e-14	11.3907	-0.889209
22188568	chr9:22188568:A:C	9.63639e-21	-2.23841	-1.20566
22188716	chr9:22188716:A:G	1.10082e-17	3.59678	-2.57401e-10
22189429	chr9:22189429:A:T	9.84402e-20	-4.40445e-10	-1.12016
22189627	chr9:22189627:C:T	4.32734e-20	-1.54795	-0.394128
22189695	chr9:22189695:C:G	3.58456e-20	-2.13039	-2.57401e-10
22189717	chr9:22189717:C:T	1.16538e-16	5.17586	0.780501
22190002	chr9:22190002:C:G	1.10722e-20	-2.2123	-1.09288
22190149	chr9:22190149:C:T	9.30223e-20	-4.40445e-10	-1.17677
22190912	chr9:22190912:G:T	9.89173e-20	-4.40445e-10	-1.11533
22190975	chr9:22190975:G:A	1.09419e-20	-2.16668	-1.15033
22191190	chr9:22191190:T:C	3.59614e-20	-1.88262	-0.244551
22191348	chr9:22191348:A:G	1.37901e-19	-4.40445e-10	-0.783078
22191671	chr9:22191671:A:G	1.3771e-19	-4.40445e-10	-0.784465
22191859	chr9:22191859:A:C	2.25631e-19	-4.40445e-10	-0.290711
22192074	chr9:22192074:C:G	9.67463e-20	-4.40445e-10	-1.13752
22192594	chr9:22192594:C:T	1.02854e-20	-2.23859	-1.1403
22192722	chr9:22192722:C:T	9.32164e-20	-4.40445e-10	-1.17469
22192841	chr9:22192841:C:T	2.12294e-19	0.857842	-1.20949
22192937	chr9:22192937:C:T	1.0636e-20	-2.2315	-1.11387
22193036	chr9:22193036:G:C	4.10608e-19	-4.40445e-10	0.308024
22193244	chr9:22193244:TG:T	8.99709e-20	-4.40445e-10	-1.21013
22193420	chr9:22193420:A:G	1.16187e-19	-4.40445e-10	-0.954417
22193714	chr9:22193714:G:C	9.30937e-20	-4.40445e-10	-1.17601
22193837	chr9:22193837:C:T	2.33129e-19	-4.40445e-10	-0.258021
22193923	chr9:22193923:G:A	3.64107e-17	4.98902	-0.196014
22194536	chr9:22194536:C:T	3.18548e-20	-1.86781	-0.380612
22194884	chr9:22194884:C:T	1.19499e-20	-2.22602	-1.00288
22194950	chr9:22194950:C:A	2.32377e-19	-4.40445e-10	-0.261252
22195063	chr9:22195063:T:C	1.77586e-19	0.613096	-1.14326
22195337	chr9:22195337:G:C	9.75005e-20	-4.40445e-10	-1.12976
22195357	chr9:22195357:T:C	2.77973e-20	-1.67387	-0.710808
22195741	chr9:22195741:T:C	1.14894e-19	-4.40445e-10	-0.965607
22195773	chr9:22195773:C:T	4.22268e-20	-1.877	-0.0895621
22195800	chr9:22195800:C:T	1.43162e-19	-4.40445e-10	-0.745635
22195801	chr9:22195801:G:A	9.02589e-20	-4.40445e-10	-1.20693
22196388	chr9:22196388:T:C	3.38728e-20	-2.187	-2.57401e-10
22196724	chr9:22196724:T:G	2.30995e-19	0.840582	-1.1078
22196864	chr9:22196864:A:G	1.04113e-18	1.6068	-0.368352
22197084	chr9:22197084:TA:T	1.21316e-19	-4.40445e-10	-0.911215
22197151	chr9:22197151:A:G	9.94504e-21	-2.23069	-1.18185
22197351	chr9:22197351:C:T	3.24391e-20	-1.96645	-0.263804
22197791	chr9:22197791:T:G	1.04203e-20	-2.22926	-1.1366
22197836	chr9:22197836:G:A	1.45755e-19	-4.40445e-10	-0.727689
22198159	chr9:22198159:C:T	9.47922e-20	-4.40445e-10	-1.15793
22198199	chr9:22198199:G:A	1.01118e-19	-4.40445e-10	-1.09332
22198465	chr9:22198465:C:T	4.95784e-18	3.13529	-0.336179
22199175	chr9:22199175:C:T	1.18626e-19	-4.40445e-10	-0.933636
22199182	chr9:22199182:G:T	1.18626e-19	-4.40445e-10	-0.933636
22199198	chr9:22199198:C:T	1.19181e-19	-4.40445e-10	-0.928972
22199469	chr9:22199469:AAGAC:A	1.0069e-19	-4.40445e-10	-1.09757
22199475	chr9:22199475:G:C	3.62896e-20	-1.97429	-0.143797
22199869	chr9:22199869:A:G	1.08031e-19	-4.40445e-10	-1.0272
22200520	chr9:22200520:C:G	8.73183e-16	8.94816	-0.977875
22200568	chr9:22200568:T:A	1.04171e-20	-2.21331	-1.15285
22200667	chr9:22200667:G:A	1.02893e-19	-4.40445e-10	-1.07592
22200681	chr9:22200681:G:A	1.17342e-19	-4.40445e-10	-0.944519
22200808	chr9:22200808:G:A	3.70046e-16	8.29723	-1.18546
22200957	chr9:22200957:G:A	9.28635e-20	-4.40445e-10	-1.17848
22201037	chr9:22201037:T:A	4.15596e-18	2.71008	-0.0874008
22201587	chr9:22201587:C:T	6.06474e-18	3.67088	-0.670251
22201771	chr9:22201771:G:A	8.9858e-20	-4.40445e-10	-1.21138
22201916	chr9:22201916:G:A	1.16547e-19	-4.40445e-10	-0.951321
22202152	chr9:22202152:G:A	1.19597e-18	2.39091	-1.01381
22202192	chr9:22202192:T:G	3.31761e-19	-4.40445e-10	0.0947999
22202266	chr9:22202266:G:T	3.06764e-19	-4.40445e-10	0.0164653
22202468	chr9:22202468:A:C	2.25867e-19	-4.40445e-10	-0.289667
22202616	chr9:22202616:C:T	8.98648e-20	-4.40445e-10	-1.21131
22202778	chr9:22202778:C:A	1.06555e-19	-4.40445e-10	-1.04095
22202866	chr9:22202866:G:A	3.24002e-18	3.52705	-1.15333
22203027	chr9:22203027:G:A	2.23269e-18	3.09806	-1.09671
22203123	chr9:22203123:C:A	1.02421e-19	-4.40445e-10	-1.08052
22203526	chr9:22203526:G:A	1.46882e-19	-4.40445e-10	-0.719983
22203632	chr9:22203632:AG:A	9.85155e-20	-4.40445e-10	-1.1194
22203635	chr9:22203635:T:G	9.25705e-20	-4.40445e-10	-1.18164
22204174	chr9:22204174:G:A	1.30155e-19	-4.40445e-10	-0.840886
22204446	chr9:22204446:G:A	1.65166e-19	-4.40445e-10	-0.602664
22204453	chr9:22204453:T:G	1.39538e-19	-4.40445e-10	-0.771281
22204470	chr9:22204470:C:G	1.06797e-19	-4.40445e-10	-1.03869
22204658	chr9:22204658:T:C	4.7367e-20	-1.85169	-2.57401e-10
22204680	chr9:22204680:T:A	1.45585e-19	-4.40445e-10	-0.728857
22205134	chr9:22205134:A:C	1.40565e-19	-4.40445e-10	-0.763947
22205244	chr9:22205244:T:A	8.05999e-17	6.40445	-0.816814
22205247	chr9:22205247:A:G	1.84494e-20	-2.21965	-0.57493
22205554	chr9:22205554:T:G	1.24678e-19	-4.40445e-10	-0.88388
22206490	chr9:22206490:T:G	9.17013e-20	-4.40445e-10	-1.19108
22207157	chr9:22207157:G:A	9.18175e-20	-4.40445e-10	-1.18981
22207167	chr9:22207167:G:A	1.93981e-19	-4.40445e-10	-0.441855
22207256	chr9:22207256:A:T	1.31229e-18	1.64455	-0.174634
22207442	chr9:22207442:G:A	9.0003e-20	-4.40445e-10	-1.20977
22207654	chr9:22207654:T:C	1.19919e-19	-4.40445e-10	-0.922798
22207755	chr9:22207755:T:G	9.13857e-20	-4.40445e-10	-1.19453
22207757	chr9:22207757:A:T	9.1395e-20	-4.40445e-10	-1.19442
22208059	chr9:22208059:G:T	2.15851e-19	-4.40445e-10	-0.335024
22208670	chr9:22208670:C:T	9.1158e-20	-4.40445e-10	-1.19702
22209111	chr9:22209111:T:C	9.10165e-20	-4.40445e-10	-1.19857
22209211	chr9:22209211:T:A	2.1626e-19	-0.333132	-2.57401e-10
22209287	chr9:22209287:CCCCACATCA:C	9.07227e-20	-4.40445e-10	-1.20181
22209677	chr9:22209677:T:C	9.47685e-20	-4.40445e-10	-1.15818
22209872	chr9:22209872:G:A	9.73978e-20	-4.40445e-10	-1.13081
22210052	chr9:22210052:A:G	1.08542e-20	-2.11856	-1.20651
22210701	chr9:22210701:G:A	9.79571e-20	-4.40445e-10	-1.12508
22210866	chr9:22210866:C:G	2.28895e-19	-4.40445e-10	-0.27635
22210898	chr9:22210898:T:C	1.1683e-19	-4.40445e-10	-0.948892
22210988	chr9:22210988:T:C	4.59037e-19	-4.40445e-10	0.419516
22211056	chr9:22211056:T:C	1.80626e-19	-4.40445e-10	-0.513188
22211187	chr9:22211187:T:C	9.48431e-20	-4.40445e-10	-1.15739
22211204	chr9:22211204:T:G	1.17755e-20	-2.08196	-1.16163
22212315	chr9:22212315:T:C	3.92271e-19	-4.40445e-10	0.26234
22212386	chr9:22212386:T:C	9.90147e-20	-4.40445e-10	-1.11435
22213271	chr9:22213271:G:C	1.87387e-19	-4.40445e-10	-0.476441
22213319	chr9:22213319:A:G	9.2154e-20	-4.40445e-10	-1.18615
22213537	chr9:22213537:T:C	1.35552e-19	-4.40445e-10	-0.800259
22213863	chr9:22213863:A:G	1.52842e-19	-0.680212	-2.57401e-10
22213864	chr9:22213864:C:T	1.65037e-20	-1.8381	-1.06793
22214060	chr9:22214060:T:G	1.88116e-19	-4.40445e-10	-0.472557
22214256	chr9:22214256:G:A	7.20262e-19	-4.40445e-10	0.870001
22214284	chr9:22214284:C:T	1.59585e-20	-1.97307	-0.966557
22214373	chr9:22214373:C:G	4.63934e-19	0.430128	-2.57401e-10
22214718	chr9:22214718:T:C	1.38081e-19	-4.40445e-10	-0.78177
22214780	chr9:22214780:G:T	5.35562e-20	-1.72888	-2.57401e-10
22214922	chr9:22214922:G:T	1.65349e-19	-4.40445e-10	-0.601556
22214944	chr9:22214944:T:C	1.05539e-19	-4.40445e-10	-1.05054
22214958	chr9:22214958:T:A	4.06161e-19	-4.40445e-10	0.297135
22215052	chr9:22215052:A:G	9.31566e-20	-4.40445e-10	-1.17533
22215380	chr9:22215380:G:A	2.2461e-19	-4.40445e-10	-0.295248
22215546	chr9:22215546:C:T	9.55203e-20	-4.40445e-10	-1.15027
22215880	chr9:22215880:T:C	3.90939e-19	-4.40445e-10	0.258938
22216239	chr9:22216239:T:C	1.12234e-20	-2.23839	-1.05323
22216378	chr9:22216378:A:C	1.21085e-19	-4.40445e-10	-0.913118
22216688	chr9:22216688:C:T	1.57264e-19	-4.40445e-10	-0.651687
22216702	chr9:22216702:A:C	1.3942e-20	-2.23031	-0.844404
22216905	chr9:22216905:G:A	9.09762e-20	-4.40445e-10	-1.19902
22217142	chr9:22217142:TC:T	9.67185e-20	-4.40445e-10	-1.13781
22217257	chr9:22217257:A:C	1.29466e-19	-4.40445e-10	-0.846193
22217258	chr9:22217258:G:C	1.29949e-19	-4.40445e-10	-0.842469
22217881	chr9:22217881:G:A	8.9934e-20	-4.40445e-10	-1.21054
22218085	chr9:22218085:G:T	9.91055e-20	-4.40445e-10	-1.11343
22218372	chr9:22218372:G:A	2.74323e-19	-4.40445e-10	-0.0953094
22218813	chr9:22218813:A:G	1.2671e-19	-4.40445e-10	-0.867711
22219182	chr9:22219182:C:A	3.46007e-20	-1.11623	-1.04951
22219198	chr9:22219198:T:A	1.08308e-19	-4.40445e-10	-1.02463
22219366	chr9:22219366:C:T	2.34429e-20	-1.36273	-1.19232
22219410	chr9:22219410:G:C	3.29818e-19	-4.40445e-10	0.0889271
22219487	chr9:22219487:G:C	1.48556e-19	-4.40445e-10	-0.708653
22219566	chr9:22219566:G:A	8.35886e-19	1.01888	-2.57401e-10
22219631	chr9:22219631:C:T	2.57061e-19	-4.40445e-10	-0.160299
22219771	chr9:22219771:T:C	1.37191e-19	-4.40445e-10	-0.788242
22219776	chr9:22219776:A:G	2.76889e-20	-1.49024	-0.89834
22219856	chr9:22219856:C:T	9.77343e-20	-4.40445e-10	-1.12736
22219929	chr9:22219929:T:C	5.27538e-20	-1.74398	-2.57401e-10
22220107	chr9:22220107:A:C	2.38083e-19	-4.40445e-10	-0.236994
22220248	chr9:22220248:A:G	1.23033e-19	-4.40445e-10	-0.897163
22220335	chr9:22220335:A:T	6.66594e-20	-0.809399	-0.70062
22220430	chr9:22220430:C:T	1.3573e-19	-4.40445e-10	-0.798943
22221081	chr9:22221081:C:T	1.16055e-20	-2.06186	-1.19628
22221225	chr9:22221225:T:C	6.64534e-19	-4.40445e-10	0.789472
22221548	chr9:22221548:C:T	1.14833e-20	-2.07115	-1.19757
22221735	chr9:22221735:C:T	5.32437e-19	-4.40445e-10	0.56785
22221789	chr9:22221789:T:C	1.92627e-19	-4.40445e-10	-0.448857
22221809	chr9:22221809:A:T	2.23321e-19	-4.40445e-10	-0.301006
22221813	chr9:22221813:T:C	1.94308e-19	-4.40445e-10	-0.440169
22221818	chr9:22221818:C:T	1.72652e-19	-4.40445e-10	-0.558338
22221915	chr9:22221915:A:C	9.60398e-20	-4.40445e-10	-1.14485
22221952	chr9:22221952:G:A	3.3097e-20	-2.21017	-2.57401e-10
22221953	chr9:22221953:A:G	8.99288e-20	-4.40445e-10	-1.2106
22222128	chr9:22222128:G:A	1.89426e-19	-4.40445e-10	-0.465616
22222547	chr9:22222547:A:C	9.55164e-20	-4.40445e-10	-1.15032
22222651	chr9:22222651:C:T	3.09137e-19	-4.40445e-10	0.0241708
22223011	chr9:22223011:C:T	1.21658e-20	-2.02021	-1.19077
22223038	chr9:22223038:T:C	1.94446e-19	-4.40445e-10	-0.439458
22223070	chr9:22223070:T:C	1.17884e-20	-2.0311	-1.2114
22223449	chr9:22223449:T:A	2.10164e-20	-1.86668	-0.797629
22223515	chr9:22223515:T:G	2.09688e-20	-1.83343	-0.833155
22223584	chr9:22223584:T:G	2.56327e-19	-4.40445e-10	-0.16316
22223667	chr9:22223667:G:A	2.46079e-20	-1.78319	-0.723354
22223879	chr9:22223879:A:G	2.56217e-19	-4.40445e-10	-0.163589
22223883	chr9:22223883:C:T	1.13192e-20	-2.0914	-1.19171
22223910	chr9:22223910:T:C	2.11704e-20	-1.92158	-0.735435
22223944	chr9:22223944:T:G	1.54995e-19	-4.40445e-10	-0.666222
22224006	chr9:22224006:G:A	9.24898e-20	-4.40445e-10	-1.18252
22224168	chr9:22224168:T:C	8.98603e-20	-4.40445e-10	-1.21136
22224843	chr9:22224843:A:G	1.10581e-19	-4.40445e-10	-1.00387
22225105	chr9:22225105:C:G	9.32596e-20	-4.40445e-10	-1.17423
22225196	chr9:22225196:C:G	3.35833e-20	-1.45949	-0.736092
22225463	chr9:22225463:C:T	2.61415e-20	-1.72582	-0.720276
22225466	chr9:22225466:AC:A	2.56463e-20	-1.69318	-0.772034
22225498	chr9:22225498:A:G	1.51758e-19	-4.40445e-10	-0.687326
22225556	chr9:22225556:T:C	2.55933e-20	-1.75078	-0.716507
22225570	chr9:22225570:T:C	1.94676e-20	-1.85593	-0.884937
22225792	chr9:22225792:G:A	9.40079e-20	-4.40445e-10	-1.16624
22225982	chr9:22225982:G:T	1.12679e-19	-4.40445e-10	-0.985071
22226431	chr9:22226431:C:T	1.69988e-19	-4.40445e-10	-0.573884
22226524	chr9:22226524:T:G	1.09524e-19	-4.40445e-10	-1.01347
22226543	chr9:22226543:T:C	1.31729e-19	-4.40445e-10	-0.828865
22226699	chr9:22226699:G:C	1.88095e-19	-0.472667	-2.57401e-10
22226859	chr9:22226859:A:G	1.1089e-19	-4.40445e-10	-1.00107
22227173	chr9:22227173:T:C	9.75793e-20	-4.40445e-10	-1.12895
22227288	chr9:22227288:C:G	2.48217e-20	-1.79044	-0.707463
22227462	chr9:22227462:A:T	2.68533e-20	-1.71466	-0.704569
22227634	chr9:22227634:AATTCT:A	9.40552e-20	-4.40445e-10	-1.16573
22228035	chr9:22228035:C:A	1.28709e-20	-1.96433	-1.19032
22228222	chr9:22228222:T:C	2.85702e-19	-4.40445e-10	-0.0546659
22228439	chr9:22228439:T:C	8.99433e-20	-4.40445e-10	-1.21043
22228561	chr9:22228561:C:T	3.69281e-20	-1.5887	-0.51194
22228693	chr9:22228693:G:A	1.01366e-19	-4.40445e-10	-1.09087
22228757	chr9:22228757:C:T	1.49794e-19	0.382563	-1.08292
22228796	chr9:22228796:A:T	1.00837e-19	-4.40445e-10	-1.0961
22228935	chr9:22228935:C:A	1.04398e-19	-4.40445e-10	-1.0614
22229224	chr9:22229224:C:T	6.82282e-19	-4.40445e-10	0.815829
22229608	chr9:22229608:T:C	2.49451e-19	-4.40445e-10	-0.190352
22229817	chr9:22229817:G:A	2.34949e-19	-4.40445e-10	-0.250246
22229822	chr9:22229822:C:T	9.00776e-20	-4.40445e-10	-1.20894
22229964	chr9:22229964:G:A	1.38622e-20	-1.87257	-1.20788
22230092	chr9:22230092:T:G	1.00804e-19	-0.542905	-0.553535
22230136	chr9:22230136:G:T	1.32966e-19	-4.40445e-10	-0.819519
22230333	chr9:22230333:C:T	4.10262e-19	0.307181	-2.57401e-10
22230547	chr9:22230547:C:T	1.67039e-20	-2.21755	-0.676419
22230771	chr9:22230771:A:C	3.52033e-20	-2.14848	-2.57401e-10
22230957	chr9:22230957:A:G	3.0233e-19	-4.40445e-10	0.00190616
22231061	chr9:22231061:T:C	9.9802e-20	-4.40445e-10	-1.10643
22231130	chr9:22231130:C:T	1.13292e-19	-4.40445e-10	-0.979645
22231357	chr9:22231357:A:G	1.26518e-19	-4.40445e-10	-0.869228
22231375	chr9:22231375:C:G	3.78017e-19	-4.40445e-10	0.225325
22231412	chr9:22231412:A:G	2.42146e-19	-4.40445e-10	-0.220072
22231839	chr9:22231839:A:G	2.91124e-19	-4.40445e-10	-0.0358644
22231940	chr9:22231940:A:T	2.94484e-19	-4.40445e-10	-0.0243893
22231964	chr9:22231964:T:C	1.11445e-19	-4.40445e-10	-0.996085
22232105	chr9:22232105:C:G	1.76343e-19	-4.40445e-10	-0.537181
22232160	chr9:22232160:T:C	1.01421e-19	-4.40445e-10	-1.09034
22232250	chr9:22232250:A:G	9.06209e-20	-4.40445e-10	-1.20293
22232524	chr9:22232524:AATAG:A	3.63938e-19	-4.40445e-10	0.18737
22232565	chr9:22232565:T:C	2.4292e-19	-4.40445e-10	-0.216882
22232827	chr9:22232827:C:T	3.53023e-19	-4.40445e-10	0.156918
22233491	chr9:22233491:T:C	9.82638e-20	-4.40445e-10	-1.12196
22233512	chr9:22233512:C:A	1.45927e-20	-2.04501	-0.984079
22233562	chr9:22233562:C:A	9.09212e-20	-4.40445e-10	-1.19962
22233566	chr9:22233566:T:G	1.10227e-19	-4.40445e-10	-1.00707
22233839	chr9:22233839:C:T	9.80449e-20	-4.40445e-10	-1.12419
22234030	chr9:22234030:A:T	1.08748e-19	-4.40445e-10	-1.02058
22234235	chr9:22234235:T:C	2.54675e-19	-4.40445e-10	-0.169626
22234525	chr9:22234525:T:C	1.63774e-19	-4.40445e-10	-0.611125
22234670	chr9:22234670:A:G	2.09097e-20	-1.46024	-1.20916
22234937	chr9:22234937:T:G	1.56352e-20	-2.07135	-0.888738
22235047	chr9:22235047:C:G	3.66219e-19	-4.40445e-10	0.193617
22235482	chr9:22235482:G:A	9.13381e-19	-4.40445e-10	1.10754
22235600	chr9:22235600:A:C	1.52291e-19	-4.40445e-10	-0.68382
22236175	chr9:22236175:G:A	3.55076e-19	-4.40445e-10	0.162718
22236320	chr9:22236320:G:C	4.56837e-19	-4.40445e-10	0.414712
22236474	chr9:22236474:G:C	1.55173e-20	-2.08966	-0.878001
22236583	chr9:22236583:C:G	3.48628e-19	-4.40445e-10	0.144391
22237617	chr9:22237617:G:A	1.98856e-19	-1.53095	1.11392
22237635	chr9:22237635:C:A	3.00627e-19	-4.40445e-10	-0.00374399
22237757	chr9:22237757:C:G	2.47511e-19	-4.40445e-10	-0.198158
22238596	chr9:22238596:G:T	1.53379e-20	-2.09496	-0.88433
22238720	chr9:22238720:T:C	3.38405e-20	-2.18796	-2.57401e-10
22238763	chr9:22238763:TA:T	1.19813e-20	-2.14182	-1.08444
22239437	chr9:22239437:A:C	5.90038e-19	-4.40445e-10	0.670573
22239791	chr9:22239791:C:A	8.98618e-20	-4.40445e-10	-1.21134
22240245	chr9:22240245:G:C	9.75024e-20	-4.40445e-10	-1.12974
22240354	chr9:22240354:A:T	1.75522e-19	-4.40445e-10	-0.54185
22240983	chr9:22240983:C:T	1.07981e-20	-2.23419	-1.09605
22241297	chr9:22241297:G:A	1.50137e-20	-2.23349	-0.767158
22241352	chr9:22241352:A:G	8.99826e-20	-4.40445e-10	-1.21
22241416	chr9:22241416:A:T	1.71609e-20	-2.23747	-0.629514
22241890	chr9:22241890:G:C	4.59116e-20	-1.3633	-0.519596
22242056	chr9:22242056:T:C	3.20905e-19	-4.40445e-10	0.061532
22242482	chr9:22242482:C:A	1.61556e-19	0.328629	-0.953391
22242946	chr9:22242946:A:T	9.01701e-20	-4.40445e-10	-1.20792
22243169	chr9:22243169:A:C	9.06112e-20	-4.40445e-10	-1.20304
22243403	chr9:22243403:G:C	3.37621e-19	-4.40445e-10	0.112311
22244080	chr9:22244080:C:T	9.20263e-20	-4.40445e-10	-1.18754
22244295	chr9:22244295:T:C	1.45254e-20	-1.88419	-1.14952
22244334	chr9:22244334:G:A	1.14643e-19	0.127564	-1.09536
22244944	chr9:22244944:T:A	6.36873e-20	-0.403592	-1.15204
22244951	chr9:22244951:TG:T	1.30935e-19	-4.40445e-10	-0.834915
22245134	chr9:22245134:A:C	1.32367e-19	-4.40445e-10	-0.824034
22245314	chr9:22245314:T:A	2.35469e-19	-4.40445e-10	-0.248034
22245424	chr9:22245424:G:A	2.70323e-20	-1.34611	-1.06647
22245472	chr9:22245472:T:C	1.39827e-19	-4.40445e-10	-0.76921
22246017	chr9:22246017:C:T	4.92775e-19	-4.40445e-10	0.490438
22246307	chr9:22246307:T:A	1.18744e-20	-2.02846	-1.20677
22246514	chr9:22246514:TATTAA:T	9.51079e-20	-4.40445e-10	-1.1546
22246586	chr9:22246586:C:A	5.40365e-19	1.78262	-1.19999
22246795	chr9:22246795:A:G	4.40831e-20	-0.830812	-1.09273
22246832	chr9:22246832:T:A	9.21984e-20	-4.40445e-10	-1.18567
22247077	chr9:22247077:G:T	8.46332e-19	1.0313	-2.57401e-10
22247764	chr9:22247764:T:G	1.55879e-19	-4.40445e-10	-0.660532
22248334	chr9:22248334:G:C	9.05156e-20	-4.40445e-10	-1.20409
22248869	chr9:22248869:C:T	1.07636e-20	-2.12235	-1.21109
22248971	chr9:22248971:C:G	1.09757e-20	-2.10271	-1.21122
22249089	chr9:22249089:A:G	9.02697e-20	-4.40445e-10	-1.20681
22249261	chr9:22249261:T:C	1.5979e-19	-4.40445e-10	-0.635754
22249279	chr9:22249279:A:T	1.35132e-19	-4.40445e-10	-0.803363
22249320	chr9:22249320:T:C	1.15056e-19	-4.40445e-10	-0.964197
22249350	chr9:22249350:TAC:T	2.18832e-19	-0.122907	-0.198401
22249561	chr9:22249561:G:C	1.57996e-19	-4.40445e-10	-0.647047
22250310	chr9:22250310:A:G	3.24019e-20	-2.2314	-2.57401e-10
22250698	chr9:22250698:A:G	1.05678e-19	-4.40445e-10	-1.04922
22251311	chr9:22251311:T:G	5.78927e-19	-4.40445e-10	0.651562
22251528	chr9:22251528:C:T	4.1276e-19	-4.40445e-10	0.313253
22251978	chr9:22251978:C:G	2.95138e-18	-4.40445e-10	2.28041
22252034	chr9:22252034:A:G	8.14057e-19	-4.40445e-10	0.992416
22252251	chr9:22252251:C:T	1.01846e-20	-2.22156	-1.16718
22252441	chr9:22252441:T:G	3.00908e-18	-4.40445e-10	2.29978
22252490	chr9:22252490:G:T	8.98556e-20	-4.40445e-10	-1.21141
22252626	chr9:22252626:T:C	9.27489e-20	-4.40445e-10	-1.17972
22252665	chr9:22252665:C:A	3.99795e-19	-4.40445e-10	0.281339
22252884	chr9:22252884:T:C	6.59724e-19	-4.40445e-10	0.782207
22252990	chr9:22252990:C:T	5.65774e-20	-0.553653	-1.12035
22253382	chr9:22253382:T:G	7.99718e-19	-4.40445e-10	0.974645
22253435	chr9:22253435:C:A	8.99613e-20	-4.40445e-10	-1.21023
22253453	chr9:22253453:A:G	5.82715e-19	-4.40445e-10	0.658083
22253508	chr9:22253508:T:C	9.12903e-20	-4.40445e-10	-1.19557
22253616	chr9:22253616:C:G	8.98733e-20	-4.40445e-10	-1.21121
22253660	chr9:22253660:C:T	4.65872e-19	-4.40445e-10	0.434297
22254188	chr9:22254188:G:T	1.37411e-19	-4.40445e-10	-0.786638
22254261	chr9:22254261:T:G	9.01863e-20	-4.40445e-10	-1.20774
22254533	chr9:22254533:C:T	3.46294e-19	-4.40445e-10	0.137674
22254742	chr9:22254742:G:A	1.64e-19	-4.40445e-10	-0.609748
22254745	chr9:22254745:TAGTC:T	8.98642e-20	-4.40445e-10	-1.21131
22254865	chr9:22254865:T:C	9.23476e-20	-4.40445e-10	-1.18405
22255541	chr9:22255541:C:T	9.83883e-20	-4.40445e-10	-1.12069
22256057	chr9:22256057:T:A	5.7492e-19	-4.40445e-10	0.644617
22256112	chr9:22256112:C:A	2.82905e-19	0.916307	-0.980811
22256215	chr9:22256215:G:A	1.1233e-19	-4.40445e-10	-0.988175
22256667	chr9:22256667:G:A	3.00502e-20	-1.2517	-1.05504
22257010	chr9:22257010:A:G	9.67444e-21	-2.235	-1.20513
22257687	chr9:22257687:T:C	1.33658e-19	-4.40445e-10	-0.814328
22257955	chr9:22257955:A:G	1.27169e-19	-4.40445e-10	-0.864095
22257963	chr9:22257963:C:T	1.23464e-19	-4.40445e-10	-0.893663
22258075	chr9:22258075:C:G	1.33712e-19	-4.40445e-10	-0.813927
22258083	chr9:22258083:A:T	1.10806e-20	-2.09306	-1.21137
22258283	chr9:22258283:G:C	1.43147e-19	0.210987	-0.956728
22258504	chr9:22258504:A:G	5.18938e-19	-4.40445e-10	0.542171
22258775	chr9:22258775:A:G	1.07183e-20	-2.13144	-1.20622
22258779	chr9:22258779:C:G	9.92565e-20	-4.40445e-10	-1.11191
22258888	chr9:22258888:G:C	9.1839e-20	-4.40445e-10	-1.18958
22259422	chr9:22259422:A:G	1.49803e-19	-0.711319	0.0110242
22259628	chr9:22259628:C:T	9.29891e-20	-4.40445e-10	-1.17713
22259688	chr9:22259688:T:C	1.71079e-19	-4.40445e-10	-0.567487
22260514	chr9:22260514:T:G	9.90213e-20	-4.40445e-10	-1.11428
22260934	chr9:22260934:A:T	1.58615e-19	-4.40445e-10	-0.643134
22261143	chr9:22261143:T:A	3.90485e-20	-2.04481	-2.57401e-10
22261318	chr9:22261318:C:T	9.76353e-21	-2.23853	-1.19243
22261421	chr9:22261421:C:T	9.93648e-20	-4.40445e-10	-1.11082
22261672	chr9:22261672:CTG:C	1.9877e-19	-4.40445e-10	-0.417464
22261689	chr9:22261689:T:A	9.74701e-20	-4.40445e-10	-1.13007
22261832	chr9:22261832:A:G	3.88316e-20	-2.05038	-2.57401e-10
22261911	chr9:22261911:G:T	2.324e-19	0.718986	-0.980138
22262733	chr9:22262733:C:T	1.0829e-19	-4.40445e-10	-1.0248
22262900	chr9:22262900:A:C	9.09643e-20	-4.40445e-10	-1.19915
22263377	chr9:22263377:T:C	3.94786e-20	-0.890552	-1.1433
22263891	chr9:22263891:T:G	6.97611e-19	-4.40445e-10	0.838048
22263894	chr9:22263894:C:T	1.01826e-19	-4.40445e-10	-1.08634
22265428	chr9:22265428:G:T	9.6316e-21	-2.2381	-1.20646
22265513	chr9:22265513:T:C	9.86476e-21	-2.23178	-1.18887
22265677	chr9:22265677:C:T	1.05597e-20	-2.22413	-1.12844
22266092	chr9:22266092:T:C	5.4751e-20	-0.802128	-0.904691
22266847	chr9:22266847:G:C	1.0407e-19	-4.40445e-10	-1.06455
22267184	chr9:22267184:A:AATT	9.66494e-20	-4.40445e-10	-1.13852
22267883	chr9:22267883:C:G	9.27072e-20	-4.40445e-10	-1.18017
22267986	chr9:22267986:G:A	9.68537e-21	-2.22868	-1.21031
22268275	chr9:22268275:G:A	5.64762e-19	-4.40445e-10	0.62679
22268360	chr9:22268360:T:C	2.96695e-20	-1.13814	-1.18135
22268371	chr9:22268371:A:C	2.53452e-20	-1.26773	-1.2093
22268720	chr9:22268720:C:G	6.16963e-20	-1.58739	-2.57401e-10
22269262	chr9:22269262:T:C	9.38394e-20	-0.566876	-0.601154
22269737	chr9:22269737:C:T	3.51006e-20	-2.1514	-2.57401e-10
22269959	chr9:22269959:C:T	3.26222e-20	-2.22462	-2.57401e-10
22270539	chr9:22270539:T:C	9.9153e-20	-4.40445e-10	-1.11295
22270732	chr9:22270732:T:G	9.67326e-20	-4.40445e-10	-1.13766
22270881	chr9:22270881:A:T	2.46785e-19	-4.40445e-10	-0.201098
22271054	chr9:22271054:G:A	9.7472e-20	-4.40445e-10	-1.13005
22271200	chr9:22271200:G:T	9.64496e-20	-4.40445e-10	-1.14059
22271355	chr9:22271355:T:C	2.58581e-19	-4.40445e-10	-0.154404
22271558	chr9:22271558:T:C	4.81005e-19	-4.40445e-10	0.466263
22271971	chr9:22271971:C:T	1.95673e-19	-4.40445e-10	-0.433167
22272283	chr9:22272283:C:T	1.954e-19	-4.40445e-10	-0.434565
22272496	chr9:22272496:A:C	1.21884e-19	-4.40445e-10	-0.906542
22272807	chr9:22272807:T:C	6.48029e-20	-0.519526	-1.01874
22272808	chr9:22272808:C:T	5.10976e-19	-4.40445e-10	0.526709
22272867	chr9:22272867:G:A	8.79633e-20	-0.804253	-0.428442
22273382	chr9:22273382:C:G	8.90362e-20	-0.209547	-1.01102
22273594	chr9:22273594:T:C	1.85652e-19	-4.40445e-10	-0.485741
22273671	chr9:22273671:T:A	9.66569e-20	-4.40445e-10	-1.13845
22274572	chr9:22274572:A:T	5.35578e-19	-4.40445e-10	0.573732
22274957	chr9:22274957:C:T	6.5006e-19	-4.40445e-10	0.76745
22275252	chr9:22275252:G:A	3.68305e-20	-2.10329	-2.57401e-10
22275394	chr9:22275394:A:G	9.15754e-20	-4.40445e-10	-1.19245
22275704	chr9:22275704:A:G	1.05154e-19	-4.40445e-10	-1.05418
22275720	chr9:22275720:CTTAACCCTCCTAGT:C	2.75718e-19	-4.40445e-10	-0.0902345
22275798	chr9:22275798:G:A	9.00661e-20	-4.40445e-10	-1.20907
22275869	chr9:22275869:G:A	3.2663e-20	-2.22337	-2.57401e-10
22275994	chr9:22275994:T:G	3.24729e-20	-2.22921	-2.57401e-10
22276080	chr9:22276080:C:T	1.61079e-19	0.186225	-0.813946
22276878	chr9:22276878:C:T	3.21895e-20	-2.23797	-2.57401e-10
22277049	chr9:22277049:T:G	9.66516e-20	-4.40445e-10	-1.1385
22277170	chr9:22277170:T:C	9.36547e-20	-0.950892	-0.219108
22277674	chr9:22277674:C:T	5.44396e-19	-4.40445e-10	0.590062
22277903	chr9:22277903:A:G	1.90898e-20	-1.562	-1.19846
22277919	chr9:22277919:G:A	9.23651e-19	-4.40445e-10	1.11872
22277998	chr9:22277998:A:T	1.66954e-19	-4.40445e-10	-0.591895
22278101	chr9:22278101:T:C	2.48567e-20	-1.52427	-0.972211
22278267	chr9:22278267:G:A	1.38724e-19	-4.40445e-10	-0.77713
22279251	chr9:22279251:A:C	1.27307e-18	-4.40445e-10	1.43957
22279270	chr9:22279270:A:G	1.05598e-20	-2.23817	-1.11439
22279316	chr9:22279316:C:T	1.29745e-19	-4.40445e-10	-0.844042
22279994	chr9:22279994:A:G	9.03063e-20	-4.40445e-10	-1.20641
22280216	chr9:22280216:T:C	3.21918e-20	-2.2379	-2.57401e-10
22280226	chr9:22280226:A:G	1.76096e-19	-4.40445e-10	-0.538582
22280391	chr9:22280391:GT:G	6.03209e-19	-4.40445e-10	0.692649
22280690	chr9:22280690:T:C	1.85665e-20	-1.5872	-1.20106
22280797	chr9:22280797:A:G	5.2454e-19	-4.40445e-10	0.552908
22281326	chr9:22281326:G:A	9.77697e-20	-4.40445e-10	-1.127
22281360	chr9:22281360:C:T	9.12329e-20	-4.40445e-10	-1.1962
22281825	chr9:22281825:C:A	1.79454e-19	-4.40445e-10	-0.519698
22281875	chr9:22281875:A:G	6.72757e-19	-4.40445e-10	0.80177
22281957	chr9:22281957:C:T	9.25331e-20	-4.40445e-10	-1.18205
22282016	chr9:22282016:A:G	2.09122e-19	-4.40445e-10	-0.366694
22282191	chr9:22282191:G:A	9.62721e-20	-4.40445e-10	-1.14244
22283154	chr9:22283154:C:G	1.57264e-20	-1.74817	-1.20611
22283336	chr9:22283336:T:C	9.83655e-20	-4.40445e-10	-1.12092
22283541	chr9:22283541:C:T	5.33068e-20	-1.73355	-2.57401e-10
22283635	chr9:22283635:A:G	9.09787e-20	-4.40445e-10	-1.19899
22284062	chr9:22284062:C:T	8.99725e-20	-4.40445e-10	-1.21011
22284211	chr9:22284211:C:T	9.23068e-20	-4.40445e-10	-1.1845
22284889	chr9:22284889:T:G	1.04059e-19	-4.40445e-10	-1.06465
22285025	chr9:22285025:C:T	8.98572e-20	-4.40445e-10	-1.21139
22285185	chr9:22285185:G:A	9.46147e-20	-4.40445e-10	-1.1598
22285270	chr9:22285270:G:T	1.34617e-18	-4.40445e-10	1.4954
22285569	chr9:22285569:C:T	9.00213e-20	-4.40445e-10	-1.20957
22285927	chr9:22285927:A:C	9.00709e-20	-4.40445e-10	-1.20902
22286704	chr9:22286704:T:C	3.85949e-20	-2.0565	-2.57401e-10
22286729	chr9:22286729:T:C	1.09533e-19	-4.40445e-10	-1.01338
22286786	chr9:22286786:T:C	1.1994e-19	-4.40445e-10	-0.922626
22286800	chr9:22286800:T:C	1.10566e-19	-4.40445e-10	-1.004
22286905	chr9:22286905:A:G	2.46082e-20	-1.4419	-1.06464
22286953	chr9:22286953:C:T	9.43722e-20	-4.40445e-10	-1.16237
22286957	chr9:22286957:A:G	1.46563e-19	-4.40445e-10	-0.722159
22287096	chr9:22287096:G:C	9.00903e-20	-4.40445e-10	-1.2088
22287464	chr9:22287464:A:T	3.7718e-20	-2.07948	-2.57401e-10
22287488	chr9:22287488:G:C	1.14014e-19	-4.40445e-10	-0.973289
22287609	chr9:22287609:G:A	3.49156e-18	3.60949	-1.161
22287678	chr9:22287678:C:G	1.01803e-19	-4.40445e-10	-1.08657
22287877	chr9:22287877:T:C	9.0204e-20	-4.40445e-10	-1.20754
22287958	chr9:22287958:A:C	9.52994e-20	-4.40445e-10	-1.15259
22288284	chr9:22288284:G:T	1.02862e-18	-4.40445e-10	1.22636
22288403	chr9:22288403:G:GC	1.35845e-19	-4.40445e-10	-0.798098
22288405	chr9:22288405:G:A	1.31643e-20	-2.04155	-1.09056
22288541	chr9:22288541:T:C	8.98849e-20	-4.40445e-10	-1.21108
22288589	chr9:22288589:T:G	1.81771e-19	-4.40445e-10	-0.506864
22288828	chr9:22288828:T:G	9.82727e-20	-0.875325	-0.246543
22289011	chr9:22289011:G:A	9.96106e-20	-4.40445e-10	-1.10835
22289142	chr9:22289142:A:C	6.49226e-20	-1.64259	0.106176
22289417	chr9:22289417:C:T	9.09778e-20	-4.40445e-10	-1.199
22289421	chr9:22289421:C:T	9.77437e-21	-2.22181	-1.20804
22289564	chr9:22289564:T:C	9.18377e-20	-4.40445e-10	-1.18959
22289991	chr9:22289991:T:C	8.99948e-20	-4.40445e-10	-1.20986
22290171	chr9:22290171:G:A	9.4675e-20	-4.40445e-10	-1.15916
22290312	chr9:22290312:T:C	3.94418e-20	-2.03479	-2.57401e-10
22290591	chr9:22290591:C:A	1.27865e-19	-4.40445e-10	-0.858635
22290692	chr9:22290692:C:T	1.62974e-20	-1.7324	-1.18621
22290905	chr9:22290905:G:T	2.12037e-20	-1.51759	-1.13785
22291215	chr9:22291215:C:T	9.93762e-21	-2.2038	-1.20948
22291921	chr9:22291921:C:T	4.77343e-20	-1.84396	-2.57401e-10
22291932	chr9:22291932:C:A	2.00954e-20	-1.49965	-1.20947
22292274	chr9:22292274:C:G	1.37759e-20	-1.87609	-1.2106
22292324	chr9:22292324:A:G	4.31383e-20	-1.9452	-2.57401e-10
22292442	chr9:22292442:C:T	9.00149e-20	-4.40445e-10	-1.20964
22292609	chr9:22292609:A:G	9.86578e-20	-1.11796	-2.57401e-10
22292664	chr9:22292664:T:C	1.08239e-19	-4.40445e-10	-1.02527
22292840	chr9:22292840:C:T	9.16465e-20	-4.40445e-10	-1.19168
22293167	chr9:22293167:G:T	2.03564e-19	0.534788	-0.928422
22293310	chr9:22293310:C:T	9.18472e-20	-4.40445e-10	-1.18949
22293347	chr9:22293347:T:C	2.19509e-20	-1.45514	-1.16566
22293455	chr9:22293455:T:C	3.91355e-20	-2.04259	-2.57401e-10
22293586	chr9:22293586:C:T	3.28867e-20	-2.21655	-2.57401e-10
22293805	chr9:22293805:G:A	3.96137e-19	-1.30183	1.57397
22294696	chr9:22294696:A:T	9.02676e-20	-4.40445e-10	-1.20684
22295017	chr9:22295017:C:T	3.20468e-19	-4.40445e-10	0.0601672
22295254	chr9:22295254:A:G	2.06095e-20	-1.73263	-0.951235
22295502	chr9:22295502:T:G	1.9652e-19	-4.40445e-10	-0.428851
22295568	chr9:22295568:C:T	1.00001e-19	-4.40445e-10	-1.10443
22295797	chr9:22295797:C:T	1.98557e-20	-1.74384	-0.977283
22295838	chr9:22295838:G:T	2.06866e-20	-1.6578	-1.02233
22295849	chr9:22295849:G:A	1.918e-20	-1.71333	-1.04242
22296558	chr9:22296558:G:A	9.17872e-20	-4.40445e-10	-1.19014
22296590	chr9:22296590:T:G	3.42411e-20	-2.17619	-2.57401e-10
22296716	chr9:22296716:C:G	8.98563e-20	-4.40445e-10	-1.2114
22297155	chr9:22297155:T:C	2.05336e-20	-1.56392	-1.12364
22297500	chr9:22297500:A:G	1.01206e-19	-4.40445e-10	-1.09246
22297554	chr9:22297554:T:TA	1.01367e-19	-4.40445e-10	-1.09087
22297709	chr9:22297709:G:A	1.91633e-20	-1.54582	-1.21079
22297925	chr9:22297925:G:T	9.95242e-21	-2.20422	-1.20757
22298404	chr9:22298404:C:T	1.71265e-19	0.291465	-0.857866
22298438	chr9:22298438:G:C	1.02099e-20	-2.18612	-1.20014
22298531	chr9:22298531:G:A	1.05857e-20	-2.15012	-1.19999
22298572	chr9:22298572:CCTT:C	1.93079e-20	-1.59074	-1.15837
22298584	chr9:22298584:G:A	1.05983e-20	-2.14444	-1.20448
22298592	chr9:22298592:G:C	1.05124e-20	-2.15791	-1.19915
22298726	chr9:22298726:C:G	2.00577e-19	-4.40445e-10	-0.408414
22299056	chr9:22299056:C:T	6.68214e-20	-1.50759	-2.57401e-10
22299209	chr9:22299209:A:G	9.80466e-20	-4.40445e-10	-1.12417
22299658	chr9:22299658:G:A	1.0782e-19	-4.40445e-10	-1.02915
22299914	chr9:22299914:G:GT	1.00283e-18	-4.40445e-10	1.20097
22300184	chr9:22300184:T:A	1.88194e-19	-4.40445e-10	-0.472142
22300185	chr9:22300185:C:A	1.88194e-19	-4.40445e-10	-0.472142
22300247	chr9:22300247:T:C	1.89205e-20	-1.59612	-1.17324
22300494	chr9:22300494:C:T	4.64303e-19	1.64091	-1.20999
22300894	chr9:22300894:C:T	1.88194e-19	-4.40445e-10	-0.472142
22301054	chr9:22301054:C:T	8.59279e-20	-0.282851	-0.973255
22301093	chr9:22301093:T:A	1.51478e-20	-2.12173	-0.870025
22301384	chr9:22301384:G:T	1.22117e-19	-0.52548	-0.379151
22301455	chr9:22301455:G:A	1.26957e-19	-4.40445e-10	-0.865767
22301856	chr9:22301856:T:C	1.13177e-19	-4.40445e-10	-0.980659
22301935	chr9:22301935:C:A	4.22118e-20	-1.96691	-2.57401e-10
22302155	chr9:22302155:C:T	2.04866e-20	-1.51203	-1.17782
22302207	chr9:22302207:T:A	1.17336e-19	-4.40445e-10	-0.944572
22302428	chr9:22302428:T:C	1.90518e-20	-1.58538	-1.17707
22302629	chr9:22302629:G:A	3.22704e-20	-2.23547	-2.57401e-10
22302799	chr9:22302799:C:T	7.04063e-20	-1.1291	-0.326227
22303271	chr9:22303271:T:C	1.89827e-20	-1.58628	-1.17981
22303466	chr9:22303466:A:T	1.16747e-18	2.45824	-1.10526
22303834	chr9:22303834:C:T	7.67401e-20	-1.2577	-0.111491
22304046	chr9:22304046:T:C	1.04355e-20	-2.23663	-1.12777
22304188	chr9:22304188:T:A	9.35154e-20	-4.40445e-10	-1.17149
22304231	chr9:22304231:G:A	2.02953e-20	-1.48862	-1.21061
22304291	chr9:22304291:A:G	7.15428e-19	-4.40445e-10	0.863266
22304491	chr9:22304491:T:C	4.86846e-19	-4.40445e-10	0.478335
22304525	chr9:22304525:T:C	5.01086e-19	-4.40445e-10	0.507163
22305003	chr9:22305003:C:T	9.57594e-20	-4.40445e-10	-1.14778
22305011	chr9:22305011:C:T	4.26562e-20	-1.27919	-0.677255
22305071	chr9:22305071:A:G	9.00315e-20	-4.40445e-10	-1.20945
22305193	chr9:22305193:A:G	1.83149e-20	-1.65703	-1.14487
22305807	chr9:22305807:A:G	9.38431e-20	-4.40445e-10	-1.16799
22305888	chr9:22305888:G:A	2.08696e-20	-1.53083	-1.1405
22305934	chr9:22305934:G:T	6.86624e-19	-4.40445e-10	0.822173
22306132	chr9:22306132:A:C	9.26863e-20	-4.40445e-10	-1.18039
22306393	chr9:22306393:T:C	1.87612e-20	-1.602	-1.17582
22307167	chr9:22307167:C:G	1.80593e-19	-4.40445e-10	-0.513368
22307496	chr9:22307496:T:C	6.35902e-20	-1.48096	-0.076193
22307794	chr9:22307794:G:A	4.85041e-20	-1.82797	-2.57401e-10
22308632	chr9:22308632:G:A	1.15959e-19	-4.40445e-10	-0.956374
22308835	chr9:22308835:T:A	1.98224e-20	-1.6125	-1.1103
22308850	chr9:22308850:A:T	4.21016e-20	-1.96953	-2.57401e-10
22308938	chr9:22308938:G:A	1.47173e-19	-4.40445e-10	-0.718009
22309137	chr9:22309137:A:C	3.56872e-19	-4.40445e-10	0.167763
22309227	chr9:22309227:T:C	1.20148e-19	-4.40445e-10	-0.920889
22309401	chr9:22309401:G:T	9.63275e-20	-4.40445e-10	-1.14186
22309508	chr9:22309508:G:A	1.14392e-19	-4.40445e-10	-0.969986
22309774	chr9:22309774:A:G	4.26533e-19	-4.40445e-10	0.346075
22309853	chr9:22309853:C:T	1.20105e-19	-4.40445e-10	-0.921248
22310180	chr9:22310180:T:C	1.14356e-19	-4.40445e-10	-0.970298
22310888	chr9:22310888:G:A	7.3336e-19	-4.40445e-10	0.888023
22310974	chr9:22310974:C:T	8.98576e-20	-4.40445e-10	-1.21139
22310987	chr9:22310987:C:T	1.97691e-20	-1.53967	-1.18582
22311225	chr9:22311225:G:A	9.42238e-20	-4.40445e-10	-1.16394
22311291	chr9:22311291:T:G	4.96215e-19	-4.40445e-10	0.497396
22311334	chr9:22311334:G:A	1.22736e-19	-4.40445e-10	-0.899577
22311447	chr9:22311447:C:T	1.21869e-19	-4.40445e-10	-0.90667
22311750	chr9:22311750:T:C	1.03438e-19	-4.40445e-10	-1.07064
22312197	chr9:22312197:G:C	9.9355e-20	-4.40445e-10	-1.11092
22312206	chr9:22312206:C:T	6.96037e-19	-4.40445e-10	0.835789
22312247	chr9:22312247:T:A	9.85518e-20	-4.40445e-10	-1.11903
22312399	chr9:22312399:C:T	9.03645e-20	-4.40445e-10	-1.20576
22312918	chr9:22312918:T:C	4.62136e-19	-4.40445e-10	0.426246
22312968	chr9:22312968:G:A	8.989e-20	-4.40445e-10	-1.21103
22313006	chr9:22313006:A:G	1.77942e-19	-4.40445e-10	-0.528159
22313094	chr9:22313094:T:C	1.05587e-18	1.25251	-2.57401e-10
22313386	chr9:22313386:C:T	9.2318e-20	-4.40445e-10	-1.18438
22313790	chr9:22313790:T:G	9.02841e-20	-4.40445e-10	-1.20665
22314041	chr9:22314041:C:T	1.07167e-19	-4.40445e-10	-1.03522
22314680	chr9:22314680:T:C	1.42688e-18	-4.40445e-10	1.55363
22314883	chr9:22314883:A:T	2.65145e-20	-1.29672	-1.1352
22314908	chr9:22314908:C:T	7.94562e-19	-4.40445e-10	0.968176
22314954	chr9:22314954:T:C	4.04978e-20	-0.798317	-1.21005
22315184	chr9:22315184:G:A	1.30609e-19	-4.40445e-10	-0.837404
22315358	chr9:22315358:A:G	1.29143e-19	-4.40445e-10	-0.848693
22315593	chr9:22315593:A:G	1.67733e-19	-4.40445e-10	-0.587238
22315641	chr9:22315641:T:A	1.32349e-19	-4.40445e-10	-0.824169
22315667	chr9:22315667:G:A	3.21873e-20	-2.23804	-2.57401e-10
22316091	chr9:22316091:C:T	2.10466e-20	-1.46054	-1.20234
22316122	chr9:22316122:A:C	9.07212e-20	-4.40445e-10	-1.20182
22316156	chr9:22316156:T:C	9.01013e-20	-4.40445e-10	-1.20868
22316344	chr9:22316344:A:G	1.49774e-19	-4.40445e-10	-0.700485
22316400	chr9:22316400:G:C	9.02292e-20	-4.40445e-10	-1.20726
22316505	chr9:22316505:AGCAT:A	1.21815e-19	-4.40445e-10	-0.907114
22316602	chr9:22316602:G:A	6.35276e-19	0.595547	0.148899
22316847	chr9:22316847:G:A	1.22333e-19	-4.40445e-10	-0.902863
22316879	chr9:22316879:T:C	9.46784e-20	-4.40445e-10	-1.15913
22316900	chr9:22316900:C:G	9.02844e-20	-4.40445e-10	-1.20665
22316990	chr9:22316990:G:C	1.26611e-19	-4.40445e-10	-0.868494
22317149	chr9:22317149:A:G	9.59993e-21	-2.2366	-1.21125
22317430	chr9:22317430:G:C	9.01294e-20	-4.40445e-10	-1.20837
22317573	chr9:22317573:T:A	5.78496e-19	-4.40445e-10	0.650817
22317744	chr9:22317744:A:G	5.53239e-20	-0.497948	-1.19846
22317769	chr9:22317769:G:A	9.04999e-20	-4.40445e-10	-1.20427
22318258	chr9:22318258:G:A	8.99786e-20	-4.40445e-10	-1.21004
22318619	chr9:22318619:G:A	9.93975e-20	-4.40445e-10	-1.11049
22318638	chr9:22318638:G:T	9.38976e-20	-4.40445e-10	-1.16741
22318967	chr9:22318967:T:C	2.20268e-20	-1.41393	-1.20343
22319249	chr9:22319249:A:C	9.0023e-20	-4.40445e-10	-1.20955
22319251	chr9:22319251:T:G	1.19351e-19	-4.40445e-10	-0.927545
22319567	chr9:22319567:A:G	4.44188e-19	-4.40445e-10	0.386634
22319729	chr9:22319729:G:A	4.98021e-20	-0.634864	-1.16669
22320428	chr9:22320428:A:T	4.25782e-20	-1.95827	-2.57401e-10
22320471	chr9:22320471:T:C	9.60365e-21	-2.23632	-1.21115
22320799	chr9:22320799:T:A	4.86349e-19	-4.40445e-10	0.477312
22320855	chr9:22320855:C:T	1.19194e-19	-4.40445e-10	-0.928858
22321234	chr9:22321234:C:T	8.6252e-19	-4.40445e-10	1.05024
22321235	chr9:22321235:G:A	3.85088e-20	-0.97946	-1.07927
22321442	chr9:22321442:C:T	9.95135e-20	-4.40445e-10	-1.10932
22321590	chr9:22321590:T:C	1.43443e-19	-4.40445e-10	-0.743677
22321958	chr9:22321958:C:T	1.94416e-19	-0.439615	-2.57401e-10
22322250	chr9:22322250:CCAAAT:C	4.35724e-20	-0.870857	-1.06433
22322431	chr9:22322431:C:T	2.00904e-20	-1.64857	-1.0608
22322679	chr9:22322679:A:G	1.83729e-20	-1.64326	-1.15548
22322766	chr9:22322766:T:C	1.25328e-19	-4.40445e-10	-0.878684
22322925	chr9:22322925:G:A	1.18642e-19	-4.40445e-10	-0.933504
22322948	chr9:22322948:G:A	3.51376e-20	-2.15034	-2.57401e-10
22322958	chr9:22322958:A:G	9.34571e-20	-4.40445e-10	-1.17211
22323163	chr9:22323163:C:T	3.98903e-20	-0.940023	-1.08346
22323167	chr9:22323167:G:A	1.25103e-19	-4.40445e-10	-0.880476
22323416	chr9:22323416:A:G	3.52366e-20	-2.14753	-2.57401e-10
22323519	chr9:22323519:C:T	4.88416e-19	-4.40445e-10	0.481553
22323596	chr9:22323596:C:G	9.1713e-20	-4.40445e-10	-1.19095
22323869	chr9:22323869:A:G	2.11526e-18	-4.40445e-10	1.94732
22323941	chr9:22323941:A:T	9.09786e-20	-4.40445e-10	-1.19899
22324150	chr9:22324150:A:G	9.09262e-20	-4.40445e-10	-1.19957
22324157	chr9:22324157:G:A	9.03017e-20	-4.40445e-10	-1.20646
22324432	chr9:22324432:A:G	3.24199e-19	-4.40445e-10	0.071743
22325174	chr9:22325174:CT:C	1.33341e-19	-4.40445e-10	-0.816703
22325461	chr9:22325461:A:C	2.60754e-20	-1.25339	-1.19523
22325529	chr9:22325529:T:G	9.14941e-20	-4.40445e-10	-1.19334
22326010	chr9:22326010:G:A	1.38993e-19	-4.40445e-10	-0.775194
22326570	chr9:22326570:G:T	9.38992e-20	-4.40445e-10	-1.16739
22326862	chr9:22326862:A:G	1.53695e-19	-4.40445e-10	-0.674643
22326934	chr9:22326934:T:C	2.03888e-20	-1.58057	-1.11406
22326995	chr9:22326995:A:G	2.38703e-19	-4.40445e-10	-0.234394
22327382	chr9:22327382:T:A	4.21901e-19	-4.40445e-10	0.335156
22327409	chr9:22327409:G:C	4.20057e-19	-4.40445e-10	0.330776
22327524	chr9:22327524:AATAG:A	9.33193e-20	-4.40445e-10	-1.17359
22327700	chr9:22327700:C:T	3.34298e-20	-2.20017	-2.57401e-10
22327747	chr9:22327747:C:T	9.65649e-20	-4.40445e-10	-1.1394
22328004	chr9:22328004:T:A	4.30299e-19	-4.40445e-10	0.354866
22328195	chr9:22328195:C:T	1.83973e-20	-1.60609	-1.19132
22328608	chr9:22328608:A:T	2.37068e-19	-4.40445e-10	-0.241269
22328727	chr9:22328727:G:C	2.6753e-19	-4.40445e-10	-0.120381
22328892	chr9:22328892:T:C	4.99883e-19	-4.40445e-10	0.50476
22329120	chr9:22329120:T:C	1.10115e-19	-4.40445e-10	-1.00809
22329355	chr9:22329355:T:A	9.06963e-20	-4.40445e-10	-1.2021
22329557	chr9:22329557:C:T	1.54912e-19	-4.40445e-10	-0.666757
22329714	chr9:22329714:C:T	5.04318e-20	-0.626723	-1.16227
22329780	chr9:22329780:T:A	6.45541e-20	-1.54211	-2.57401e-10
22329864	chr9:22329864:G:A	2.15091e-20	-1.51942	-1.12171
22330080	chr9:22330080:C:T	9.41635e-20	-4.40445e-10	-1.16458
22330416	chr9:22330416:A:G	5.12873e-20	-0.580997	-1.19117
22330425	chr9:22330425:T:G	1.33678e-19	-0.823378	0.00920157
22330616	chr9:22330616:A:T	2.03756e-20	-1.52638	-1.16889
22330718	chr9:22330718:G:A	3.11293e-19	-4.40445e-10	0.0311216
22330800	chr9:22330800:T:G	6.25829e-20	-1.57312	-2.57401e-10
22330900	chr9:22330900:T:C	1.25838e-19	-4.40445e-10	-0.874615
22331033	chr9:22331033:T:G	9.6217e-21	-2.23574	-1.20985
22331211	chr9:22331211:T:G	1.86026e-19	-4.40445e-10	-0.48373
22331291	chr9:22331291:A:G	8.99463e-20	-4.40445e-10	-1.2104
22331317	chr9:22331317:TTTTC:T	9.36838e-20	-4.40445e-10	-1.16969
22331419	chr9:22331419:G:T	3.89702e-20	-1.08742	-0.959399
22331627	chr9:22331627:C:A	1.0034e-19	-4.40445e-10	-1.10105
22331727	chr9:22331727:T:C	3.41225e-20	-2.17966	-2.57401e-10
22331774	chr9:22331774:G:C	1.84132e-19	-4.40445e-10	-0.493961
22331956	chr9:22331956:A:G	9.5527e-20	-4.40445e-10	-1.1502
22332063	chr9:22332063:T:C	1.13518e-19	-4.40445e-10	-0.977652
22332340	chr9:22332340:G:A	6.06937e-19	-4.40445e-10	0.698811
22332440	chr9:22332440:A:G	9.15549e-20	-4.40445e-10	-1.19267
22332475	chr9:22332475:G:T	9.16173e-20	-4.40445e-10	-1.19199
22332570	chr9:22332570:A:G	4.85954e-18	3.73905	-0.959968
22332704	chr9:22332704:G:A	1.92062e-17	5.02832	-0.874941
22332755	chr9:22332755:C:T	9.87513e-20	-4.40445e-10	-1.11701
22332999	chr9:22332999:G:A	2.38425e-17	5.2399	-0.870291
22333145	chr9:22333145:A:G	1.49326e-19	-4.40445e-10	-0.703481
22333167	chr9:22333167:G:A	9.38921e-20	-4.40445e-10	-1.16747
22333481	chr9:22333481:C:T	9.06618e-20	-4.40445e-10	-1.20248
22333579	chr9:22333579:T:C	1.41798e-19	0.414808	-1.17002
22333601	chr9:22333601:T:C	9.25051e-20	-4.40445e-10	-1.18235
22334115	chr9:22334115:C:T	3.30953e-20	-2.21022	-2.57401e-10
22334146	chr9:22334146:T:G	2.14231e-18	2.75026	-0.79024
22334337	chr9:22334337:G:A	2.08054e-17	5.22469	-0.991338
22334481	chr9:22334481:T:A	9.29637e-20	-1.17741	-2.57401e-10
22334689	chr9:22334689:G:A	6.06459e-19	-4.40445e-10	0.698023
22334815	chr9:22334815:A:G	9.13996e-19	-4.40445e-10	1.10821
22335049	chr9:22335049:A:C	7.15873e-19	-4.40445e-10	0.863889
22335144	chr9:22335144:A:C	7.09639e-19	-4.40445e-10	0.855142
22335180	chr9:22335180:T:C	9.03492e-20	-4.40445e-10	-1.20593
22335221	chr9:22335221:T:G	9.07479e-20	-4.40445e-10	-1.20153
22335426	chr9:22335426:G:T	3.10366e-19	-4.40445e-10	0.0281378
22335468	chr9:22335468:C:T	8.09729e-19	-4.40445e-10	0.987086
22335525	chr9:22335525:T:C	1.22304e-19	-4.40445e-10	-0.903103
22335866	chr9:22335866:A:G	9.32656e-20	-4.40445e-10	-1.17416
22336179	chr9:22336179:C:A	9.02942e-20	-4.40445e-10	-1.20654
22336261	chr9:22336261:C:T	6.9388e-20	-1.4699	-2.57401e-10
22336369	chr9:22336369:G:A	3.14465e-19	-4.40445e-10	0.0412573
22336435	chr9:22336435:G:A	1.45506e-18	2.52075	-0.947569
22336550	chr9:22336550:TAC:T	9.036e-20	-4.40445e-10	-1.20581
22336865	chr9:22336865:C:T	9.00039e-20	-4.40445e-10	-1.20976
22336872	chr9:22336872:G:C	4.70376e-20	-1.85867	-2.57401e-10
22336939	chr9:22336939:C:A	1.50217e-19	-4.40445e-10	-0.697533
22337198	chr9:22337198:T:C	4.75412e-18	3.78375	-1.02659
22337275	chr9:22337275:T:C	8.25251e-19	-4.40445e-10	1.00607
22337303	chr9:22337303:A:G	6.43939e-19	-4.40445e-10	0.75799
22337324	chr9:22337324:T:C	2.60827e-17	5.15273	-0.693321
22337356	chr9:22337356:G:A	9.62406e-20	-4.40445e-10	-1.14276
22337896	chr9:22337896:G:A	7.92156e-20	-1.33744	-2.57401e-10
22338129	chr9:22338129:C:T	3.92844e-18	3.63527	-1.06889
22338190	chr9:22338190:G:T	5.86177e-18	3.88507	-0.918482
22338571	chr9:22338571:G:A	4.60905e-18	3.69537	-0.969209
22338575	chr9:22338575:A:G	7.28338e-18	3.73741	-0.553671
22338616	chr9:22338616:T:C	3.55906e-19	-4.40445e-10	0.165051
22338658	chr9:22338658:T:C	1.00458e-19	-4.40445e-10	-1.09987
22338663	chr9:22338663:C:T	9.12943e-20	-4.40445e-10	-1.19553
22338696	chr9:22338696:T:G	3.67139e-19	-4.40445e-10	0.196127
22338788	chr9:22338788:C:T	9.66979e-20	-4.40445e-10	-1.13802
22338794	chr9:22338794:A:T	9.03079e-19	1.97355	-0.877351
22339145	chr9:22339145:C:T	3.68355e-18	3.44756	-0.945547
22339158	chr9:22339158:ATTGAT:A	5.68698e-18	3.63935	-0.703032
22339525	chr9:22339525:C:T	4.30901e-20	-1.94632	-2.57401e-10
22339788	chr9:22339788:G:A	1.00689e-19	-4.40445e-10	-1.09758
22339954	chr9:22339954:A:T	9.03629e-20	-4.40445e-10	-1.20578
22339973	chr9:22339973:G:A	6.89622e-19	-4.40445e-10	0.826529
22340011	chr9:22340011:A:G	1.72165e-19	-4.40445e-10	-0.56116
22340089	chr9:22340089:A:G	8.9856e-20	-4.40445e-10	-1.21141
22340212	chr9:22340212:A:G	1.11334e-19	-4.40445e-10	-0.997079
22340503	chr9:22340503:T:A	9.43082e-20	-4.40445e-10	-1.16305
22340685	chr9:22340685:T:C	8.98761e-20	-4.40445e-10	-1.21118
22340786	chr9:22340786:A:G	1.39296e-19	-4.40445e-10	-0.773014
22340927	chr9:22340927:G:GA	1.92863e-17	4.85262	-0.695087
22341248	chr9:22341248:CA:C	7.1103e-20	-1.44549	-2.57401e-10
22341667	chr9:22341667:A:G	1.38175e-17	4.58394	-0.75986
22342328	chr9:22342328:A:G	1.00425e-18	-4.40445e-10	1.20239
22342374	chr9:22342374:A:G	2.29667e-18	3.156	-1.1264
22342496	chr9:22342496:T:C	9.7255e-19	-4.40445e-10	1.17031
22342524	chr9:22342524:C:G	2.51659e-18	3.16736	-1.04632
22342939	chr9:22342939:G:A	9.7066e-20	-4.40445e-10	-1.13422
22343605	chr9:22343605:A:G	1.02355e-19	-4.40445e-10	-1.08117
22344387	chr9:22344387:T:A	5.52297e-19	-4.40445e-10	0.604472
22344472	chr9:22344472:G:C	3.7708e-19	-4.40445e-10	0.222844
22345096	chr9:22345096:G:A	6.80772e-19	-4.40445e-10	0.813613
22345330	chr9:22345330:T:C	4.66054e-18	3.80503	-1.06776
22345343	chr9:22345343:G:A	1.70054e-19	-4.40445e-10	-0.573498
22345395	chr9:22345395:T:C	6.8868e-19	-4.40445e-10	0.825162
22345422	chr9:22345422:T:C	9.21983e-20	-4.40445e-10	-1.18567
22345547	chr9:22345547:C:T	6.99168e-19	-4.40445e-10	0.840277
22345668	chr9:22345668:C:T	9.19299e-18	3.91417	-0.497585
22345790	chr9:22345790:A:G	5.00739e-18	3.92403	-1.11497
22346106	chr9:22346106:G:T	5.05984e-18	3.75502	-0.935541
22346608	chr9:22346608:CACTT:C	8.99508e-20	-4.40445e-10	-1.21035
22346685	chr9:22346685:T:G	4.5296e-19	-4.40445e-10	0.406191
22346919	chr9:22346919:CA:C	1.36984e-17	4.76065	-0.945228
22347179	chr9:22347179:C:A	6.41619e-18	3.66731	-0.610345
22347340	chr9:22347340:T:C	8.99406e-20	-4.40445e-10	-1.21046
22347406	chr9:22347406:T:C	4.61402e-19	-4.40445e-10	0.424655
22347456	chr9:22347456:T:C	1.23063e-19	-4.40445e-10	-0.896917
22347545	chr9:22347545:C:G	1.10861e-18	2.07567	-0.774424
22348552	chr9:22348552:T:A	8.99203e-20	-4.40445e-10	-1.21069
22348830	chr9:22348830:T:A	3.24113e-20	-2.23111	-2.57401e-10
22352315	chr9:22352315:G:T	1.57584e-18	2.6889	-1.03597
22352344	chr9:22352344:A:T	1.88923e-18	2.59018	-0.755868
22352363	chr9:22352363:A:G	5.34709e-19	-4.40445e-10	0.572109
22352471	chr9:22352471:A:T	6.88626e-19	-4.40445e-10	0.825084
22352554	chr9:22352554:C:T	1.15831e-18	-4.40445e-10	1.3451
22352724	chr9:22352724:G:A	3.58037e-19	0.171023	-2.57401e-10
22352977	chr9:22352977:G:T	9.17459e-20	-4.40445e-10	-1.19059
22353340	chr9:22353340:TC:T	4.04787e-18	3.30119	-0.704859
22353368	chr9:22353368:A:G	9.2978e-20	-4.40445e-10	-1.17725
22353428	chr9:22353428:G:C	9.13254e-20	-4.40445e-10	-1.19519
22353541	chr9:22353541:T:G	1.46849e-19	-4.40445e-10	-0.720211
22353608	chr9:22353608:C:T	4.74972e-19	-4.40445e-10	0.453641
22354772	chr9:22354772:C:T	3.55386e-17	4.15308	0.615676
22354808	chr9:22354808:T:A	4.93611e-17	4.39557	0.701738
22354830	chr9:22354830:G:A	5.17396e-18	3.55101	-0.709229
22354838	chr9:22354838:T:C	6.58896e-19	-4.40445e-10	0.780952
22354946	chr9:22354946:A:G	1.38683e-18	-4.40445e-10	1.52516
22355212	chr9:22355212:T:G	1.31849e-19	-4.40445e-10	-0.827954
22355403	chr9:22355403:C:T	1.00121e-19	-4.40445e-10	-1.10323
22355590	chr9:22355590:G:A	9.4085e-20	-4.40445e-10	-1.16542
22355791	chr9:22355791:T:C	1.73097e-19	-4.40445e-10	-0.55576
22355907	chr9:22355907:T:A	5.60739e-20	-1.68294	-2.57401e-10
22355964	chr9:22355964:G:T	1.58234e-19	-4.40445e-10	-0.645537
22356150	chr9:22356150:A:G	1.11626e-19	-4.40445e-10	-0.994463
22356188	chr9:22356188:G:A	1.36065e-18	2.43326	-0.927162
22356515	chr9:22356515:T:C	1.82646e-18	2.77105	-0.970527
22356701	chr9:22356701:A:G	6.58839e-19	-4.40445e-10	0.780866
22356773	chr9:22356773:C:G	6.5488e-19	-4.40445e-10	0.774838
22356882	chr9:22356882:GT:G	5.34366e-19	-4.40445e-10	0.571466
22356943	chr9:22356943:C:T	1.75578e-19	-4.40445e-10	-0.541532
22357326	chr9:22357326:A:G	5.1346e-19	-4.40445e-10	0.531558
22357346	chr9:22357346:A:G	9.20487e-20	-4.40445e-10	-1.1873
22357633	chr9:22357633:C:T	1.00465e-19	-4.40445e-10	-1.09981
22357988	chr9:22357988:T:C	1.09315e-19	-4.40445e-10	-1.01538
22358029	chr9:22358029:A:G	5.80899e-19	-4.40445e-10	0.654963
22358200	chr9:22358200:A:G	9.57328e-19	-4.40445e-10	1.15453
22358390	chr9:22358390:A:G	3.39699e-18	3.45349	-1.03246
22358975	chr9:22358975:G:A	1.24699e-18	2.25799	-0.839121
22359302	chr9:22359302:AT:A	9.82395e-20	-4.40445e-10	-1.12221
22359539	chr9:22359539:C:T	7.36778e-20	-1.40991	-2.57401e-10
22359649	chr9:22359649:C:G	7.13764e-19	-4.40445e-10	0.860939
22359690	chr9:22359690:C:G	9.37624e-20	-4.40445e-10	-1.16885
22359932	chr9:22359932:C:T	1.36211e-19	-4.40445e-10	-0.79541
22360388	chr9:22360388:T:C	1.7966e-18	2.75674	-0.972699
22360554	chr9:22360554:GTTAT:G	1.20978e-19	-4.40445e-10	-0.914002
22361073	chr9:22361073:G:A	1.40444e-19	-4.40445e-10	-0.764808
22361550	chr9:22361550:T:C	5.18978e-18	3.64321	-0.798376
22361563	chr9:22361563:C:T	9.26651e-20	-4.40445e-10	-1.18062
22361849	chr9:22361849:A:G	3.57724e-20	-2.13244	-2.57401e-10
22361947	chr9:22361947:G:A	1.13766e-19	-4.40445e-10	-0.975474
22361961	chr9:22361961:A:G	4.82764e-19	-4.40445e-10	0.469913
22362105	chr9:22362105:T:G	2.4736e-19	0.795178	-0.993947
22362453	chr9:22362453:G:C	1.1071e-19	-4.40445e-10	-1.0027
22362635	chr9:22362635:G:A	1.0357e-19	-4.40445e-10	-1.06937
22362811	chr9:22362811:T:A	3.22034e-20	-2.23754	-2.57401e-10
22363003	chr9:22363003:T:C	6.0685e-18	3.60398	-0.60273
22363254	chr9:22363254:G:C	4.66654e-19	0.435973	-2.57401e-10
22363308	chr9:22363308:C:T	1.39637e-19	0.262451	-1.03302
22363358	chr9:22363358:T:C	9.16445e-20	-4.40445e-10	-1.1917
22363443	chr9:22363443:T:C	1.2872e-17	4.60787	-0.854681
22363698	chr9:22363698:C:T	9.38148e-20	-4.40445e-10	-1.16829
22363720	chr9:22363720:A:G	1.53737e-19	-4.40445e-10	-0.674369
22363884	chr9:22363884:C:T	5.00404e-18	3.40984	-0.601454
22364081	chr9:22364081:G:A	6.76707e-18	3.79227	-0.682063
22364208	chr9:22364208:C:T	1.20674e-19	-4.40445e-10	-0.916522
22364393	chr9:22364393:T:C	1.15248e-19	-4.40445e-10	-0.962526
22364574	chr9:22364574:T:A	3.85679e-19	1.00061	-0.755219
22364710	chr9:22364710:A:G	4.78945e-19	-4.40445e-10	0.461971
22365137	chr9:22365137:C:T	1.02121e-18	-4.40445e-10	1.21913
22365437	chr9:22365437:A:G	6.51602e-20	-1.53277	-2.57401e-10
22365566	chr9:22365566:G:A	3.3039e-20	-1.14535	-1.06658
22365773	chr9:22365773:G:T	1.9327e-20	-1.57886	-1.16925
22366015	chr9:22366015:A:G	1.26114e-18	-0.690065	2.12022
22366016	chr9:22366016:T:C	4.82863e-20	-1.05164	-0.780824
22366175	chr9:22366175:A:G	5.27745e-19	-4.40445e-10	0.559
22366219	chr9:22366219:A:G	5.36081e-18	4.02006	-1.14281
22366367	chr9:22366367:C:T	1.97583e-19	-4.40445e-10	-0.423453
22366368	chr9:22366368:A:G	3.45088e-18	3.64773	-1.21096
22366465	chr9:22366465:A:G	6.12695e-19	-4.40445e-10	0.708253
22366890	chr9:22366890:G:A	4.44672e-18	3.90166	-1.21135
22367317	chr9:22367317:A:G	1.24699e-19	-4.40445e-10	-0.883711
22367379	chr9:22367379:C:T	1.05597e-19	-4.40445e-10	-1.04998
22367386	chr9:22367386:G:A	4.43006e-19	0.383969	-2.57401e-10
22368122	chr9:22368122:C:T	1.39535e-17	5.04525	-1.21138
22368462	chr9:22368462:A:G	8.99502e-20	-4.40445e-10	-1.21036
22369009	chr9:22369009:C:T	9.43111e-20	-4.40445e-10	-1.16302
22369086	chr9:22369086:AAAAC:A	1.95233e-19	-4.40445e-10	-0.435422
22369401	chr9:22369401:A:G	3.31547e-19	1.01966	-0.925503
22369542	chr9:22369542:A:G	2.83668e-18	3.4317	-1.19093
22369655	chr9:22369655:G:C	1.05531e-17	4.76492	-1.21035
22369738	chr9:22369738:C:G	3.93785e-19	-4.40445e-10	0.266192
22370578	chr9:22370578:A:G	9.03375e-20	-4.40445e-10	-1.20606
22370640	chr9:22370640:G:C	1.13943e-19	-4.40445e-10	-0.973916
22370746	chr9:22370746:G:A	4.29029e-18	3.86189	-1.20739
22370881	chr9:22370881:C:T	1.26957e-19	-0.865767	-2.57401e-10
22370902	chr9:22370902:A:C	4.12489e-18	3.77836	-1.16318
22371033	chr9:22371033:CA:C	1.75355e-19	-4.40445e-10	-0.542803
22371043	chr9:22371043:G:A	4.27458e-18	3.85957	-1.20875
22371057	chr9:22371057:G:C	3.40247e-18	3.63097	-1.20832
22371675	chr9:22371675:C:T	2.50547e-19	-4.40445e-10	-0.185968
22371904	chr9:22371904:T:A	3.68159e-18	3.71189	-1.2104
22372492	chr9:22372492:A:C	4.56227e-19	-4.40445e-10	0.413376
22372785	chr9:22372785:G:T	3.96947e-18	3.73457	-1.15779
22372818	chr9:22372818:C:T	3.81058e-18	3.70411	-1.16818
22372930	chr9:22372930:AAC:A	3.21833e-20	-2.23817	-2.57401e-10
22372941	chr9:22372941:G:A	1.7593e-17	5.27705	-1.2114
22372964	chr9:22372964:T:C	3.00162e-18	3.49533	-1.19804
22373458	chr9:22373458:C:T	1.78121e-17	4.59143	-0.513409
22373843	chr9:22373843:C:T	1.15264e-19	-4.40445e-10	-0.962391
22374033	chr9:22374033:C:T	2.92278e-18	3.34516	-1.07449
22374146	chr9:22374146:G:A	1.05037e-19	-4.40445e-10	-1.0553
22374176	chr9:22374176:G:A	9.18535e-20	-4.40445e-10	-1.18942
22374232	chr9:22374232:C:A	1.24673e-19	-4.40445e-10	-0.883922
22374616	chr9:22374616:A:G	3.41136e-20	-2.17992	-2.57401e-10
22374748	chr9:22374748:C:T	1.02864e-19	-4.40445e-10	-1.07621
22374829	chr9:22374829:A:T	2.11626e-19	-4.40445e-10	-0.354795
22375233	chr9:22375233:C:T	9.65194e-20	-4.40445e-10	-1.13987
22375382	chr9:22375382:A:G	1.52635e-19	-4.40445e-10	-0.681565
22375436	chr9:22375436:A:G	7.75752e-19	1.95469	-1.01047
22375546	chr9:22375546:A:C	1.02717e-19	-4.40445e-10	-1.07763
22375577	chr9:22375577:T:C	9.15044e-20	-4.40445e-10	-1.19323
22376305	chr9:22376305:G:C	1.50898e-19	-4.40445e-10	-0.693012
22376422	chr9:22376422:A:G	3.56191e-19	-4.40445e-10	0.165854
22376525	chr9:22376525:A:T	9.4245e-20	-4.40445e-10	-1.16372
22376766	chr9:22376766:A:C	9.00193e-20	-4.40445e-10	-1.20959
22376806	chr9:22376806:C:T	4.7559e-19	1.58077	-1.12582
22376997	chr9:22376997:A:G	9.64418e-20	-4.40445e-10	-1.14067
22377056	chr9:22377056:A:G	4.40314e-19	1.46043	-1.08256
22377090	chr9:22377090:A:G	2.47079e-19	-4.40445e-10	-0.199906
22377256	chr9:22377256:A:G	3.28694e-19	-4.40445e-10	0.085512
22377819	chr9:22377819:C:G	1.12391e-19	-4.40445e-10	-0.987634
22377936	chr9:22377936:G:A	5.50346e-19	1.7068	-1.10586
22377967	chr9:22377967:G:A	1.21971e-18	1.67324	-0.276486
22378132	chr9:22378132:GT:G	1.93844e-18	2.78458	-0.924559
22378432	chr9:22378432:G:A	5.0501e-19	1.49889	-0.983924
22378556	chr9:22378556:C:T	1.64032e-19	-4.40445e-10	-0.609551
22378903	chr9:22378903:T:C	1.76364e-19	-4.40445e-10	-0.537063
22378916	chr9:22378916:A:G	1.76862e-19	-4.40445e-10	-0.534247
22379146	chr9:22379146:G:A	1.34405e-19	-4.40445e-10	-0.808759
22379220	chr9:22379220:T:G	5.67755e-19	1.81342	-1.18134
22379371	chr9:22379371:C:T	4.82358e-19	1.52743	-1.05836
22380029	chr9:22380029:G:A	6.3216e-19	1.82672	-1.0872
22380148	chr9:22380148:A:G	9.03776e-20	-4.40445e-10	-1.20562
22380212	chr9:22380212:C:T	1.15931e-19	-4.40445e-10	-0.956619
22380444	chr9:22380444:A:G	1.57251e-20	-1.96596	-0.988394
22380611	chr9:22380611:A:G	2.84088e-20	-2.14381	-0.219104
22381733	chr9:22381733:C:T	5.81966e-19	1.50063	-0.843835
22381876	chr9:22381876:G:A	1.42334e-18	1.81678	-0.265637
22382146	chr9:22382146:A:G	5.24523e-20	-1.74971	-2.57401e-10
22382391	chr9:22382391:C:T	2.02356e-19	-4.40445e-10	-0.399588
22382392	chr9:22382392:A:T	1.4721e-19	-4.40445e-10	-0.717751
22382413	chr9:22382413:A:G	1.57209e-18	2.77975	-1.1292
22382450	chr9:22382450:C:T	3.61543e-19	1.39047	-1.2097
22382637	chr9:22382637:T:C	3.20567e-19	1.21949	-1.15902
22382648	chr9:22382648:G:A	1.10684e-19	-4.40445e-10	-1.00293
22382860	chr9:22382860:A:G	9.04828e-20	-4.40445e-10	-1.20445
22382901	chr9:22382901:A:C	2.27965e-17	5.49413	-1.16938
22383059	chr9:22383059:G:A	4.34888e-19	1.29033	-0.924856
22383191	chr9:22383191:G:A	2.89496e-19	-4.40445e-10	-0.0414722
22383495	chr9:22383495:C:G	2.75624e-18	1.18244	1.02957
22383599	chr9:22383599:C:T	1.73925e-19	-4.40445e-10	-0.550992
22383772	chr9:22383772:A:G	3.91048e-19	-4.40445e-10	0.259216
22384027	chr9:22384027:G:T	9.18396e-20	-4.40445e-10	-1.18957
22384198	chr9:22384198:A:G	1.86124e-19	-4.40445e-10	-0.483202
22384229	chr9:22384229:A:C	3.77504e-19	1.10632	-0.882349
22384385	chr9:22384385:T:A	9.00617e-20	-4.40445e-10	-1.20912
22384389	chr9:22384389:C:A	9.00706e-20	-4.40445e-10	-1.20902
22384398	chr9:22384398:G:C	2.19346e-19	-4.40445e-10	-0.318963
22385190	chr9:22385190:G:T	4.93314e-19	1.40939	-0.917857
22385334	chr9:22385334:A:G	9.89289e-20	-4.40445e-10	-1.11521
22385356	chr9:22385356:A:G	4.19512e-20	-1.84591	-0.127192
22385733	chr9:22385733:C:A	1.08617e-19	-4.40445e-10	-1.02179
22385853	chr9:22385853:T:C	2.14308e-18	1.96039	-2.57401e-10
22386262	chr9:22386262:C:G	1.18131e-19	-4.40445e-10	-0.937819
22386426	chr9:22386426:A:G	6.08318e-19	1.79695	-1.09586
22387389	chr9:22387389:G:A	9.60284e-20	-4.40445e-10	-1.14497
22387799	chr9:22387799:G:A	1.81579e-18	1.93959	-0.144926
22387953	chr9:22387953:G:T	8.99067e-20	-4.40445e-10	-1.21084
22388029	chr9:22388029:C:T	3.22657e-19	-4.40445e-10	0.0669753
22388145	chr9:22388145:G:A	9.0141e-20	-4.40445e-10	-1.20824
22388373	chr9:22388373:G:T	1.10982e-19	-4.40445e-10	-1.00025
22389459	chr9:22389459:G:A	2.02053e-19	-4.40445e-10	-0.401083
22390144	chr9:22390144:T:C	2.24265e-19	-4.40445e-10	-0.296785
22390303	chr9:22390303:A:C	9.32354e-20	-4.40445e-10	-1.17449
22390336	chr9:22390336:C:T	9.10872e-20	-4.40445e-10	-1.1978
22390605	chr9:22390605:A:G	1.07034e-18	2.45798	-1.19186
22390664	chr9:22390664:G:A	9.03439e-20	-4.40445e-10	-1.20599
22390912	chr9:22390912:A:T	3.31072e-19	-4.40445e-10	0.0927226
22391067	chr9:22391067:A:G	1.04231e-19	-4.40445e-10	-1.063
22391493	chr9:22391493:T:C	1.80489e-19	-4.40445e-10	-0.513942
22391663	chr9:22391663:T:C	1.25732e-19	-4.40445e-10	-0.875459
22391702	chr9:22391702:C:T	2.42297e-19	-4.40445e-10	-0.219451
22391703	chr9:22391703:A:G	8.01796e-19	1.68343	-0.706189
22391925	chr9:22391925:C:T	7.34699e-20	-2.07435	0.661616
22392165	chr9:22392165:A:T	1.18711e-18	1.13494	0.234723
22392185	chr9:22392185:C:A	1.52781e-19	-0.68061	-2.57401e-10
22394134	chr9:22394134:G:A	1.67617e-19	-4.40445e-10	-0.587931
22394170	chr9:22394170:G:A	8.98641e-20	-4.40445e-10	-1.21132
22394274	chr9:22394274:G:A	1.17872e-19	-4.40445e-10	-0.940016
22394320	chr9:22394320:T:C	2.98292e-19	-4.40445e-10	-0.0115417
22394348	chr9:22394348:T:A	1.29669e-19	-4.40445e-10	-0.844628
22394448	chr9:22394448:C:A	3.65275e-19	-4.40445e-10	0.191036
22394492	chr9:22394492:T:C	3.35593e-19	-4.40445e-10	0.106286
22394582	chr9:22394582:A:G	3.40609e-19	-4.40445e-10	0.121121
22394634	chr9:22394634:T:A	2.12397e-19	-4.40445e-10	-0.351157
22394920	chr9:22394920:C:G	1.31101e-19	-4.40445e-10	-0.833643
22394964	chr9:22394964:T:G	1.84339e-20	-2.22115	-0.574273
22394996	chr9:22394996:C:T	1.57247e-19	-4.40445e-10	-0.651794
22395039	chr9:22395039:A:C	1.96587e-19	0.782332	-1.21084
22395047	chr9:22395047:T:C	1.65144e-19	-4.40445e-10	-0.602799
22395331	chr9:22395331:G:A	1.67469e-18	2.69836	-0.984587
22395405	chr9:22395405:C:T	1.78669e-18	2.57622	-0.797717
22395522	chr9:22395522:A:C	9.75236e-20	-4.40445e-10	-1.12952
22395571	chr9:22395571:G:A	5.1292e-18	3.17674	-0.343652
22396271	chr9:22396271:G:A	1.94775e-19	-4.40445e-10	-0.437767
22396307	chr9:22396307:C:T	1.65367e-19	-4.40445e-10	-0.601446
22396338	chr9:22396338:G:T	2.99325e-20	-2.23744	-0.0732283
22396404	chr9:22396404:G:T	1.52674e-19	-4.40445e-10	-0.681307
22396498	chr9:22396498:T:C	3.97718e-20	-2.02645	-2.57401e-10
22396637	chr9:22396637:T:C	9.04506e-20	-4.40445e-10	-1.20481
22396643	chr9:22396643:A:G	9.01765e-20	-4.40445e-10	-1.20784
22396935	chr9:22396935:G:T	3.47387e-20	-2.23554	0.0737817
22397162	chr9:22397162:A:G	9.09054e-18	3.29293	0.112443
22397244	chr9:22397244:T:C	1.40236e-19	-4.40445e-10	-0.766287
22397337	chr9:22397337:T:G	1.57165e-19	-4.40445e-10	-0.65232
22397341	chr9:22397341:G:A	1.26663e-19	-4.40445e-10	-0.868081
22397685	chr9:22397685:TG:T	9.31883e-20	-4.40445e-10	-1.17499
22397771	chr9:22397771:A:G	1.05553e-19	-4.40445e-10	-1.05041
22397798	chr9:22397798:T:C	1.48201e-19	-4.40445e-10	-0.711042
22398180	chr9:22398180:A:G	1.00414e-19	-4.40445e-10	-1.10031
22398887	chr9:22398887:A:G	9.63754e-20	-4.40445e-10	-1.14136
22398961	chr9:22398961:A:C	1.0898e-19	-4.40445e-10	-1.01845
22399010	chr9:22399010:C:G	2.18112e-18	2.72249	-0.744509
22399171	chr9:22399171:T:C	1.04088e-19	-4.40445e-10	-1.06438
22399694	chr9:22399694:T:C	6.36455e-18	3.37594	-0.327053
22399773	chr9:22399773:C:T	7.40473e-19	-4.40445e-10	0.897675
22399845	chr9:22399845:C:G	1.90004e-19	-4.40445e-10	-0.46257
22399894	chr9:22399894:A:ATTTG	1.53381e-19	-4.40445e-10	-0.676691
22400078	chr9:22400078:A:G	1.64478e-19	-4.40445e-10	-0.60684
22400090	chr9:22400090:G:A	9.2534e-20	-4.40445e-10	-1.18204
22400347	chr9:22400347:G:A	1.44395e-19	-4.40445e-10	-0.73706
22400454	chr9:22400454:G:T	1.82035e-19	-4.40445e-10	-0.505416
22400754	chr9:22400754:C:T	1.45761e-19	-4.40445e-10	-0.727648
22400796	chr9:22400796:T:C	1.24274e-20	-2.22836	-0.961353
22401037	chr9:22401037:T:C	4.69451e-20	-1.86064	-2.57401e-10
22401041	chr9:22401041:T:C	5.91953e-18	3.03153	-0.0551358
22401051	chr9:22401051:C:T	1.26864e-19	-4.40445e-10	-0.866495
22401414	chr9:22401414:T:C	6.52028e-18	3.22231	-0.149254
22401647	chr9:22401647:T:C	9.84871e-20	-4.40445e-10	-1.11969
22401682	chr9:22401682:C:T	9.11973e-20	-4.40445e-10	-1.19659
22402267	chr9:22402267:A:C	2.31567e-19	-4.40445e-10	-0.264745
22402367	chr9:22402367:T:C	1.76949e-19	-4.40445e-10	-0.53375
22402373	chr9:22402373:T:G	2.54721e-19	-4.40445e-10	-0.169447
22402378	chr9:22402378:A:T	2.35316e-19	-4.40445e-10	-0.248687
22402633	chr9:22402633:T:C	1.39222e-19	-4.40445e-10	-0.773547
22402652	chr9:22402652:A:G	5.75576e-19	-4.40445e-10	0.645757
22402956	chr9:22402956:C:T	1.05548e-19	-4.40445e-10	-1.05045
22403505	chr9:22403505:C:G	6.32475e-20	-2.21661	0.654051
22403577	chr9:22403577:A:T	1.63966e-19	-4.40445e-10	-0.609955
22403943	chr9:22403943:G:A	9.84268e-20	-4.40445e-10	-1.1203
22404023	chr9:22404023:A:G	9.11575e-20	-4.40445e-10	-1.19702
22404196	chr9:22404196:T:C	5.90208e-18	3.29217	-0.31872
22404212	chr9:22404212:G:A	1.62903e-19	-0.616457	-2.57401e-10
22404341	chr9:22404341:C:A	1.53e-19	-4.40445e-10	-0.679174
22404362	chr9:22404362:A:G	1.14236e-19	-4.40445e-10	-0.971348
22404543	chr9:22404543:A:G	3.27337e-20	-2.22121	-2.57401e-10
22404682	chr9:22404682:C:T	1.09968e-17	3.50112	0.094617
22405996	chr9:22405996:A:T	3.25736e-20	-2.22611	-2.57401e-10
22406008	chr9:22406008:GACAT:G	1.62831e-19	-4.40445e-10	-0.616898
22406161	chr9:22406161:T:C	1.41733e-17	3.77394	0.0755641
22406684	chr9:22406684:C:T	1.74544e-19	-4.40445e-10	-0.547438
22407064	chr9:22407064:C:G	2.21938e-19	-4.40445e-10	-0.307217
22407193	chr9:22407193:T:G	7.91881e-20	-1.33779	-2.57401e-10
22407213	chr9:22407213:A:T	1.38737e-17	3.72341	0.10473
22407357	chr9:22407357:A:C	1.50322e-19	-4.40445e-10	-0.696836
22407390	chr9:22407390:A:G	3.40762e-19	-4.40445e-10	0.12157
22407488	chr9:22407488:T:G	1.32622e-19	-4.40445e-10	-0.822109
22408773	chr9:22408773:G:A	8.99563e-20	-4.40445e-10	-1.21029
22408916	chr9:22408916:T:C	4.2964e-20	-1.94925	-2.57401e-10
22410320	chr9:22410320:G:T	1.0741e-18	-4.40445e-10	1.26963
22410563	chr9:22410563:C:T	1.92446e-19	-4.40445e-10	-0.449801
22410721	chr9:22410721:C:A	1.47782e-20	-2.21356	-0.802903
22410788	chr9:22410788:A:G	1.0924e-19	-4.40445e-10	-1.01606
22410841	chr9:22410841:A:G	1.08763e-19	-4.40445e-10	-1.02045
22410959	chr9:22410959:T:G	3.17946e-19	-4.40445e-10	0.0522681
22411053	chr9:22411053:C:T	2.33966e-19	-4.40445e-10	-0.254436
22411655	chr9:22411655:C:T	2.68779e-20	-2.22164	-0.196671
22411724	chr9:22411724:A:G	6.95531e-20	-2.23573	0.768207
22412401	chr9:22412401:A:G	9.41188e-20	-4.40445e-10	-1.16506
22412459	chr9:22412459:A:T	5.68184e-20	-2.22186	0.552103
22412571	chr9:22412571:G:A	3.3833e-18	3.57848	-1.16149
22412949	chr9:22412949:G:A	5.22797e-20	-2.23726	0.484258
22413051	chr9:22413051:A:G	9.23262e-20	-4.40445e-10	-1.18429
22413178	chr9:22413178:G:T	5.31644e-20	-2.23678	0.500555
22413208	chr9:22413208:T:A	9.33859e-20	-4.40445e-10	-1.17287
22413392	chr9:22413392:ATT:A	9.23767e-20	-4.40445e-10	-1.18374
22413705	chr9:22413705:A:C	6.24916e-20	-2.22709	0.652504
22413792	chr9:22413792:G:T	7.75062e-19	-4.40445e-10	0.943329
22413940	chr9:22413940:A:G	8.04054e-20	-2.20442	0.881884
22414290	chr9:22414290:C:T	1.09241e-18	-4.40445e-10	1.28653
22414406	chr9:22414406:G:C	3.30971e-19	-4.40445e-10	0.0924155
22414520	chr9:22414520:C:G	9.60095e-19	-4.40445e-10	1.15742
22414672	chr9:22414672:A:G	1.25177e-19	-4.40445e-10	-0.879888
22415214	chr9:22415214:TG:T	1.02285e-19	-2.2034	1.12155
22415303	chr9:22415303:T:C	8.59241e-20	-2.21257	0.956418
22415333	chr9:22415333:C:T	1.46911e-19	-4.40445e-10	-0.719789
22415449	chr9:22415449:C:G	1.72375e-19	-4.40445e-10	-0.559942
22415627	chr9:22415627:T:A	1.61825e-20	-2.09114	-0.834552
22416539	chr9:22416539:G:A	5.20686e-20	-2.23469	0.477641
22416895	chr9:22416895:AT:A	1.15469e-19	-4.40445e-10	-0.960611
22417017	chr9:22417017:G:A	5.28593e-19	-2.22876	2.78937
22417150	chr9:22417150:A:G	3.15848e-19	-4.40445e-10	0.0456462
22417162	chr9:22417162:G:C	1.42397e-18	2.70932	-1.15773
22417343	chr9:22417343:C:G	5.76429e-19	-4.40445e-10	0.647239
22417405	chr9:22417405:T:C	1.04652e-19	-4.40445e-10	-1.05897
22417491	chr9:22417491:G:T	1.52154e-19	-4.40445e-10	-0.684721
22417514	chr9:22417514:C:T	2.08874e-19	-4.40445e-10	-0.367882
22417553	chr9:22417553:G:A	6.29569e-20	-2.22393	0.656769
22417597	chr9:22417597:G:A	1.33743e-18	-4.40445e-10	1.48889
22417750	chr9:22417750:A:G	1.99093e-19	-4.40445e-10	-0.415841
22417779	chr9:22417779:G:A	6.84604e-20	-2.22917	0.745807
22418442	chr9:22418442:A:G	2.55192e-19	-4.40445e-10	-0.167598
22418486	chr9:22418486:A:G	2.65723e-19	-4.40445e-10	-0.12716
22418736	chr9:22418736:C:T	5.34094e-20	-2.23798	0.50635
22418979	chr9:22418979:G:A	1.46015e-19	-4.40445e-10	-0.725903
22419930	chr9:22419930:A:G	9.01156e-20	-4.40445e-10	-1.20852
22420020	chr9:22420020:T:C	2.32267e-19	-4.40445e-10	-0.261728
22420039	chr9:22420039:T:C	6.01536e-20	-2.23656	0.623842
22420522	chr9:22420522:A:G	1.14116e-19	-4.40445e-10	-0.972398
22420836	chr9:22420836:C:T	2.44218e-20	-2.22895	-0.285192
22421306	chr9:22421306:T:C	1.75119e-19	-4.40445e-10	-0.544151
22421554	chr9:22421554:C:T	3.65283e-20	-2.23716	0.125634
22421928	chr9:22421928:C:T	6.24184e-20	-2.22605	0.650293
22422150	chr9:22422150:G:A	1.4179e-20	-2.21095	-0.846898
22422193	chr9:22422193:T:G	1.65036e-18	-4.40445e-10	1.69913
22422288	chr9:22422288:T:C	1.06226e-19	-2.16344	1.1194
22422555	chr9:22422555:A:T	9.86931e-20	-4.40445e-10	-1.1176
22422799	chr9:22422799:C:T	1.64315e-19	-4.40445e-10	-0.607827
22423445	chr9:22423445:A:G	1.42832e-19	-4.40445e-10	-0.747947
22423628	chr9:22423628:A:T	2.74317e-19	-4.40445e-10	-0.0953315
22423819	chr9:22423819:A:G	3.70717e-18	3.08677	-0.578364
22424048	chr9:22424048:C:A	1.55792e-19	-4.40445e-10	-0.661094
22424163	chr9:22424163:T:C	1.35641e-18	-4.40445e-10	1.50298
22424200	chr9:22424200:G:A	1.15643e-19	-4.40445e-10	-0.959102
22424332	chr9:22424332:T:C	1.19407e-19	-4.40445e-10	-0.927078
22424346	chr9:22424346:TGATA:T	5.45633e-20	-1.71025	-2.57401e-10
22424481	chr9:22424481:A:T	2.39399e-20	-2.20929	-0.324779
22424663	chr9:22424663:T:C	4.49392e-20	-1.9043	-2.57401e-10
22424724	chr9:22424724:A:G	1.60222e-20	-2.23859	-0.697043
22424835	chr9:22424835:A:G	1.81212e-19	-4.40445e-10	-0.509948
22425174	chr9:22425174:G:T	9.50447e-20	-4.40445e-10	-1.15527
22425318	chr9:22425318:C:A	8.98549e-20	-4.40445e-10	-1.21142
22425381	chr9:22425381:A:G	1.51527e-19	-4.40445e-10	-0.68885
22426486	chr9:22426486:T:C	1.98083e-19	-4.40445e-10	-0.420927
22426540	chr9:22426540:G:A	2.36244e-20	-2.23453	-0.312806
22426565	chr9:22426565:A:G	1.74975e-18	2.17263	-0.415013
22426610	chr9:22426610:C:G	2.80188e-19	-4.40445e-10	-0.0741521
22426644	chr9:22426644:C:T	9.04812e-20	-4.40445e-10	-1.20447
22426646	chr9:22426646:C:T	8.98853e-20	-4.40445e-10	-1.21108
22426802	chr9:22426802:T:A	8.42587e-19	-4.40445e-10	1.02686
22426837	chr9:22426837:T:C	1.27152e-19	-4.40445e-10	-0.864228
22426921	chr9:22426921:T:C	1.09641e-19	-4.40445e-10	-1.01241
22427119	chr9:22427119:C:T	4.44166e-20	-1.916	-2.57401e-10
22427314	chr9:22427314:T:A	1.58895e-19	-4.40445e-10	-0.641373
22427594	chr9:22427594:G:A	3.82565e-19	1.39543	-1.15814
22427626	chr9:22427626:C:T	2.06943e-19	-4.40445e-10	-0.377173
22427718	chr9:22427718:G:A	2.14673e-19	-4.40445e-10	-0.340501
22427975	chr9:22427975:A:G	9.04367e-19	-4.40445e-10	1.09762
22428154	chr9:22428154:T:A	2.11891e-18	2.25064	-0.301597
22428190	chr9:22428190:G:A	1.41787e-19	-4.40445e-10	-0.755289
22428242	chr9:22428242:A:C	2.72766e-20	-2.23692	-0.16666
22428346	chr9:22428346:T:C	1.7471e-20	-1.98483	-0.864242
22428509	chr9:22428509:C:A	1.19026e-19	-4.40445e-10	-0.93027
22428647	chr9:22428647:TATATATATATAA:T	1.04879e-19	-4.40445e-10	-1.05681
22428673	chr9:22428673:A:C	2.35727e-20	-2.23538	-0.314151
22428734	chr9:22428734:A:G	1.03309e-20	-2.18184	-1.19263
22429033	chr9:22429033:T:C	1.00132e-19	-4.40445e-10	-1.10312
22429353	chr9:22429353:C:T	8.9894e-20	-4.40445e-10	-1.21098
22429372	chr9:22429372:C:T	4.7677e-19	1.61882	-1.16139
22429831	chr9:22429831:A:T	1.71938e-19	-4.40445e-10	-0.562481
22430805	chr9:22430805:G:A	1.55817e-20	-1.90146	-1.06206
22431137	chr9:22431137:A:G	1.52782e-19	-4.40445e-10	-0.680604
22431173	chr9:22431173:G:A	1.3479e-19	-0.583709	-0.222185
22431268	chr9:22431268:T:C	1.34945e-19	-4.40445e-10	-0.804747
22431930	chr9:22431930:C:T	3.41607e-19	1.21578	-1.09173
22432000	chr9:22432000:C:G	1.49624e-19	-4.40445e-10	-0.701491
22432508	chr9:22432508:A:G	9.06935e-20	-4.40445e-10	-1.20213
22432674	chr9:22432674:G:A	1.7933e-19	-4.40445e-10	-0.520385
22432777	chr9:22432777:CT:C	1.08391e-19	-0.638562	-0.385305
22433179	chr9:22433179:G:A	1.35124e-19	-4.40445e-10	-0.803424
22433447	chr9:22433447:T:A	9.05254e-20	-4.40445e-10	-1.20398
22433498	chr9:22433498:T:C	3.36551e-19	-4.40445e-10	0.109135
22433784	chr9:22433784:C:T	1.75507e-20	-1.8381	-1.00642
22433801	chr9:22433801:G:A	9.64998e-20	-4.40445e-10	-1.14007
22433836	chr9:22433836:G:A	1.73745e-20	-1.86147	-0.993144
22433896	chr9:22433896:A:G	4.91529e-19	1.67087	-1.18296
22433900	chr9:22433900:C:T	3.21778e-20	-2.23834	-2.57401e-10
22433904	chr9:22433904:C:T	1.84846e-20	-1.78979	-1.00289
22433941	chr9:22433941:A:G	2.50591e-19	-4.40445e-10	-0.185794
22433951	chr9:22433951:G:A	1.83466e-19	-4.40445e-10	-0.497585
22433982	chr9:22433982:G:A	9.0439e-20	-4.40445e-10	-1.20494
22434076	chr9:22434076:G:A	1.38318e-19	-4.40445e-10	-0.780055
22434128	chr9:22434128:C:T	2.0345e-19	-4.40445e-10	-0.394193
22434229	chr9:22434229:C:A	2.90843e-19	-0.291646	0.254815
22434317	chr9:22434317:C:A	1.70076e-20	-1.83039	-1.04556
22434361	chr9:22434361:G:A	3.13357e-19	-4.40445e-10	0.0377274
22434715	chr9:22434715:G:A	1.03908e-19	-4.40445e-10	-1.06611
22434724	chr9:22434724:G:A	2.43553e-19	0.876626	-1.0909
22434869	chr9:22434869:G:A	6.26941e-19	0.731238	-2.57401e-10
22434920	chr9:22434920:A:G	6.87319e-19	1.62514	-0.801956
22435050	chr9:22435050:G:A	5.76572e-20	-1.6551	-2.57401e-10
22435239	chr9:22435239:G:A	2.71164e-19	-4.40445e-10	-0.106889
22435303	chr9:22435303:G:A	2.98663e-19	-4.40445e-10	-0.0102967
22435335	chr9:22435335:T:C	3.76257e-19	1.05331	-0.832656
22435506	chr9:22435506:T:C	6.17253e-20	-0.678145	-0.908776
22435726	chr9:22435726:C:A	1.88202e-20	-1.56443	-1.21025
22435988	chr9:22435988:C:G	9.98166e-20	-4.40445e-10	-1.10628
22436111	chr9:22436111:C:T	1.08195e-19	-4.40445e-10	-1.02568
22436245	chr9:22436245:A:G	9.22967e-20	-4.40445e-10	-1.18461
22436299	chr9:22436299:G:C	2.48276e-19	-4.40445e-10	-0.195075
22436431	chr9:22436431:A:C	2.10531e-19	0.72945	-1.08943
22436525	chr9:22436525:C:G	1.17073e-19	-0.679882	-0.266931
22436713	chr9:22436713:C:T	9.01168e-20	-4.40445e-10	-1.20851
22436951	chr9:22436951:G:A	1.75059e-19	-4.40445e-10	-0.544489
22436968	chr9:22436968:G:A	1.05809e-20	-2.18772	-1.16284
22437172	chr9:22437172:A:G	4.13273e-20	-1.98809	-2.57401e-10
22437349	chr9:22437349:C:T	9.07855e-20	-4.40445e-10	-1.20111
22437429	chr9:22437429:C:T	9.07347e-20	-4.40445e-10	-1.20167
22437521	chr9:22437521:A:G	1.79289e-19	-4.40445e-10	-0.520614
22437549	chr9:22437549:A:C	3.27035e-20	-2.22213	-2.57401e-10
22437629	chr9:22437629:G:A	1.01014e-20	-2.23859	-1.15835
22437803	chr9:22437803:A:C	1.7934e-19	-4.40445e-10	-0.520332
22437898	chr9:22437898:C:T	1.29029e-19	-4.40445e-10	-0.849577
22438063	chr9:22438063:A:G	9.01734e-20	-4.40445e-10	-1.20788
22438118	chr9:22438118:A:T	9.84412e-20	-4.40445e-10	-1.12016
22438832	chr9:22438832:G:T	2.38746e-19	-4.40445e-10	-0.234212
22438863	chr9:22438863:A:G	2.01427e-19	-4.40445e-10	-0.404187
22438910	chr9:22438910:G:A	1.44495e-19	-4.40445e-10	-0.736369
22439048	chr9:22439048:T:C	1.45245e-19	0.417302	-1.1485
22439406	chr9:22439406:G:A	3.49039e-19	1.02424	-0.878669
22439464	chr9:22439464:AT:A	7.83393e-20	-1.06576	-0.282803
22439494	chr9:22439494:G:A	9.30664e-20	-4.40445e-10	-1.1763
22439560	chr9:22439560:T:C	4.67957e-20	-0.883256	-0.980567
22439736	chr9:22439736:G:A	1.608e-19	-4.40445e-10	-0.629455
22439782	chr9:22439782:A:G	2.4059e-20	-1.35851	-1.1706
22439812	chr9:22439812:G:A	3.5163e-20	-2.14962	-2.57401e-10
22439823	chr9:22439823:G:A	3.3706e-20	-2.19194	-2.57401e-10
22439850	chr9:22439850:A:G	6.0238e-20	-0.671841	-0.93947
22440070	chr9:22440070:G:A	3.52125e-20	-2.14821	-2.57401e-10
22440155	chr9:22440155:G:T	1.74074e-19	-4.40445e-10	-0.550134
22440212	chr9:22440212:A:C	9.05548e-20	-4.40445e-10	-1.20366
22440559	chr9:22440559:G:A	1.79276e-19	-4.40445e-10	-0.520685
22441009	chr9:22441009:C:G	1.37234e-19	-0.787923	-2.57401e-10
22441135	chr9:22441135:C:A	5.27973e-20	-0.809593	-0.933561
22441318	chr9:22441318:A:G	2.1741e-19	-4.40445e-10	-0.32783
22441414	chr9:22441414:C:T	1.92071e-19	-4.40445e-10	-0.451747
22441640	chr9:22441640:C:T	2.15268e-19	-4.40445e-10	-0.337729
22441741	chr9:22441741:A:T	4.5787e-20	-1.88561	-2.57401e-10
22442147	chr9:22442147:T:G	1.03924e-19	-0.388016	-0.677942
22442257	chr9:22442257:A:T	8.90452e-20	-0.621264	-0.599206
22442364	chr9:22442364:A:G	9.92121e-20	-0.375151	-0.737203
22442658	chr9:22442658:G:A	1.52605e-19	-0.559939	-0.121821
22442749	chr9:22442749:A:G	1.40559e-19	-4.40445e-10	-0.763986
22442782	chr9:22442782:C:G	1.57727e-20	-2.20707	-0.744269
22442889	chr9:22442889:T:C	1.37815e-19	-0.48296	-0.300741
22443764	chr9:22443764:A:G	3.70438e-20	-1.6574	-0.44011
22443876	chr9:22443876:T:C	3.35725e-20	-1.66184	-0.534069
22444333	chr9:22444333:C:G	9.07767e-20	-4.40445e-10	-1.20121
22444549	chr9:22444549:C:T	1.80608e-20	-1.61977	-1.1961
22444763	chr9:22444763:A:G	9.54237e-20	-4.40445e-10	-1.15129
22444799	chr9:22444799:G:A	1.35708e-19	-4.40445e-10	-0.79911
22444956	chr9:22444956:A:C	1.88532e-19	-4.40445e-10	-0.470345
22445120	chr9:22445120:A:C	9.25531e-20	-4.40445e-10	-1.18183
22446291	chr9:22446291:A:G	9.02434e-20	-4.40445e-10	-1.2071
22446696	chr9:22446696:G:T	5.89808e-19	1.00852	-0.338339
22446752	chr9:22446752:C:T	2.03862e-18	0.63918	1.27124
22447524	chr9:22447524:C:T	3.70596e-20	-2.09709	-2.57401e-10
22447656	chr9:22447656:T:A	4.80233e-19	0.96101	-0.496353
22447755	chr9:22447755:CTT:C	2.08173e-19	-4.40445e-10	-0.371243
22447908	chr9:22447908:C:T	2.33968e-19	-0.946272	0.691841
22448277	chr9:22448277:G:A	2.66108e-19	-4.40445e-10	-0.12571
22448441	chr9:22448441:A:G	1.34129e-19	-4.40445e-10	-0.810815
22448621	chr9:22448621:AAAAACTTATAC:A	5.29076e-20	-1.74107	-2.57401e-10
22448730	chr9:22448730:A:G	1.26289e-19	-4.40445e-10	-0.871044
22448846	chr9:22448846:A:G	8.0434e-20	-1.32218	-2.57401e-10
22448847	chr9:22448847:C:CT	1.27335e-19	0.338882	-1.20167
22449251	chr9:22449251:G:A	1.26423e-19	-4.40445e-10	-0.869977
22449451	chr9:22449451:A:G	4.41315e-20	-1.92244	-2.57401e-10
22449587	chr9:22449587:C:T	2.36577e-19	-4.40445e-10	-0.243341
22449679	chr9:22449679:A:G	9.08743e-20	-4.40445e-10	-1.20014
22449821	chr9:22449821:A:G	4.36733e-20	-1.93288	-2.57401e-10
22449910	chr9:22449910:T:C	2.67501e-19	0.811591	-0.932081
22450063	chr9:22450063:A:G	1.96101e-19	-4.40445e-10	-0.430984
22450209	chr9:22450209:G:A	1.50328e-19	-4.40445e-10	-0.696793
22450419	chr9:22450419:A:C	1.62227e-19	-4.40445e-10	-0.620617
22450567	chr9:22450567:T:C	2.87025e-20	-1.14131	-1.21132
22450725	chr9:22450725:C:T	3.98312e-20	-1.48564	-0.539325
22450863	chr9:22450863:A:G	1.26507e-19	-4.40445e-10	-0.869316
22450989	chr9:22450989:T:C	1.02972e-19	-4.40445e-10	-1.07516
22451009	chr9:22451009:C:G	3.08808e-19	-4.40445e-10	0.0231046
22451032	chr9:22451032:G:A	3.12047e-20	-1.07509	-1.19396
22451707	chr9:22451707:A:G	9.08914e-20	-4.40445e-10	-1.19995
22451800	chr9:22451800:A:G	9.17166e-20	-4.40445e-10	-1.19091
22453034	chr9:22453034:A:G	2.74864e-19	-4.40445e-10	-0.0933394
22453085	chr9:22453085:A:G	1.50337e-19	-4.40445e-10	-0.696734
22453839	chr9:22453839:T:G	1.29669e-19	-4.40445e-10	-0.844633
22454029	chr9:22454029:G:A	3.67737e-20	-1.23439	-0.870442
22454151	chr9:22454151:G:A	4.6285e-17	3.86259	1.17037
22454796	chr9:22454796:G:A	4.87515e-20	-1.6431	-0.179782
22454906	chr9:22454906:A:C	2.55854e-19	1.0411	-1.20611
22455130	chr9:22455130:C:T	1.31189e-19	-4.40445e-10	-0.832973
22455380	chr9:22455380:T:A	2.42678e-19	-4.40445e-10	-0.217878
22455384	chr9:22455384:A:G	9.01888e-20	-4.40445e-10	-1.20771
22455527	chr9:22455527:C:G	1.28023e-19	-4.40445e-10	-0.857408
22455560	chr9:22455560:C:T	2.03769e-19	-4.40445e-10	-0.392629
22455721	chr9:22455721:A:C	1.4857e-19	-4.40445e-10	-0.708559
22455893	chr9:22455893:A:C	2.78657e-20	-1.2679	-1.11432
22456217	chr9:22456217:C:G	2.29367e-19	-4.40445e-10	-0.274291
22456297	chr9:22456297:G:A	1.90173e-19	0.0280332	-0.489714
22456629	chr9:22456629:T:C	5.11527e-20	-1.54333	-0.231465
22457109	chr9:22457109:G:A	4.68666e-20	-1.63868	-0.223627
22457183	chr9:22457183:G:A	1.29952e-19	-4.40445e-10	-0.842451
22457215	chr9:22457215:T:C	9.43104e-20	-4.40445e-10	-1.16302
22457903	chr9:22457903:G:A	8.99707e-20	-4.40445e-10	-1.21013
22458192	chr9:22458192:C:T	2.43413e-19	0.750196	-0.96505
22458278	chr9:22458278:G:A	9.01419e-20	-4.40445e-10	-1.20823
22458645	chr9:22458645:C:T	5.82354e-20	-1.72166	0.0765424
22458701	chr9:22458701:A:G	6.29766e-20	-1.66217	0.0953177
22458898	chr9:22458898:C:G	2.78513e-20	-1.57679	-0.805947
22458981	chr9:22458981:G:A	8.71902e-20	-2.13847	0.896948
22459084	chr9:22459084:G:C	1.28706e-19	-1.52923	0.677148
22459284	chr9:22459284:G:A	1.71642e-19	-4.40445e-10	-0.564201
22459775	chr9:22459775:C:A	3.66438e-20	-1.54206	-0.566309
22459889	chr9:22459889:A:G	1.60936e-19	-4.40445e-10	-0.628605
22460096	chr9:22460096:C:A	2.16399e-20	-1.62671	-1.00837
22460134	chr9:22460134:T:G	3.51865e-19	-2.23759	2.39122
22460755	chr9:22460755:G:A	8.98586e-20	-4.40445e-10	-1.21138
22461195	chr9:22461195:A:C	8.98572e-20	-4.40445e-10	-1.21139
22461355	chr9:22461355:G:C	2.59941e-19	-4.40445e-10	-0.149159
22461402	chr9:22461402:G:A	8.9894e-20	-4.40445e-10	-1.21098
22461476	chr9:22461476:G:A	1.12786e-19	-4.40445e-10	-0.984123
22461525	chr9:22461525:C:T	2.4186e-19	-2.23145	2.0102
22461526	chr9:22461526:G:A	8.9912e-20	-4.40445e-10	-1.21078
22461642	chr9:22461642:C:T	2.69717e-19	-4.40445e-10	-0.112242
22461724	chr9:22461724:T:C	1.20571e-19	-4.40445e-10	-0.917379
22461865	chr9:22461865:T:G	1.19991e-19	-4.40445e-10	-0.922196
22462063	chr9:22462063:G:T	9.06631e-20	-4.40445e-10	-1.20246
22462384	chr9:22462384:A:G	3.82144e-20	-0.968193	-1.09821
22462780	chr9:22462780:A:T	3.84872e-20	-2.11499	0.0557053
22462881	chr9:22462881:G:C	3.64555e-20	-2.06476	-0.0487618
22462966	chr9:22462966:G:A	4.00896e-20	-2.06907	0.0505686
22463043	chr9:22463043:A:G	2.03801e-19	-4.40445e-10	-0.392468
22463099	chr9:22463099:T:C	9.23505e-20	-4.40445e-10	-1.18402
22463202	chr9:22463202:A:G	6.15958e-20	-0.443696	-1.14533
22463252	chr9:22463252:C:T	1.11807e-19	-4.40445e-10	-0.992837
22463560	chr9:22463560:A:T	1.32388e-19	-4.40445e-10	-0.823876
22463658	chr9:22463658:T:C	8.99953e-20	-4.40445e-10	-1.20986
22463906	chr9:22463906:T:A	1.08678e-19	-1.59015	0.568925
22464096	chr9:22464096:ATATAAATAT:A	1.20956e-19	-4.40445e-10	-0.914185
22464160	chr9:22464160:AATAT:A	1.1529e-19	-4.40445e-10	-0.96216
22464179	chr9:22464179:TATAA:T	1.0169e-19	-4.40445e-10	-1.08768
22464383	chr9:22464383:G:A	8.98669e-20	-4.40445e-10	-1.21128
22464569	chr9:22464569:G:A	1.82534e-19	-4.40445e-10	-0.50268
22464661	chr9:22464661:T:C	1.2158e-20	-2.03089	-1.18074
22465240	chr9:22465240:C:T	1.22171e-19	-4.40445e-10	-0.904196
22465998	chr9:22465998:G:A	3.70417e-20	-2.09757	-2.57401e-10
22466006	chr9:22466006:C:A	3.10396e-20	-1.59183	-0.682526
22466172	chr9:22466172:A:G	1.47237e-20	-2.2127	-0.807461
22466698	chr9:22466698:A:G	8.98563e-20	-4.40445e-10	-1.2114
22466792	chr9:22466792:A:G	1.48738e-20	-1.84111	-1.1689
22467276	chr9:22467276:A:G	1.13961e-20	-2.10246	-1.17388
22467510	chr9:22467510:A:T	5.80343e-17	6.46568	-1.20651
22467537	chr9:22467537:T:C	2.71982e-19	-4.40445e-10	-0.103877
22467697	chr9:22467697:A:G	2.96748e-20	-1.99757	-0.321743
22468302	chr9:22468302:C:T	2.31543e-20	-2.066	-0.501435
22468949	chr9:22468949:T:C	4.21889e-20	-1.96746	-2.57401e-10
22469464	chr9:22469464:C:T	1.71033e-17	5.03349	-0.996073
22469474	chr9:22469474:G:A	8.98845e-20	-4.40445e-10	-1.21109
22469599	chr9:22469599:T:TG	2.77069e-17	5.30263	-0.782808
22469861	chr9:22469861:C:G	1.30044e-20	-2.02728	-1.11705
22470057	chr9:22470057:T:C	8.93844e-17	6.54178	-0.850691
22471419	chr9:22471419:A:G	1.86996e-19	-2.20481	1.72628
22471833	chr9:22471833:T:C	1.09926e-19	0.161772	-1.17158
22472069	chr9:22472069:C:T	3.31608e-17	5.85268	-1.15317
22472147	chr9:22472147:A:T	2.03967e-19	-4.40445e-10	-0.391654
22472209	chr9:22472209:A:G	2.54234e-20	-1.45117	-1.02277
22472212	chr9:22472212:C:T	9.19178e-20	-4.40445e-10	-1.18872
22472290	chr9:22472290:G:T	1.75267e-20	-1.64012	-1.20577
22472312	chr9:22472312:G:T	1.3671e-19	-4.40445e-10	-0.791749
22472339	chr9:22472339:A:T	1.62901e-20	-1.71996	-1.19909
22472519	chr9:22472519:C:A	9.01021e-20	-4.40445e-10	-1.20867
22472574	chr9:22472574:C:T	1.12761e-19	-4.40445e-10	-0.984344
22472797	chr9:22472797:T:C	1.66824e-20	-1.68425	-1.21101
22472918	chr9:22472918:C:T	9.08629e-20	-4.40445e-10	-1.20026
22473051	chr9:22473051:C:T	9.00241e-20	-4.40445e-10	-1.20954
22473165	chr9:22473165:G:A	1.0637e-19	-4.40445e-10	-1.04269
22473190	chr9:22473190:T:C	7.3704e-17	6.37237	-0.874168
22473217	chr9:22473217:C:T	9.00659e-20	-4.40445e-10	-1.20907
22473367	chr9:22473367:G:T	8.98645e-20	-4.40445e-10	-1.21131
22473483	chr9:22473483:T:A	9.1167e-20	-4.40445e-10	-1.19692
22473933	chr9:22473933:T:C	2.23143e-20	-1.5442	-1.06018
22474174	chr9:22474174:T:C	1.23232e-19	-4.40445e-10	-0.895547
22474191	chr9:22474191:A:G	2.402e-17	5.56712	-1.19009
22474393	chr9:22474393:T:A	9.58878e-20	-4.40445e-10	-1.14644
22474885	chr9:22474885:A:G	3.35017e-17	5.88138	-1.17165
22475095	chr9:22475095:G:T	9.54487e-20	-4.40445e-10	-1.15103
22475131	chr9:22475131:G:A	4.46241e-19	-4.40445e-10	0.391244
22475459	chr9:22475459:A:G	4.1537e-20	-1.98303	-2.57401e-10
22475582	chr9:22475582:T:C	1.98178e-20	-1.5753	-1.14773
22475834	chr9:22475834:A:G	1.13704e-17	4.79256	-1.16341
22475934	chr9:22475934:G:T	9.01109e-20	-4.40445e-10	-1.20857
22476160	chr9:22476160:T:C	1.2131e-19	-0.911268	-2.57401e-10
22476207	chr9:22476207:C:T	5.00856e-20	-1.79588	-2.57401e-10
22476546	chr9:22476546:C:CA	1.9739e-19	-4.40445e-10	-0.424431
22476547	chr9:22476547:C:A	1.99581e-19	-4.40445e-10	-0.413394
22476565	chr9:22476565:C:T	1.05051e-19	-4.40445e-10	-1.05517
22476583	chr9:22476583:G:T	1.64018e-19	-4.40445e-10	-0.609637
22477135	chr9:22477135:C:T	4.38543e-20	-1.79135	-0.137389
22477221	chr9:22477221:T:G	1.70049e-19	-2.12225	1.54872
22477243	chr9:22477243:A:G	1.47954e-19	-4.40445e-10	-0.712715
22477827	chr9:22477827:A:G	9.78184e-20	-4.40445e-10	-1.1265
22478015	chr9:22478015:G:A	1.29288e-19	-4.40445e-10	-0.847574
22478063	chr9:22478063:T:C	9.07984e-20	-4.40445e-10	-1.20097
22478149	chr9:22478149:T:G	1.39951e-19	-4.40445e-10	-0.768321
22478538	chr9:22478538:A:G	1.9396e-19	-4.40445e-10	-0.441963
22478589	chr9:22478589:A:T	9.22029e-20	-4.40445e-10	-1.18562
22478824	chr9:22478824:A:T	2.56387e-19	-4.40445e-10	-0.162925
22479014	chr9:22479014:A:G	9.2232e-20	-4.40445e-10	-1.18531
22479103	chr9:22479103:T:C	4.02192e-17	5.81224	-0.91975
22479808	chr9:22479808:C:T	9.25279e-20	-4.40445e-10	-1.1821
22479814	chr9:22479814:C:T	9.04986e-20	-4.40445e-10	-1.20428
22479963	chr9:22479963:A:G	1.53518e-19	-4.40445e-10	-0.675795
22480171	chr9:22480171:T:C	9.62069e-20	-4.40445e-10	-1.14311
22480186	chr9:22480186:C:A	8.99255e-20	-4.40445e-10	-1.21063
22480486	chr9:22480486:G:A	1.01622e-19	-4.40445e-10	-1.08835
22480633	chr9:22480633:C:T	9.04418e-20	-4.40445e-10	-1.20491
22480637	chr9:22480637:G:T	9.34763e-20	-4.40445e-10	-1.17191
22480851	chr9:22480851:C:T	2.77065e-19	-4.40445e-10	-0.0853628
22481068	chr9:22481068:C:T	9.80226e-20	-4.40445e-10	-1.12442
22481287	chr9:22481287:C:T	4.54639e-20	-1.95804	0.0653443
22481680	chr9:22481680:T:C	8.92113e-19	1.08398	-2.57401e-10
22481754	chr9:22481754:T:A	1.25509e-20	-2.23833	-0.94149
22482482	chr9:22482482:C:G	1.40061e-19	-4.40445e-10	-0.767537
22482542	chr9:22482542:T:C	2.11893e-19	-4.40445e-10	-0.353535
22482706	chr9:22482706:T:C	1.29578e-20	-2.2376	-0.91031
22482707	chr9:22482707:G:A	1.2769e-20	-2.22535	-0.937243
22482827	chr9:22482827:A:G	1.33082e-19	-4.40445e-10	-0.818652
22482891	chr9:22482891:T:C	1.47286e-19	-4.40445e-10	-0.717241
22482956	chr9:22482956:T:G	9.42323e-20	-4.40445e-10	-1.16385
22483349	chr9:22483349:TA:T	1.27451e-20	-2.23778	-0.926682
22483522	chr9:22483522:G:A	3.21794e-20	-2.23829	-2.57401e-10
22484570	chr9:22484570:G:A	4.86405e-20	-1.82516	-2.57401e-10
22484703	chr9:22484703:G:A	9.07729e-20	-2.18481	0.983556
22484936	chr9:22484936:A:G	1.76734e-20	-1.62618	-1.21138
22485226	chr9:22485226:A:G	4.45579e-17	5.95347	-0.95854
22485418	chr9:22485418:A:G	9.16763e-20	-4.40445e-10	-1.19135
22485739	chr9:22485739:T:C	9.11507e-20	-4.40445e-10	-1.1971
22485809	chr9:22485809:G:A	9.26453e-20	-4.40445e-10	-1.18084
22485880	chr9:22485880:C:G	9.16951e-20	-4.40445e-10	-1.19115
22485959	chr9:22485959:A:C	2.21813e-17	5.362	-1.06461
22486116	chr9:22486116:A:G	1.01402e-19	-4.40445e-10	-1.09052
22486326	chr9:22486326:G:A	3.66036e-20	-2.10947	-2.57401e-10
22486566	chr9:22486566:T:C	1.56595e-20	-1.8433	-1.11524
22486749	chr9:22486749:G:T	9.99834e-20	-4.40445e-10	-1.10461
22487550	chr9:22487550:C:T	9.95482e-20	-4.40445e-10	-1.10897
22487594	chr9:22487594:T:C	4.43353e-20	-1.91783	-2.57401e-10
22487716	chr9:22487716:T:A	9.12697e-20	-4.40445e-10	-1.1958
22487769	chr9:22487769:C:T	2.02349e-19	0.728413	-1.12803
22487837	chr9:22487837:C:G	2.96151e-19	1.09869	-1.11744
22488473	chr9:22488473:A:G	1.86501e-19	-4.40445e-10	-0.481177
22488929	chr9:22488929:C:T	1.00104e-19	-4.40445e-10	-1.10341
22489243	chr9:22489243:T:C	1.47115e-19	-4.40445e-10	-0.718398
22489497	chr9:22489497:T:C	1.05296e-19	-4.40445e-10	-1.05284
22490230	chr9:22490230:G:A	6.75871e-20	-1.4962	-2.57401e-10
22490448	chr9:22490448:G:T	1.23567e-18	-4.40445e-10	1.40976
22490687	chr9:22490687:A:T	1.31426e-20	-2.1957	-0.938059
22490744	chr9:22490744:T:C	1.47147e-19	-1.43509	0.716913
22490888	chr9:22490888:T:C	1.85436e-19	-0.587406	0.100501
22491192	chr9:22491192:C:A	9.49543e-20	-4.40445e-10	-1.15622
22491565	chr9:22491565:C:T	2.2786e-20	-1.42863	-1.15483
22491579	chr9:22491579:T:C	9.18887e-20	-4.40445e-10	-1.18904
22491609	chr9:22491609:G:T	1.48012e-19	-4.40445e-10	-0.712319
22491720	chr9:22491720:T:A	1.01836e-19	-4.40445e-10	-1.08625
22492029	chr9:22492029:A:G	6.14876e-19	-4.40445e-10	0.711807
22492123	chr9:22492123:A:T	1.15584e-19	-4.40445e-10	-0.959619
22492451	chr9:22492451:C:G	1.3691e-19	-4.40445e-10	-0.790291
22492649	chr9:22492649:C:T	1.07677e-19	-4.40445e-10	-1.03048
22492889	chr9:22492889:C:T	9.62223e-20	-4.40445e-10	-1.14295
22493119	chr9:22493119:G:A	3.23891e-20	-2.23179	-2.57401e-10
22493235	chr9:22493235:A:G	4.57238e-17	6.03578	-1.01502
22493285	chr9:22493285:T:C	2.49818e-19	0.866857	-1.05574
22493301	chr9:22493301:T:A	6.67128e-20	-1.58706	0.0778445
22493587	chr9:22493587:T:C	1.93697e-20	-1.53806	-1.20784
22493724	chr9:22493724:C:G	1.93661e-19	0.676432	-1.11994
22493922	chr9:22493922:A:C	9.27101e-20	-1.57087	0.390737
22494316	chr9:22494316:C:T	9.54876e-20	-4.40445e-10	-1.15062
22494362	chr9:22494362:G:C	2.16111e-20	-1.74953	-0.886881
22494454	chr9:22494454:G:A	1.08623e-19	-4.40445e-10	-1.02173
22494535	chr9:22494535:CAT:C	9.21815e-20	-4.40445e-10	-1.18586
22494538	chr9:22494538:A:T	1.9733e-20	-1.51638	-1.21094
22494539	chr9:22494539:G:T	1.0101e-19	-4.40445e-10	-1.0944
22494611	chr9:22494611:C:T	3.57067e-20	-2.13428	-2.57401e-10
22494955	chr9:22494955:T:G	9.38395e-20	-4.40445e-10	-1.16803
22495006	chr9:22495006:G:A	1.84288e-20	-1.58537	-1.21034
22495035	chr9:22495035:G:A	2.21778e-20	-1.79712	-0.813398
22495201	chr9:22495201:C:T	3.0811e-20	-1.70013	-0.581614
22496181	chr9:22496181:A:G	9.45204e-20	-4.40445e-10	-1.1608
22496203	chr9:22496203:G:A	6.88263e-20	-1.71939	0.241361
22497182	chr9:22497182:A:G	1.18671e-19	-4.40445e-10	-0.933255
22497290	chr9:22497290:C:G	1.68565e-19	-4.40445e-10	-0.582294
22497557	chr9:22497557:T:C	1.87133e-19	-4.40445e-10	-0.477794
22497916	chr9:22497916:G:A	9.30574e-20	-4.40445e-10	-1.1764
22498440	chr9:22498440:G:A	9.67495e-19	-4.40445e-10	1.1651
22499389	chr9:22499389:A:C	1.06496e-19	-4.40445e-10	-1.04151
22499569	chr9:22499569:T:C	1.55283e-19	-4.40445e-10	-0.664362
22500349	chr9:22500349:T:G	1.99866e-19	-4.40445e-10	-0.411968
22500714	chr9:22500714:C:A	1.08695e-19	-4.40445e-10	-1.02107
22501750	chr9:22501750:G:A	1.19448e-19	-4.40445e-10	-0.92673
22502466	chr9:22502466:A:AT	1.03735e-19	-4.40445e-10	-1.06777
22502671	chr9:22502671:A:ACT	9.5371e-20	-4.40445e-10	-1.15184
22502674	chr9:22502674:A:AT	9.40459e-20	-4.40445e-10	-1.16583
22502677	chr9:22502677:C:T	9.44785e-20	-4.40445e-10	-1.16124
22502679	chr9:22502679:G:GAAA	9.39459e-20	-4.40445e-10	-1.1669
22502681	chr9:22502681:G:A	9.19637e-20	-4.40445e-10	-1.18822
22502957	chr9:22502957:T:C	1.5301e-19	-4.40445e-10	-0.679111
22504262	chr9:22504262:T:TGTTTTG	1.32944e-19	-4.40445e-10	-0.819683
22504358	chr9:22504358:G:A	9.20844e-20	-4.40445e-10	-1.18691
22504466	chr9:22504466:T:C	1.25557e-19	-2.21602	1.33917
22504606	chr9:22504606:T:G	2.29111e-17	5.48852	-1.15875
22504656	chr9:22504656:C:T	1.1932e-19	-4.40445e-10	-0.927804
22504784	chr9:22504784:A:G	1.00265e-19	-4.40445e-10	-1.1018
22504927	chr9:22504927:G:A	1.09965e-19	-1.63138	0.621927
22505105	chr9:22505105:G:A	1.32574e-20	-2.22496	-0.900091
22505194	chr9:22505194:T:C	1.87289e-20	-1.62511	-1.15444
22505195	chr9:22505195:G:A	9.9166e-20	-4.40445e-10	-1.11282
22505261	chr9:22505261:C:T	1.27729e-19	-4.40445e-10	-0.859705
22505544	chr9:22505544:T:C	1.92457e-19	-4.40445e-10	-0.44974
22506014	chr9:22506014:T:G	8.98956e-20	-4.40445e-10	-1.21096
22506161	chr9:22506161:G:A	2.66735e-19	-4.40445e-10	-0.123359
22506214	chr9:22506214:A:C	1.51041e-19	-4.40445e-10	-0.692066
22506330	chr9:22506330:A:T	1.19878e-19	-4.40445e-10	-0.923142
22506365	chr9:22506365:T:C	1.58213e-19	-4.40445e-10	-0.645671
22506667	chr9:22506667:C:G	9.1774e-20	-4.40445e-10	-1.19029
22506687	chr9:22506687:C:T	9.01381e-20	-4.40445e-10	-1.20827
22506723	chr9:22506723:T:C	3.39386e-20	-1.57137	-0.61369
22506726	chr9:22506726:C:T	1.67468e-19	-4.40445e-10	-0.588824
22507126	chr9:22507126:G:A	1.39078e-19	-2.03733	1.26275
22507131	chr9:22507131:T:C	5.21259e-20	-1.60848	-0.14747
22507145	chr9:22507145:A:G	1.89627e-19	-4.40445e-10	-0.464554
22507153	chr9:22507153:C:T	1.63347e-19	-4.40445e-10	-0.613735
22507245	chr9:22507245:C:G	1.16013e-19	-4.40445e-10	-0.955915
22507380	chr9:22507380:G:A	5.51095e-17	6.37023	-1.16276
22507403	chr9:22507403:A:T	6.27427e-20	-1.57057	-2.57401e-10
22507830	chr9:22507830:G:A	2.25214e-20	-1.58261	-1.01254
22508101	chr9:22508101:T:C	5.40708e-20	-1.70753	-0.0117935
22508383	chr9:22508383:C:T	2.92829e-20	-1.17001	-1.1626
22508477	chr9:22508477:C:T	1.04067e-19	-4.40445e-10	-1.06458
22508702	chr9:22508702:T:C	1.44157e-19	-4.40445e-10	-0.73871
22508719	chr9:22508719:C:T	9.37813e-20	-4.40445e-10	-1.16865
22508808	chr9:22508808:C:T	2.76292e-20	-1.21863	-1.17211
22508920	chr9:22508920:C:T	1.55614e-19	-4.40445e-10	-0.662238
22509013	chr9:22509013:G:A	8.1721e-20	-1.71996	0.413659
22509070	chr9:22509070:G:T	5.79427e-20	-1.72961	0.079453
22509535	chr9:22509535:C:G	3.35409e-20	-2.19685	-2.57401e-10
22509887	chr9:22509887:G:A	1.70748e-19	-4.40445e-10	-0.569426
22509912	chr9:22509912:C:A	1.85524e-20	-1.63663	-1.15239
22510013	chr9:22510013:T:C	7.74565e-19	-4.40445e-10	0.942687
22510112	chr9:22510112:G:A	1.68804e-19	-4.40445e-10	-0.580874
22510188	chr9:22510188:G:A	1.69439e-19	-4.40445e-10	-0.577119
22510505	chr9:22510505:G:A	2.49173e-19	-0.191467	-2.57401e-10
22510534	chr9:22510534:A:G	7.98126e-19	-4.40445e-10	0.972653
22510605	chr9:22510605:T:G	1.12927e-19	-4.40445e-10	-0.982875
22510710	chr9:22510710:T:G	1.27769e-19	-4.40445e-10	-0.859386
22512015	chr9:22512015:A:G	3.37341e-20	-2.1911	-2.57401e-10
22512263	chr9:22512263:C:T	2.83764e-20	-1.32483	-1.03923
22512389	chr9:22512389:ATTCT:A	1.95304e-19	-4.40445e-10	-0.435057
22512852	chr9:22512852:G:T	1.12462e-19	-4.40445e-10	-0.986995
22512940	chr9:22512940:G:T	1.45953e-19	-4.40445e-10	-0.726331
22512942	chr9:22512942:T:C	1.19712e-19	-4.40445e-10	-0.924525
22513078	chr9:22513078:T:G	1.11687e-19	-4.40445e-10	-0.993918
22513121	chr9:22513121:T:A	7.1092e-20	-1.68556	0.239919
22513245	chr9:22513245:T:A	1.32675e-19	-4.40445e-10	-0.821714
22513286	chr9:22513286:A:G	2.63134e-20	-1.58594	-0.853593
22513320	chr9:22513320:G:A	7.1067e-20	-1.70694	0.260954
22513556	chr9:22513556:GA:G	7.78344e-20	-1.67782	0.32279
22513683	chr9:22513683:A:G	1.66409e-19	-1.42949	0.83432
22513842	chr9:22513842:T:C	8.51668e-20	-1.6048	0.339798
22513911	chr9:22513911:C:CA	9.11866e-20	-1.53284	0.336138
22513989	chr9:22513989:C:G	7.48668e-17	6.69116	-1.1773
22514092	chr9:22514092:C:T	9.14155e-20	-4.40445e-10	-1.1942
22514266	chr9:22514266:G:A	2.01929e-19	-4.40445e-10	-0.4017
22514425	chr9:22514425:T:C	1.10693e-19	-4.40445e-10	-1.00285
22514460	chr9:22514460:G:A	7.88518e-20	-1.6164	0.274361
22514878	chr9:22514878:A:G	7.77337e-20	-1.66071	0.304386
22514963	chr9:22514963:A:G	2.23877e-17	5.50118	-1.19453
22515367	chr9:22515367:A:G	2.55978e-17	5.62434	-1.18369
22515503	chr9:22515503:A:G	2.41386e-17	5.54018	-1.15823
22515596	chr9:22515596:A:C	1.81913e-19	-4.40445e-10	-0.506085
22515689	chr9:22515689:A:G	9.06377e-20	-4.40445e-10	-1.20274
22515738	chr9:22515738:C:T	2.49777e-19	-4.40445e-10	-0.189048
22515958	chr9:22515958:T:C	2.09221e-20	-1.48266	-1.18615
22516422	chr9:22516422:C:T	1.92692e-20	-1.55809	-1.19302
22516964	chr9:22516964:A:G	2.13543e-20	-1.46016	-1.1882
22517148	chr9:22517148:A:G	7.30448e-20	-1.6691	0.250554
22517258	chr9:22517258:A:G	2.32125e-19	-4.40445e-10	-0.262337
22517383	chr9:22517383:T:C	2.32413e-19	-4.40445e-10	-0.2611
22517462	chr9:22517462:A:T	1.30146e-19	-4.40445e-10	-0.840956
22517470	chr9:22517470:G:T	9.32496e-20	-4.40445e-10	-1.17433
22517762	chr9:22517762:C:G	3.73792e-20	-1.55466	-0.533845
22518183	chr9:22518183:G:A	6.72764e-20	-1.59869	0.0978895
22518196	chr9:22518196:T:G	2.36592e-17	5.55236	-1.19047
22518311	chr9:22518311:C:G	2.05734e-20	-1.51082	-1.1748
22518322	chr9:22518322:G:A	9.17931e-20	-4.40445e-10	-1.19008
22519403	chr9:22519403:A:G	9.84387e-20	-4.40445e-10	-1.12018
22519475	chr9:22519475:T:C	1.1163e-19	0.202299	-1.19672
22519776	chr9:22519776:T:C	1.14133e-19	-4.40445e-10	-0.972251
22520711	chr9:22520711:C:T	8.85156e-17	6.89163	-1.21031
22520898	chr9:22520898:G:T	3.76177e-20	-2.08214	-2.57401e-10
22520978	chr9:22520978:T:G	1.02448e-19	-4.40445e-10	-1.08025
22521012	chr9:22521012:T:C	1.00398e-19	-4.40445e-10	-1.10047
22521095	chr9:22521095:A:G	2.41062e-16	6.54307	0.140123
22521171	chr9:22521171:A:G	2.07348e-19	-4.40445e-10	-0.375213
22521521	chr9:22521521:G:T	9.41503e-17	6.49704	-0.754003
22521831	chr9:22521831:G:A	2.13229e-19	-4.40445e-10	-0.347247
22522719	chr9:22522719:A:C	9.19937e-20	-4.40445e-10	-1.18789
22522739	chr9:22522739:A:G	1.76817e-20	-1.65352	-1.18356
22522811	chr9:22522811:G:A	2.35927e-17	5.56023	-1.20115
22523534	chr9:22523534:G:A	1.72797e-19	0.448268	-1.00577
22523645	chr9:22523645:A:C	9.72158e-20	-4.40445e-10	-1.13268
22523806	chr9:22523806:T:G	1.47598e-17	5.09999	-1.20994
22524082	chr9:22524082:A:AT	1.74914e-19	-4.40445e-10	-0.545322
22524170	chr9:22524170:G:A	3.33564e-19	-4.40445e-10	0.100221
22524186	chr9:22524186:G:A	1.77354e-19	-4.40445e-10	-0.531469
22524418	chr9:22524418:G:C	2.14797e-20	-1.54136	-1.10114
22524796	chr9:22524796:A:G	1.61808e-19	-4.40445e-10	-0.623206
22524926	chr9:22524926:T:C	1.8129e-20	-1.60708	-1.20503
22525280	chr9:22525280:T:C	1.74758e-20	-1.64307	-1.20573
22525377	chr9:22525377:C:G	3.48333e-20	-2.15904	-2.57401e-10
22525506	chr9:22525506:A:G	2.1083e-20	-1.45435	-1.20679
22525700	chr9:22525700:G:A	7.89069e-20	-2.01103	0.669687
22526471	chr9:22526471:C:T	1.7e-18	-4.40445e-10	1.72877
22526709	chr9:22526709:A:G	8.46212e-18	4.52929	-1.19555
22526739	chr9:22526739:G:A	1.10576e-19	-4.40445e-10	-1.00391
22526804	chr9:22526804:T:C	1.72072e-20	-1.65413	-1.21016
22526959	chr9:22526959:A:G	8.99596e-20	-4.40445e-10	-1.21025
22526996	chr9:22526996:T:C	7.3737e-18	4.40081	-1.20475
22527118	chr9:22527118:C:G	6.5609e-20	-2.18008	0.654176
22527628	chr9:22527628:T:G	7.25122e-18	4.31431	-1.135
22528076	chr9:22528076:CT:C	3.70832e-20	-2.09645	-2.57401e-10
22528083	chr9:22528083:CCTTCCTT:C	1.92931e-19	-4.40445e-10	-0.447283
22529096	chr9:22529096:A:C	5.9277e-20	-1.62739	-2.57401e-10
22529138	chr9:22529138:A:G	3.33437e-20	-2.23844	0.0356931
22530548	chr9:22530548:A:G	1.31832e-19	-4.40445e-10	-0.828087
22530854	chr9:22530854:C:T	1.64487e-19	-4.40445e-10	-0.606781
22531027	chr9:22531027:A:G	2.08736e-17	5.41646	-1.17983
22531191	chr9:22531191:G:A	4.23233e-20	-1.38001	-0.584265
22531576	chr9:22531576:T:G	1.5236e-19	-4.40445e-10	-0.683365
22531774	chr9:22531774:C:G	7.73462e-20	-2.07889	0.717568
22531949	chr9:22531949:A:C	1.79978e-17	5.19003	-1.10164
22532074	chr9:22532074:T:G	1.83209e-19	-4.40445e-10	-0.498987
22532146	chr9:22532146:C:T	1.82343e-20	-1.67117	-1.13514
22532250	chr9:22532250:T:C	2.28439e-20	-1.72627	-0.854659
22532388	chr9:22532388:T:C	9.00571e-20	-4.40445e-10	-1.20917
22532760	chr9:22532760:G:A	1.94338e-19	-4.40445e-10	-0.440017
22532876	chr9:22532876:C:T	1.36817e-19	-4.40445e-10	-0.790968
22533141	chr9:22533141:A:G	1.63737e-19	-4.40445e-10	-0.611351
22533291	chr9:22533291:A:G	3.24209e-19	-4.40445e-10	0.0717732
22533620	chr9:22533620:G:C	3.47222e-20	-2.23783	0.0755924
22533623	chr9:22533623:T:C	9.3704e-20	-4.40445e-10	-1.16947
22533880	chr9:22533880:G:A	1.43651e-19	-4.40445e-10	-0.742225
22534107	chr9:22534107:A:G	1.71393e-19	-4.40445e-10	-0.565655
22534117	chr9:22534117:G:C	5.80463e-20	-1.64837	-2.57401e-10
22534128	chr9:22534128:A:C	8.98583e-20	-4.40445e-10	-1.21138
22534185	chr9:22534185:G:A	1.8763e-19	-0.939895	0.464753
22534334	chr9:22534334:A:G	1.67496e-19	-4.40445e-10	-0.588657
22534342	chr9:22534342:T:A	1.73308e-19	-4.40445e-10	-0.554546
22534382	chr9:22534382:A:G	1.81267e-19	-0.973029	0.463388
22534520	chr9:22534520:G:C	4.09036e-20	-1.9984	-2.57401e-10
22534642	chr9:22534642:A:T	1.6883e-19	-4.40445e-10	-0.580721
22534702	chr9:22534702:G:T	9.02695e-20	-4.40445e-10	-1.20681
22534705	chr9:22534705:C:G	1.1088e-19	-4.40445e-10	-1.00117
22535247	chr9:22535247:T:C	3.29413e-20	-2.21489	-2.57401e-10
22535295	chr9:22535295:C:G	1.85627e-19	-4.40445e-10	-0.485873
22535422	chr9:22535422:A:G	9.8824e-20	-4.40445e-10	-1.11627
22535512	chr9:22535512:T:C	2.17886e-20	-2.23261	-0.395619
22535933	chr9:22535933:A:G	1.28603e-19	-4.40445e-10	-0.852883
22536153	chr9:22536153:G:A	4.90625e-20	-1.81652	-2.57401e-10
22536220	chr9:22536220:C:G	1.79681e-20	-1.9026	-0.918414
22536263	chr9:22536263:A:G	1.01507e-19	-4.40445e-10	-1.08948
22536571	chr9:22536571:G:C	1.39726e-19	-4.40445e-10	-0.769933
22536837	chr9:22536837:A:G	5.63037e-17	6.39535	-1.16645
22536895	chr9:22536895:A:G	2.04537e-19	-4.40445e-10	-0.388865
22537092	chr9:22537092:C:T	3.48904e-20	-2.1574	-2.57401e-10
22537143	chr9:22537143:T:A	1.15284e-19	-4.40445e-10	-0.962211
22537219	chr9:22537219:G:C	2.66871e-19	-4.40445e-10	-0.122848
22537256	chr9:22537256:A:G	1.3319e-20	-1.94802	-1.17241
22537361	chr9:22537361:C:G	1.44524e-19	-4.40445e-10	-0.736166
22537564	chr9:22537564:T:C	5.07938e-17	6.33459	-1.20868
22537639	chr9:22537639:C:T	3.97243e-20	-2.02765	-2.57401e-10
22538334	chr9:22538334:G:C	7.69298e-20	-2.22363	0.856912
22538428	chr9:22538428:G:A	1.06941e-19	-4.40445e-10	-1.03734
22538745	chr9:22538745:T:A	1.46819e-19	-4.40445e-10	-0.720412
22538957	chr9:22538957:A:G	1.34706e-19	-4.40445e-10	-0.806518
22539016	chr9:22539016:C:T	1.91668e-19	-4.40445e-10	-0.453849
22539020	chr9:22539020:C:A	3.61593e-20	-2.22189	0.100206
22539220	chr9:22539220:CTG:C	1.21247e-20	-2.00456	-1.20981
22539311	chr9:22539311:G:A	1.23086e-19	-4.40445e-10	-0.896727
22539430	chr9:22539430:G:A	1.536e-19	-4.40445e-10	-0.675262
22539850	chr9:22539850:G:C	1.10151e-19	-4.40445e-10	-1.00776
22540041	chr9:22540041:C:T	1.95013e-19	-4.40445e-10	-0.436548
22540084	chr9:22540084:T:C	1.2187e-17	4.90398	-1.20547
22540193	chr9:22540193:T:C	9.03012e-20	-4.40445e-10	-1.20646
22540581	chr9:22540581:T:C	1.49246e-19	-1.22876	0.524747
22540691	chr9:22540691:G:T	4.24813e-20	-1.96055	-2.57401e-10
22540746	chr9:22540746:C:T	1.35752e-19	-0.0360604	-0.762722
22540938	chr9:22540938:T:C	1.88164e-17	5.3393	-1.20643
22541094	chr9:22541094:G:A	1.72508e-20	-1.7028	-1.15895
22541138	chr9:22541138:T:C	2.03046e-19	-2.21764	1.82146
22541327	chr9:22541327:G:A	1.91433e-19	-4.40445e-10	-0.455077
22541384	chr9:22541384:A:G	1.91302e-20	-1.82139	-0.93696
22541411	chr9:22541411:T:G	1.49657e-19	-4.40445e-10	-0.701269
22541920	chr9:22541920:G:A	9.42102e-20	-4.40445e-10	-1.16409
22542176	chr9:22542176:G:A	6.28455e-20	-1.56894	-2.57401e-10
22542286	chr9:22542286:A:G	2.73681e-19	1.03309	-1.13074
22543280	chr9:22543280:G:A	4.34956e-19	-2.184	2.54963
22543394	chr9:22543394:C:T	1.01708e-19	-4.40445e-10	-1.08751
22543627	chr9:22543627:G:A	3.7095e-19	0.611991	-0.405539
22543732	chr9:22543732:G:A	9.55851e-20	-4.40445e-10	-1.1496
22543801	chr9:22543801:A:G	9.48045e-20	-4.40445e-10	-1.1578
22543845	chr9:22543845:G:GT	9.14043e-20	-4.40445e-10	-1.19432
22543847	chr9:22543847:T:G	2.84502e-19	-0.0588748	-2.57401e-10
22543851	chr9:22543851:A:T	2.5382e-19	-4.40445e-10	-0.17299
22543852	chr9:22543852:T:A	1.74827e-19	-4.40445e-10	-0.545817
22543977	chr9:22543977:G:A	9.68043e-20	-4.40445e-10	-1.13692
22544005	chr9:22544005:C:T	1.24028e-20	-2.08754	-1.10415
22544054	chr9:22544054:A:G	1.49464e-19	-4.40445e-10	-0.702557
22544137	chr9:22544137:C:T	3.34025e-20	-2.20098	-2.57401e-10
22544460	chr9:22544460:G:A	4.10759e-20	-2.05797	0.0637748
22544608	chr9:22544608:A:G	3.67489e-20	-2.06326	-0.0422415
22544615	chr9:22544615:G:A	1.34224e-19	-4.40445e-10	-0.810102
22544740	chr9:22544740:A:G	9.43362e-20	-4.40445e-10	-1.16275
22544805	chr9:22544805:T:C	1.20816e-19	-4.40445e-10	-0.915347
22544844	chr9:22544844:T:C	1.06247e-19	-4.40445e-10	-1.04384
22544938	chr9:22544938:G:C	9.05799e-20	-4.40445e-10	-1.20338
22545281	chr9:22545281:C:T	3.60641e-20	-2.07102	-0.0533001
22545432	chr9:22545432:C:T	1.36389e-19	-4.40445e-10	-0.794105
22545713	chr9:22545713:T:C	2.71342e-19	-4.40445e-10	-0.106234
22545723	chr9:22545723:T:A	1.08166e-19	-4.40445e-10	-1.02595
22546032	chr9:22546032:T:A	1.04549e-19	-4.40445e-10	-1.05996
22546356	chr9:22546356:AC:A	1.53275e-18	2.79979	-1.17459
22546661	chr9:22546661:C:T	1.45864e-19	-4.40445e-10	-0.726939
22546870	chr9:22546870:A:G	1.25627e-19	-4.40445e-10	-0.876293
22547229	chr9:22547229:G:GA	9.22075e-20	-4.40445e-10	-1.18557
22547509	chr9:22547509:C:T	1.17173e-18	2.50075	-1.14413
22547695	chr9:22547695:A:C	1.22807e-19	-4.40445e-10	-0.899003
22547861	chr9:22547861:G:C	2.67364e-19	-2.19852	2.07751
22547919	chr9:22547919:T:A	6.2441e-18	4.16259	-1.13282
22547927	chr9:22547927:A:G	8.98702e-20	-4.40445e-10	-1.21125
22548036	chr9:22548036:C:T	1.06657e-19	-4.40445e-10	-1.04
22549386	chr9:22549386:A:G	4.45928e-20	-1.02682	-0.885225
22549506	chr9:22549506:T:C	3.52691e-20	-2.14661	-2.57401e-10
22549703	chr9:22549703:T:C	2.35688e-20	-1.34258	-1.20711
22549821	chr9:22549821:G:A	1.32953e-19	-0.819615	-2.57401e-10
22549887	chr9:22549887:A:G	2.37053e-20	-1.36112	-1.1828
22550013	chr9:22550013:G:A	9.8854e-20	-4.40445e-10	-1.11597
22550154	chr9:22550154:T:C	1.38178e-19	-4.40445e-10	-0.78107
22550467	chr9:22550467:T:C	3.66081e-20	-2.10934	-2.57401e-10
22550931	chr9:22550931:TC:T	9.83724e-20	-4.40445e-10	-1.12085
22551097	chr9:22551097:T:C	8.98575e-20	-4.40445e-10	-1.21139
22551276	chr9:22551276:CT:C	3.63914e-18	3.69864	-1.20875
22551733	chr9:22551733:G:C	2.78812e-18	3.41737	-1.19386
22551753	chr9:22551753:A:G	1.79749e-19	-4.40445e-10	-0.518053
22551791	chr9:22551791:G:A	1.77646e-19	-2.22292	1.69309
22551859	chr9:22551859:C:A	7.33727e-20	-1.41406	-2.57401e-10
22551937	chr9:22551937:C:G	1.64457e-20	-1.73951	-1.17004
22552171	chr9:22552171:A:G	9.27929e-20	-4.40445e-10	-1.17924
22552594	chr9:22552594:T:A	4.49758e-20	-2.09223	0.188744
22552660	chr9:22552660:T:C	1.06267e-20	-2.20007	-1.14618
22552952	chr9:22552952:T:C	9.81097e-20	-4.40445e-10	-1.12353
22553657	chr9:22553657:A:C	9.02244e-20	-4.40445e-10	-1.20731
22553729	chr9:22553729:A:G	9.72909e-20	-1.13191	-2.57401e-10
22553768	chr9:22553768:G:A	5.5324e-20	-0.501431	-1.19498
22554381	chr9:22554381:T:C	9.47827e-20	-4.40445e-10	-1.15803
22554516	chr9:22554516:G:A	1.33846e-19	-4.40445e-10	-0.812928
22554602	chr9:22554602:G:A	1.21633e-20	-2.2251	-0.986098
22554826	chr9:22554826:C:G	8.99662e-20	-4.40445e-10	-1.21018
22555607	chr9:22555607:A:T	3.78213e-18	3.73878	-1.21036
22555671	chr9:22555671:G:A	2.09386e-19	-4.40445e-10	-0.365437
22556392	chr9:22556392:G:A	3.56606e-18	3.67968	-1.21008
22556448	chr9:22556448:C:G	1.88584e-18	3.04223	-1.20972
22556626	chr9:22556626:A:T	1.41916e-19	-4.40445e-10	-0.75438
22557021	chr9:22557021:A:G	1.41786e-19	-4.40445e-10	-0.755294
22557398	chr9:22557398:C:T	3.333e-20	-2.20316	-2.57401e-10
22557527	chr9:22557527:T:C	1.00113e-19	-4.40445e-10	-1.10332
22558422	chr9:22558422:G:A	4.04196e-18	3.80392	-1.20905
22558434	chr9:22558434:T:C	3.62087e-19	-2.02723	2.2095
22558533	chr9:22558533:A:C	9.0029e-20	-4.40445e-10	-1.20948
22558933	chr9:22558933:T:C	1.24051e-19	-4.40445e-10	-0.888924
22559113	chr9:22559113:C:T	9.50021e-19	-4.40445e-10	1.14687
22559490	chr9:22559490:C:T	3.61664e-19	-4.40445e-10	0.181103
22560076	chr9:22560076:C:G	1.81922e-19	-4.40445e-10	-0.506035
22560207	chr9:22560207:A:C	1.38331e-19	-4.40445e-10	-0.779963
22560295	chr9:22560295:CT:C	1.31399e-20	-2.22777	-0.906195
22560525	chr9:22560525:T:A	1.87991e-20	-2.22078	-0.555026
22560668	chr9:22560668:G:A	1.27349e-19	-4.40445e-10	-0.862682
22560712	chr9:22560712:C:T	4.7839e-19	-4.40445e-10	0.460812
22560726	chr9:22560726:C:T	1.13037e-19	-4.40445e-10	-0.981902
22560838	chr9:22560838:G:A	4.82886e-18	3.98394	-1.21119
22561817	chr9:22561817:A:T	1.6417e-19	-4.40445e-10	-0.608709
22561946	chr9:22561946:T:G	4.46162e-17	6.20766	-1.21142
22562154	chr9:22562154:C:A	1.11494e-19	-0.995646	-2.57401e-10
22562511	chr9:22562511:A:T	3.06915e-19	-2.07128	2.08823
22562995	chr9:22562995:C:G	3.76999e-18	3.69499	-1.16978
22563061	chr9:22563061:C:T	2.25253e-19	-4.40445e-10	-0.292388
22563117	chr9:22563117:T:C	3.60727e-17	5.92436	-1.14068
22563155	chr9:22563155:A:G	1.09339e-19	-4.40445e-10	-1.01516
22563433	chr9:22563433:G:A	9.62618e-20	-4.40445e-10	-1.14254
22563725	chr9:22563725:ATATAT:A	1.97737e-19	-4.40445e-10	-0.422676
22564572	chr9:22564572:A:G	1.3768e-19	-4.40445e-10	-0.784685
22564669	chr9:22564669:T:G	3.49553e-18	3.64035	-1.19073
22565186	chr9:22565186:G:A	3.74121e-20	-2.08762	-2.57401e-10
22565345	chr9:22565345:A:G	3.74472e-18	3.71253	-1.19404
22565578	chr9:22565578:T:C	9.91997e-20	-4.40445e-10	-1.11248
22565717	chr9:22565717:G:A	9.12524e-20	-4.40445e-10	-1.19598
22565751	chr9:22565751:T:A	4.35423e-18	3.8664	-1.19712
22566023	chr9:22566023:G:A	1.38262e-19	-4.40445e-10	-0.780461
22566345	chr9:22566345:G:A	1.24226e-19	-2.23796	1.35044
22566809	chr9:22566809:T:C	4.35319e-18	3.68404	-1.01499
22566816	chr9:22566816:T:C	9.25254e-20	-1.18213	-2.57401e-10
22567119	chr9:22567119:C:G	4.72728e-20	-2.03588	0.182204
22567265	chr9:22567265:G:C	1.37669e-19	-4.40445e-10	-0.784764
22567551	chr9:22567551:C:T	1.11877e-20	-2.23655	-1.05825
22567730	chr9:22567730:T:G	9.04664e-20	-4.40445e-10	-1.20464
22568167	chr9:22568167:C:T	1.32019e-19	-4.40445e-10	-0.826672
22568209	chr9:22568209:TG:T	1.8275e-18	3.01251	-1.21142
22568271	chr9:22568271:A:T	1.61573e-20	-2.23622	-0.691024
22568459	chr9:22568459:G:T	1.02602e-19	-4.40445e-10	-1.07876
22568502	chr9:22568502:A:C	4.84688e-20	-2.22535	0.396656
22568607	chr9:22568607:C:T	1.93953e-19	-2.23083	1.78883
22568779	chr9:22568779:G:A	2.9926e-19	-4.40445e-10	-0.00830254
22569091	chr9:22569091:T:G	2.62843e-20	-1.25789	-1.18276
22569106	chr9:22569106:T:C	1.18146e-19	-4.40445e-10	-0.937693
22569235	chr9:22569235:C:T	1.08829e-19	-4.40445e-10	-1.01984
22569440	chr9:22569440:T:G	1.03115e-19	-4.40445e-10	-1.07377
22569725	chr9:22569725:A:G	9.82737e-20	-4.40445e-10	-1.12186
22569841	chr9:22569841:A:G	1.76797e-19	-2.23797	1.70336
22570061	chr9:22570061:C:T	1.00352e-19	-4.40445e-10	-1.10093
22570217	chr9:22570217:C:T	2.88078e-18	3.46459	-1.20838
22570284	chr9:22570284:T:G	1.00137e-19	-4.40445e-10	-1.10307
22570415	chr9:22570415:G:A	2.17077e-19	-1.54584	1.21648
22570485	chr9:22570485:G:A	1.59487e-19	-0.637649	-2.57401e-10
22570566	chr9:22570566:C:A	9.77007e-20	-4.40445e-10	-1.12771
22570722	chr9:22570722:C:T	1.11029e-19	-4.40445e-10	-0.99982
22570796	chr9:22570796:G:T	2.4854e-18	3.31091	-1.20233
22571164	chr9:22571164:T:C	1.99078e-20	-2.23737	-0.481137
22571170	chr9:22571170:A:G	1.02823e-19	-4.40445e-10	-1.0766
22571469	chr9:22571469:G:A	2.5035e-18	3.32037	-1.20453
22571670	chr9:22571670:T:G	3.33618e-20	-2.2022	-2.57401e-10
22571900	chr9:22571900:G:C	2.26597e-19	-0.286442	-2.57401e-10
22571959	chr9:22571959:A:G	9.03835e-20	-4.40445e-10	-1.20555
22571981	chr9:22571981:T:C	3.64584e-17	5.73913	-0.944814
22571990	chr9:22571990:CTT:C	1.54852e-19	-2.23159	1.56445
22572139	chr9:22572139:T:C	1.74568e-19	-4.40445e-10	-0.547297
22572164	chr9:22572164:A:G	1.71651e-19	-4.40445e-10	-0.564151
22572194	chr9:22572194:T:C	4.86496e-20	-1.82497	-2.57401e-10
22572301	chr9:22572301:T:C	1.23265e-20	-2.23858	-0.959285
22572924	chr9:22572924:T:C	6.1185e-20	-1.59571	-2.57401e-10
22572944	chr9:22572944:C:A	3.85931e-19	-4.40445e-10	0.246045
22573119	chr9:22573119:A:G	4.95559e-20	-2.20495	0.398442
22573789	chr9:22573789:G:A	1.99222e-19	-2.22724	1.81205
22573959	chr9:22573959:A:G	1.80679e-19	-4.40445e-10	-0.512892
22574040	chr9:22574040:C:T	1.21198e-20	-2.23826	-0.976513
22574361	chr9:22574361:A:G	9.79057e-20	-4.40445e-10	-1.12561
22574430	chr9:22574430:C:G	6.33826e-18	3.81059	-0.765847
22574483	chr9:22574483:T:G	9.11194e-20	-4.40445e-10	-1.19744
22574526	chr9:22574526:T:C	3.6901e-19	-4.40445e-10	0.20121
22574549	chr9:22574549:T:C	1.59459e-20	-2.23791	-0.702496
22574704	chr9:22574704:G:C	3.78587e-19	-4.40445e-10	0.226833
22574799	chr9:22574799:A:G	6.8298e-18	3.90007	-0.780633
22575331	chr9:22575331:A:G	3.92587e-19	-4.40445e-10	0.263144
22575453	chr9:22575453:T:C	1.61176e-20	-2.23621	-0.693494
22575461	chr9:22575461:A:T	1.31397e-19	-4.40445e-10	-0.831392
22575569	chr9:22575569:A:G	1.41066e-19	-4.40445e-10	-0.760387
22576045	chr9:22576045:C:T	1.41244e-19	-4.40445e-10	-0.759125
22576207	chr9:22576207:AACAG:A	1.05692e-19	-4.40445e-10	-1.04908
22576211	chr9:22576211:G:A	9.121e-20	-4.40445e-10	-1.19645
22576257	chr9:22576257:A:G	2.74734e-20	-1.22166	-1.17474
22576909	chr9:22576909:C:T	2.66956e-20	-1.26664	-1.15847
22576955	chr9:22576955:G:A	1.27199e-19	-2.19403	1.33017
22577208	chr9:22577208:A:G	1.21763e-19	-4.40445e-10	-0.907538
22577273	chr9:22577273:T:A	1.52674e-19	-4.40445e-10	-0.681311
22577291	chr9:22577291:G:T	3.70307e-19	-4.40445e-10	0.204719
22577687	chr9:22577687:TGTTCTCATTTATAA:T	2.12485e-20	-2.22306	-0.430263
22577762	chr9:22577762:T:C	1.30346e-19	-0.839422	-2.57401e-10
22577819	chr9:22577819:G:T	1.29846e-19	-4.40445e-10	-0.843265
22577963	chr9:22577963:T:C	1.44804e-19	-4.40445e-10	-0.734235
22578445	chr9:22578445:G:A	9.67513e-20	-4.40445e-10	-1.13747
22578623	chr9:22578623:A:G	3.95745e-18	3.7034	-1.12966
22578934	chr9:22578934:C:T	2.20081e-20	-2.15348	-0.464726
22579010	chr9:22579010:T:C	9.64176e-20	-4.40445e-10	-1.14093
22579021	chr9:22579021:C:T	2.0788e-19	-2.23825	1.86559
22579028	chr9:22579028:C:T	3.78107e-19	-4.40445e-10	0.225564
22579204	chr9:22579204:C:T	1.87645e-19	-4.40445e-10	-0.475063
22579238	chr9:22579238:T:C	1.70321e-20	-2.23706	-0.637458
22579468	chr9:22579468:G:A	1.32204e-19	-4.40445e-10	-0.825267
22579822	chr9:22579822:T:C	4.05596e-19	-4.40445e-10	0.295743
22580061	chr9:22580061:C:T	3.58498e-19	-4.40445e-10	0.172308
22580100	chr9:22580100:A:G	1.08338e-19	-4.40445e-10	-1.02436
22580114	chr9:22580114:A:G	1.2345e-19	-4.40445e-10	-0.893775
22580379	chr9:22580379:G:A	2.57993e-20	-1.24807	-1.21119
22580933	chr9:22580933:G:A	1.35057e-20	-2.23156	-0.874941
22581261	chr9:22581261:C:A	2.28009e-20	-2.2295	-0.35332
22581320	chr9:22581320:G:C	2.17992e-19	-4.40445e-10	-0.325154
22582570	chr9:22582570:A:G	1.05813e-19	-4.40445e-10	-1.04795
22582873	chr9:22582873:C:T	1.50921e-19	-4.40445e-10	-0.692857
22582921	chr9:22582921:C:G	1.33448e-19	-4.40445e-10	-0.815902
22582975	chr9:22582975:G:A	1.22092e-19	0.0404073	-0.945243
22583182	chr9:22583182:T:C	2.18977e-20	-2.23682	-0.386411
22583226	chr9:22583226:A:G	2.65181e-18	3.33259	-1.15921
22583426	chr9:22583426:A:G	1.09057e-19	-4.40445e-10	-1.01774
22583429	chr9:22583429:A:G	2.0845e-19	-4.40445e-10	-0.369914
22583562	chr9:22583562:A:G	1.28129e-18	2.34054	-0.894535
22583729	chr9:22583729:C:T	2.43399e-19	-4.40445e-10	-0.214912
22583916	chr9:22583916:G:T	2.74667e-18	3.32174	-1.11321
22583951	chr9:22583951:A:G	1.39162e-19	-4.40445e-10	-0.773979
22584193	chr9:22584193:AGTTTT:A	9.40965e-20	-1.16529	-2.57401e-10
22584528	chr9:22584528:A:G	1.27632e-19	-4.40445e-10	-0.860462
22584585	chr9:22584585:A:G	1.46946e-18	2.47931	-0.896273
22585009	chr9:22585009:G:A	2.82108e-19	-4.40445e-10	-0.0673253
22585168	chr9:22585168:T:C	9.14925e-20	-4.40445e-10	-1.19336
22585364	chr9:22585364:T:C	1.33196e-19	-4.40445e-10	-0.817795
22586183	chr9:22586183:T:C	1.72866e-19	-4.40445e-10	-0.557099
22586355	chr9:22586355:C:G	1.45331e-20	-2.19608	-0.837103
22587308	chr9:22587308:C:T	9.02584e-20	-4.40445e-10	-1.20694
22587976	chr9:22587976:A:G	2.00001e-20	-2.05569	-0.65819
22588224	chr9:22588224:T:C	4.31895e-19	-4.40445e-10	0.358567
22588433	chr9:22588433:A:G	6.6106e-20	-2.23164	0.713283
22588442	chr9:22588442:A:G	1.02283e-19	-4.40445e-10	-1.08187
22589172	chr9:22589172:G:A	4.33366e-19	1.57291	-1.21094
22591119	chr9:22591119:G:A	9.20631e-20	-4.40445e-10	-1.18714
22591197	chr9:22591197:A:C	1.43697e-20	-2.19599	-0.8485
22592180	chr9:22592180:A:G	4.55961e-18	3.84946	-1.13408
22592296	chr9:22592296:A:G	1.52631e-18	2.14546	-0.524459
22592368	chr9:22592368:G:A	8.00019e-20	-1.32756	-2.57401e-10
22592385	chr9:22592385:C:G	4.30179e-19	-4.40445e-10	0.354587
22592590	chr9:22592590:T:C	6.73916e-20	-2.23819	0.739094
22592704	chr9:22592704:CAAAT:C	1.04493e-19	-4.40445e-10	-1.06049
22592895	chr9:22592895:C:T	1.0257e-19	-4.40445e-10	-1.07907
22593376	chr9:22593376:T:C	6.62191e-19	-1.12456	1.9105
22593525	chr9:22593525:ATAAG:A	1.12436e-19	-4.40445e-10	-0.987231
22594728	chr9:22594728:A:G	9.10696e-20	-4.40445e-10	-1.19799
22595049	chr9:22595049:A:G	1.40317e-20	-1.90249	-1.1658
22595153	chr9:22595153:T:C	9.0766e-20	-4.40445e-10	-1.20133
22595235	chr9:22595235:A:G	9.0922e-20	-4.40445e-10	-1.19961
22595280	chr9:22595280:G:A	1.03001e-19	-4.40445e-10	-1.07487
22595333	chr9:22595333:A:G	1.58897e-20	-1.73683	-1.20712
22595382	chr9:22595382:A:T	1.36801e-19	-4.40445e-10	-0.791084
22595483	chr9:22595483:T:C	1.44584e-20	-1.83016	-1.20819
22595547	chr9:22595547:C:T	1.29526e-19	-4.40445e-10	-0.845734
22595654	chr9:22595654:A:T	1.43363e-20	-1.84007	-1.20675
22595658	chr9:22595658:A:T	1.40853e-20	-1.85736	-1.20713
22596092	chr9:22596092:T:G	9.55063e-20	-4.40445e-10	-1.15042
22596164	chr9:22596164:A:T	4.37808e-20	-2.23471	0.304295
22596572	chr9:22596572:C:T	5.03137e-20	-2.18576	0.394424
22596679	chr9:22596679:T:C	1.54451e-19	-4.40445e-10	-0.669738
22596792	chr9:22596792:G:A	9.77471e-21	-2.22786	-1.20195
22596809	chr9:22596809:T:C	4.87369e-20	-2.19495	0.371775
22596868	chr9:22596868:T:C	2.57869e-20	-2.23856	-0.221187
22596978	chr9:22596978:G:C	9.73662e-20	-4.40445e-10	-1.13113
22597080	chr9:22597080:T:C	1.13193e-19	-4.40445e-10	-0.980521
22597352	chr9:22597352:T:A	4.4569e-20	-2.2336	0.321023
22597509	chr9:22597509:T:C	5.15541e-20	-1.76698	-2.57401e-10
22597824	chr9:22597824:C:T	9.31593e-20	-4.40445e-10	-1.1753
22597832	chr9:22597832:G:A	9.42814e-20	-4.40445e-10	-1.16333
22598140	chr9:22598140:G:C	1.18108e-19	-4.40445e-10	-0.938018
22598371	chr9:22598371:T:C	9.48304e-20	-4.40445e-10	-1.15752
22598742	chr9:22598742:A:G	1.30929e-20	-2.10631	-1.03124
22598915	chr9:22598915:G:A	1.4059e-20	-2.17158	-0.894777
22598996	chr9:22598996:G:T	1.11909e-20	-2.23228	-1.06223
22599200	chr9:22599200:A:G	1.01423e-19	-4.40445e-10	-1.09031
22599345	chr9:22599345:C:A	5.16182e-20	-1.0205	-0.745244
22599368	chr9:22599368:T:C	1.13244e-20	-2.22796	-1.0547
22599457	chr9:22599457:G:A	4.38546e-20	-1.1167	-0.81203
22599609	chr9:22599609:ATTTG:A	9.04077e-20	-4.40445e-10	-1.20528
22599714	chr9:22599714:G:A	1.43345e-19	-0.744361	-2.57401e-10
22599838	chr9:22599838:A:G	1.56332e-20	-2.08643	-0.873786
22600061	chr9:22600061:C:CA	1.70475e-19	-4.40445e-10	-0.571027
22600089	chr9:22600089:T:C	1.76261e-19	-4.40445e-10	-0.537647
22600092	chr9:22600092:TTA:T	1.02946e-19	-4.40445e-10	-1.07541
22600163	chr9:22600163:G:T	3.77966e-19	-4.40445e-10	0.22519
22600310	chr9:22600310:A:T	1.74386e-19	-4.40445e-10	-0.548341
22601140	chr9:22601140:T:G	9.95659e-20	-4.40445e-10	-1.10879
22601381	chr9:22601381:G:A	1.44376e-18	-1.70906	3.27445
22601486	chr9:22601486:T:C	9.79725e-20	-4.40445e-10	-1.12493
22601620	chr9:22601620:A:G	9.1633e-20	-4.40445e-10	-1.19182
22601732	chr9:22601732:A:G	9.15998e-20	-4.40445e-10	-1.19218
22602226	chr9:22602226:G:T	6.48331e-20	-1.5378	-2.57401e-10
22602497	chr9:22602497:G:A	3.4289e-20	-1.17081	-1.00398
22603264	chr9:22603264:G:A	1.64562e-19	-4.40445e-10	-0.60633
22603608	chr9:22603608:A:G	1.03359e-20	-2.16257	-1.21142
22603825	chr9:22603825:C:T	5.28279e-20	-1.74258	-2.57401e-10
22605106	chr9:22605106:A:G	1.13239e-19	-4.40445e-10	-0.980117
22605497	chr9:22605497:T:C	9.78409e-20	-4.40445e-10	-1.12627
22605721	chr9:22605721:C:G	5.55436e-20	-1.25576	-0.436682
22605829	chr9:22605829:G:A	8.99052e-20	-4.40445e-10	-1.21086
22605884	chr9:22605884:ACTT:A	9.0345e-20	-4.40445e-10	-1.20598
22605984	chr9:22605984:A:G	1.3983e-20	-1.87828	-1.19349
22606077	chr9:22606077:A:C	1.753e-19	-4.40445e-10	-0.543113
22606576	chr9:22606576:A:C	1.25361e-20	-2.06572	-1.11528
22606786	chr9:22606786:A:G	1.35799e-19	-4.40445e-10	-0.798435
22606815	chr9:22606815:G:A	3.25228e-20	-2.22767	-2.57401e-10
22607614	chr9:22607614:C:T	5.4533e-20	-0.733443	-0.977366
22607675	chr9:22607675:C:A	1.07577e-18	-1.97001	3.24119
22608166	chr9:22608166:T:C	1.75934e-19	-4.40445e-10	-0.539504
22608276	chr9:22608276:A:G	9.78949e-21	-2.23292	-1.19538
22608383	chr9:22608383:AT:A	3.02364e-20	-1.41025	-0.890321
22608773	chr9:22608773:C:G	9.55065e-20	-4.40445e-10	-1.15042
22608774	chr9:22608774:A:G	1.0508e-20	-2.17551	-1.18197
22608834	chr9:22608834:G:C	1.5526e-19	-4.40445e-10	-0.664515
22609111	chr9:22609111:A:G	5.86996e-20	-1.63718	-2.57401e-10
22610100	chr9:22610100:A:G	1.47328e-20	-1.83099	-1.18855
22610367	chr9:22610367:C:T	3.27728e-20	-1.5214	-0.69862
22610532	chr9:22610532:A:G	2.28061e-20	-1.98616	-0.596431
22610695	chr9:22610695:G:C	2.91327e-20	-1.74974	-0.588014
22610976	chr9:22610976:G:A	3.21416e-19	-4.40445e-10	0.063121
22610989	chr9:22610989:G:A	3.27684e-19	-4.40445e-10	0.0824351
22611156	chr9:22611156:A:G	2.12037e-20	-1.76078	-0.894652
22611199	chr9:22611199:A:T	1.9281e-20	-1.55163	-1.19886
22611603	chr9:22611603:G:A	2.4958e-19	-4.40445e-10	-0.189833
22612076	chr9:22612076:G:A	1.59532e-19	-4.40445e-10	-0.637367
22612080	chr9:22612080:C:A	1.42174e-19	-4.40445e-10	-0.752561
22612585	chr9:22612585:G:T	1.45947e-20	-1.97039	-1.05857
22612601	chr9:22612601:T:C	3.42188e-20	-2.17684	-2.57401e-10
22612890	chr9:22612890:A:G	2.72244e-20	-1.49008	-0.915423
22612961	chr9:22612961:A:G	8.35901e-20	-0.235484	-1.0482
22613237	chr9:22613237:T:C	2.24117e-20	-1.66255	-0.937478
22613536	chr9:22613536:T:A	9.08865e-20	-4.40445e-10	-1.2
22613542	chr9:22613542:C:A	1.41566e-20	-1.96118	-1.09826
22613562	chr9:22613562:A:G	3.23827e-20	-2.23199	-2.57401e-10
22613939	chr9:22613939:A:T	3.60763e-20	-1.31262	-0.811357
22613998	chr9:22613998:G:C	1.64518e-19	-4.40445e-10	-0.606595
22614017	chr9:22614017:T:C	4.22653e-20	-1.96565	-2.57401e-10
22614117	chr9:22614117:T:C	9.04236e-20	-4.40445e-10	-1.20511
22614732	chr9:22614732:T:C	9.58428e-20	-4.40445e-10	-1.1469
22614767	chr9:22614767:T:A	8.98919e-20	-4.40445e-10	-1.21101
22614837	chr9:22614837:A:G	1.91621e-19	-4.40445e-10	-0.454096
22614874	chr9:22614874:C:T	4.98776e-20	-1.80004	-2.57401e-10
22614986	chr9:22614986:A:G	5.0679e-20	-2.08496	0.300855
22615418	chr9:22615418:C:T	3.66021e-20	-1.9535	-0.156013
22615605	chr9:22615605:T:C	4.98314e-20	-2.23851	0.437537
22615647	chr9:22615647:C:T	9.38019e-20	-4.40445e-10	-1.16843
22615800	chr9:22615800:A:T	8.75245e-20	-2.02277	0.785079
22615883	chr9:22615883:T:C	1.57849e-19	-4.40445e-10	-0.647973
22616454	chr9:22616454:T:C	7.73176e-20	-1.98635	0.624661
22616770	chr9:22616770:G:T	1.12742e-20	-2.17106	-1.11604
22616864	chr9:22616864:A:G	4.51079e-19	-4.40445e-10	0.402029
22617010	chr9:22617010:G:A	3.12842e-20	-2.22238	-0.0441203
22617270	chr9:22617270:G:T	5.29518e-20	-1.91289	0.172653
22618100	chr9:22618100:T:G	1.78056e-19	-4.40445e-10	-0.527513
22618339	chr9:22618339:A:G	9.18286e-20	-4.40445e-10	-1.18969
22618478	chr9:22618478:G:A	2.73491e-20	-1.34043	-1.0605
22619534	chr9:22619534:G:T	1.27874e-19	-4.40445e-10	-0.858568
22619648	chr9:22619648:G:A	2.247e-20	-1.3934	-1.20403
22619665	chr9:22619665:C:T	2.20345e-20	-1.42296	-1.19404
22619734	chr9:22619734:A:G	3.51195e-19	-1.72507	1.87679
22620282	chr9:22620282:G:A	2.89371e-19	-4.40445e-10	-0.0419041
22620410	chr9:22620410:T:C	2.64321e-20	-1.76835	-0.666685
22620423	chr9:22620423:G:A	1.88109e-20	-2.21639	-0.558788
22620643	chr9:22620643:T:C	2.02459e-19	-4.40445e-10	-0.399075
22620864	chr9:22620864:AAAG:A	9.55586e-20	-4.40445e-10	-1.14987
22621681	chr9:22621681:T:G	1.16914e-19	-4.40445e-10	-0.948178
22622062	chr9:22622062:A:G	4.81121e-20	-0.774196	-1.06189
22622176	chr9:22622176:A:T	4.0026e-19	-4.40445e-10	0.2825
22622453	chr9:22622453:G:A	7.55752e-20	-0.984481	-0.400005
22622496	chr9:22622496:T:A	1.38993e-19	-4.40445e-10	-0.775194
22622677	chr9:22622677:C:T	6.46409e-20	-1.00637	-0.534399
22623172	chr9:22623172:G:A	7.43984e-20	-1.40018	-2.57401e-10
22623270	chr9:22623270:T:A	4.67011e-19	-4.40445e-10	0.43674
22623332	chr9:22623332:A:G	5.0929e-19	-4.40445e-10	0.523403
22623388	chr9:22623388:T:C	3.78028e-19	-1.64246	1.86782
22624205	chr9:22624205:T:C	3.70283e-20	-2.09793	-2.57401e-10
22624611	chr9:22624611:G:A	9.00113e-20	-0.896038	-0.313642
22625248	chr9:22625248:A:G	2.10629e-20	-2.15475	-0.50735
22625329	chr9:22625329:A:G	9.50435e-20	-4.40445e-10	-1.15528
22625354	chr9:22625354:A:C	1.01932e-19	-4.40445e-10	-1.08531
22625935	chr9:22625935:C:T	9.60001e-20	-4.40445e-10	-1.14527
22626318	chr9:22626318:G:A	1.17222e-20	-2.12956	-1.11857
22626572	chr9:22626572:G:C	1.97382e-20	-1.59543	-1.13163
22627306	chr9:22627306:C:T	3.21699e-20	-2.23858	-2.57401e-10
22627494	chr9:22627494:G:T	9.90764e-20	-4.40445e-10	-1.11372
22627603	chr9:22627603:C:T	1.40866e-19	-4.40445e-10	-0.761803
22627743	chr9:22627743:G:A	8.75506e-20	-1.99065	0.753251
22628020	chr9:22628020:G:C	9.59218e-20	-4.40445e-10	-1.14608
22628152	chr9:22628152:T:C	1.31926e-18	-0.912998	2.38821
22628386	chr9:22628386:G:A	3.97468e-20	-2.22008	0.193
22628394	chr9:22628394:A:G	1.82339e-19	-4.40445e-10	-0.503745
22628445	chr9:22628445:G:T	9.14986e-20	-4.40445e-10	-1.19329
22628607	chr9:22628607:G:A	5.96817e-20	-1.6871	0.0665062
22628870	chr9:22628870:C:T	9.00259e-20	-4.40445e-10	-1.20952
22628883	chr9:22628883:C:T	1.37444e-20	-2.23072	-0.85826
22628904	chr9:22628904:A:G	1.86577e-19	-4.40445e-10	-0.48077
22628932	chr9:22628932:A:G	5.43885e-20	-2.21649	0.503028
22629129	chr9:22629129:T:C	6.5555e-19	-0.757124	1.53298
22629230	chr9:22629230:T:C	8.55961e-19	-0.679012	1.72162
22630011	chr9:22630011:C:G	1.41386e-20	-2.1958	-0.864906
22630353	chr9:22630353:T:A	1.3888e-18	-0.62359	2.15017
22630433	chr9:22630433:C:T	9.6184e-20	-4.40445e-10	-1.14335
22630632	chr9:22630632:T:C	2.81214e-20	-2.12356	-0.249529
22630733	chr9:22630733:A:T	1.38973e-18	-0.825548	2.3528
22630893	chr9:22630893:A:G	6.36615e-19	-0.842871	1.58942
22631220	chr9:22631220:T:C	1.0128e-19	-4.40445e-10	-1.09173
22631451	chr9:22631451:G:A	5.58741e-19	-0.612655	1.22873
22631471	chr9:22631471:A:G	8.65228e-20	-2.10483	0.855625
22631636	chr9:22631636:T:C	1.2198e-19	-4.40445e-10	-0.905761
22631803	chr9:22631803:T:G	9.51391e-20	-4.40445e-10	-1.15427
22631819	chr9:22631819:A:G	2.13655e-19	-4.40445e-10	-0.345249
22631823	chr9:22631823:A:T	2.23598e-19	-4.40445e-10	-0.299766
22632272	chr9:22632272:AC:A	1.50209e-19	-4.40445e-10	-0.697585
22632328	chr9:22632328:TA:T	2.05908e-19	-4.40445e-10	-0.382184
22632654	chr9:22632654:A:AAT	2.22015e-19	-4.40445e-10	-0.306869
22632855	chr9:22632855:A:T	1.09373e-18	-0.757261	2.04499
22633106	chr9:22633106:G:A	1.02558e-19	-4.40445e-10	-1.07918
22633349	chr9:22633349:G:T	1.77802e-20	-1.9009	-0.930633
22633380	chr9:22633380:T:C	2.96565e-19	-4.40445e-10	-0.0173494
22633391	chr9:22633391:T:A	3.1878e-19	-1.71906	1.77395
22633461	chr9:22633461:G:C	1.21611e-19	-4.40445e-10	-0.908786
22633565	chr9:22633565:T:A	8.99602e-20	-4.40445e-10	-1.21025
22633571	chr9:22633571:T:C	9.81788e-20	-4.40445e-10	-1.12282
22633925	chr9:22633925:G:A	9.38185e-20	-4.40445e-10	-1.16825
22634106	chr9:22634106:CATCATTTGTCA:C	2.1566e-19	-4.40445e-10	-0.335911
22634276	chr9:22634276:G:A	1.39804e-20	-2.20066	-0.871297
22634894	chr9:22634894:G:A	1.16004e-19	-1.89973	0.943745
22634916	chr9:22634916:G:A	2.46542e-19	-4.40445e-10	-0.202084
22635221	chr9:22635221:C:A	1.99238e-19	-4.40445e-10	-0.415116
22635452	chr9:22635452:T:C	2.27911e-19	-4.40445e-10	-0.280657
22635516	chr9:22635516:CTAT:C	1.45828e-19	-4.40445e-10	-0.727184
22635714	chr9:22635714:T:A	2.09571e-19	-4.40445e-10	-0.364552
22635724	chr9:22635724:G:A	5.60676e-20	-2.23542	0.552362
22636219	chr9:22636219:G:C	1.00043e-19	-4.40445e-10	-1.10401
22636227	chr9:22636227:G:C	2.31452e-19	-4.40445e-10	-0.265243
22636239	chr9:22636239:A:G	4.91567e-19	-4.40445e-10	0.487985
22636244	chr9:22636244:C:A	2.21557e-19	-4.40445e-10	-0.308935
22636257	chr9:22636257:T:A	2.2353e-19	-4.40445e-10	-0.300069
22636350	chr9:22636350:C:T	1.23446e-20	-2.11222	-1.08418
22636542	chr9:22636542:T:C	2.14355e-19	-4.40445e-10	-0.341979
22636740	chr9:22636740:C:G	3.25833e-20	-2.22582	-2.57401e-10
22636783	chr9:22636783:T:C	9.05615e-20	-4.40445e-10	-1.20358
22637338	chr9:22637338:G:A	1.00399e-19	-4.40445e-10	-1.10046
22638062	chr9:22638062:T:A	1.31253e-19	-1.56921	0.73672
22638120	chr9:22638120:C:T	1.64578e-19	-1.1829	0.576671
22638130	chr9:22638130:A:G	2.19714e-19	-4.40445e-10	-0.317286
22638208	chr9:22638208:G:A	1.4438e-20	-2.01194	-1.02781
22638215	chr9:22638215:C:T	9.10156e-19	-0.938707	2.04271
22638320	chr9:22638320:TC:T	1.67266e-20	-2.18097	-0.711643
22638568	chr9:22638568:G:A	1.46373e-19	-4.40445e-10	-0.723457
22638732	chr9:22638732:C:A	4.01692e-20	-2.01651	-2.57401e-10
22638844	chr9:22638844:G:A	6.5939e-20	-2.21731	0.696424
22638892	chr9:22638892:G:C	1.84521e-20	-1.92247	-0.87196
22638968	chr9:22638968:T:C	4.21374e-20	-1.85284	-0.115839
22638991	chr9:22638991:A:G	3.10776e-20	-1.74946	-0.523665
22639091	chr9:22639091:C:T	9.82599e-21	-2.21862	-1.20596
22639157	chr9:22639157:G:A	1.93554e-20	-2.22369	-0.522957
22639439	chr9:22639439:T:C	2.12029e-19	-4.40445e-10	-0.352893
22639462	chr9:22639462:C:T	1.01601e-19	-4.40445e-10	-1.08856
22639568	chr9:22639568:C:T	1.58444e-19	-1.20602	0.56181
22639692	chr9:22639692:T:C	1.13668e-19	-4.40445e-10	-0.976332
22639708	chr9:22639708:T:C	8.98549e-20	-4.40445e-10	-1.21142
22639970	chr9:22639970:G:C	9.79512e-20	-4.40445e-10	-1.12514
22639999	chr9:22639999:A:C	8.99201e-20	-4.40445e-10	-1.21069
22641098	chr9:22641098:T:A	3.40558e-19	-1.80724	1.92821
22641127	chr9:22641127:G:A	6.28048e-20	-2.23425	0.664671
22641506	chr9:22641506:C:A	1.195e-19	-4.40445e-10	-0.926302
22641580	chr9:22641580:C:T	8.98849e-20	-4.40445e-10	-1.21108
22641922	chr9:22641922:T:C	1.49766e-19	-4.40445e-10	-0.700537
22642187	chr9:22642187:A:C	9.74835e-21	-2.22282	-1.2097
22642423	chr9:22642423:G:C	9.8221e-21	-2.21406	-1.21092
22642503	chr9:22642503:T:C	3.23703e-20	-2.23237	-2.57401e-10
22642528	chr9:22642528:G:A	1.11154e-19	-4.40445e-10	-0.998695
22642719	chr9:22642719:TACTC:T	9.00587e-20	-4.40445e-10	-1.20915
```
