## Supplementary material for "Characterization of shared and ancestry-specific signals driving complex traits using multi-ancestry fine-mapping": susiex_nc2.cs80.cs

```
CS_ID	SNP	BP	REF_ALLELE	ALT_ALLELE	REF_FRQ	BETA	SE	-LOG10P	CS_PIP	OVRL_PIP
1	chr9:22142908:G:A	22142908	A,A	G,G	1,1	inf,inf	inf,inf	19.945,2.01389	0.940229	0.940229
2	chr9:21990458:C:T	21990458	T,T	C,C	1,1	-inf,-inf	inf,inf	14.9605,1.15873	0.655203	0.655203
2	chr9:21986848:T:A	21986848	A,A	T,T	1,1	-inf,-inf	inf,inf	14.8008,1.0257	0.344448	0.344448
```
