## Supplementary material for "Characterization of shared and ancestry-specific signals driving complex traits using multi-ancestry fine-mapping": susiex_nc2.cs80.snp

```
BP	SNP	PIP(CS1)	LogBF(CS1,Pop1)	LogBF(CS1,Pop2)	PIP(CS2)	LogBF(CS2,Pop1)	LogBF(CS2,Pop2)
21490810	chr9:21490810:G:GAGAAGGGAGAGATTGAAGAGTGGAAAGGAGA	1.52313e-19	-4.40445e-10	-1.21077	3.58898e-14	-4.40445e-10	-1.20698
21491005	chr9:21491005:C:G	1.6949e-20	-2.2389	-1.16759	9.51125e-15	-1.42821	-1.10675
21491172	chr9:21491172:G:A	3.32378e-20	-1.81579	-0.917219	1.14813e-14	-1.42526	-0.921454
21491403	chr9:21491403:AGTACCAGATCCTAAGTGATGTGG:A	1.91692e-20	-2.12815	-1.15524	5.208e-15	-1.99906	-1.13818
21491907	chr9:21491907:GT:G	5.59443e-20	-2.21234	-2.57401e-10	1.28917e-14	-2.23085	-2.57401e-10
21491975	chr9:21491975:G:A	1.59857e-19	-4.40445e-10	-1.16242	4.00174e-14	-4.40445e-10	-1.09812
21491984	chr9:21491984:T:C	1.66533e-20	-2.21266	-1.21143	6.61407e-15	-1.70102	-1.19722
21491993	chr9:21491993:T:C	1.86724e-20	-2.1195	-1.19015	5.08038e-15	-1.98283	-1.17922
21492684	chr9:21492684:C:G	1.63438e-20	-2.23139	-1.21146	4.0602e-15	-2.1811	-1.2051
21492849	chr9:21492849:T:C	1.82234e-20	-2.17004	-1.16395	5.22309e-15	-1.95012	-1.18423
21493357	chr9:21493357:T:A	6.13789e-20	-2.11963	-2.57401e-10	6.256e-14	-0.651309	-2.57401e-10
21493591	chr9:21493591:T:C	1.77149e-20	-2.21642	-1.14587	4.37825e-15	-2.17853	-1.13225
21493734	chr9:21493734:G:A	2.04445e-20	-2.22307	-0.995912	9.61795e-15	-1.64714	-0.876665
21493862	chr9:21493862:A:G	1.82347e-20	-2.12299	-1.21038	5.18594e-15	-1.93047	-1.21102
21493864	chr9:21493864:G:T	2.38305e-20	-1.89382	-1.17191	8.21639e-15	-1.50811	-1.17319
21494198	chr9:21494198:C:T	1.68997e-19	-4.40445e-10	-1.10682	3.97303e-14	-4.40445e-10	-1.10532
21494301	chr9:21494301:C:T	2.24885e-20	-2.01176	-1.11194	8.79065e-15	-1.50139	-1.11236
21494477	chr9:21494477:C:T	5.58737e-20	-2.21361	-2.57401e-10	1.41107e-14	-2.1405	-2.57401e-10
21494746	chr9:21494746:G:A	1.67666e-20	-2.23829	-1.17902	3.89054e-15	-2.23434	-1.19455
21494768	chr9:21494768:G:A	3.24176e-19	-4.40445e-10	-0.455415	7.53579e-14	-4.40445e-10	-0.465186
21494906	chr9:21494906:T:C	1.52475e-19	-4.40445e-10	-1.2097	3.61222e-14	-4.40445e-10	-1.20053
21495081	chr9:21495081:T:C	1.6361e-20	-2.23564	-1.20616	4.08094e-15	-2.17665	-1.20446
21495153	chr9:21495153:G:A	2.0202e-18	-4.40445e-10	1.37425	4.3572e-13	-4.40445e-10	1.28957
21495330	chr9:21495330:G:A	5.4958e-20	-2.23013	-2.57401e-10	1.35106e-14	-2.18396	-2.57401e-10
21495766	chr9:21495766:C:T	7.12214e-20	-1.97091	-2.57401e-10	1.34577e-14	-2.18788	-2.57401e-10
21495987	chr9:21495987:C:G	5.51458e-20	-2.22672	-2.57401e-10	1.36157e-14	-2.17621	-2.57401e-10
21496059	chr9:21496059:T:C	2.06098e-20	-2.18394	-1.02699	5.20012e-15	-2.12118	-1.01757
21496824	chr9:21496824:G:A	3.10846e-19	-4.40445e-10	-0.497404	6.74602e-14	-4.40445e-10	-0.575897
21497080	chr9:21497080:A:G	1.66275e-20	-2.22574	-1.1999	4.58532e-15	-2.07742	-1.18716
21498197	chr9:21498197:G:A	5.57417e-20	-1.18464	-1.03133	9.64066e-15	-1.44319	-1.07826
21498363	chr9:21498363:C:T	1.52428e-19	-4.40445e-10	-1.21001	3.62609e-14	-4.40445e-10	-1.1967
21498492	chr9:21498492:T:C	1.52205e-19	-4.40445e-10	-1.21147	3.57747e-14	-4.40445e-10	-1.21019
21498509	chr9:21498509:A:G	1.71585e-19	-4.40445e-10	-1.09162	4.07908e-14	-4.40445e-10	-1.07898
21498620	chr9:21498620:T:C	2.11878e-20	-1.98292	-1.20036	4.37133e-15	-2.11384	-1.19852
21498667	chr9:21498667:C:T	5.56342e-20	-2.2179	-2.57401e-10	1.32498e-14	-2.20345	-2.57401e-10
21499300	chr9:21499300:A:C	3.37671e-20	-1.54148	-1.17574	6.40522e-15	-1.75788	-1.17244
21499565	chr9:21499565:G:A	9.84574e-20	-1.64708	-2.57401e-10	2.06642e-14	-1.75903	-2.57401e-10
21499625	chr9:21499625:A:C	1.63929e-20	-2.22927	-1.21059	4.42889e-15	-2.09417	-1.20512
21499794	chr9:21499794:A:G	1.72977e-20	-2.23627	-1.14986	4.78464e-15	-2.12305	-1.09898
21499853	chr9:21499853:T:G	5.14093e-20	-2.21243	-0.084449	1.16491e-14	-2.15139	-0.180816
21501549	chr9:21501549:A:G	2.79372e-20	-1.69731	-1.20943	8.68722e-15	-1.43115	-1.19443
21501590	chr9:21501590:G:A	3.0441e-20	-1.79336	-1.02755	8.63139e-15	-1.67902	-0.953013
21501973	chr9:21501973:A:C	5.45327e-20	-2.2379	-2.57401e-10	3.44539e-14	-1.24781	-2.57401e-10
21502924	chr9:21502924:C:T	4.08947e-20	-1.4239	-1.1018	5.54841e-15	-1.94602	-1.1279
21503339	chr9:21503339:G:A	1.97266e-20	-2.04547	-1.20926	4.89013e-15	-1.99394	-1.20628
21503813	chr9:21503813:T:G	1.68233e-20	-2.21122	-1.20271	4.55982e-15	-2.07986	-1.19029
21503846	chr9:21503846:G:A	1.61272e-19	-4.40445e-10	-1.15361	3.776e-14	-4.40445e-10	-1.15619
21503903	chr9:21503903:T:C	2.0832e-20	-2.05747	-1.14275	5.26799e-15	-2.00833	-1.11746
21503937	chr9:21503937:C:T	4.93654e-19	-4.40445e-10	-0.034865	1.15718e-13	-4.40445e-10	-0.0362817
21504204	chr9:21504204:A:G	2.70643e-20	-1.82318	-1.1153	6.65031e-15	-1.74436	-1.14841
21504584	chr9:21504584:T:C	2.51565e-20	-1.88148	-1.1301	6.72537e-15	-1.77528	-1.10627
21504974	chr9:21504974:G:A	2.73066e-20	-1.71873	-1.21084	7.10815e-15	-1.61778	-1.20841
21505195	chr9:21505195:T:C	1.68138e-19	-4.40445e-10	-1.11192	4.14013e-14	-4.40445e-10	-1.06412
21505539	chr9:21505539:G:A	5.50764e-19	0.0746064	-2.57401e-10	1.75608e-13	0.380818	-2.57401e-10
21505689	chr9:21505689:T:C	3.64425e-19	-4.40445e-10	-0.33838	7.69079e-14	-4.40445e-10	-0.444826
21505771	chr9:21505771:T:C	3.82544e-19	-4.40445e-10	-0.289856	8.05018e-14	-4.40445e-10	-0.399156
21506119	chr9:21506119:C:T	3.41929e-20	-1.51169	-1.19299	9.44944e-15	-1.38673	-1.15475
21506319	chr9:21506319:A:G	2.86735e-20	-1.6703	-1.21043	7.58978e-15	-1.55262	-1.20802
21506329	chr9:21506329:G:A	2.81459e-20	-1.69182	-1.20747	7.4228e-15	-1.57214	-1.21074
21506357	chr9:21506357:G:T	2.03112e-20	-2.16314	-1.06239	6.23347e-15	-1.88561	-1.07189
21506560	chr9:21506560:G:T	3.13506e-20	-1.60253	-1.18894	8.17709e-15	-1.47828	-1.20782
21506689	chr9:21506689:TG:T	1.53031e-19	-4.40445e-10	-1.20606	3.61937e-14	-4.40445e-10	-1.19855
21506731	chr9:21506731:A:T	1.6596e-20	-2.23258	-1.19496	4.05491e-15	-2.19841	-1.1891
21506987	chr9:21506987:C:A	5.99158e-20	-2.14376	-2.57401e-10	1.594e-14	-2.0186	-2.57401e-10
21507093	chr9:21507093:T:C	3.80864e-19	-4.40445e-10	-0.29426	8.01802e-14	-4.40445e-10	-0.403159
21507131	chr9:21507131:G:C	8.44266e-20	-2.23776	0.436946	1.85715e-14	-2.20912	0.343316
21507600	chr9:21507600:C:T	2.7529e-19	-4.40445e-10	-0.618877	6.62316e-14	-4.40445e-10	-0.594277
21508002	chr9:21508002:G:A	2.88561e-19	-4.40445e-10	-0.571793	6.95107e-14	-4.40445e-10	-0.545954
21508066	chr9:21508066:GT:G	2.67902e-20	-1.76606	-1.1826	7.50556e-15	-1.56704	-1.20475
21508074	chr9:21508074:T:C	5.61569e-20	-2.20855	-2.57401e-10	1.28257e-14	-2.23598	-2.57401e-10
21508107	chr9:21508107:C:G	2.51722e-20	-1.8651	-1.14586	7.59655e-15	-1.6713	-1.08844
21508219	chr9:21508219:T:G	2.58835e-20	-1.78441	-1.19869	6.92901e-15	-1.68556	-1.16615
21508388	chr9:21508388:G:A	2.29575e-19	-4.40445e-10	-0.80047	5.48669e-14	-4.40445e-10	-0.782524
21508406	chr9:21508406:A:G	3.02346e-20	-1.72935	-1.09836	8.13715e-15	-1.67126	-1.01973
21508671	chr9:21508671:AAATAC:A	1.69243e-20	-2.21274	-1.19521	4.09188e-15	-2.17474	-1.20369
21508691	chr9:21508691:C:A	3.11786e-20	-1.77646	-1.0205	9.82991e-15	-1.57243	-0.929578
21508725	chr9:21508725:TTACA:T	3.24119e-20	-1.54677	-1.21141	8.52147e-15	-1.44236	-1.20249
21508762	chr9:21508762:T:TTTTC	2.86155e-20	-1.75646	-1.1263	7.94566e-15	-1.65422	-1.06059
21509633	chr9:21509633:C:A	1.53149e-19	-4.40445e-10	-1.20529	3.59545e-14	-4.40445e-10	-1.20518
21509793	chr9:21509793:G:A	4.12883e-19	-4.40445e-10	-0.213537	8.94065e-14	-4.40445e-10	-0.294241
21510161	chr9:21510161:C:A	4.13625e-20	-1.31664	-1.19768	5.50745e-15	-1.9094	-1.17193
21510488	chr9:21510488:A:G	1.53449e-19	-4.40445e-10	-1.20334	3.60896e-14	-4.40445e-10	-1.20143
21510695	chr9:21510695:A:C	2.53586e-19	-4.40445e-10	-0.701	6.58712e-14	-4.40445e-10	-0.599734
21510726	chr9:21510726:C:T	4.03189e-20	-1.35266	-1.18722	5.47961e-15	-1.9319	-1.1545
21510938	chr9:21510938:A:C	2.67362e-19	-4.40445e-10	-0.648097	7.03843e-14	-4.40445e-10	-0.533465
21511648	chr9:21511648:A:G	2.05675e-19	-4.40445e-10	-0.910404	4.6799e-14	-4.40445e-10	-0.941574
21511849	chr9:21511849:G:T	6.09809e-20	-2.12614	-2.57401e-10	1.34871e-14	-2.1857	-2.57401e-10
21511934	chr9:21511934:G:GC	2.81304e-19	-4.40445e-10	-0.597264	6.79243e-14	-4.40445e-10	-0.569042
21513100	chr9:21513100:C:T	2.57694e-20	-2.20627	-0.781246	6.39499e-15	-2.16127	-0.770648
21513527	chr9:21513527:A:G	1.76059e-20	-2.22618	-1.14228	4.36955e-15	-2.18165	-1.13112
21513766	chr9:21513766:T:C	2.32203e-19	-4.40445e-10	-0.789088	5.45976e-14	-4.40445e-10	-0.787446
21514029	chr9:21514029:T:C	2.18314e-19	-4.40445e-10	-0.850766	4.68479e-14	-4.40445e-10	-0.940529
21514317	chr9:21514317:G:A	2.31734e-19	-4.40445e-10	-0.791112	5.60593e-14	-4.40445e-10	-0.761025
21514327	chr9:21514327:T:C	1.6338e-20	-2.23854	-1.20467	3.89813e-15	-2.21837	-1.20857
21514365	chr9:21514365:A:C	1.77882e-19	-4.40445e-10	-1.05558	4.40698e-14	-4.40445e-10	-1.00166
21514367	chr9:21514367:T:C	1.5457e-19	-4.40445e-10	-1.19606	3.67017e-14	-4.40445e-10	-1.18461
21515214	chr9:21515214:G:A	2.48977e-19	-4.40445e-10	-0.719342	5.86231e-14	-4.40445e-10	-0.716306
21515289	chr9:21515289:T:C	1.65433e-19	-4.40445e-10	-1.12813	3.87995e-14	-4.40445e-10	-1.12903
21515297	chr9:21515297:G:A	1.81787e-19	-4.40445e-10	-1.03386	4.15716e-14	-4.40445e-10	-1.06002
21515796	chr9:21515796:C:A	2.86045e-20	-2.07167	-0.811464	5.72258e-15	-2.20559	-0.837426
21515951	chr9:21515951:T:C	8.95747e-20	-2.17152	0.429894	2.11682e-14	-2.07079	0.335857
21516536	chr9:21516536:T:C	1.52466e-19	-4.40445e-10	-1.20976	3.72059e-14	-4.40445e-10	-1.17097
21516627	chr9:21516627:TA:T	2.14188e-19	-4.40445e-10	-0.869846	5.12362e-14	-4.40445e-10	-0.850988
21516629	chr9:21516629:G:C	2.14188e-19	-4.40445e-10	-0.869846	5.12362e-14	-4.40445e-10	-0.850988
21516631	chr9:21516631:G:C	1.81776e-19	-4.40445e-10	-1.03393	4.15883e-14	-4.40445e-10	-1.05962
21516673	chr9:21516673:T:C	2.16011e-19	-4.40445e-10	-0.861372	5.16809e-14	-4.40445e-10	-0.842347
21516773	chr9:21516773:T:C	1.73631e-20	-2.1967	-1.18565	3.94216e-15	-2.23731	-1.17839
21516834	chr9:21516834:G:A	2.62231e-20	-2.1267	-0.843365	7.27403e-15	-1.94444	-0.858682
21517925	chr9:21517925:A:G	5.44841e-20	-2.23879	-2.57401e-10	1.30176e-14	-2.22113	-2.57401e-10
21518276	chr9:21518276:A:G	2.6415e-20	-1.93792	-1.02485	5.0856e-15	-2.12286	-1.03816
21518990	chr9:21518990:A:G	1.5224e-19	-4.40445e-10	-1.21125	3.68538e-14	-4.40445e-10	-1.18048
21519296	chr9:21519296:T:A	2.87537e-20	-2.13115	-0.746785	5.94301e-15	-2.22948	-0.775741
21519905	chr9:21519905:C:A	2.81983e-20	-1.75732	-1.14012	7.80077e-15	-1.63271	-1.1005
21519922	chr9:21519922:T:C	4.0937e-20	-1.38183	-1.14284	5.88378e-15	-1.91956	-1.09568
21520082	chr9:21520082:A:G	5.44848e-20	-2.23878	-2.57401e-10	1.27936e-14	-2.23849	-2.57401e-10
21520275	chr9:21520275:T:C	1.63753e-20	-2.22978	-1.21115	4.23639e-15	-2.13274	-1.21099
21520527	chr9:21520527:T:C	1.54035e-19	-4.40445e-10	-1.19952	3.5729e-14	-4.40445e-10	-1.21147
21520677	chr9:21520677:T:A	2.69975e-19	-4.40445e-10	-0.638373	6.50385e-14	-4.40445e-10	-0.612456
21520963	chr9:21520963:T:C	3.43043e-20	-1.54448	-1.15695	6.13069e-15	-1.80191	-1.17222
21520964	chr9:21520964:A:G	1.91392e-20	-2.07351	-1.21145	4.76307e-15	-2.01899	-1.20756
21521222	chr9:21521222:G:A	1.6584e-20	-2.21762	-1.21064	4.08061e-15	-2.17005	-1.21114
21521879	chr9:21521879:C:G	5.36709e-20	-1.62565	-0.628178	7.39364e-15	-2.09412	-0.692694
21521969	chr9:21521969:G:C	9.83782e-20	-1.64788	-2.57401e-10	1.39778e-14	-2.14997	-2.57401e-10
21522039	chr9:21522039:T:C	5.53993e-20	-2.22213	-2.57401e-10	2.52528e-14	-1.5585	-2.57401e-10
21522294	chr9:21522294:A:G	2.03716e-20	-2.03654	-1.18602	5.60917e-15	-1.86989	-1.19315
21522385	chr9:21522385:T:C	4.678e-19	-4.40445e-10	-0.0886599	1.26184e-13	-4.40445e-10	0.0503079
21523155	chr9:21523155:C:T	3.12768e-20	-1.60375	-1.19008	8.31055e-15	-1.47266	-1.19725
21524216	chr9:21524216:G:C	2.26259e-19	-4.40445e-10	-0.815021	5.44542e-14	-4.40445e-10	-0.790075
21524349	chr9:21524349:C:T	1.52736e-19	-4.40445e-10	-1.20799	3.5747e-14	-4.40445e-10	-1.21097
21524603	chr9:21524603:T:C	1.91734e-19	-0.980592	-2.57401e-10	3.61731e-14	-1.19912	-2.57401e-10
21525323	chr9:21525323:C:T	1.57777e-19	-4.40445e-10	-1.17552	3.62857e-14	-4.40445e-10	-1.19601
21525353	chr9:21525353:G:A	4.32685e-19	-4.40445e-10	-0.166691	1.16003e-13	-4.40445e-10	-0.0338198
21525924	chr9:21525924:G:C	9.46564e-20	-1.68645	-2.57401e-10	1.767e-14	-1.91556	-2.57401e-10
21526070	chr9:21526070:T:C	5.96516e-20	-2.14818	-2.57401e-10	1.27974e-14	-2.23819	-2.57401e-10
21526262	chr9:21526262:G:A	1.52225e-19	-4.40445e-10	-1.21134	3.57565e-14	-4.40445e-10	-1.2107
21526318	chr9:21526318:A:C	2.05756e-20	-2.02478	-1.18782	5.27822e-15	-1.9646	-1.15925
21526340	chr9:21526340:A:AG	1.53702e-19	-4.40445e-10	-1.20169	3.73572e-14	-4.40445e-10	-1.16691
21526342	chr9:21526342:G:A	5.85841e-20	-2.16624	-2.57401e-10	1.49903e-14	-2.08003	-2.57401e-10
21526369	chr9:21526369:C:T	3.20289e-20	-2.23306	-0.537007	8.77236e-15	-2.09023	-0.525603
21526450	chr9:21526450:T:C	2.52438e-20	-1.99762	-1.0105	5.97553e-15	-1.95211	-1.04765
21526709	chr9:21526709:A:G	2.62451e-20	-1.77406	-1.19516	5.02392e-15	-1.97495	-1.19828
21527302	chr9:21527302:T:C	2.47187e-19	-4.40445e-10	-0.726554	5.87129e-14	-4.40445e-10	-0.714776
21527499	chr9:21527499:G:A	2.46403e-20	-1.95123	-1.08109	6.37722e-15	-1.87774	-1.05696
21527964	chr9:21527964:G:A	8.886e-20	-1.74964	-2.57401e-10	3.61398e-14	-1.20004	-2.57401e-10
21528006	chr9:21528006:T:G	1.85862e-20	-2.23874	-1.07554	4.72768e-15	-2.17262	-1.06138
21528059	chr9:21528059:G:T	4.05429e-20	-1.56495	-0.969387	5.45542e-15	-2.07737	-1.01346
21528321	chr9:21528321:T:A	2.76198e-19	-4.40445e-10	-0.615583	7.27542e-14	-4.40445e-10	-0.500348
21528337	chr9:21528337:A:T	4.01141e-20	-1.53613	-1.00885	5.35856e-15	-2.06722	-1.04152
21528552	chr9:21528552:C:A	1.55075e-19	-4.40445e-10	-1.19279	3.57533e-14	-4.40445e-10	-1.21079
21528853	chr9:21528853:T:C	3.94138e-20	-1.9641	-0.598486	8.35142e-15	-2.08252	-0.582484
21528905	chr9:21528905:T:C	1.74343e-20	-2.23412	-1.14414	4.96303e-15	-2.02089	-1.16453
21528955	chr9:21528955:C:A	4.58726e-20	-1.39775	-1.01308	5.74198e-15	-1.9947	-1.04493
21528997	chr9:21528997:A:T	5.61287e-20	-2.20905	-2.57401e-10	2.38132e-14	-1.61719	-2.57401e-10
21529258	chr9:21529258:T:C	5.55188e-20	-2.21998	-2.57401e-10	2.51869e-14	-1.56111	-2.57401e-10
21529281	chr9:21529281:A:C	2.17702e-20	-2.23192	-0.924242	5.71277e-15	-2.13578	-0.908954
21529556	chr9:21529556:A:AG	2.22544e-20	-2.07133	-1.06283	4.37996e-15	-2.21767	-1.09273
21530053	chr9:21530053:T:C	2.4777e-20	-1.82043	-1.20635	6.15444e-15	-1.76081	-1.20945
21530103	chr9:21530103:T:C	5.56507e-20	-2.21761	-2.57401e-10	2.49365e-14	-1.5711	-2.57401e-10
21530183	chr9:21530183:C:T	3.61479e-20	-2.23463	-0.414456	9.87916e-15	-2.09413	-0.402873
21530468	chr9:21530468:T:G	4.42902e-19	-4.40445e-10	-0.143353	9.318e-14	-4.40445e-10	-0.252902
21530610	chr9:21530610:G:A	2.62752e-20	-1.92245	-1.04563	6.8407e-15	-1.84383	-1.02072
21530645	chr9:21530645:T:C	3.76753e-20	-1.59019	-1.01751	5.16736e-15	-2.09655	-1.04852
21531048	chr9:21531048:A:G	1.28699e-19	-1.37922	-2.57401e-10	2.27185e-14	-1.66426	-2.57401e-10
21531560	chr9:21531560:A:T	3.69933e-20	-1.62546	-1.00051	5.15187e-15	-2.11387	-1.0342
21531630	chr9:21531630:C:T	2.57146e-20	-2.23683	-0.752814	6.95722e-15	-2.10708	-0.740574
21531638	chr9:21531638:C:T	2.61243e-20	-2.23615	-0.737686	7.10028e-15	-2.10199	-0.72531
21531654	chr9:21531654:C:A	2.1431e-19	-4.40445e-10	-0.869278	5.10532e-14	-4.40445e-10	-0.854567
21531991	chr9:21531991:G:A	1.52334e-19	-4.40445e-10	-1.21063	3.57321e-14	-4.40445e-10	-1.21138
21532483	chr9:21532483:A:G	1.69342e-19	-4.40445e-10	-1.10478	3.94302e-14	-4.40445e-10	-1.1129
21532566	chr9:21532566:C:T	2.1285e-20	-2.0778	-1.1009	5.72746e-15	-1.99593	-1.04623
21532583	chr9:21532583:A:G	5.84875e-19	-4.40445e-10	0.134697	1.41651e-13	-4.40445e-10	0.16593
21533623	chr9:21533623:A:G	3.18395e-20	-1.65811	-1.11788	5.76885e-15	-1.89764	-1.13732
21533747	chr9:21533747:T:C	1.66362e-19	-4.40445e-10	-1.12253	3.83223e-14	-4.40445e-10	-1.1414
21533956	chr9:21533956:A:T	4.92942e-20	-1.33772	-1.00117	6.00589e-15	-1.96197	-1.03273
21534180	chr9:21534180:A:C	1.5241e-19	-4.40445e-10	-1.21013	3.57307e-14	-4.40445e-10	-1.21143
21534216	chr9:21534216:C:A	1.78509e-20	-2.16232	-1.19233	3.88934e-15	-2.22165	-1.20755
21534478	chr9:21534478:A:T	5.08225e-20	-1.30505	-1.00332	6.1156e-15	-1.94187	-1.03472
21534621	chr9:21534621:A:T	5.1303e-20	-1.30729	-0.991661	6.1724e-15	-1.94343	-1.02391
21534622	chr9:21534622:T:A	5.40282e-20	-1.25291	-0.994287	6.34925e-15	-1.9127	-1.0264
21534731	chr9:21534731:A:C	2.42322e-19	-4.40445e-10	-0.746435	5.8268e-14	-4.40445e-10	-0.722382
21534920	chr9:21534920:A:G	1.66814e-20	-2.2387	-1.18371	4.16213e-15	-2.18812	-1.17328
21535411	chr9:21535411:A:G	2.72944e-19	-4.40445e-10	-0.627434	7.16441e-14	-4.40445e-10	-0.515724
21535515	chr9:21535515:G:A	1.71176e-19	-4.40445e-10	-1.09401	4.21777e-14	-4.40445e-10	-1.04554
21535577	chr9:21535577:G:A	1.6633e-20	-2.21908	-1.20623	3.90626e-15	-2.21937	-1.20548
21535800	chr9:21535800:T:C	5.52215e-20	-1.234	-0.991348	6.38998e-15	-1.90752	-1.02518
21535873	chr9:21535873:T:C	2.70918e-20	-1.72697	-1.2105	5.15322e-15	-1.93693	-1.21088
21536424	chr9:21536424:T:C	5.14727e-20	-1.25443	-1.04122	6.04944e-15	-1.91694	-1.07053
21536429	chr9:21536429:C:A	3.15391e-20	-1.69789	-1.08758	5.89403e-15	-1.91638	-1.09711
21536554	chr9:21536554:G:A	8.95411e-20	-1.742	-2.57401e-10	3.23852e-14	-1.30973	-2.57401e-10
21536670	chr9:21536670:C:T	5.54997e-20	-2.22032	-2.57401e-10	2.4743e-14	-1.57889	-2.57401e-10
21536740	chr9:21536740:G:A	5.3034e-20	-1.20228	-1.06349	6.10641e-15	-1.88629	-1.09181
21536772	chr9:21536772:A:G	1.51819e-19	-1.21401	-2.57401e-10	2.6291e-14	-1.51821	-2.57401e-10
21536914	chr9:21536914:A:C	2.86001e-20	-2.01683	-0.866462	5.28476e-15	-2.21123	-0.911377
21537089	chr9:21537089:A:C	2.66872e-20	-1.9385	-1.01401	4.75269e-15	-2.18081	-1.04791
21539161	chr9:21539161:C:T	1.54446e-19	-4.40445e-10	-1.19685	3.62146e-14	-4.40445e-10	-1.19797
21539954	chr9:21539954:GA:G	3.44586e-20	-1.55354	-1.1434	8.76669e-15	-1.48864	-1.12784
21540102	chr9:21540102:T:A	1.62604e-19	-4.40445e-10	-1.14538	3.94186e-14	-4.40445e-10	-1.1132
21540553	chr9:21540553:A:C	3.68157e-20	-2.05309	-0.577681	6.88704e-15	-2.21957	-0.638222
21542135	chr9:21542135:C:T	4.34637e-20	-1.58583	-0.878949	5.9176e-15	-2.08854	-0.920962
21542209	chr9:21542209:C:T	1.82033e-20	-2.2388	-1.0963	4.52462e-15	-2.16756	-1.11035
21542822	chr9:21542822:A:C	2.27052e-19	-4.40445e-10	-0.81152	5.44924e-14	-4.40445e-10	-0.789374
21543204	chr9:21543204:A:G	1.87267e-20	-2.23565	-1.0711	4.84965e-15	-2.14939	-1.05914
21543209	chr9:21543209:G:C	2.33502e-19	-4.40445e-10	-0.783512	5.65022e-14	-4.40445e-10	-0.753156
21543428	chr9:21543428:C:T	2.429e-19	-4.40445e-10	-0.744049	5.72954e-14	-4.40445e-10	-0.739215
21543445	chr9:21543445:A:G	2.37479e-20	-2.11744	-0.951763	4.77131e-15	-2.23683	-0.987987
21543476	chr9:21543476:C:G	2.05004e-20	-2.00615	-1.2101	4.87008e-15	-1.99524	-1.20909
21543939	chr9:21543939:A:T	2.09764e-20	-1.98214	-1.21116	5.05734e-15	-1.96958	-1.19702
21544101	chr9:21544101:G:A	3.24201e-20	-1.60118	-1.15674	5.8842e-15	-1.85256	-1.16261
21544551	chr9:21544551:C:T	2.52363e-20	-2.08367	-0.924744	4.91446e-15	-2.23154	-0.963708
21544803	chr9:21544803:T:C	1.84121e-19	-4.40445e-10	-1.02111	4.19216e-14	-4.40445e-10	-1.05163
21545489	chr9:21545489:A:T	5.48474e-20	-2.23215	-2.57401e-10	1.27912e-14	-2.23868	-2.57401e-10
21545778	chr9:21545778:A:G	3.36606e-20	-1.91971	-0.800667	9.0987e-15	-1.89639	-0.682914
21546339	chr9:21546339:G:T	1.52647e-19	-4.40445e-10	-1.20857	3.57367e-14	-4.40445e-10	-1.21126
21546650	chr9:21546650:T:C	1.61213e-19	-4.40445e-10	-1.15397	3.84761e-14	-4.40445e-10	-1.1374
21547036	chr9:21547036:G:A	2.73985e-19	-4.40445e-10	-0.623628	7.21256e-14	-4.40445e-10	-0.509026
21547489	chr9:21547489:T:C	2.50479e-19	-4.40445e-10	-0.713324	6.1071e-14	-4.40445e-10	-0.675398
21547545	chr9:21547545:C:G	5.47274e-20	-2.23434	-2.57401e-10	2.8578e-14	-1.4348	-2.57401e-10
21548243	chr9:21548243:T:C	3.18926e-19	-4.40445e-10	-0.471743	8.50823e-14	-4.40445e-10	-0.343816
21548621	chr9:21548621:T:G	1.92534e-19	-4.40445e-10	-0.976427	4.21808e-14	-4.40445e-10	-1.04547
21548687	chr9:21548687:C:T	3.4383e-19	-4.40445e-10	-0.396553	7.28386e-14	-4.40445e-10	-0.499189
21548921	chr9:21548921:C:T	5.5107e-20	-2.22742	-2.57401e-10	1.3265e-14	-2.20231	-2.57401e-10
21549327	chr9:21549327:G:GCTGTTAAT	5.50127e-20	-2.22914	-2.57401e-10	2.71073e-14	-1.48763	-2.57401e-10
21549639	chr9:21549639:A:G	2.68418e-20	-1.73975	-1.20699	6.54672e-15	-1.69871	-1.20977
21550528	chr9:21550528:C:T	2.15829e-19	-4.40445e-10	-0.862213	5.55019e-14	-4.40445e-10	-0.771017
21550869	chr9:21550869:A:G	5.62708e-20	-2.20653	-2.57401e-10	1.43119e-14	-2.12634	-2.57401e-10
21550888	chr9:21550888:TCTC:T	2.37098e-20	-2.03429	-1.03653	6.5174e-15	-1.90184	-1.01112
21550960	chr9:21550960:G:C	2.2568e-20	-2.02254	-1.09763	6.19224e-15	-1.88536	-1.07878
21551162	chr9:21551162:T:C	1.78379e-19	-4.40445e-10	-1.05279	4.33873e-14	-4.40445e-10	-1.01727
21551514	chr9:21551514:T:C	5.21382e-20	-1.94973	-0.333069	9.94483e-15	-2.13925	-0.351138
21551567	chr9:21551567:G:A	2.02273e-19	-4.40445e-10	-0.927081	4.13432e-14	-4.40445e-10	-1.06553
21551615	chr9:21551615:G:A	5.64395e-20	-0.998768	-1.20476	2.94849e-14	-0.198466	-1.20509
21551648	chr9:21551648:T:C	1.70385e-20	-2.21517	-1.18606	3.83568e-15	-2.23865	-1.20444
21552053	chr9:21552053:A:G	1.84498e-20	-2.11906	-1.20259	3.85567e-15	-2.22679	-1.2111
21552265	chr9:21552265:T:C	4.165e-18	-4.40445e-10	2.09777	8.73054e-13	-4.40445e-10	1.98456
21552596	chr9:21552596:A:G	3.35803e-19	-2.04925	1.62908	7.96048e-14	-1.82223	1.41187
21553005	chr9:21553005:T:C	1.9498e-20	-2.18327	-1.08312	4.50301e-15	-2.23863	-1.04406
21553179	chr9:21553179:G:C	2.033e-20	-2.20569	-1.01892	7.52665e-15	-1.72772	-1.04126
21553298	chr9:21553298:C:T	1.6831e-20	-2.23329	-1.18019	5.69145e-15	-1.86107	-1.18739
21553540	chr9:21553540:A:C	7.2648e-20	-1.95107	-2.57401e-10	2.26597e-14	-1.66685	-2.57401e-10
21553877	chr9:21553877:A:T	1.9515e-20	-2.14752	-1.118	4.50151e-15	-2.16373	-1.11929
21553981	chr9:21553981:G:T	2.02126e-20	-2.18253	-1.04786	4.48592e-15	-2.21565	-1.07084
21554095	chr9:21554095:C:T	8.15253e-20	-1.83579	-2.57401e-10	1.75122e-14	-1.92454	-2.57401e-10
21554366	chr9:21554366:G:C	3.06905e-19	-4.40445e-10	-0.510162	9.05322e-14	-4.40445e-10	-0.28173
21554409	chr9:21554409:A:C	4.73683e-19	-4.40445e-10	-0.0761621	1.05805e-13	-4.40445e-10	-0.125839
21554458	chr9:21554458:C:T	2.68938e-20	-2.14813	-0.796675	5.4649e-15	-2.23101	-0.858083
21555168	chr9:21555168:T:C	6.42317e-20	-2.0742	-2.57401e-10	1.51821e-14	-2.06732	-2.57401e-10
21555284	chr9:21555284:T:C	2.38421e-20	-2.0858	-0.979444	6.36783e-15	-1.99482	-0.941358
21555446	chr9:21555446:G:T	2.20721e-20	-2.16596	-0.976422	4.61856e-15	-2.23618	-1.02117
21555800	chr9:21555800:G:A	2.81381e-19	-4.40445e-10	-0.59699	8.14153e-14	-4.40445e-10	-0.387872
21556241	chr9:21556241:G:A	2.3096e-19	-4.40445e-10	-0.794458	5.1259e-14	-4.40445e-10	-0.850544
21556245	chr9:21556245:C:T	6.62433e-19	-4.40445e-10	0.259218	1.48033e-13	-4.40445e-10	0.209997
21556882	chr9:21556882:T:C	2.55754e-20	-2.06757	-0.927501	6.74127e-15	-1.96828	-0.91091
21556901	chr9:21556901:T:C	1.59463e-19	-4.40445e-10	-1.16489	3.84545e-14	-4.40445e-10	-1.13796
21557112	chr9:21557112:T:A	1.98069e-19	-4.40445e-10	-0.948083	4.48354e-14	-4.40445e-10	-0.984437
21557240	chr9:21557240:G:A	1.88324e-19	-4.40445e-10	-0.998538	4.2094e-14	-4.40445e-10	-1.04753
21557359	chr9:21557359:C:T	3.41188e-19	-4.40445e-10	-0.404266	8.69178e-14	-4.40445e-10	-0.322472
21557360	chr9:21557360:C:G	1.53006e-19	-4.40445e-10	-1.20622	3.63919e-14	-4.40445e-10	-1.19309
21557407	chr9:21557407:A:C	4.49423e-20	-2.12094	-0.31038	8.84984e-15	-2.21786	-0.389177
21557645	chr9:21557645:T:C	2.82888e-19	-4.40445e-10	-0.591651	6.48729e-14	-4.40445e-10	-0.615005
21557801	chr9:21557801:T:C	5.83834e-20	-2.16967	-2.57401e-10	1.29676e-14	-2.22498	-2.57401e-10
21557902	chr9:21557902:C:G	3.44944e-19	-2.01232	1.619	8.41748e-14	-1.76481	1.41028
21558031	chr9:21558031:G:A	2.02141e-20	-2.15988	-1.07044	4.27664e-15	-2.23506	-1.09921
21558454	chr9:21558454:G:C	5.48671e-20	-2.23179	-2.57401e-10	1.32062e-14	-2.20675	-2.57401e-10
21558726	chr9:21558726:G:T	3.47784e-19	-4.40445e-10	-0.38512	8.8866e-14	-4.40445e-10	-0.300306
21558808	chr9:21558808:T:G	1.05145e-18	-4.40445e-10	0.721227	2.83407e-13	-4.40445e-10	0.859448
21558946	chr9:21558946:T:C	2.22363e-19	-4.40445e-10	-0.832389	4.87462e-14	-4.40445e-10	-0.900808
21559012	chr9:21559012:A:C	1.0046e-19	-1.97905	0.352106	2.77156e-14	-1.72794	0.262497
21559218	chr9:21559218:G:A	3.47168e-19	-4.40445e-10	-0.386892	8.87337e-14	-4.40445e-10	-0.301795
21559646	chr9:21559646:CGCCGCG:C	5.92589e-19	-4.40445e-10	0.1478	1.52086e-13	-4.40445e-10	0.237008
21559652	chr9:21559652:G:A	1.15578e-19	-1.48676	-2.57401e-10	2.41075e-14	-1.60491	-2.57401e-10
21560079	chr9:21560079:C:G	2.11526e-19	-4.40445e-10	-0.882352	4.82916e-14	-4.40445e-10	-0.910178
21560492	chr9:21560492:A:G	1.70858e-19	-4.40445e-10	-1.09587	4.19122e-14	-4.40445e-10	-1.05186
21561050	chr9:21561050:G:A	1.52386e-19	-4.40445e-10	-1.21028	3.57395e-14	-4.40445e-10	-1.21118
21561313	chr9:21561313:A:G	6.23678e-19	-4.40445e-10	0.198934	1.27401e-13	-4.40445e-10	0.059905
21561530	chr9:21561530:G:A	5.46594e-20	-1.06433	-1.17125	9.93823e-15	-1.30083	-1.19022
21561558	chr9:21561558:A:C	5.50895e-20	-2.22774	-2.57401e-10	1.30248e-14	-2.22058	-2.57401e-10
21561614	chr9:21561614:A:G	1.71101e-19	-4.40445e-10	-1.09445	4.19828e-14	-4.40445e-10	-1.05017
21561810	chr9:21561810:T:A	1.83775e-19	-1.73121	0.708223	4.63649e-14	-1.47587	0.524977
21561969	chr9:21561969:C:T	2.16041e-20	-2.14768	-1.01614	4.68307e-15	-2.23679	-1.00669
21562853	chr9:21562853:A:T	2.10799e-19	-4.40445e-10	-0.885794	4.8132e-14	-4.40445e-10	-0.913488
21562936	chr9:21562936:A:G	8.16054e-20	-1.83481	-2.57401e-10	3.20629e-14	-1.31974	-2.57401e-10
21563070	chr9:21563070:A:G	6.94303e-19	-4.40445e-10	0.306207	1.51398e-13	-4.40445e-10	0.232479
21563374	chr9:21563374:A:T	2.26111e-19	-4.40445e-10	-0.815676	5.17862e-14	-4.40445e-10	-0.840312
21564047	chr9:21564047:T:C	3.39399e-19	-4.40445e-10	-0.409524	1.01575e-13	-4.40445e-10	-0.166638
21564229	chr9:21564229:G:A	3.8845e-19	-4.40445e-10	-0.274535	9.21556e-14	-4.40445e-10	-0.263957
21564490	chr9:21564490:A:G	1.94925e-19	-4.40445e-10	-0.964086	4.34286e-14	-4.40445e-10	-1.01632
21564584	chr9:21564584:G:C	2.39796e-19	-4.40445e-10	-0.756911	5.17393e-14	-4.40445e-10	-0.841218
21564643	chr9:21564643:C:T	2.23266e-19	-4.40445e-10	-0.828337	5.12186e-14	-4.40445e-10	-0.851332
21564789	chr9:21564789:T:C	3.12825e-20	-1.60794	-1.18571	4.70614e-15	-2.04437	-1.1942
21564912	chr9:21564912:C:T	2.23202e-19	-4.40445e-10	-0.828624	5.12031e-14	-4.40445e-10	-0.851635
21564964	chr9:21564964:A:T	2.09879e-19	-4.40445e-10	-0.890167	5.10163e-14	-4.40445e-10	-0.855289
21565237	chr9:21565237:A:G	2.22629e-19	-4.40445e-10	-0.831196	5.10757e-14	-4.40445e-10	-0.854126
21565308	chr9:21565308:A:G	3.26663e-19	-4.40445e-10	-0.447772	7.68632e-14	-4.40445e-10	-0.445408
21565459	chr9:21565459:T:C	4.17863e-19	-4.40445e-10	-0.201547	1.09622e-13	-4.40445e-10	-0.0903995
21566161	chr9:21566161:C:A	2.22966e-19	-4.40445e-10	-0.829684	5.11473e-14	-4.40445e-10	-0.852724
21566187	chr9:21566187:T:C	1.7234e-18	-4.40445e-10	1.21535	3.70588e-13	-4.40445e-10	1.12766
21566441	chr9:21566441:G:A	3.32991e-20	-2.09089	-0.640285	8.28778e-15	-1.98791	-0.684745
21566458	chr9:21566458:A:G	3.94308e-19	-4.40445e-10	-0.25957	8.78853e-14	-4.40445e-10	-0.311402
21566731	chr9:21566731:G:A	2.16625e-20	-1.97611	-1.18501	5.6387e-15	-1.86614	-1.19164
21566902	chr9:21566902:G:A	2.05489e-19	-4.40445e-10	-0.911309	4.69728e-14	-4.40445e-10	-0.937866
21567084	chr9:21567084:G:A	8.36734e-20	-1.80978	-2.57401e-10	5.6665e-14	-0.750278	-2.57401e-10
21567270	chr9:21567270:G:A	1.92912e-18	-4.40445e-10	1.32812	4.58945e-13	-4.40445e-10	1.34149
21567308	chr9:21567308:C:T	2.04077e-19	-4.40445e-10	-0.918202	4.53269e-14	-4.40445e-10	-0.973535
21567347	chr9:21567347:G:T	3.24669e-19	-4.40445e-10	-0.453894	9.63395e-14	-4.40445e-10	-0.219557
21567652	chr9:21567652:C:T	2.84192e-20	-1.67816	-1.21147	5.98076e-15	-1.79244	-1.20645
21567763	chr9:21567763:C:T	1.65153e-19	-4.40445e-10	-1.12983	3.88395e-14	-4.40445e-10	-1.128
21568048	chr9:21568048:A:G	2.02284e-19	-4.40445e-10	-0.927027	4.50246e-14	-4.40445e-10	-0.980226
21568121	chr9:21568121:A:T	2.54196e-20	-1.80244	-1.19875	4.21922e-15	-2.14293	-1.20486
21568506	chr9:21568506:C:T	5.84814e-20	-2.16799	-2.57401e-10	1.47726e-14	-2.09466	-2.57401e-10
21568583	chr9:21568583:C:T	2.47173e-19	-4.40445e-10	-0.726611	5.59311e-14	-4.40445e-10	-0.763314
21568673	chr9:21568673:A:G	6.096e-20	-2.12648	-2.57401e-10	1.51999e-14	-2.06615	-2.57401e-10
21568776	chr9:21568776:C:T	2.90029e-19	-4.40445e-10	-0.56672	6.63733e-14	-4.40445e-10	-0.59214
21569159	chr9:21569159:T:C	4.26002e-19	-4.40445e-10	-0.182257	1.02799e-13	-4.40445e-10	-0.154655
21569464	chr9:21569464:T:C	2.09351e-19	-4.40445e-10	-0.892687	4.6468e-14	-4.40445e-10	-0.948671
21569471	chr9:21569471:T:C	2.35905e-19	-4.40445e-10	-0.773272	5.96957e-14	-4.40445e-10	-0.698175
21569749	chr9:21569749:A:T	2.89998e-19	-0.566826	-2.57401e-10	6.23236e-14	-0.655095	-2.57401e-10
21569856	chr9:21569856:T:C	3.59343e-20	-2.16757	-0.487436	9.51527e-15	-2.01803	-0.516504
21570353	chr9:21570353:C:T	2.71341e-20	-1.72792	-1.20799	5.70072e-15	-1.83561	-1.21123
21570470	chr9:21570470:T:G	1.7304e-19	-4.40445e-10	-1.08318	3.96777e-14	-4.40445e-10	-1.10665
21571430	chr9:21571430:A:T	2.13697e-19	-4.40445e-10	-0.872143	5.36116e-14	-4.40445e-10	-0.80567
21571468	chr9:21571468:G:A	3.41263e-20	-1.82912	-0.877511	5.30952e-15	-2.17425	-0.943686
21571514	chr9:21571514:G:C	6.74973e-20	-2.02461	-2.57401e-10	1.8536e-14	-1.86772	-2.57401e-10
21571598	chr9:21571598:A:G	3.45243e-19	-4.40445e-10	-0.392452	7.95954e-14	-4.40445e-10	-0.410479
21571710	chr9:21571710:A:G	2.13155e-19	-4.40445e-10	-0.87468	5.34812e-14	-4.40445e-10	-0.808105
21571869	chr9:21571869:A:G	3.51419e-19	-4.40445e-10	-0.374722	8.10352e-14	-4.40445e-10	-0.392552
21572132	chr9:21572132:A:G	3.53314e-19	-4.40445e-10	-0.369343	8.14643e-14	-4.40445e-10	-0.38727
21572171	chr9:21572171:T:C	1.09036e-19	-1.54502	-2.57401e-10	8.78667e-14	-0.311614	-2.57401e-10
21572209	chr9:21572209:C:T	2.86612e-20	-1.67428	-1.20687	5.97823e-15	-1.78823	-1.21108
21572341	chr9:21572341:A:T	2.2635e-19	-4.40445e-10	-0.81462	5.21286e-14	-4.40445e-10	-0.833721
21572421	chr9:21572421:A:G	2.06418e-19	-4.40445e-10	-0.906796	4.74611e-14	-4.40445e-10	-0.927525
21572644	chr9:21572644:T:C	2.65952e-18	-4.40445e-10	1.6492	5.68982e-13	-4.40445e-10	1.55641
21572716	chr9:21572716:A:G	3.50297e-19	-2.0858	1.70788	8.07487e-14	-1.8827	1.48661
21573017	chr9:21573017:T:C	2.64438e-20	-1.76293	-1.19875	5.54726e-15	-1.86721	-1.20692
21573050	chr9:21573050:G:A	2.75943e-20	-1.72045	-1.19865	5.75004e-15	-1.83143	-1.2068
21573136	chr9:21573136:G:T	1.80591e-19	-4.40445e-10	-1.04047	4.51823e-14	-4.40445e-10	-0.976729
21573444	chr9:21573444:G:A	2.30967e-20	-1.95886	-1.13816	5.90094e-15	-1.88784	-1.12449
21574195	chr9:21574195:C:A	6.16129e-20	-1.52171	-0.594122	8.0494e-15	-2.06577	-0.636068
21574285	chr9:21574285:G:T	3.64222e-19	-4.40445e-10	-0.338937	8.40425e-14	-4.40445e-10	-0.356112
21574693	chr9:21574693:T:C	3.39343e-19	-4.40445e-10	-0.40969	8.82777e-14	-4.40445e-10	-0.306948
21574786	chr9:21574786:A:C	3.44935e-19	-4.40445e-10	-0.393344	7.95274e-14	-4.40445e-10	-0.411333
21574975	chr9:21574975:T:C	2.17677e-19	-4.40445e-10	-0.853689	4.82842e-14	-4.40445e-10	-0.910331
21575618	chr9:21575618:C:T	3.64387e-19	-4.40445e-10	-0.338484	8.40839e-14	-4.40445e-10	-0.35562
21575660	chr9:21575660:A:G	2.2832e-18	-4.40445e-10	1.49663	4.86153e-13	-4.40445e-10	1.39909
21575702	chr9:21575702:C:T	2.69447e-20	-2.22537	-0.717545	6.76283e-15	-2.06736	-0.808637
21575785	chr9:21575785:T:C	5.93188e-20	-2.15377	-2.57401e-10	1.47129e-14	-2.09871	-2.57401e-10
21576439	chr9:21576439:C:T	1.99414e-19	-4.40445e-10	-0.941319	4.67665e-14	-4.40445e-10	-0.942267
21576572	chr9:21576572:G:A	5.59488e-20	-2.21226	-2.57401e-10	1.3197e-14	-2.20744	-2.57401e-10
21576652	chr9:21576652:G:C	7.04378e-20	-1.98197	-2.57401e-10	1.96613e-14	-1.80878	-2.57401e-10
21576701	chr9:21576701:C:G	2.21522e-20	-2.01918	-1.11959	5.61012e-15	-1.96436	-1.0985
21577194	chr9:21577194:C:T	3.70002e-20	-2.07478	-0.550994	7.66753e-15	-2.23611	-0.514332
21577767	chr9:21577767:G:T	9.29823e-20	-1.70429	-2.57401e-10	6.05864e-14	-0.683365	-2.57401e-10
21577871	chr9:21577871:C:G	3.40819e-20	-1.56459	-1.14335	7.2655e-15	-1.64145	-1.16285
21577884	chr9:21577884:T:G	2.4762e-19	-4.40445e-10	-0.724806	5.86458e-14	-4.40445e-10	-0.715918
21577971	chr9:21577971:T:C	2.84764e-20	-2.08728	-0.800346	5.52921e-15	-2.23764	-0.839747
21578618	chr9:21578618:C:A	2.18689e-20	-1.94053	-1.21111	5.62132e-15	-1.84949	-1.21138
21578722	chr9:21578722:A:G	5.4479e-20	-2.23889	-2.57401e-10	1.29194e-14	-2.2287	-2.57401e-10
21579038	chr9:21579038:G:GTA	7.07377e-20	-2.18427	0.206548	1.68738e-14	-2.22262	0.260951
21579697	chr9:21579697:G:A	3.68319e-19	-4.40445e-10	-0.327751	1.08598e-13	-4.40445e-10	-0.0997808
21579828	chr9:21579828:A:G	2.07187e-20	-2.19212	-1.01354	4.48336e-15	-2.2376	-1.04946
21579883	chr9:21579883:C:T	3.54404e-19	-4.40445e-10	-0.366262	9.19336e-14	-4.40445e-10	-0.266369
21579923	chr9:21579923:A:G	2.53009e-20	-1.99339	-1.01247	4.5823e-15	-2.21976	-1.04548
21580063	chr9:21580063:T:C	2.96335e-20	-1.66949	-1.17831	6.44643e-15	-1.73292	-1.19099
21580612	chr9:21580612:C:G	2.8993e-19	-4.40445e-10	-0.567062	7.46582e-14	-4.40445e-10	-0.474514
21580659	chr9:21580659:C:T	4.29643e-19	-4.40445e-10	-0.173747	1.26861e-13	-4.40445e-10	0.0556552
21581208	chr9:21581208:G:A	5.97742e-20	-2.14613	-2.57401e-10	1.5342e-14	-2.05684	-2.57401e-10
21581327	chr9:21581327:T:C	1.98833e-20	-2.20409	-1.04273	4.90763e-15	-2.1118	-1.08485
21581697	chr9:21581697:A:G	5.289e-19	-4.40445e-10	0.0340991	1.22127e-13	-4.40445e-10	0.0176285
21581713	chr9:21581713:G:T	2.26474e-20	-2.0275	-1.08916	4.23358e-15	-2.23026	-1.11413
21581805	chr9:21581805:T:C	1.66694e-20	-2.21792	-1.2052	6.58982e-15	-1.69076	-1.21115
21582193	chr9:21582193:G:A	1.88117e-19	-4.40445e-10	-0.999635	4.44776e-14	-4.40445e-10	-0.992449
21582327	chr9:21582327:T:C	3.89899e-20	-1.36202	-1.21138	1.50746e-14	-0.865625	-1.2088
21582763	chr9:21582763:T:C	1.10122e-19	-1.53511	-2.57401e-10	8.15198e-14	-0.38659	-2.57401e-10
21582814	chr9:21582814:A:G	5.51776e-20	-2.22614	-2.57401e-10	1.36012e-14	-2.17728	-2.57401e-10
21583429	chr9:21583429:A:G	6.92361e-20	-1.99918	-2.57401e-10	2.13356e-14	-1.72706	-2.57401e-10
21583458	chr9:21583458:T:G	2.85495e-20	-2.1436	-0.741464	6.35035e-15	-2.23561	-0.703317
21583667	chr9:21583667:A:C	1.29033e-19	-1.37663	-2.57401e-10	2.64784e-14	-1.51111	-2.57401e-10
21584378	chr9:21584378:G:T	4.62406e-20	-1.20242	-1.20042	1.90917e-14	-0.654204	-1.18398
21584402	chr9:21584402:A:T	1.52348e-19	-4.40445e-10	-1.21053	3.70456e-14	-4.40445e-10	-1.17529
21584546	chr9:21584546:T:A	3.13834e-20	-1.66935	-1.12107	9.34193e-15	-1.48152	-1.07141
21584786	chr9:21584786:C:G	6.05733e-20	-2.13285	-2.57401e-10	1.70263e-14	-1.95268	-2.57401e-10
21584942	chr9:21584942:G:A	4.56137e-19	-4.40445e-10	-0.113908	1.35373e-13	-4.40445e-10	0.120596
21585134	chr9:21585134:T:A	1.07e-18	-4.40445e-10	0.738715	3.27797e-13	-4.40445e-10	1.00496
21585266	chr9:21585266:C:A	2.73812e-20	-1.78675	-1.14009	7.88415e-15	-1.61928	-1.1033
21585373	chr9:21585373:T:G	1.68172e-19	-4.40445e-10	-1.11171	4.11131e-14	-4.40445e-10	-1.07111
21585702	chr9:21585702:A:G	2.52122e-19	-4.40445e-10	-0.706787	6.45998e-14	-4.40445e-10	-0.619224
21585746	chr9:21585746:G:A	1.70024e-19	-4.40445e-10	-1.10076	3.85917e-14	-4.40445e-10	-1.1344
21585860	chr9:21585860:T:C	2.13175e-19	-4.40445e-10	-0.874588	4.81234e-14	-4.40445e-10	-0.913666
21585913	chr9:21585913:T:C	1.53905e-19	-4.40445e-10	-1.20037	3.66668e-14	-4.40445e-10	-1.18556
21586485	chr9:21586485:T:C	2.07264e-20	-2.00243	-1.20286	5.80069e-15	-1.83703	-1.19243
21586857	chr9:21586857:G:A	9.97555e-20	-1.63398	-2.57401e-10	6.92926e-14	-0.549097	-2.57401e-10
21587404	chr9:21587404:G:A	4.68685e-19	-4.40445e-10	-0.0867696	1.08054e-13	-4.40445e-10	-0.1048
21587411	chr9:21587411:G:A	6.54548e-20	-2.20244	0.147097	1.68055e-14	-2.0059	0.0401669
21587418	chr9:21587418:C:T	2.44949e-19	-4.40445e-10	-0.735651	6.24729e-14	-4.40445e-10	-0.652703
21587448	chr9:21587448:C:T	2.31063e-20	-1.88513	-1.21146	5.57576e-15	-1.86188	-1.20713
21587944	chr9:21587944:T:C	1.12458e-19	-1.51412	-2.57401e-10	8.47684e-14	-0.347513	-2.57401e-10
21588970	chr9:21588970:G:A	2.96351e-20	-1.64107	-1.20667	8.92354e-15	-1.38858	-1.21016
21589175	chr9:21589175:T:C	5.53002e-20	-2.22392	-2.57401e-10	1.32007e-14	-2.20717	-2.57401e-10
21589313	chr9:21589313:G:T	3.22563e-19	-4.40445e-10	-0.460403	7.46067e-14	-4.40445e-10	-0.475205
21589542	chr9:21589542:G:T	1.73837e-19	-4.40445e-10	-1.07858	3.998e-14	-4.40445e-10	-1.09906
21589711	chr9:21589711:C:G	3.1045e-19	-4.40445e-10	-0.498677	7.20362e-14	-4.40445e-10	-0.510267
21590928	chr9:21590928:A:G	8.30353e-19	-4.40445e-10	0.48515	2.59483e-13	-4.40445e-10	0.771256
21591011	chr9:21591011:A:G	1.66499e-19	-4.40445e-10	-1.12171	3.67782e-14	-4.40445e-10	-1.18253
21591165	chr9:21591165:A:C	2.09203e-19	-4.40445e-10	-0.893395	5.24893e-14	-4.40445e-10	-0.826825
21591338	chr9:21591338:C:T	5.5963e-20	-2.23146	0.0194519	1.27762e-14	-2.19807	-0.0417865
21591458	chr9:21591458:T:C	2.62999e-19	-4.40445e-10	-0.664549	5.77741e-14	-4.40445e-10	-0.730895
21591625	chr9:21591625:T:C	1.8396e-19	-4.40445e-10	-1.02198	4.0406e-14	-4.40445e-10	-1.08846
21591682	chr9:21591682:C:A	2.43783e-20	-2.15871	-0.884291	1.06291e-14	-1.46669	-0.957152
21591878	chr9:21591878:G:A	1.31533e-18	-4.40445e-10	0.945139	3.28663e-13	-4.40445e-10	1.0076
21592005	chr9:21592005:C:T	1.23654e-19	-1.41922	-2.57401e-10	1.00531e-13	-0.176972	-2.57401e-10
21592092	chr9:21592092:T:C	4.88965e-20	-1.22609	-1.1209	1.80999e-14	-0.808208	-1.08332
21592638	chr9:21592638:T:G	2.11785e-19	-4.40445e-10	-0.881129	4.90009e-14	-4.40445e-10	-0.895596
21592859	chr9:21592859:A:G	5.253e-20	-1.08603	-1.18929	1.07997e-14	-1.2143	-1.19361
21592883	chr9:21592883:T:C	1.78004e-19	-4.40445e-10	-1.05489	4.63226e-14	-4.40445e-10	-0.951806
21593057	chr9:21593057:G:C	6.50573e-20	-2.06143	-2.57401e-10	5.40893e-14	-0.796798	-2.57401e-10
21593205	chr9:21593205:T:C	1.67923e-19	-4.40445e-10	-1.1132	4.09365e-14	-4.40445e-10	-1.07541
21593748	chr9:21593748:A:G	2.88636e-20	-2.16195	-0.712165	6.86781e-15	-2.06733	-0.793259
21594157	chr9:21594157:A:G	5.5549e-20	-2.21944	-2.57401e-10	1.611e-14	-2.00799	-2.57401e-10
21594220	chr9:21594220:T:C	1.52255e-19	-4.40445e-10	-1.21114	3.5764e-14	-4.40445e-10	-1.21049
21594348	chr9:21594348:A:G	1.96303e-19	-4.40445e-10	-0.957042	4.51143e-14	-4.40445e-10	-0.978236
21594489	chr9:21594489:A:AACC	6.16168e-20	-2.11577	-2.57401e-10	1.38928e-14	-2.15607	-2.57401e-10
21594500	chr9:21594500:T:A	6.37374e-20	-2.08193	-2.57401e-10	1.50421e-14	-2.07658	-2.57401e-10
21594575	chr9:21594575:C:T	2.16169e-19	-4.40445e-10	-0.860641	5.2408e-14	-4.40445e-10	-0.828377
21594676	chr9:21594676:G:A	5.74235e-20	-2.18625	-2.57401e-10	1.29708e-14	-2.22474	-2.57401e-10
21595359	chr9:21595359:G:A	1.721e-19	-4.40445e-10	-1.08863	4.24133e-14	-4.40445e-10	-1.03997
21595718	chr9:21595718:T:C	4.43299e-20	-1.25076	-1.19428	7.17065e-15	-1.62218	-1.19526
21595798	chr9:21595798:T:A	1.67698e-19	-4.40445e-10	-1.11454	4.09451e-14	-4.40445e-10	-1.0752
21596097	chr9:21596097:G:A	2.29852e-19	-4.40445e-10	-0.799266	5.21917e-14	-4.40445e-10	-0.832511
21596184	chr9:21596184:G:C	8.56603e-20	-2.21554	0.429226	2.0883e-14	-2.20166	0.453163
21596454	chr9:21596454:T:C	1.62927e-19	-4.40445e-10	-1.1434	3.96562e-14	-4.40445e-10	-1.10719
21597184	chr9:21597184:T:C	1.63165e-19	-4.40445e-10	-1.14194	3.9693e-14	-4.40445e-10	-1.10626
21597304	chr9:21597304:G:A	5.76541e-20	-2.18224	-2.57401e-10	1.44939e-14	-2.11371	-2.57401e-10
21597385	chr9:21597385:C:T	1.87086e-19	-4.40445e-10	-1.00513	4.26357e-14	-4.40445e-10	-1.03474
21597559	chr9:21597559:A:G	2.95706e-20	-1.67025	-1.17967	8.13239e-15	-1.50313	-1.18845
21597579	chr9:21597579:T:C	1.59202e-19	-4.40445e-10	-1.16653	3.84977e-14	-4.40445e-10	-1.13684
21598370	chr9:21598370:C:G	1.93547e-19	-4.40445e-10	-0.971183	4.47086e-14	-4.40445e-10	-0.98727
21598429	chr9:21598429:A:T	3.8988e-20	-1.99526	-0.578183	9.71837e-15	-1.84534	-0.668072
21598641	chr9:21598641:A:G	2.10185e-19	-4.40445e-10	-0.888713	4.96537e-14	-4.40445e-10	-0.882361
21598696	chr9:21598696:A:G	1.52692e-19	-4.40445e-10	-1.20828	3.69758e-14	-4.40445e-10	-1.17717
21598830	chr9:21598830:A:T	1.53921e-19	-4.40445e-10	-1.20026	3.65085e-14	-4.40445e-10	-1.18989
21599221	chr9:21599221:C:T	3.50436e-20	-1.47043	-1.20968	5.68353e-15	-1.83858	-1.21128
21599888	chr9:21599888:A:G	2.06229e-19	-4.40445e-10	-0.907712	4.97557e-14	-4.40445e-10	-0.880309
21600129	chr9:21600129:G:A	3.2259e-19	-4.40445e-10	-0.460319	7.43902e-14	-4.40445e-10	-0.478111
21600269	chr9:21600269:G:A	1.55717e-19	-4.40445e-10	-1.18866	3.67273e-14	-4.40445e-10	-1.18391
21600583	chr9:21600583:T:G	9.18131e-20	-1.71695	-2.57401e-10	1.94664e-14	-1.81874	-2.57401e-10
21601594	chr9:21601594:C:G	2.2042e-19	-4.40445e-10	-0.841164	5.21969e-14	-4.40445e-10	-0.832412
21601653	chr9:21601653:C:T	2.41558e-20	-1.85004	-1.20213	4.27626e-15	-2.1413	-1.19306
21601687	chr9:21601687:T:C	1.58093e-19	-4.40445e-10	-1.17352	3.78861e-14	-4.40445e-10	-1.15285
21601875	chr9:21601875:G:A	1.60892e-19	-4.40445e-10	-1.15597	3.87062e-14	-4.40445e-10	-1.13143
21602015	chr9:21602015:T:C	2.13063e-20	-2.0265	-1.1512	5.52677e-15	-1.90705	-1.17078
21602208	chr9:21602208:A:G	2.35912e-19	-4.40445e-10	-0.773242	5.76591e-14	-4.40445e-10	-0.732888
21602248	chr9:21602248:A:G	1.61592e-19	-4.40445e-10	-1.15162	3.76329e-14	-4.40445e-10	-1.15956
21602349	chr9:21602349:G:T	3.51378e-19	-0.37484	-2.57401e-10	1.42124e-13	0.169264	-2.57401e-10
21602603	chr9:21602603:A:G	1.62843e-19	-4.40445e-10	-1.14392	3.7893e-14	-4.40445e-10	-1.15267
21602753	chr9:21602753:A:G	1.967e-20	-2.18616	-1.07144	4.27046e-15	-2.21399	-1.12173
21602784	chr9:21602784:A:C	4.53374e-19	-4.40445e-10	-0.119984	1.0533e-13	-4.40445e-10	-0.130337
21602802	chr9:21602802:C:T	1.6433e-19	-4.40445e-10	-1.13482	3.82216e-14	-4.40445e-10	-1.14403
21603004	chr9:21603004:A:G	6.33665e-20	-2.08777	-2.57401e-10	1.51825e-14	-2.06729	-2.57401e-10
21603155	chr9:21603155:A:G	1.55832e-19	-4.40445e-10	-1.18792	3.72092e-14	-4.40445e-10	-1.17088
21603262	chr9:21603262:A:G	1.60305e-19	-4.40445e-10	-1.15963	3.73452e-14	-4.40445e-10	-1.16723
21603483	chr9:21603483:T:A	1.5935e-19	-4.40445e-10	-1.1656	3.71462e-14	-4.40445e-10	-1.17257
21603572	chr9:21603572:C:G	1.59744e-19	-4.40445e-10	-1.16313	3.72305e-14	-4.40445e-10	-1.17031
21603775	chr9:21603775:C:T	2.43708e-20	-2.05791	-0.985406	4.73943e-15	-2.21683	-1.01468
21603994	chr9:21603994:A:G	1.60198e-19	-4.40445e-10	-1.16029	3.73295e-14	-4.40445e-10	-1.16765
21604068	chr9:21604068:A:G	1.84678e-20	-2.2099	-1.11077	4.15536e-15	-2.23541	-1.12763
21604306	chr9:21604306:G:C	2.22869e-20	-1.92261	-1.21009	6.02841e-15	-1.78518	-1.20577
21604468	chr9:21604468:G:A	1.60915e-19	-4.40445e-10	-1.15583	3.86886e-14	-4.40445e-10	-1.13189
21604568	chr9:21604568:G:A	5.85486e-20	-2.16684	-2.57401e-10	1.27981e-14	-2.23814	-2.57401e-10
21604633	chr9:21604633:A:G	6.75032e-20	-2.02453	-2.57401e-10	1.34605e-14	-2.18768	-2.57401e-10
21604970	chr9:21604970:A:G	3.49046e-20	-1.94637	-0.737714	6.51559e-15	-2.07825	-0.834987
21605097	chr9:21605097:T:C	1.59199e-19	-4.40445e-10	-1.16654	3.82011e-14	-4.40445e-10	-1.14457
21605115	chr9:21605115:A:G	1.73473e-19	-4.40445e-10	-1.08068	4.07064e-14	-4.40445e-10	-1.08105
21605347	chr9:21605347:C:T	6.68271e-20	-2.03459	-2.57401e-10	1.3141e-14	-2.2117	-2.57401e-10
21605601	chr9:21605601:C:T	4.34206e-19	-4.40445e-10	-0.163181	1.00669e-13	-4.40445e-10	-0.175592
21605630	chr9:21605630:C:T	6.05608e-20	-2.13305	-2.57401e-10	1.30877e-14	-2.21576	-2.57401e-10
21606144	chr9:21606144:A:G	1.8825e-19	-4.40445e-10	-0.998929	4.38162e-14	-4.40445e-10	-1.00743
21606390	chr9:21606390:T:C	1.63409e-19	-4.40445e-10	-1.14044	3.95013e-14	-4.40445e-10	-1.1111
21606508	chr9:21606508:T:C	1.68268e-19	-4.40445e-10	-1.11114	4.08913e-14	-4.40445e-10	-1.07652
21606567	chr9:21606567:C:A	2.15897e-20	-2.04066	-1.12383	5.85562e-15	-1.90765	-1.11238
21606657	chr9:21606657:A:C	2.19808e-20	-2.02774	-1.11879	5.98837e-15	-1.89054	-1.10707
21607359	chr9:21607359:TG:T	1.55096e-19	-4.40445e-10	-1.19266	3.69509e-14	-4.40445e-10	-1.17784
21607577	chr9:21607577:T:C	2.36125e-20	-1.90869	-1.16623	6.28168e-15	-1.76144	-1.18836
21608239	chr9:21608239:G:A	5.61744e-20	-1.10412	-1.10412	7.70405e-15	-1.62445	-1.12124
21608310	chr9:21608310:T:G	2.52957e-19	-4.40445e-10	-0.703482	5.65013e-14	-4.40445e-10	-0.753171
21608852	chr9:21608852:G:A	1.96257e-20	-2.06407	-1.1958	4.31459e-15	-2.13622	-1.18921
21608881	chr9:21608881:A:G	2.09461e-20	-2.05367	-1.14108	5.65284e-15	-1.92486	-1.13041
21609182	chr9:21609182:C:T	2.12395e-20	-2.02144	-1.1594	5.77694e-15	-1.88328	-1.15028
21609208	chr9:21609208:A:C	2.96628e-19	-4.40445e-10	-0.544224	6.75063e-14	-4.40445e-10	-0.575214
21609286	chr9:21609286:T:C	1.52215e-19	-4.40445e-10	-1.21141	3.58203e-14	-4.40445e-10	-1.20892
21609432	chr9:21609432:G:A	1.63599e-20	-2.23367	-1.2082	4.04117e-15	-2.17979	-1.21111
21609971	chr9:21609971:GAGGA:G	4.31571e-20	-1.32091	-1.15094	6.0137e-15	-1.82826	-1.16513
21610266	chr9:21610266:C:A	4.34123e-19	-4.40445e-10	-0.163372	9.6691e-14	-4.40445e-10	-0.215914
21610331	chr9:21610331:T:C	4.4131e-19	-4.40445e-10	-0.146953	9.77831e-14	-4.40445e-10	-0.204683
21610520	chr9:21610520:A:T	7.16822e-19	-4.40445e-10	0.338126	1.33417e-13	-4.40445e-10	0.106042
21610612	chr9:21610612:C:T	5.49621e-20	-2.23006	-2.57401e-10	1.31795e-14	-2.20877	-2.57401e-10
21610680	chr9:21610680:C:A	1.53128e-19	-4.40445e-10	-1.20542	3.62868e-14	-4.40445e-10	-1.19598
21610945	chr9:21610945:T:C	1.7024e-19	-4.40445e-10	-1.09949	4.15741e-14	-4.40445e-10	-1.05996
21610961	chr9:21610961:A:G	8.78044e-19	-4.40445e-10	0.540995	1.84025e-13	-4.40445e-10	0.427636
21611074	chr9:21611074:T:C	1.53229e-19	-4.40445e-10	-1.20476	3.6042e-14	-4.40445e-10	-1.20275
21611119	chr9:21611119:A:G	1.96455e-20	-2.05956	-1.19929	5.25227e-15	-1.93418	-1.1946
21611257	chr9:21611257:T:C	4.25602e-20	-1.28546	-1.20032	5.82905e-15	-1.81944	-1.20514
21611345	chr9:21611345:T:G	1.52788e-19	-4.40445e-10	-1.20765	3.71058e-14	-4.40445e-10	-1.17366
21611365	chr9:21611365:C:T	2.12279e-19	-4.40445e-10	-0.8788	5.32905e-14	-4.40445e-10	-0.811677
21611633	chr9:21611633:C:T	2.02661e-19	-4.40445e-10	-0.925168	4.86355e-14	-4.40445e-10	-0.903082
21612130	chr9:21612130:T:C	1.57603e-19	-4.40445e-10	-1.17662	3.76865e-14	-4.40445e-10	-1.15813
21612136	chr9:21612136:T:C	1.77475e-19	-4.40445e-10	-1.05787	4.36357e-14	-4.40445e-10	-1.01156
21612411	chr9:21612411:C:G	5.64363e-20	-1.00764	-1.19595	6.03045e-15	-1.78386	-1.20675
21612489	chr9:21612489:A:G	1.56135e-19	-4.40445e-10	-1.18598	3.72444e-14	-4.40445e-10	-1.16993
21612528	chr9:21612528:T:C	1.57714e-19	-4.40445e-10	-1.17592	3.77559e-14	-4.40445e-10	-1.15629
21612677	chr9:21612677:C:T	1.09583e-18	-4.40445e-10	0.762563	2.80916e-13	-4.40445e-10	0.850621
21612905	chr9:21612905:A:G	3.52042e-19	-4.40445e-10	-0.37295	7.90876e-14	-4.40445e-10	-0.416879
21613061	chr9:21613061:C:T	1.54233e-19	-4.40445e-10	-1.19823	3.60669e-14	-4.40445e-10	-1.20206
21613168	chr9:21613168:C:T	5.45483e-20	-2.23761	-2.57401e-10	1.28241e-14	-2.23611	-2.57401e-10
21613713	chr9:21613713:A:G	1.8985e-19	-4.40445e-10	-0.990467	4.70998e-14	-4.40445e-10	-0.935166
21613758	chr9:21613758:G:C	6.02795e-20	-2.13771	-2.57401e-10	1.53959e-14	-2.05333	-2.57401e-10
21614277	chr9:21614277:C:G	1.67081e-19	-4.40445e-10	-1.11822	3.90624e-14	-4.40445e-10	-1.12228
21614496	chr9:21614496:A:G	5.46058e-20	-2.23656	-2.57401e-10	1.28505e-14	-2.23405	-2.57401e-10
21614543	chr9:21614543:A:G	5.45154e-20	-2.23822	-2.57401e-10	1.33534e-14	-2.19567	-2.57401e-10
21614748	chr9:21614748:A:T	1.74751e-19	-4.40445e-10	-1.07334	4.08454e-14	-4.40445e-10	-1.07764
21614840	chr9:21614840:A:G	3.79858e-20	-1.50995	-1.08954	6.44344e-15	-1.78741	-1.13696
21614926	chr9:21614926:G:A	1.64532e-19	-4.40445e-10	-1.1336	3.7988e-14	-4.40445e-10	-1.15016
21615482	chr9:21615482:G:C	1.72262e-19	-4.40445e-10	-1.08769	4.02393e-14	-4.40445e-10	-1.09259
21616162	chr9:21616162:A:G	1.71788e-20	-2.18362	-1.20941	3.81307e-15	-2.23777	-1.21123
21616180	chr9:21616180:T:C	7.20795e-19	-4.40445e-10	0.343654	1.33989e-13	-4.40445e-10	0.11032
21616950	chr9:21616950:G:A	4.36734e-19	-4.40445e-10	-0.157376	1.08901e-13	-4.40445e-10	-0.0969999
21617180	chr9:21617180:A:G	6.68005e-20	-2.03499	-2.57401e-10	1.7475e-14	-1.92666	-2.57401e-10
21618045	chr9:21618045:A:G	3.08488e-20	-1.59722	-1.21038	6.10335e-15	-1.77925	-1.19935
21618263	chr9:21618263:G:A	3.28913e-19	-4.40445e-10	-0.440907	7.71928e-14	-4.40445e-10	-0.441129
21618702	chr9:21618702:C:G	7.59964e-19	-4.40445e-10	0.396571	1.67449e-13	-4.40445e-10	0.333246
21618994	chr9:21618994:G:A	1.72428e-19	-4.40445e-10	-1.08672	4.09655e-14	-4.40445e-10	-1.07471
21619203	chr9:21619203:A:G	2.31118e-20	-1.9624	-1.13396	6.05765e-15	-1.86093	-1.12518
21619410	chr9:21619410:T:C	1.75231e-19	-4.40445e-10	-1.07059	4.3053e-14	-4.40445e-10	-1.025
21619742	chr9:21619742:G:A	3.15634e-19	-4.40445e-10	-0.482116	7.41353e-14	-4.40445e-10	-0.481543
21619896	chr9:21619896:G:C	1.57923e-19	-4.40445e-10	-1.17459	3.6422e-14	-4.40445e-10	-1.19226
21620607	chr9:21620607:T:C	1.66327e-19	0.0286278	-1.15137	2.16778e-14	-0.571622	-1.13952
21620640	chr9:21620640:T:G	5.5905e-20	-2.21305	-2.57401e-10	1.31154e-14	-2.21365	-2.57401e-10
21620713	chr9:21620713:A:G	1.61382e-19	-4.40445e-10	-1.15292	3.90052e-14	-4.40445e-10	-1.12374
21621523	chr9:21621523:C:T	1.84807e-19	-4.40445e-10	-1.01739	4.53745e-14	-4.40445e-10	-0.972485
21621864	chr9:21621864:G:T	1.63577e-19	-4.40445e-10	-1.13942	3.94363e-14	-4.40445e-10	-1.11275
21622021	chr9:21622021:G:A	1.61462e-19	-4.40445e-10	-1.15243	3.76664e-14	-4.40445e-10	-1.15867
21622147	chr9:21622147:G:C	1.69591e-19	-4.40445e-10	-1.10331	4.11634e-14	-4.40445e-10	-1.06989
21622593	chr9:21622593:C:T	1.52213e-19	-4.40445e-10	-1.21142	3.57929e-14	-4.40445e-10	-1.20969
21622616	chr9:21622616:A:G	6.3034e-20	-2.09303	-2.57401e-10	1.66218e-14	-1.97672	-2.57401e-10
21622792	chr9:21622792:C:T	1.06414e-19	-1.56936	-2.57401e-10	1.27895e-14	-2.23881	-2.57401e-10
21622862	chr9:21622862:G:T	6.4218e-20	-2.07442	-2.57401e-10	1.70079e-14	-1.95376	-2.57401e-10
21623280	chr9:21623280:G:C	2.2138e-20	-1.93132	-1.20808	5.43405e-15	-1.89756	-1.19719
21623339	chr9:21623339:C:A	2.93948e-20	-1.66821	-1.18768	6.23662e-15	-1.77527	-1.18172
21623670	chr9:21623670:C:T	1.54057e-19	-4.40445e-10	-1.19937	3.57657e-14	-4.40445e-10	-1.21044
21623989	chr9:21623989:T:A	1.57087e-19	-4.40445e-10	-1.1799	3.57367e-14	-4.40445e-10	-1.21126
21624262	chr9:21624262:A:G	1.74272e-19	-4.40445e-10	-1.07609	4.14532e-14	-4.40445e-10	-1.06287
21624669	chr9:21624669:C:T	1.67801e-19	-4.40445e-10	-1.11392	4.084e-14	-4.40445e-10	-1.07777
21625007	chr9:21625007:A:AT	2.25499e-20	-1.94155	-1.17942	4.23537e-15	-2.14222	-1.20174
21625102	chr9:21625102:A:T	2.23241e-20	-2.01414	-1.11689	4.24971e-15	-2.181	-1.15958
21625133	chr9:21625133:T:C	1.60128e-19	-4.40445e-10	-1.16072	3.75893e-14	-4.40445e-10	-1.16072
21625565	chr9:21625565:G:A	1.52383e-19	-4.40445e-10	-1.21031	3.57418e-14	-4.40445e-10	-1.21112
21625579	chr9:21625579:A:G	3.52439e-20	-1.46882	-1.20559	7.32703e-15	-1.59351	-1.20236
21625685	chr9:21625685:C:G	1.34688e-19	-1.33374	-2.57401e-10	2.49739e-14	-1.5696	-2.57401e-10
21625822	chr9:21625822:G:A	1.53762e-19	-4.40445e-10	-1.20129	3.58537e-14	-4.40445e-10	-1.20799
21625907	chr9:21625907:C:G	2.12609e-19	-4.40445e-10	-0.877247	5.76992e-14	-4.40445e-10	-0.732191
21626219	chr9:21626219:G:T	1.65281e-19	-4.40445e-10	-1.12905	4.03689e-14	-4.40445e-10	-1.08937
21626574	chr9:21626574:G:T	2.17373e-19	-0.566404	-0.288683	1.86116e-14	-1.45112	-0.412532
21626954	chr9:21626954:C:T	2.17871e-20	-2.02736	-1.12802	4.19995e-15	-2.18485	-1.16751
21627034	chr9:21627034:A:G	3.83307e-20	-1.47661	-1.11383	7.93375e-15	-1.61387	-1.10244
21627181	chr9:21627181:T:C	1.56226e-19	-4.40445e-10	-1.1854	3.61979e-14	-4.40445e-10	-1.19843
21627287	chr9:21627287:G:C	3.55282e-20	-1.51611	-1.15027	7.35657e-15	-1.65164	-1.1402
21627301	chr9:21627301:G:A	2.4083e-19	-4.40445e-10	-0.752609	6.04774e-14	-4.40445e-10	-0.685165
21627336	chr9:21627336:C:T	1.20009e-19	-1.44914	-2.57401e-10	2.52589e-14	-1.55826	-2.57401e-10
21627496	chr9:21627496:T:C	1.90957e-19	-4.40445e-10	-0.984651	4.68263e-14	-4.40445e-10	-0.94099
21627621	chr9:21627621:T:C	3.48007e-20	-1.47854	-1.20852	7.12201e-15	-1.61792	-1.20632
21627663	chr9:21627663:A:G	6.15802e-20	-2.11636	-2.57401e-10	1.60671e-14	-2.01066	-2.57401e-10
21628055	chr9:21628055:A:T	2.29286e-20	-2.01859	-1.08572	4.19674e-15	-2.19001	-1.16312
21628335	chr9:21628335:A:C	2.74001e-19	-4.40445e-10	-0.623569	6.21551e-14	-4.40445e-10	-0.657802
21628597	chr9:21628597:G:T	1.5666e-19	-4.40445e-10	-1.18262	3.57379e-14	-4.40445e-10	-1.21122
21628964	chr9:21628964:G:A	2.66528e-20	-1.83845	-1.11535	4.61158e-15	-2.08199	-1.17688
21630573	chr9:21630573:T:C	1.99017e-19	-4.40445e-10	-0.94331	5.29887e-14	-4.40445e-10	-0.817357
21630636	chr9:21630636:A:G	2.00438e-20	-2.13086	-1.10792	4.87757e-15	-2.04632	-1.15646
21630823	chr9:21630823:G:A	2.001e-19	-4.40445e-10	-0.937883	4.96856e-14	-4.40445e-10	-0.881719
21631040	chr9:21631040:A:G	1.87486e-19	-4.40445e-10	-1.00299	4.90862e-14	-4.40445e-10	-0.893857
21631092	chr9:21631092:C:T	1.92268e-19	-4.40445e-10	-0.977809	4.47075e-14	-4.40445e-10	-0.987295
21631422	chr9:21631422:A:G	6.44558e-20	-2.07072	-2.57401e-10	1.39256e-14	-2.1537	-2.57401e-10
21631741	chr9:21631741:TTAAAATTCA:T	2.3462e-19	-4.40445e-10	-0.778733	5.89343e-14	-4.40445e-10	-0.711011
21631880	chr9:21631880:G:A	6.29221e-20	-2.0948	-2.57401e-10	1.65051e-14	-1.98377	-2.57401e-10
21631988	chr9:21631988:A:G	3.23967e-20	-1.63281	-1.12584	8.05176e-15	-1.60116	-1.10038
21631999	chr9:21631999:G:A	1.84169e-20	-2.1332	-1.19023	4.55981e-15	-2.0673	-1.20285
21632122	chr9:21632122:T:A	1.88955e-19	-4.40445e-10	-0.995191	4.26498e-14	-4.40445e-10	-1.03441
21632262	chr9:21632262:T:C	6.41949e-20	-1.1971	-0.877676	1.09227e-14	-1.50091	-0.895688
21632307	chr9:21632307:A:G	6.10672e-20	-1.25087	-0.873858	1.04761e-14	-1.54639	-0.891944
21632390	chr9:21632390:T:C	1.72243e-19	-4.40445e-10	-1.0878	3.82837e-14	-4.40445e-10	-1.14241
21632711	chr9:21632711:A:G	2.38964e-20	-2.00392	-1.05905	6.3213e-15	-1.87534	-1.06817
21632756	chr9:21632756:A:G	1.59544e-19	-4.40445e-10	-1.16438	3.66347e-14	-4.40445e-10	-1.18644
21632803	chr9:21632803:C:T	2.89949e-20	-1.72585	-1.14373	8.06601e-15	-1.54991	-1.14987
21632813	chr9:21632813:A:G	1.95534e-20	-2.08856	-1.17499	3.89287e-15	-2.22	-1.20829
21632874	chr9:21632874:A:G	2.40147e-20	-1.91517	-1.14287	4.32703e-15	-2.12974	-1.19281
21633136	chr9:21633136:C:T	5.87078e-20	-2.16413	-2.57401e-10	1.39705e-14	-2.15049	-2.57401e-10
21633400	chr9:21633400:A:G	2.19258e-19	-4.40445e-10	-0.846453	5.95572e-14	-4.40445e-10	-0.700499
21633746	chr9:21633746:A:G	5.95768e-20	-2.14943	-2.57401e-10	1.41243e-14	-2.13954	-2.57401e-10
21633758	chr9:21633758:G:C	1.96575e-19	-4.40445e-10	-0.955655	4.22522e-14	-4.40445e-10	-1.04378
21633877	chr9:21633877:T:C	2.60128e-19	-4.40445e-10	-0.675527	5.71169e-14	-4.40445e-10	-0.742335
21635154	chr9:21635154:G:A	2.65013e-20	-1.7485	-1.21101	5.63137e-15	-1.84762	-1.21146
21635433	chr9:21635433:C:T	7.18535e-20	-1.96207	-2.57401e-10	1.49356e-14	-2.08369	-2.57401e-10
21635631	chr9:21635631:C:T	2.21612e-19	-4.40445e-10	-0.835774	6.03126e-14	-4.40445e-10	-0.687895
21635824	chr9:21635824:T:C	2.11379e-19	-4.40445e-10	-0.883049	4.96271e-14	-4.40445e-10	-0.882898
21635851	chr9:21635851:G:A	1.5246e-19	-4.40445e-10	-1.2098	3.57292e-14	-4.40445e-10	-1.21147
21635941	chr9:21635941:T:C	7.77291e-20	-1.2933	-0.590166	1.34983e-14	-1.57405	-0.610827
21636122	chr9:21636122:A:G	3.11786e-20	-1.59285	-1.20412	6.46237e-15	-1.72099	-1.20045
21636180	chr9:21636180:T:G	9.37671e-20	-1.13264	-0.563247	1.59846e-14	-1.43191	-0.583899
21636224	chr9:21636224:A:G	3.69716e-19	-4.40445e-10	-0.323966	7.82478e-14	-4.40445e-10	-0.427555
21636270	chr9:21636270:A:G	2.15055e-19	-4.40445e-10	-0.865806	5.82025e-14	-4.40445e-10	-0.723506
21636494	chr9:21636494:C:G	2.76814e-19	-4.40445e-10	-0.613354	5.97122e-14	-4.40445e-10	-0.697899
21637352	chr9:21637352:C:G	1.85563e-20	-2.20405	-1.11184	4.3773e-15	-2.23468	-1.07633
21637710	chr9:21637710:T:C	3.51418e-20	-1.65372	-1.02359	6.21009e-15	-1.87814	-1.08312
21637834	chr9:21637834:A:G	3.27888e-20	-1.75122	-0.99539	5.90152e-15	-1.95276	-1.05946
21637885	chr9:21637885:T:C	2.59223e-19	-4.40445e-10	-0.679011	6.47537e-14	-4.40445e-10	-0.616844
21638408	chr9:21638408:C:T	1.78314e-20	-2.14586	-1.20988	4.12582e-15	-2.16491	-1.20526
21638578	chr9:21638578:G:A	2.03891e-19	-4.40445e-10	-0.919113	5.03981e-14	-4.40445e-10	-0.867482
21638593	chr9:21638593:G:A	4.40635e-20	-1.35141	-1.09966	5.01928e-15	-2.03359	-1.14056
21638733	chr9:21638733:T:G	3.14104e-20	-1.74264	-1.04692	5.71082e-15	-1.9432	-1.10187
21638903	chr9:21638903:A:G	2.1709e-20	-1.98267	-1.1763	4.06956e-15	-2.17632	-1.20758
21639087	chr9:21639087:ATCAGGACTGTTAAATCT:A	1.97262e-19	-4.40445e-10	-0.95217	4.85267e-14	-4.40445e-10	-0.905321
21639232	chr9:21639232:G:C	2.65674e-19	-4.40445e-10	-0.654431	7.48946e-14	-4.40445e-10	-0.471354
21639443	chr9:21639443:AAGG:A	1.74094e-19	-4.40445e-10	-1.0771	4.26471e-14	-4.40445e-10	-1.03448
21639446	chr9:21639446:G:A	2.66532e-20	-1.74787	-1.20593	5.48808e-15	-1.8737	-1.21115
21639649	chr9:21639649:TA:T	2.14031e-19	-4.40445e-10	-0.87058	5.05745e-14	-4.40445e-10	-0.863988
21639919	chr9:21639919:T:G	2.4565e-19	-4.40445e-10	-0.732792	6.1392e-14	-4.40445e-10	-0.670156
21640028	chr9:21640028:A:G	2.28556e-19	-4.40445e-10	-0.804919	5.37203e-14	-4.40445e-10	-0.803644
21640146	chr9:21640146:C:T	7.8113e-20	-1.97611	0.0975647	1.79305e-14	-1.84546	-0.0554665
21640190	chr9:21640190:G:A	6.42055e-20	-2.07461	-2.57401e-10	1.70928e-14	-1.94878	-2.57401e-10
21640194	chr9:21640194:G:A	1.79024e-19	-4.40445e-10	-1.04918	4.35756e-14	-4.40445e-10	-1.01294
21640232	chr9:21640232:A:C	1.11603e-19	-1.52175	-2.57401e-10	1.93789e-14	-1.82325	-2.57401e-10
21640233	chr9:21640233:A:G	1.12148e-19	-1.95937	0.442485	1.89952e-14	-2.09524	0.251998
21640850	chr9:21640850:A:G	1.56134e-19	-4.40445e-10	-1.18599	3.69898e-14	-4.40445e-10	-1.17679
21641071	chr9:21641071:T:C	2.29776e-19	-4.40445e-10	-0.799598	5.05364e-14	-4.40445e-10	-0.864742
21641326	chr9:21641326:T:G	2.44564e-20	-1.83025	-1.20956	6.69453e-15	-1.67654	-1.2096
21641524	chr9:21641524:G:A	2.072e-19	-4.40445e-10	-0.903014	5.59074e-14	-4.40445e-10	-0.763738
21642326	chr9:21642326:A:G	1.58044e-19	-4.40445e-10	-1.17383	3.76384e-14	-4.40445e-10	-1.15941
21642542	chr9:21642542:T:G	2.43843e-20	-1.83159	-1.21117	6.67053e-15	-1.67842	-1.21132
21642721	chr9:21642721:A:G	7.26199e-20	-2.01784	0.0663782	1.30032e-14	-2.13417	-0.0880732
21643120	chr9:21643120:T:C	1.97176e-19	-4.40445e-10	-0.952603	4.65322e-14	-4.40445e-10	-0.947291
21643230	chr9:21643230:A:C	8.20485e-20	-1.97251	0.14312	1.44223e-14	-2.10285	-0.0158106
21643490	chr9:21643490:C:T	7.85372e-20	-2.03922	0.16609	1.74012e-14	-1.93622	0.00532372
21643598	chr9:21643598:T:C	4.79305e-20	-1.27553	-1.09142	1.09921e-14	-1.25908	-1.13118
21643625	chr9:21643625:T:C	1.52266e-19	-4.40445e-10	-1.21107	3.57295e-14	-4.40445e-10	-1.21146
21643794	chr9:21643794:T:C	9.17577e-20	-1.97303	0.255481	1.60244e-14	-2.10305	0.0897235
21643813	chr9:21643813:A:G	6.05854e-20	-2.13265	-2.57401e-10	1.52389e-14	-2.06358	-2.57401e-10
21644019	chr9:21644019:C:T	1.52456e-19	-4.40445e-10	-1.20983	3.5751e-14	-4.40445e-10	-1.21086
21644233	chr9:21644233:T:C	8.99795e-20	-1.93977	0.202646	1.56016e-14	-2.07994	0.0398778
21644339	chr9:21644339:C:A	1.53086e-19	-4.40445e-10	-1.2057	3.59975e-14	-4.40445e-10	-1.20399
21644428	chr9:21644428:T:A	2.19889e-19	-4.40445e-10	-0.843579	4.65332e-14	-4.40445e-10	-0.947269
21644593	chr9:21644593:G:A	7.11067e-20	-1.97252	-2.57401e-10	1.73668e-14	-1.93287	-2.57401e-10
21644771	chr9:21644771:T:A	8.80422e-20	-1.90849	0.149606	2.01591e-14	-1.77333	-0.0104442
21645073	chr9:21645073:A:T	9.35449e-20	-1.94819	0.249935	1.62426e-14	-2.08569	0.0858922
21645236	chr9:21645236:A:G	2.2938e-19	-4.40445e-10	-0.801323	6.27204e-14	-4.40445e-10	-0.648748
21645243	chr9:21645243:G:T	4.55233e-20	-2.04577	-0.372702	1.07419e-14	-1.93403	-0.479252
21645295	chr9:21645295:T:G	3.63509e-19	-4.40445e-10	-0.340896	7.22181e-14	-4.40445e-10	-0.507745
21645812	chr9:21645812:T:A	4.08074e-19	-4.40445e-10	-0.225251	8.98484e-14	-4.40445e-10	-0.289311
21645813	chr9:21645813:T:A	6.47091e-20	-1.95248	-0.114324	1.5128e-14	-1.82933	-0.24156
21645848	chr9:21645848:A:T	2.87025e-20	-1.66856	-1.21116	6.01721e-15	-1.78272	-1.21009
21646052	chr9:21646052:T:G	3.13088e-19	-4.40445e-10	-0.490218	7.67754e-14	-4.40445e-10	-0.446551
21646150	chr9:21646150:T:C	6.59155e-20	-2.00841	-0.0399206	1.18583e-14	-2.12747	-0.186935
21646563	chr9:21646563:T:C	7.01601e-20	-1.99609	0.0101681	1.25016e-14	-2.11961	-0.141976
21646786	chr9:21646786:C:T	1.93714e-19	-4.40445e-10	-0.970319	4.78512e-14	-4.40445e-10	-0.919339
21647333	chr9:21647333:C:T	1.53386e-19	-4.40445e-10	-1.20375	3.57721e-14	-4.40445e-10	-1.21027
21647450	chr9:21647450:T:G	5.44796e-20	-2.23887	-2.57401e-10	1.30693e-14	-2.21717	-2.57401e-10
21647451	chr9:21647451:T:C	5.44783e-20	-2.2389	-2.57401e-10	1.30816e-14	-2.21623	-2.57401e-10
21647498	chr9:21647498:A:C	5.67431e-20	-2.03204	-0.166131	1.05036e-14	-2.1428	-0.29292
21647564	chr9:21647564:A:G	2.00383e-19	-4.40445e-10	-0.93647	4.97609e-14	-4.40445e-10	-0.880206
21648257	chr9:21648257:A:G	2.13562e-20	-1.96394	-1.21142	5.15551e-15	-1.93593	-1.21144
21648389	chr9:21648389:A:T	1.52217e-19	-4.40445e-10	-1.2114	3.58371e-14	-4.40445e-10	-1.20845
21648406	chr9:21648406:C:T	1.52218e-19	-4.40445e-10	-1.21139	3.58397e-14	-4.40445e-10	-1.20838
21648801	chr9:21648801:C:T	6.13834e-20	-2.01705	-0.102513	1.13232e-14	-2.1333	-0.227282
21648905	chr9:21648905:A:G	6.55618e-20	-1.98843	-0.0652736	1.19558e-14	-2.11385	-0.19236
21648961	chr9:21648961:T:C	3.68786e-19	-4.40445e-10	-0.326483	7.82978e-14	-4.40445e-10	-0.426916
21650003	chr9:21650003:G:A	1.52494e-19	-4.40445e-10	-1.20957	3.57367e-14	-4.40445e-10	-1.21126
21650267	chr9:21650267:C:T	5.75891e-20	-2.01046	-0.172908	1.05521e-14	-2.12587	-0.305233
21650281	chr9:21650281:C:CT	5.68991e-20	-2.03228	-0.163144	1.05121e-14	-2.14014	-0.294771
21650407	chr9:21650407:G:T	3.9559e-20	-1.35151	-1.2074	6.98613e-15	-1.6328	-1.21071
21650460	chr9:21650460:G:A	5.89113e-20	-1.94211	-0.218563	1.06216e-14	-2.076	-0.348545
21650621	chr9:21650621:C:A	5.59414e-20	-2.01085	-0.201548	1.02839e-14	-2.1261	-0.330756
21650626	chr9:21650626:G:A	1.53072e-19	-4.40445e-10	-1.20579	3.59917e-14	-4.40445e-10	-1.20415
21650660	chr9:21650660:C:T	5.97812e-20	-1.97588	-0.170128	1.08283e-14	-2.10204	-0.30323
21650699	chr9:21650699:G:C	7.68212e-20	-1.89522	-2.57401e-10	1.57163e-14	-2.03274	-2.57401e-10
21651106	chr9:21651106:A:C	5.47382e-20	-2.02648	-0.207661	1.00862e-14	-2.13845	-0.337818
21651134	chr9:21651134:G:A	5.50312e-20	-1.98963	-0.239171	1.2927e-14	-1.86031	-0.367804
21651357	chr9:21651357:G:A	2.021e-20	-2.0233	-1.20723	4.79295e-15	-2.01988	-1.20041
21651475	chr9:21651475:C:T	3.67668e-20	-1.96234	-0.669765	6.6935e-15	-2.10242	-0.78388
21651621	chr9:21651621:T:C	3.01285e-20	-1.61976	-1.21147	5.86494e-15	-1.81458	-1.20386
21651930	chr9:21651930:T:C	5.47471e-20	-2.01615	-0.217823	1.00791e-14	-2.12926	-0.347719
21652133	chr9:21652133:G:A	1.12573e-19	-1.5131	-2.57401e-10	2.06866e-14	-1.75795	-2.57401e-10
21652202	chr9:21652202:T:A	2.16685e-19	-4.40445e-10	-0.858256	4.95275e-14	-4.40445e-10	-0.884906
21652260	chr9:21652260:C:G	2.43852e-19	-4.40445e-10	-0.740137	6.07936e-14	-4.40445e-10	-0.67995
21652627	chr9:21652627:T:C	1.83779e-20	-2.11992	-1.20563	4.12514e-15	-2.23218	-1.13816
21652842	chr9:21652842:G:A	4.73914e-20	-1.98303	-0.395233	1.12521e-14	-1.8521	-0.51478
21652885	chr9:21652885:G:T	2.91338e-20	-1.68128	-1.18352	6.06323e-15	-1.80875	-1.17644
21653034	chr9:21653034:G:A	1.59658e-19	-4.40445e-10	-1.16367	3.66421e-14	-4.40445e-10	-1.18624
21653713	chr9:21653713:A:C	1.93759e-19	-4.40445e-10	-0.970087	4.78648e-14	-4.40445e-10	-0.919056
21653864	chr9:21653864:A:G	2.50792e-20	-1.80452	-1.21014	5.19331e-15	-1.92879	-1.21127
21653929	chr9:21653929:A:G	5.17226e-20	-2.00828	-0.282525	9.55394e-15	-2.12397	-0.406507
21653977	chr9:21653977:T:G	3.57998e-20	-1.93334	-0.725418	6.48997e-15	-2.0817	-0.835481
21654273	chr9:21654273:C:T	3.53532e-20	-1.54542	-1.12589	9.03991e-15	-1.50562	-1.08017
21654488	chr9:21654488:C:G	1.96305e-19	-4.40445e-10	-0.957034	4.47495e-14	-4.40445e-10	-0.986356
21654565	chr9:21654565:A:C	1.56872e-19	-4.40445e-10	-1.18127	3.6196e-14	-4.40445e-10	-1.19849
21654630	chr9:21654630:T:C	4.64492e-20	-2.02235	-0.375995	1.08839e-14	-1.90065	-0.4995
21654765	chr9:21654765:G:C	2.54571e-20	-1.78838	-1.21132	6.13273e-15	-1.7644	-1.20939
21655479	chr9:21655479:G:A	2.04511e-20	-2.23841	-0.98026	5.5127e-15	-2.21444	-0.865944
21655547	chr9:21655547:T:G	4.07031e-20	-1.80047	-0.729926	5.92234e-15	-2.16998	-0.838723
21655763	chr9:21655763:T:G	2.32496e-19	-4.40445e-10	-0.787826	4.84725e-14	-4.40445e-10	-0.906437
21655860	chr9:21655860:A:T	5.49064e-20	-2.23107	-2.57401e-10	1.5058e-14	-2.07553	-2.57401e-10
21655864	chr9:21655864:C:G	2.33704e-19	-4.40445e-10	-0.782647	6.41234e-14	-4.40445e-10	-0.626626
21656150	chr9:21656150:C:T	2.91921e-20	-1.66041	-1.2024	8.72946e-15	-1.45518	-1.16555
21656283	chr9:21656283:A:T	1.72446e-19	-4.40445e-10	-1.08662	3.80253e-14	-4.40445e-10	-1.14918
21656532	chr9:21656532:C:T	1.61655e-19	-4.40445e-10	-1.15123	3.79452e-14	-4.40445e-10	-1.15129
21656684	chr9:21656684:G:C	3.94993e-20	-1.3493	-1.21112	1.445e-14	-0.90661	-1.21013
21656750	chr9:21656750:G:A	4.16725e-20	-1.38662	-1.12024	1.05738e-14	-1.35403	-1.07502
21657012	chr9:21657012:A:G	3.49119e-20	-1.47243	-1.21144	1.05256e-14	-1.23719	-1.19644
21657616	chr9:21657616:A:G	4.16802e-19	-4.40445e-10	-0.20409	1.17822e-13	-4.40445e-10	-0.018262
21658043	chr9:21658043:G:C	2.93811e-20	-1.64718	-1.20917	8.68654e-15	-1.44169	-1.18397
21658089	chr9:21658089:T:A	4.15749e-19	-4.40445e-10	-0.20662	1.17499e-13	-4.40445e-10	-0.0210079
21658333	chr9:21658333:C:G	1.85712e-19	-4.40445e-10	-1.0125	4.19462e-14	-4.40445e-10	-1.05105
21658400	chr9:21658400:A:G	1.60609e-19	-4.40445e-10	-1.15773	3.68025e-14	-4.40445e-10	-1.18187
21658498	chr9:21658498:C:T	1.55332e-19	-4.40445e-10	-1.19114	3.59494e-14	-4.40445e-10	-1.20532
21658508	chr9:21658508:C:A	3.56503e-20	-1.45344	-1.20951	1.08862e-14	-1.21544	-1.1845
21658653	chr9:21658653:A:G	1.64676e-20	-2.23177	-1.20354	4.40383e-15	-2.101	-1.20396
21659007	chr9:21659007:G:C	3.36349e-20	-1.51352	-1.20762	8.55213e-15	-1.46219	-1.17906
21659358	chr9:21659358:T:A	2.18758e-19	-4.40445e-10	-0.848735	5.40908e-14	-4.40445e-10	-0.796772
21659426	chr9:21659426:G:A	2.7098e-20	-1.72579	-1.21145	7.74838e-15	-1.53525	-1.2047
21659472	chr9:21659472:C:G	2.16562e-19	-4.40445e-10	-0.858826	4.95017e-14	-4.40445e-10	-0.885428
21659863	chr9:21659863:A:T	3.14297e-20	-1.57748	-1.21147	6.53648e-15	-1.69858	-1.21146
21659915	chr9:21659915:A:T	1.90543e-20	-2.09382	-1.19559	4.01044e-15	-2.19342	-1.20511
21659993	chr9:21659993:G:C	3.1494e-20	-1.57614	-1.21076	6.54145e-15	-1.69821	-1.21106
21660144	chr9:21660144:A:G	3.06294e-20	-1.6105	-1.20424	8.8058e-15	-1.40058	-1.21144
21660162	chr9:21660162:G:T	1.58199e-19	-4.40445e-10	-1.17285	3.76741e-14	-4.40445e-10	-1.15846
21660185	chr9:21660185:C:T	1.98335e-19	-4.40445e-10	-0.946745	4.49569e-14	-4.40445e-10	-0.98173
21660684	chr9:21660684:T:C	5.48231e-20	-2.23259	-2.57401e-10	1.28286e-14	-2.23576	-2.57401e-10
21660761	chr9:21660761:G:A	3.01276e-20	-1.62674	-1.20452	8.64648e-15	-1.41883	-1.21146
21660931	chr9:21660931:T:C	2.16862e-19	-4.40445e-10	-0.857441	4.56008e-14	-4.40445e-10	-0.967509
21660943	chr9:21660943:T:C	1.55138e-19	-4.40445e-10	-1.19239	3.59618e-14	-4.40445e-10	-1.20498
21661113	chr9:21661113:C:A	3.74433e-19	-4.40445e-10	-0.311288	1.01995e-13	-4.40445e-10	-0.162513
21661173	chr9:21661173:C:T	2.88573e-20	-1.66771	-1.20663	8.24644e-15	-1.46628	-1.21138
21661237	chr9:21661237:G:A	2.94446e-20	-1.6506	-1.20359	8.4055e-15	-1.44716	-1.21139
21661806	chr9:21661806:GC:G	1.83539e-20	-2.12234	-1.20452	3.88069e-15	-2.22757	-1.20385
21662081	chr9:21662081:C:T	5.04277e-20	-1.38056	-0.935605	1.31441e-14	-1.34491	-0.866553
21662242	chr9:21662242:C:G	1.65904e-20	-2.23154	-1.19633	4.52382e-15	-2.11879	-1.15928
21662339	chr9:21662339:C:G	6.18356e-20	-2.11222	-2.57401e-10	1.41808e-14	-2.13555	-2.57401e-10
21662344	chr9:21662344:T:C	5.35079e-20	-1.3605	-0.896367	1.4118e-14	-1.32011	-0.819881
21662579	chr9:21662579:A:G	3.28617e-20	-1.53332	-1.21108	6.7588e-15	-1.66528	-1.21131
21662607	chr9:21662607:C:A	3.13217e-20	-1.58452	-1.20787	9.13609e-15	-1.38288	-1.19232
21662684	chr9:21662684:G:A	2.98763e-20	-1.62893	-1.21071	8.61938e-15	-1.42456	-1.20887
21663041	chr9:21663041:G:A	5.33311e-20	-1.37258	-0.8876	1.39828e-14	-1.33769	-0.811913
21663052	chr9:21663052:C:G	3.09383e-20	-1.92955	-0.875158	5.35269e-15	-2.18765	-0.922183
21663129	chr9:21663129:T:C	6.05021e-20	-2.13402	-2.57401e-10	1.3825e-14	-2.16096	-2.57401e-10
21663188	chr9:21663188:A:G	1.57883e-19	-4.40445e-10	-1.17485	3.80862e-14	-4.40445e-10	-1.14758
21663590	chr9:21663590:A:G	1.709e-19	-4.40445e-10	-1.09562	3.83352e-14	-4.40445e-10	-1.14107
21663656	chr9:21663656:A:G	1.24795e-19	-0.843559	-0.566474	1.78559e-14	-1.25178	-0.653316
21663698	chr9:21663698:T:C	3.10426e-20	-1.59241	-1.20893	8.99563e-15	-1.38003	-1.21067
21663845	chr9:21663845:C:T	2.9726e-20	-1.63544	-1.20924	8.55677e-15	-1.43024	-1.21047
21663946	chr9:21663946:C:G	1.53733e-19	-4.40445e-10	-1.20148	3.61595e-14	-4.40445e-10	-1.19949
21664238	chr9:21664238:C:T	4.44139e-19	-4.40445e-10	-0.140563	9.93289e-14	-4.40445e-10	-0.188998
21664309	chr9:21664309:C:T	2.17444e-19	-4.40445e-10	-0.854762	4.96956e-14	-4.40445e-10	-0.881519
21664411	chr9:21664411:G:A	3.17679e-19	-4.40445e-10	-0.475658	8.49914e-14	-4.40445e-10	-0.344886
21664624	chr9:21664624:G:A	3.08176e-20	-1.59983	-1.20878	8.9026e-15	-1.39035	-1.21074
21664644	chr9:21664644:C:T	3.02172e-20	-1.62087	-1.20742	8.68087e-15	-1.41507	-1.21124
21664825	chr9:21664825:C:A	3.0635e-20	-1.61322	-1.20133	8.74708e-15	-1.40776	-1.21095
21664976	chr9:21664976:G:A	1.53265e-19	-4.40445e-10	-1.20453	3.62053e-14	-4.40445e-10	-1.19823
21665063	chr9:21665063:A:AC	3.63817e-19	-4.40445e-10	-0.34005	9.83705e-14	-4.40445e-10	-0.198694
21665064	chr9:21665064:A:C	3.30664e-20	-1.53837	-1.19982	9.9187e-15	-1.32105	-1.17196
21665885	chr9:21665885:T:C	1.70011e-19	-4.40445e-10	-1.10084	3.79651e-14	-4.40445e-10	-1.15077
21666411	chr9:21666411:G:A	3.04305e-20	-2.21722	-0.604032	6.36373e-15	-2.23084	-0.70598
21666467	chr9:21666467:A:C	6.38234e-20	-1.31001	-0.770573	1.67443e-14	-1.27739	-0.691985
21666509	chr9:21666509:C:T	5.52572e-20	-2.2247	-2.57401e-10	1.67893e-14	-1.96669	-2.57401e-10
21666949	chr9:21666949:G:C	6.18792e-20	-1.32399	-0.787522	1.61971e-14	-1.29191	-0.710689
21667215	chr9:21667215:G:A	7.03915e-20	-1.98263	-2.57401e-10	3.12455e-14	-1.34556	-2.57401e-10
21667374	chr9:21667374:T:C	3.00581e-20	-1.62218	-1.21139	7.36861e-15	-1.58349	-1.20671
21667556	chr9:21667556:G:A	5.47978e-20	-2.23305	-2.57401e-10	1.31195e-14	-2.21333	-2.57401e-10
21667675	chr9:21667675:T:C	3.31883e-20	-1.54378	-1.19072	6.86395e-15	-1.67231	-1.18885
21667763	chr9:21667763:G:A	2.98056e-20	-1.63133	-1.21067	7.27864e-15	-1.5935	-1.209
21667865	chr9:21667865:C:G	3.1216e-20	-1.58481	-1.21096	7.64106e-15	-1.54561	-1.20829
21667913	chr9:21667913:T:C	5.73512e-20	-2.18751	-2.57401e-10	1.72498e-14	-1.93964	-2.57401e-10
21667983	chr9:21667983:A:T	1.88519e-19	-4.40445e-10	-0.997504	5.11665e-14	-4.40445e-10	-0.852349
21668914	chr9:21668914:C:T	6.03767e-20	-2.1361	-2.57401e-10	1.58033e-14	-2.02722	-2.57401e-10
21669192	chr9:21669192:A:G	1.52436e-19	-4.40445e-10	-1.20996	3.57299e-14	-4.40445e-10	-1.21145
21669438	chr9:21669438:T:C	1.08925e-19	-1.54604	-2.57401e-10	2.21156e-14	-1.69115	-2.57401e-10
21669507	chr9:21669507:C:T	3.23499e-19	-4.40445e-10	-0.457504	8.68498e-14	-4.40445e-10	-0.323255
21669531	chr9:21669531:C:A	2.20541e-19	-4.40445e-10	-0.840617	4.67217e-14	-4.40445e-10	-0.943227
21669793	chr9:21669793:T:G	1.63114e-20	-2.23471	-1.21013	3.95618e-15	-2.21779	-1.19437
21670462	chr9:21670462:C:T	3.3919e-20	-1.51551	-1.19722	9.18842e-15	-1.36039	-1.2091
21670558	chr9:21670558:A:G	5.16471e-20	-1.09018	-1.20209	1.04399e-14	-1.24104	-1.20076
21670617	chr9:21670617:C:T	1.59897e-19	-4.40445e-10	-1.16217	3.68253e-14	-4.40445e-10	-1.18125
21670655	chr9:21670655:A:G	3.07963e-20	-1.60573	-1.20357	8.29865e-15	-1.46021	-1.21113
21670659	chr9:21670659:A:T	3.07597e-20	-1.60686	-1.20364	8.29525e-15	-1.4606	-1.21115
21671013	chr9:21671013:T:C	1.61694e-19	-4.40445e-10	-1.151	3.69998e-14	-4.40445e-10	-1.17652
21671047	chr9:21671047:A:G	1.12268e-19	-1.51581	-2.57401e-10	2.26561e-14	-1.66701	-2.57401e-10
21671122	chr9:21671122:T:C	2.73643e-20	-2.0947	-0.83276	6.46643e-15	-1.99978	-0.921033
21671192	chr9:21671192:A:G	5.85062e-20	-1.32771	-0.839859	1.54455e-14	-1.28652	-0.763597
21671209	chr9:21671209:A:G	2.22504e-19	-4.40445e-10	-0.831756	5.07758e-14	-4.40445e-10	-0.860014
21671322	chr9:21671322:T:A	2.82301e-20	-1.69009	-1.20623	7.53702e-15	-1.55614	-1.21147
21671394	chr9:21671394:G:A	2.78146e-20	-2.10048	-0.810655	6.52627e-15	-2.0084	-0.9032
21671397	chr9:21671397:G:C	9.58128e-20	-1.69863	0.0243218	2.5862e-14	-1.52912	-0.00553674
21671427	chr9:21671427:A:G	6.09067e-20	-2.12736	-2.57401e-10	1.4489e-14	-2.11405	-2.57401e-10
21671721	chr9:21671721:C:T	4.15075e-20	-1.30066	-1.21017	8.53375e-15	-1.43352	-1.20988
21671749	chr9:21671749:A:G	2.6628e-20	-1.76617	-1.18857	6.95785e-15	-1.64231	-1.20526
21672011	chr9:21672011:G:A	2.84776e-20	-1.70095	-1.18663	7.47662e-15	-1.57146	-1.20419
21672419	chr9:21672419:A:G	1.57452e-19	-4.40445e-10	-1.17758	3.62935e-14	-4.40445e-10	-1.1958
21672561	chr9:21672561:G:A	2.05425e-19	-4.40445e-10	-0.911618	5.0534e-14	-4.40445e-10	-0.864788
21672576	chr9:21672576:T:C	2.03882e-20	-2.04043	-1.18132	4.00697e-15	-2.18794	-1.21146
21672614	chr9:21672614:T:C	3.13042e-20	-1.58614	-1.20681	8.43759e-15	-1.44473	-1.21001
21672770	chr9:21672770:G:A	3.04903e-20	-1.61195	-1.20734	8.24818e-15	-1.46603	-1.21141
21672902	chr9:21672902:A:G	6.11051e-20	-2.12411	-2.57401e-10	1.45166e-14	-2.11214	-2.57401e-10
21673154	chr9:21673154:C:A	2.69482e-20	-1.74119	-1.2016	7.05164e-15	-1.62349	-1.21069
21673177	chr9:21673177:T:A	6.01323e-20	-2.14015	-2.57401e-10	1.57323e-14	-2.03172	-2.57401e-10
21673227	chr9:21673227:T:C	6.11982e-20	-1.3145	-0.808082	1.6225e-14	-1.26948	-0.731401
21673257	chr9:21673257:C:A	2.20346e-19	-4.40445e-10	-0.841503	5.96471e-14	-4.40445e-10	-0.698989
21673388	chr9:21673388:C:G	2.21814e-19	-4.40445e-10	-0.834863	5.12974e-14	-4.40445e-10	-0.849796
21673395	chr9:21673395:C:T	5.05361e-19	-4.40445e-10	-0.0114276	9.47177e-14	-4.40445e-10	-0.236535
21673751	chr9:21673751:T:A	4.71108e-20	-1.20511	-1.17909	9.76235e-15	-1.33245	-1.17645
21673860	chr9:21673860:C:T	6.9946e-20	-1.98898	-2.57401e-10	1.87605e-14	-1.85568	-2.57401e-10
21673878	chr9:21673878:A:T	1.89829e-20	-2.13131	-1.16186	3.99122e-15	-2.21855	-1.18479
21673898	chr9:21673898:A:G	2.13055e-20	-2.01491	-1.16283	6.3056e-15	-1.76567	-1.18032
21673922	chr9:21673922:G:A	5.59668e-20	-2.21194	-2.57401e-10	1.7215e-14	-1.94165	-2.57401e-10
21673926	chr9:21673926:A:G	3.61539e-20	-1.61987	-1.02904	8.55711e-15	-1.5665	-1.07417
21674148	chr9:21674148:T:G	2.93575e-20	-2.23008	-0.62707	6.39007e-15	-2.23816	-0.694534
21674472	chr9:21674472:C:T	2.22783e-19	-4.40445e-10	-0.830501	4.89081e-14	-4.40445e-10	-0.897492
21674607	chr9:21674607:C:T	1.63121e-19	-4.40445e-10	-1.14221	3.61187e-14	-4.40445e-10	-1.20063
21674924	chr9:21674924:T:C	1.6626e-19	-4.40445e-10	-1.12315	3.66713e-14	-4.40445e-10	-1.18544
21674945	chr9:21674945:A:C	1.52484e-19	-4.40445e-10	-1.20964	3.58112e-14	-4.40445e-10	-1.20917
21674950	chr9:21674950:C:T	4.92002e-19	-0.679941	0.641722	7.0939e-14	-1.13815	0.612532
21675044	chr9:21675044:A:T	1.5221e-19	-4.40445e-10	-1.21144	3.57292e-14	-4.40445e-10	-1.21147
21675282	chr9:21675282:G:A	6.24013e-20	-2.10311	-2.57401e-10	4.53452e-14	-0.973131	-2.57401e-10
21675362	chr9:21675362:G:A	3.00989e-20	-2.21069	-0.621522	7.95769e-15	-2.0437	-0.669597
21675464	chr9:21675464:C:T	3.10983e-19	-2.14652	1.64956	8.05671e-14	-1.6846	1.28625
21675717	chr9:21675717:A:C	2.71358e-20	-2.06427	-0.871572	5.2949e-15	-2.2006	-0.920094
21676043	chr9:21676043:T:A	3.49067e-20	-2.08358	-0.600447	7.58493e-15	-2.12871	-0.632564
21676274	chr9:21676274:G:C	3.97421e-19	-1.95017	1.69846	1.22087e-13	-1.28617	1.30347
21676296	chr9:21676296:A:C	2.48335e-19	-1.43046	0.708537	2.8542e-14	-2.02516	0.589105
21676446	chr9:21676446:AGAAG:A	2.53993e-19	-4.40445e-10	-0.699395	5.31621e-14	-4.40445e-10	-0.81409
21676760	chr9:21676760:T:G	2.93837e-19	-4.40445e-10	-0.553677	7.30576e-14	-4.40445e-10	-0.496186
21676884	chr9:21676884:T:A	4.94183e-19	-1.28907	1.25527	4.59227e-14	-1.93819	0.977714
21677021	chr9:21677021:A:G	3.87045e-19	-4.40445e-10	-0.27816	9.22711e-14	-4.40445e-10	-0.262704
21677078	chr9:21677078:T:C	1.57743e-19	-4.40445e-10	-1.17573	3.69643e-14	-4.40445e-10	-1.17748
21677314	chr9:21677314:T:C	3.42302e-19	-1.19634	0.795328	3.51005e-14	-1.90352	0.674304
21677460	chr9:21677460:T:C	3.43507e-19	-1.12599	0.728492	3.46709e-14	-1.85231	0.610777
21677644	chr9:21677644:C:CT	1.55573e-19	-4.40445e-10	-1.18958	3.64904e-14	-4.40445e-10	-1.19039
21678023	chr9:21678023:T:A	3.95239e-20	-1.99816	-0.561635	6.91813e-15	-2.22935	-0.623939
21678210	chr9:21678210:G:T	1.55692e-19	-4.40445e-10	-1.18882	3.63863e-14	-4.40445e-10	-1.19324
21678322	chr9:21678322:G:C	3.88003e-20	-1.97802	-0.600253	6.64571e-15	-2.2327	-0.660761
21678407	chr9:21678407:T:G	1.54426e-19	-4.40445e-10	-1.19699	3.61459e-14	-4.40445e-10	-1.19987
21678455	chr9:21678455:A:T	1.60367e-19	-4.40445e-10	-1.15924	3.75506e-14	-4.40445e-10	-1.16175
21678527	chr9:21678527:C:G	3.59752e-19	-4.40445e-10	-0.351287	9.31666e-14	-4.40445e-10	-0.253046
21678560	chr9:21678560:C:T	6.51291e-20	-2.1491	0.088772	1.48562e-14	-2.09452	0.00550388
21679040	chr9:21679040:T:A	6.5689e-20	-2.05177	-2.57401e-10	1.46289e-14	-2.10444	-2.57401e-10
21679153	chr9:21679153:A:G	2.48155e-19	-1.17989	0.457247	2.57808e-14	-1.88426	0.34646
21679189	chr9:21679189:G:C	3.59042e-20	-2.07947	-0.576376	7.05602e-15	-2.19408	-0.639469
21679209	chr9:21679209:T:C	2.33313e-19	-4.40445e-10	-0.78432	4.90511e-14	-4.40445e-10	-0.894572
21679547	chr9:21679547:C:A	6.99804e-19	-4.40445e-10	0.3141	1.68087e-13	-4.40445e-10	0.337046
21679633	chr9:21679633:T:G	4.45991e-19	-4.40445e-10	-0.136402	9.88867e-14	-4.40445e-10	-0.19346
21679639	chr9:21679639:T:C	2.23594e-19	-1.21545	0.388578	2.40346e-14	-1.89276	0.284814
21679765	chr9:21679765:C:T	2.68558e-19	-1.08366	0.440029	2.71991e-14	-1.81802	0.333763
21679770	chr9:21679770:C:A	4.45991e-19	-4.40445e-10	-0.136402	9.88867e-14	-4.40445e-10	-0.19346
21680366	chr9:21680366:G:A	1.53292e-19	-4.40445e-10	-1.20436	3.59176e-14	-4.40445e-10	-1.20621
21680393	chr9:21680393:GT:G	4.3115e-20	-1.40106	-1.07177	7.48325e-15	-1.7023	-1.07247
21680461	chr9:21680461:C:T	2.286e-19	-1.24216	0.437429	2.47615e-14	-1.90915	0.331002
21680626	chr9:21680626:T:A	2.12604e-19	-4.40445e-10	-0.877269	4.63401e-14	-4.40445e-10	-0.951427
21681119	chr9:21681119:G:A	5.14199e-19	-0.331498	0.337407	3.03067e-13	0.568254	0.358266
21681192	chr9:21681192:C:T	2.6848e-20	-2.0893	-0.857206	1.05625e-14	-1.61425	-0.815877
21681672	chr9:21681672:A:G	4.62605e-19	-0.398199	0.298372	2.69751e-13	0.492326	0.317739
21681977	chr9:21681977:G:A	2.07445e-19	-4.40445e-10	-0.901833	4.37338e-14	-4.40445e-10	-1.00931
21682261	chr9:21682261:G:C	6.89402e-19	-1.12398	1.4231	6.0845e-14	-1.8437	1.1646
21682479	chr9:21682479:G:A	1.83562e-19	-4.40445e-10	-1.02415	3.95895e-14	-4.40445e-10	-1.10887
21682725	chr9:21682725:A:C	1.59562e-19	-4.40445e-10	-1.16427	3.73039e-14	-4.40445e-10	-1.16834
21682760	chr9:21682760:A:G	6.39885e-20	-1.86455	-0.213443	2.44623e-14	-1.18926	-0.401044
21683199	chr9:21683199:C:A	1.17291e-19	-0.600918	-0.871125	5.97698e-14	0.162203	-0.859138
21683290	chr9:21683290:C:A	6.44942e-20	-1.96288	-0.107242	1.06126e-14	-2.23197	-0.193426
21683305	chr9:21683305:C:G	4.59544e-19	-4.40445e-10	-0.106467	1.01958e-13	-4.40445e-10	-0.162874
21683378	chr9:21683378:C:T	5.45049e-20	-2.23841	-2.57401e-10	1.93874e-14	-1.82281	-2.57401e-10
21683560	chr9:21683560:TG:T	4.69488e-20	-1.96483	-0.422818	7.88053e-15	-2.23218	-0.490857
21683606	chr9:21683606:A:G	3.05086e-19	-0.968795	0.452686	3.00329e-14	-1.74671	0.361569
21683609	chr9:21683609:T:C	3.22899e-19	-0.920605	0.461243	3.12017e-14	-1.71692	0.369958
21683806	chr9:21683806:T:C	2.66428e-20	-1.77238	-1.1818	5.36879e-15	-1.91795	-1.18888
21683999	chr9:21683999:T:A	8.50507e-20	-1.92485	0.131399	2.90341e-14	-1.35549	-0.0634761
21684064	chr9:21684064:A:G	2.7728e-19	-0.93289	0.321217	2.712e-14	-1.72765	0.240487
21684120	chr9:21684120:G:C	1.89188e-19	-4.40445e-10	-0.993961	4.4694e-14	-4.40445e-10	-0.987596
21684434	chr9:21684434:G:C	3.90833e-20	-1.89534	-0.675667	6.25625e-15	-2.23873	-0.715128
21684614	chr9:21684614:C:G	1.20025e-18	-4.40445e-10	0.853586	4.04388e-13	-4.40445e-10	1.21494
21684690	chr9:21684690:C:T	3.3883e-20	-2.23414	-0.47965	9.785e-15	-1.92537	-0.581216
21684723	chr9:21684723:G:A	1.88139e-19	-0.837121	-0.162397	1.79825e-14	-1.64146	-0.256579
21684726	chr9:21684726:T:C	1.63759e-19	-4.40445e-10	-1.13831	3.82064e-14	-4.40445e-10	-1.14443
21684933	chr9:21684933:C:T	3.61647e-19	-4.40445e-10	-0.346031	9.28458e-14	-4.40445e-10	-0.256495
21685125	chr9:21685125:G:A	1.86822e-19	-4.40445e-10	-1.00654	4.41673e-14	-4.40445e-10	-0.99945
21685405	chr9:21685405:G:A	2.28257e-20	-2.21042	-0.898393	6.84903e-15	-2.00647	-0.856855
21685812	chr9:21685812:G:C	1.64432e-19	-4.40445e-10	-1.1342	3.83247e-14	-4.40445e-10	-1.14134
21686017	chr9:21686017:T:A	2.55868e-19	-4.40445e-10	-0.692041	6.04631e-14	-4.40445e-10	-0.685403
21686042	chr9:21686042:C:G	1.67252e-19	-4.40445e-10	-1.1172	3.90918e-14	-4.40445e-10	-1.12152
21686206	chr9:21686206:A:G	1.94064e-19	-4.40445e-10	-0.968514	4.95309e-14	-4.40445e-10	-0.884839
21686333	chr9:21686333:T:C	1.76818e-19	-4.40445e-10	-1.06158	4.48093e-14	-4.40445e-10	-0.985019
21686420	chr9:21686420:A:C	1.89055e-19	-4.40445e-10	-0.994664	4.79742e-14	-4.40445e-10	-0.916772
21686424	chr9:21686424:C:T	1.6371e-19	-4.40445e-10	-1.1386	3.81949e-14	-4.40445e-10	-1.14473
21686614	chr9:21686614:AC:A	2.02065e-19	-4.40445e-10	-0.928114	4.93797e-14	-4.40445e-10	-0.887895
21686685	chr9:21686685:C:T	2.13865e-19	-4.40445e-10	-0.871357	4.69712e-14	-4.40445e-10	-0.9379
21686848	chr9:21686848:G:C	2.01089e-19	-4.40445e-10	-0.932955	4.87632e-14	-4.40445e-10	-0.90046
21686859	chr9:21686859:G:A	1.52892e-19	-4.40445e-10	-1.20697	3.64229e-14	-4.40445e-10	-1.19224
21687155	chr9:21687155:TCTA:T	1.02581e-19	-1.60605	-2.57401e-10	4.78652e-14	-0.919046	-2.57401e-10
21687407	chr9:21687407:G:A	4.323e-19	-4.40445e-10	-0.167581	9.938e-14	-4.40445e-10	-0.188485
21687784	chr9:21687784:T:C	2.13178e-19	-4.40445e-10	-0.874575	5.07959e-14	-4.40445e-10	-0.859619
21687906	chr9:21687906:T:C	1.53869e-19	-4.40445e-10	-1.2006	3.69743e-14	-4.40445e-10	-1.17721
21688239	chr9:21688239:A:C	4.18053e-20	-1.82629	-0.677387	6.17226e-15	-2.23671	-0.730661
21688386	chr9:21688386:T:C	3.39742e-19	-4.40445e-10	-0.408515	8.75324e-14	-4.40445e-10	-0.315426
21689015	chr9:21689015:C:T	2.76893e-19	-4.40445e-10	-0.613069	6.7181e-14	-4.40445e-10	-0.580045
21689258	chr9:21689258:T:G	1.68971e-19	-4.40445e-10	-1.10697	3.9318e-14	-4.40445e-10	-1.11575
21689356	chr9:21689356:G:T	1.64547e-19	-4.40445e-10	-1.13351	3.84439e-14	-4.40445e-10	-1.13823
21689449	chr9:21689449:A:G	1.51242e-19	-0.617697	-0.600122	8.20756e-14	0.26222	-0.642015
21689529	chr9:21689529:A:G	1.64547e-19	-4.40445e-10	-1.13351	3.84439e-14	-4.40445e-10	-1.13823
21689666	chr9:21689666:C:G	2.59144e-19	-4.40445e-10	-0.679317	6.29393e-14	-4.40445e-10	-0.645265
21689921	chr9:21689921:C:T	2.02999e-19	-4.40445e-10	-0.923501	4.75781e-14	-4.40445e-10	-0.925062
21689984	chr9:21689984:A:T	1.95685e-19	-4.40445e-10	-0.960193	4.74134e-14	-4.40445e-10	-0.92853
21690117	chr9:21690117:T:C	2.03052e-19	-4.40445e-10	-0.92324	4.85888e-14	-4.40445e-10	-0.904041
21690262	chr9:21690262:T:C	9.32468e-20	-1.70827	0.00681468	3.74765e-14	-0.949997	-0.213723
21690626	chr9:21690626:A:G	1.59551e-19	-4.40445e-10	-1.16433	3.72606e-14	-4.40445e-10	-1.1695
21690689	chr9:21690689:A:C	1.56578e-19	-4.40445e-10	-1.18314	3.66611e-14	-4.40445e-10	-1.18572
21690839	chr9:21690839:T:C	1.52303e-19	-4.40445e-10	-1.21083	3.61563e-14	-4.40445e-10	-1.19958
21690943	chr9:21690943:T:G	1.55277e-19	-4.40445e-10	-1.19149	3.63482e-14	-4.40445e-10	-1.19429
21690959	chr9:21690959:T:G	2.17564e-20	-1.95571	-1.20108	4.56817e-15	-2.06278	-1.20554
21691468	chr9:21691468:A:T	2.95386e-20	-2.17774	-0.673266	9.62783e-15	-1.74829	-0.774483
21691599	chr9:21691599:T:C	2.69207e-19	-4.40445e-10	-0.641219	6.90398e-14	-4.40445e-10	-0.552752
21691808	chr9:21691808:C:A	6.33037e-20	-2.08876	-2.57401e-10	1.536e-14	-2.05567	-2.57401e-10
21691989	chr9:21691989:G:A	3.10169e-20	-1.70764	-1.09453	8.6224e-15	-1.55768	-1.07539
21692018	chr9:21692018:G:A	1.80161e-20	-2.23883	-1.10661	4.88902e-15	-2.05704	-1.1434
21692108	chr9:21692108:A:G	9.87854e-19	-4.40445e-10	0.658835	1.81361e-13	-4.40445e-10	0.413056
21692785	chr9:21692785:A:G	7.37858e-19	-4.40445e-10	0.367051	1.65093e-13	-4.40445e-10	0.319075
21693005	chr9:21693005:T:C	1.8588e-19	-4.40445e-10	-1.0116	4.31592e-14	-4.40445e-10	-1.02254
21693770	chr9:21693770:T:C	5.67568e-20	-1.61877	-0.579156	6.8888e-15	-2.17436	-0.683182
21693817	chr9:21693817:G:A	2.09377e-20	-2.00412	-1.19103	4.5501e-15	-2.06718	-1.2051
21693894	chr9:21693894:T:G	1.95055e-20	-2.0637	-1.2023	4.21213e-15	-2.13915	-1.21032
21693931	chr9:21693931:A:G	4.17663e-19	-4.40445e-10	-0.202026	7.73874e-14	-4.40445e-10	-0.438611
21694179	chr9:21694179:T:C	3.49178e-19	-4.40445e-10	-0.381118	1.0185e-13	-4.40445e-10	-0.163937
21694375	chr9:21694375:T:C	1.83447e-19	-4.40445e-10	-1.02478	4.25927e-14	-4.40445e-10	-1.03575
21694603	chr9:21694603:T:C	2.1045e-20	-2.00997	-1.18007	4.50918e-15	-2.08289	-1.19843
21694612	chr9:21694612:AG:A	2.75754e-20	-1.76129	-1.15848	4.45427e-15	-2.11051	-1.18306
21694665	chr9:21694665:C:T	2.05818e-20	-2.01406	-1.19824	4.40487e-15	-2.0958	-1.20893
21694724	chr9:21694724:C:G	7.88208e-20	-1.86952	-2.57401e-10	1.27892e-14	-2.23883	-2.57401e-10
21695655	chr9:21695655:C:T	1.64944e-19	-4.40445e-10	-1.1311	3.83517e-14	-4.40445e-10	-1.14064
21695676	chr9:21695676:G:C	5.58756e-19	-4.40445e-10	0.0890121	1.25322e-13	-4.40445e-10	0.0434521
21695725	chr9:21695725:A:G	4.03078e-19	-4.40445e-10	-0.23757	7.29885e-14	-4.40445e-10	-0.497133
21695786	chr9:21695786:A:T	2.02226e-19	-4.40445e-10	-0.927315	4.79897e-14	-4.40445e-10	-0.916449
21695894	chr9:21695894:A:G	4.14808e-20	-1.35383	-1.15764	7.11846e-15	-1.64395	-1.18079
21696541	chr9:21696541:C:A	1.42026e-19	-1.28069	-2.57401e-10	2.91383e-14	-1.41538	-2.57401e-10
21697690	chr9:21697690:G:A	4.70959e-20	-1.38007	-1.00445	8.36458e-15	-1.60124	-1.06219
21698087	chr9:21698087:T:C	1.70229e-19	-4.40445e-10	-1.09956	3.88799e-14	-4.40445e-10	-1.12696
21698290	chr9:21698290:T:A	5.59675e-20	-2.21193	-2.57401e-10	1.3353e-14	-2.1957	-2.57401e-10
21698312	chr9:21698312:T:G	2.59785e-19	-4.40445e-10	-0.676848	6.52109e-14	-4.40445e-10	-0.609808
21698345	chr9:21698345:G:A	1.58908e-19	-4.40445e-10	-1.16837	3.73748e-14	-4.40445e-10	-1.16644
21698625	chr9:21698625:C:G	2.06476e-19	-4.40445e-10	-0.906517	5.09967e-14	-4.40445e-10	-0.855675
21699086	chr9:21699086:A:G	1.69273e-19	-4.40445e-10	-1.10519	3.86998e-14	-4.40445e-10	-1.1316
21699906	chr9:21699906:T:C	1.66731e-19	-4.40445e-10	-1.12032	3.81821e-14	-4.40445e-10	-1.14507
21700260	chr9:21700260:G:A	1.65664e-19	-0.439083	-0.687658	8.47948e-15	-1.87961	-0.770172
21700410	chr9:21700410:A:G	5.02706e-20	-1.30509	-1.01419	8.91165e-15	-1.5291	-1.07098
21700531	chr9:21700531:C:G	5.74001e-20	-1.23221	-0.954443	9.90014e-15	-1.46156	-1.03332
21700933	chr9:21700933:G:A	5.74781e-20	-1.27285	-0.912443	9.90443e-15	-1.49588	-0.998574
21701006	chr9:21701006:T:G	5.60192e-20	-1.27804	-0.93297	9.6397e-15	-1.50774	-1.01381
21701421	chr9:21701421:C:T	6.31414e-20	-2.09132	-2.57401e-10	1.34902e-14	-2.18547	-2.57401e-10
21701535	chr9:21701535:C:A	1.26633e-19	-2.21349	0.818076	2.34964e-14	-1.97751	0.346926
21701681	chr9:21701681:T:C	1.52469e-19	-4.40445e-10	-1.20974	3.58699e-14	-4.40445e-10	-1.20754
21702069	chr9:21702069:A:C	1.52874e-19	-4.40445e-10	-1.20709	3.59967e-14	-4.40445e-10	-1.20401
21702123	chr9:21702123:T:C	2.68089e-19	-0.342537	-0.302844	1.21127e-14	-1.84192	-0.451254
21702416	chr9:21702416:G:A	1.75142e-19	-4.40445e-10	-1.0711	4.28213e-14	-4.40445e-10	-1.0304
21703052	chr9:21703052:C:G	2.33703e-19	-0.170871	-0.611777	1.00616e-14	-1.7503	-0.728413
21703251	chr9:21703251:T:C	3.8731e-19	-4.40445e-10	-0.277475	7.09444e-14	-4.40445e-10	-0.525539
21703259	chr9:21703259:C:G	1.7657e-19	-4.40445e-10	-1.06298	4.01731e-14	-4.40445e-10	-1.09424
21703290	chr9:21703290:C:T	1.78869e-19	-2.21161	1.16156	3.39546e-14	-1.93494	0.672525
21703636	chr9:21703636:T:C	1.67394e-19	-4.40445e-10	-1.11635	3.94157e-14	-4.40445e-10	-1.11327
21703818	chr9:21703818:A:T	3.17966e-20	-1.71226	-1.06508	1.07937e-14	-1.36319	-1.04528
21703861	chr9:21703861:T:C	4.27771e-19	-2.16761	1.9895	4.85272e-14	-2.23823	1.33292
21703948	chr9:21703948:T:C	2.37716e-19	-0.210708	-0.554917	1.03844e-14	-1.76964	-0.677489
21704009	chr9:21704009:A:G	6.5303e-19	-4.40445e-10	0.244922	1.51566e-13	-4.40445e-10	0.233585
21704495	chr9:21704495:C:A	2.73584e-19	-4.40445e-10	-0.625091	6.6548e-14	-4.40445e-10	-0.589512
21704499	chr9:21704499:A:G	2.21418e-19	-0.240055	-0.596593	9.87394e-15	-1.78356	-0.713975
21704874	chr9:21704874:T:C	1.74789e-19	-2.23294	1.15982	3.09089e-14	-2.02196	0.665564
21704912	chr9:21704912:C:G	1.21664e-19	-2.22962	0.794184	2.21097e-14	-2.00342	0.312006
21705000	chr9:21705000:G:A	2.84148e-19	-2.16717	1.57997	3.375e-14	-2.23816	0.969702
21706109	chr9:21706109:A:G	1.80359e-19	-4.40445e-10	-1.04175	3.75818e-14	-4.40445e-10	-1.16091
21706114	chr9:21706114:T:C	8.82791e-20	-1.7562	-2.57401e-10	1.97144e-14	-1.80608	-2.57401e-10
21706501	chr9:21706501:A:G	2.3823e-19	-2.21187	1.4484	4.40245e-14	-1.93318	0.930497
21706572	chr9:21706572:A:G	6.63341e-19	-2.19203	2.45261	7.62051e-14	-2.23263	1.77862
21706682	chr9:21706682:C:T	2.2403e-19	-4.40445e-10	-0.824922	5.57911e-14	-4.40445e-10	-0.76582
21706796	chr9:21706796:G:C	1.71218e-19	-2.21578	1.12201	3.22601e-14	-1.94569	0.632081
21706984	chr9:21706984:C:T	2.41091e-19	-4.40445e-10	-0.751524	6.01997e-14	-4.40445e-10	-0.689767
21707198	chr9:21707198:G:C	4.69513e-19	-4.40445e-10	-0.0850051	8.41873e-14	-4.40445e-10	-0.354391
21707295	chr9:21707295:C:T	4.53799e-19	-4.40445e-10	-0.119046	8.09559e-14	-4.40445e-10	-0.39353
21707373	chr9:21707373:C:T	6.40492e-20	-1.37709	-0.699965	1.13641e-14	-1.512	-0.844973
21707718	chr9:21707718:T:C	6.5596e-19	-4.40445e-10	0.2494	1.14405e-13	-4.40445e-10	-0.0476909
21707842	chr9:21707842:C:T	1.71043e-19	-4.40445e-10	-1.09479	3.9076e-14	-4.40445e-10	-1.12193
21708050	chr9:21708050:G:A	1.32196e-19	-1.35242	-2.57401e-10	8.53778e-14	-0.340348	-2.57401e-10
21708167	chr9:21708167:G:A	2.29935e-19	-4.40445e-10	-0.798903	5.69389e-14	-4.40445e-10	-0.745457
21708221	chr9:21708221:C:T	5.32166e-19	-4.40445e-10	0.0402556	9.7403e-14	-4.40445e-10	-0.208578
21708600	chr9:21708600:C:T	1.81147e-19	-4.40445e-10	-1.03739	4.1081e-14	-4.40445e-10	-1.07189
21708784	chr9:21708784:G:T	2.70142e-20	-1.81544	-1.12489	9.09467e-15	-1.47084	-1.1089
21710619	chr9:21710619:G:A	6.81132e-20	-2.01553	-2.57401e-10	1.39148e-14	-2.15448	-2.57401e-10
21710920	chr9:21710920:A:AT	3.07074e-19	-4.40445e-10	-0.509611	7.21261e-14	-4.40445e-10	-0.509019
21711128	chr9:21711128:T:C	5.46136e-19	-4.40445e-10	0.0661665	9.6293e-14	-4.40445e-10	-0.22004
21711351	chr9:21711351:G:A	2.17626e-19	-4.40445e-10	-0.853923	5.42626e-14	-4.40445e-10	-0.793599
21711638	chr9:21711638:A:G	7.69289e-20	-0.973459	-0.920361	1.50515e-14	-1.17656	-0.899396
21711676	chr9:21711676:G:A	7.07301e-20	-1.23485	-0.742978	1.24529e-14	-1.38555	-0.879931
21711736	chr9:21711736:C:G	6.59242e-20	-1.30647	-0.741724	1.16647e-14	-1.45174	-0.879131
21711802	chr9:21711802:G:A	6.93939e-20	-1.25804	-0.738866	1.22867e-14	-1.40237	-0.876549
21711816	chr9:21711816:C:G	6.80349e-20	-1.26524	-0.751445	1.19871e-14	-1.41645	-0.887153
21711892	chr9:21711892:T:A	1.54604e-19	-4.40445e-10	-1.19583	3.67944e-14	-4.40445e-10	-1.18209
21712007	chr9:21712007:C:G	1.79052e-19	-4.40445e-10	-1.04902	4.06344e-14	-4.40445e-10	-1.08282
21712128	chr9:21712128:A:G	1.81485e-19	-4.40445e-10	-1.03553	4.11271e-14	-4.40445e-10	-1.07077
21712194	chr9:21712194:C:T	6.19677e-20	-1.35141	-0.758681	1.17152e-14	-1.50674	-0.819809
21712602	chr9:21712602:G:C	4.91663e-19	-4.40445e-10	-0.0389071	9.04523e-14	-4.40445e-10	-0.282612
21712930	chr9:21712930:T:C	1.5573e-19	-4.40445e-10	-1.18858	3.60241e-14	-4.40445e-10	-1.20325
21713144	chr9:21713144:C:T	1.78769e-19	-4.40445e-10	-1.05061	4.05893e-14	-4.40445e-10	-1.08393
21713191	chr9:21713191:C:T	5.33054e-19	-4.40445e-10	0.0419212	9.74338e-14	-4.40445e-10	-0.208262
21713924	chr9:21713924:C:A	5.48946e-20	-2.23129	-2.57401e-10	1.28338e-14	-2.23535	-2.57401e-10
21713976	chr9:21713976:T:A	9.4959e-19	-4.40445e-10	0.61933	1.84677e-13	-4.40445e-10	0.431174
21714256	chr9:21714256:T:A	1.18469e-18	-4.40445e-10	0.840534	2.04941e-13	-4.40445e-10	0.535287
21714329	chr9:21714329:C:T	5.45693e-19	-4.40445e-10	0.0653558	1.17635e-13	-4.40445e-10	-0.0198507
21714546	chr9:21714546:A:G	3.31346e-19	-4.40445e-10	-0.433538	6.16052e-14	-4.40445e-10	-0.666689
21714666	chr9:21714666:T:A	3.1079e-19	-4.40445e-10	-0.497585	5.88189e-14	-4.40445e-10	-0.712971
21715180	chr9:21715180:A:G	5.10229e-19	-4.40445e-10	-0.00184181	9.19165e-14	-4.40445e-10	-0.266554
21715546	chr9:21715546:A:G	3.4371e-19	-4.40445e-10	-0.396901	6.35916e-14	-4.40445e-10	-0.634954
21715891	chr9:21715891:G:C	2.97181e-20	-1.65107	-1.19387	4.80125e-15	-2.01492	-1.20364
21716446	chr9:21716446:C:T	2.9449e-19	-4.40445e-10	-0.551457	6.72712e-14	-4.40445e-10	-0.578703
21716627	chr9:21716627:C:A	2.17637e-19	-4.40445e-10	-0.853872	5.19374e-14	-4.40445e-10	-0.837395
21716638	chr9:21716638:C:T	2.2631e-20	-2.05534	-1.06204	4.26955e-15	-2.23854	-1.09739
21716677	chr9:21716677:C:T	1.86582e-19	-4.40445e-10	-1.00783	4.22036e-14	-4.40445e-10	-1.04493
21716905	chr9:21716905:A:G	1.71181e-19	-4.40445e-10	-1.09398	3.89881e-14	-4.40445e-10	-1.12418
21717355	chr9:21717355:A:T	2.55922e-20	-2.23195	-0.762467	7.50197e-15	-2.01924	-0.75303
21717600	chr9:21717600:A:G	1.87628e-20	-2.09514	-1.20968	4.20289e-15	-2.14021	-1.21145
21717877	chr9:21717877:T:C	6.92574e-20	-1.58989	-0.408978	1.24652e-13	0.417849	-0.379759
21718194	chr9:21718194:T:C	1.88057e-20	-2.09109	-1.21145	4.19861e-15	-2.14378	-1.2089
21718298	chr9:21718298:T:G	1.87296e-20	-2.09566	-1.21093	4.20546e-15	-2.14014	-1.21091
21718459	chr9:21718459:C:T	9.90474e-20	-1.42736	-0.21374	3.41289e-14	-0.988174	-0.269117
21718478	chr9:21718478:G:A	9.26718e-20	-1.70764	-2.57401e-10	2.00441e-14	-1.7895	-2.57401e-10
21718480	chr9:21718480:A:G	1.85713e-20	-2.10365	-1.21143	4.25318e-15	-2.13125	-1.20852
21718993	chr9:21718993:A:G	4.85365e-20	-2.21067	-0.143712	1.10954e-14	-2.23654	-0.144364
21719136	chr9:21719136:G:A	1.55821e-19	-4.40445e-10	-1.18799	3.75644e-14	-4.40445e-10	-1.16138
21719255	chr9:21719255:T:C	4.40476e-19	-4.40445e-10	-0.148844	7.86275e-14	-4.40445e-10	-0.422714
21719280	chr9:21719280:G:A	6.35389e-19	-1.15815	1.37569	1.90223e-13	-0.684165	1.14493
21719376	chr9:21719376:G:A	1.93258e-20	-2.06381	-1.21145	4.11943e-15	-2.16287	-1.20886
21719508	chr9:21719508:T:C	1.87239e-20	-2.09543	-1.21147	4.21425e-15	-2.13954	-1.20942
21719570	chr9:21719570:A:G	7.98891e-20	-1.85606	-2.57401e-10	1.27884e-14	-2.2389	-2.57401e-10
21719977	chr9:21719977:A:G	2.44403e-19	-4.40445e-10	-0.737881	5.74594e-14	-4.40445e-10	-0.736357
21720101	chr9:21720101:G:C	1.53298e-19	-4.40445e-10	-1.20432	3.65682e-14	-4.40445e-10	-1.18826
21720109	chr9:21720109:C:A	1.9422e-20	-2.05887	-1.21143	4.10833e-15	-2.16452	-1.2099
21720226	chr9:21720226:C:G	1.88806e-20	-2.08904	-1.20953	4.2182e-15	-2.14515	-1.20287
21720315	chr9:21720315:T:C	4.38066e-19	-4.40445e-10	-0.154332	7.82758e-14	-4.40445e-10	-0.427197
21720482	chr9:21720482:G:T	2.07016e-20	-1.99756	-1.20893	3.96067e-15	-2.19956	-1.21146
21720503	chr9:21720503:C:G	1.79432e-19	-4.40445e-10	-1.04691	4.04498e-14	-4.40445e-10	-1.08737
21720866	chr9:21720866:T:C	1.27354e-19	-1.38973	-2.57401e-10	2.08214e-14	-1.75145	-2.57401e-10
21720999	chr9:21720999:C:T	6.00159e-20	-2.14209	-2.57401e-10	1.91682e-14	-1.83418	-2.57401e-10
21721029	chr9:21721029:A:G	1.98317e-19	-4.40445e-10	-0.946834	4.26351e-14	-4.40445e-10	-1.03476
21721586	chr9:21721586:C:A	1.90144e-20	-2.08014	-1.21136	4.18052e-15	-2.14889	-1.20811
21721715	chr9:21721715:G:A	1.8358e-20	-2.11518	-1.21146	4.28556e-15	-2.12262	-1.20956
21722115	chr9:21722115:G:T	1.89799e-19	-4.40445e-10	-0.990736	4.98755e-14	-4.40445e-10	-0.877905
21722169	chr9:21722169:G:A	2.10543e-19	-4.40445e-10	-0.887012	5.22282e-14	-4.40445e-10	-0.831812
21722196	chr9:21722196:G:A	6.39938e-19	-1.09846	1.32313	1.95368e-13	-0.613717	1.10117
21722454	chr9:21722454:T:C	1.79744e-20	-2.13714	-1.21061	4.41177e-15	-2.09789	-1.20527
21722731	chr9:21722731:A:C	1.52219e-19	-4.40445e-10	-1.21138	3.58829e-14	-4.40445e-10	-1.20718
21723266	chr9:21723266:T:TA	1.81484e-20	-2.12665	-1.21147	4.32892e-15	-2.11258	-1.20954
21723358	chr9:21723358:T:C	3.75413e-19	-4.40445e-10	-0.308673	8.63503e-14	-4.40445e-10	-0.329022
21723663	chr9:21723663:C:T	4.7104e-19	-4.40445e-10	-0.0817584	8.36857e-14	-4.40445e-10	-0.360367
21724237	chr9:21724237:A:G	2.6014e-19	-4.40445e-10	-0.675482	6.27607e-14	-4.40445e-10	-0.648106
21724753	chr9:21724753:G:A	3.35366e-19	-4.40445e-10	-0.42148	6.21311e-14	-4.40445e-10	-0.658188
21724898	chr9:21724898:G:A	1.33622e-18	1.53687	-0.575972	2.91655e-14	-0.713291	-0.701158
21724920	chr9:21724920:A:G	1.02555e-19	-1.6063	-2.57401e-10	9.15926e-14	-0.270084	-2.57401e-10
21725127	chr9:21725127:C:G	6.0129e-19	-4.40445e-10	0.162376	1.06334e-13	-4.40445e-10	-0.120848
21725150	chr9:21725150:G:A	1.93965e-20	-2.06977	-1.20184	4.21639e-15	-2.15869	-1.18976
21725431	chr9:21725431:G:T	1.91526e-20	-2.07298	-1.21129	4.129e-15	-2.16203	-1.20737
21725543	chr9:21725543:G:C	3.32032e-19	-4.40445e-10	-0.43147	7.65163e-14	-4.40445e-10	-0.449932
21725597	chr9:21725597:G:A	2.14194e-19	-0.869818	-2.57401e-10	4.28406e-14	-1.02995	-2.57401e-10
21725650	chr9:21725650:A:G	1.95074e-20	-2.0548	-1.21111	4.07039e-15	-2.17289	-1.2108
21725766	chr9:21725766:C:G	1.95222e-20	-2.05681	-1.20834	4.06978e-15	-2.1725	-1.21135
21725963	chr9:21725963:T:C	1.99522e-20	-2.03284	-1.21052	4.02604e-15	-2.18673	-1.20792
21726448	chr9:21726448:G:T	1.53334e-19	-4.40445e-10	-1.20408	3.57873e-14	-4.40445e-10	-1.20984
21726479	chr9:21726479:A:T	3.03575e-19	-4.40445e-10	-0.521073	7.20272e-14	-4.40445e-10	-0.510392
21726491	chr9:21726491:A:G	2.03128e-20	-2.01955	-1.2059	4.03286e-15	-2.19226	-1.2007
21727209	chr9:21727209:A:C	2.02302e-20	-2.03464	-1.19488	4.11429e-15	-2.18638	-1.18659
21727212	chr9:21727212:C:T	4.09083e-19	-4.40445e-10	-0.222782	7.41945e-14	-4.40445e-10	-0.480744
21727226	chr9:21727226:A:G	1.97632e-20	-2.05999	-1.19289	4.18695e-15	-2.17149	-1.18398
21727694	chr9:21727694:G:A	1.94569e-20	-2.07189	-1.19661	4.19799e-15	-2.16435	-1.18848
21727703	chr9:21727703:G:A	1.9393e-20	-2.07252	-1.19927	4.1854e-15	-2.16388	-1.19195
21727719	chr9:21727719:C:T	4.47613e-19	-1.33844	1.20567	1.30362e-13	-0.754703	0.837584
21727747	chr9:21727747:C:T	3.91181e-19	-4.40445e-10	-0.26753	7.1393e-14	-4.40445e-10	-0.519236
21727778	chr9:21727778:C:T	4.32251e-19	-4.40445e-10	-0.167694	7.79573e-14	-4.40445e-10	-0.431273
21727800	chr9:21727800:C:T	1.98939e-20	-2.04323	-1.20306	4.09197e-15	-2.1818	-1.1966
21728008	chr9:21728008:G:A	4.79302e-20	-1.46679	-0.900166	6.07825e-15	-2.21703	-0.765686
21728064	chr9:21728064:G:A	1.54094e-19	-4.40445e-10	-1.19914	3.58527e-14	-4.40445e-10	-1.20802
21728073	chr9:21728073:A:G	3.56189e-19	-4.40445e-10	-0.36124	8.49612e-14	-4.40445e-10	-0.34524
21728108	chr9:21728108:G:A	3.04838e-19	-4.40445e-10	-0.51692	7.29601e-14	-4.40445e-10	-0.497523
21728292	chr9:21728292:C:T	1.98939e-20	-2.0512	-1.19509	4.15624e-15	-2.17634	-1.18649
21728391	chr9:21728391:T:C	1.40356e-19	-1.49008	0.197565	4.36828e-14	-0.955125	-0.0553543
21728407	chr9:21728407:G:A	2.05058e-20	-2.01861	-1.19739	4.07355e-15	-2.19349	-1.18943
21728502	chr9:21728502:A:T	5.45613e-20	-2.23738	-2.57401e-10	1.29113e-14	-2.22934	-2.57401e-10
21728613	chr9:21728613:AT:A	1.57302e-19	-4.40445e-10	-1.17853	3.78494e-14	-4.40445e-10	-1.15382
21728684	chr9:21728684:T:C	2.40897e-20	-2.10226	-0.952657	5.63975e-15	-2.14312	-0.914474
21729035	chr9:21729035:G:A	2.90908e-19	-4.40445e-10	-0.563694	6.1208e-14	-4.40445e-10	-0.673157
21729277	chr9:21729277:A:G	1.14165e-19	-1.49905	-2.57401e-10	1.02942e-13	-0.15327	-2.57401e-10
21729328	chr9:21729328:C:G	2.05678e-20	-2.01206	-1.20091	4.03577e-15	-2.19815	-1.19409
21729384	chr9:21729384:G:A	2.02425e-20	-2.03166	-1.19726	4.09966e-15	-2.18731	-1.18922
21729430	chr9:21729430:G:C	1.54739e-19	-4.40445e-10	-1.19496	3.63234e-14	-4.40445e-10	-1.19497
21729432	chr9:21729432:C:CT	1.53761e-19	-4.40445e-10	-1.2013	3.62037e-14	-4.40445e-10	-1.19827
21729795	chr9:21729795:A:G	6.1296e-20	-2.12099	-2.57401e-10	1.59112e-14	-2.02041	-2.57401e-10
21730424	chr9:21730424:A:T	3.52625e-19	-4.40445e-10	-0.371296	6.48493e-14	-4.40445e-10	-0.615369
21730446	chr9:21730446:C:T	6.83701e-20	-2.01177	-2.57401e-10	2.25461e-14	-1.67187	-2.57401e-10
21730903	chr9:21730903:A:T	2.72635e-20	-2.20339	-0.727757	5.57461e-15	-2.1692	-0.900012
21731448	chr9:21731448:A:G	2.14384e-20	-1.96913	-1.20238	3.9644e-15	-2.21379	-1.19629
21731569	chr9:21731569:T:C	1.81787e-19	-4.40445e-10	-1.03386	4.07684e-14	-4.40445e-10	-1.07953
21731587	chr9:21731587:C:T	2.1242e-20	-1.98677	-1.19395	4.03126e-15	-2.20748	-1.18588
21731612	chr9:21731612:T:C	2.10291e-20	-2.01193	-1.17886	4.14739e-15	-2.19702	-1.16793
21731868	chr9:21731868:G:C	2.09795e-20	-2.0002	-1.19296	4.05726e-15	-2.20224	-1.18468
21731901	chr9:21731901:GA:G	2.09272e-20	-1.99539	-1.20026	4.01354e-15	-2.20432	-1.19344
21732097	chr9:21732097:T:A	1.53922e-19	-4.40445e-10	-1.20025	3.67124e-14	-4.40445e-10	-1.18432
21732351	chr9:21732351:A:T	3.7158e-19	-4.40445e-10	-0.318937	6.7835e-14	-4.40445e-10	-0.570356
21732467	chr9:21732467:C:T	2.06739e-20	-2.01123	-1.19659	4.06075e-15	-2.1969	-1.18917
21732545	chr9:21732545:C:A	2.15971e-20	-1.9774	-1.18674	4.09548e-15	-2.20783	-1.16972
21732640	chr9:21732640:AAAAG:A	6.60761e-19	-4.40445e-10	0.256692	1.52776e-13	-4.40445e-10	0.241541
21732913	chr9:21732913:G:A	2.04057e-20	-2.02451	-1.19638	4.0836e-15	-2.19157	-1.18889
21732961	chr9:21732961:T:G	3.76965e-19	-4.40445e-10	-0.30455	8.99551e-14	-4.40445e-10	-0.288124
21733000	chr9:21733000:C:G	2.04966e-20	-2.01627	-1.20017	4.04621e-15	-2.19601	-1.19364
21733009	chr9:21733009:T:C	2.04426e-20	-2.01937	-1.19971	4.05472e-15	-2.19449	-1.19306
21733114	chr9:21733114:G:T	2.05914e-20	-2.0183	-1.19353	4.05096e-15	-2.20242	-1.18606
21733205	chr9:21733205:C:G	2.03744e-20	-2.03023	-1.19219	4.15543e-15	-2.18564	-1.17738
21733555	chr9:21733555:G:A	1.55198e-19	-4.40445e-10	-1.192	3.63155e-14	-4.40445e-10	-1.19519
21733645	chr9:21733645:T:A	1.72584e-18	1.39106	-0.174293	4.55435e-14	-0.545636	-0.42313
21733707	chr9:21733707:G:A	2.08888e-20	-1.9966	-1.20088	4.01462e-15	-2.20302	-1.19448
21733756	chr9:21733756:G:A	1.78411e-19	-4.40445e-10	-1.05261	4.20345e-14	-4.40445e-10	-1.04894
21734349	chr9:21734349:G:A	1.98672e-20	-2.04651	-1.20112	4.10715e-15	-2.17971	-1.19499
21734481	chr9:21734481:G:C	2.10621e-20	-1.98768	-1.20155	3.99511e-15	-2.20667	-1.19569
21734834	chr9:21734834:G:A	2.08896e-20	-2.002	-1.19545	4.05084e-15	-2.20075	-1.18776
21734837	chr9:21734837:C:T	2.13658e-20	-1.97784	-1.19707	4.00655e-15	-2.2096	-1.18991
21734881	chr9:21734881:C:G	3.31131e-19	-4.40445e-10	-0.434185	7.7194e-14	-4.40445e-10	-0.441114
21735032	chr9:21735032:A:G	3.68582e-19	-4.40445e-10	-0.327037	6.71613e-14	-4.40445e-10	-0.580337
21735261	chr9:21735261:G:A	5.06996e-19	-4.40445e-10	-0.00819791	1.16444e-13	-4.40445e-10	-0.0300234
21735797	chr9:21735797:A:T	1.5397e-19	-4.40445e-10	-1.19994	3.67296e-14	-4.40445e-10	-1.18385
21735823	chr9:21735823:T:C	1.53978e-19	-4.40445e-10	-1.19989	3.6733e-14	-4.40445e-10	-1.18376
21735877	chr9:21735877:C:T	5.26865e-19	0.0302427	-2.57401e-10	5.68679e-14	-0.746704	-2.57401e-10
21735882	chr9:21735882:T:C	2.11231e-20	-1.98521	-1.20112	3.99752e-15	-2.20719	-1.19457
21736009	chr9:21736009:C:G	2.09994e-19	-4.40445e-10	-0.88962	4.5826e-14	-4.40445e-10	-0.962583
21736018	chr9:21736018:C:T	2.51711e-20	-2.02022	-0.990787	5.10195e-15	-2.19511	-0.962701
21736021	chr9:21736021:T:A	2.15178e-20	-1.97972	-1.1881	4.05346e-15	-2.20909	-1.17878
21736053	chr9:21736053:C:T	2.1687e-20	-1.97242	-1.18757	4.04772e-15	-2.21114	-1.17814
21736144	chr9:21736144:G:C	1.76964e-19	-4.40445e-10	-1.06076	4.13635e-14	-4.40445e-10	-1.06504
21736275	chr9:21736275:A:G	2.16055e-20	-1.97236	-1.19139	4.02709e-15	-2.21179	-1.1826
21736693	chr9:21736693:G:A	1.53074e-19	-4.40445e-10	-1.20578	3.63943e-14	-4.40445e-10	-1.19302
21737047	chr9:21737047:T:C	5.63096e-18	-4.40445e-10	2.39933	1.57675e-12	-4.40445e-10	2.57568
21737150	chr9:21737150:C:T	2.02328e-20	-2.03622	-1.19317	4.12103e-15	-2.18647	-1.18486
21737823	chr9:21737823:A:G	3.57226e-18	-1.31127	3.25552	8.8268e-13	-0.689947	2.68547
21737917	chr9:21737917:A:G	2.17518e-20	-2.07869	-1.07831	4.85533e-15	-2.16327	-1.04409
21738100	chr9:21738100:G:A	1.5405e-19	-4.40445e-10	-1.19942	3.67589e-14	-4.40445e-10	-1.18305
21738134	chr9:21738134:T:A	1.98601e-20	-2.05929	-1.1887	4.19182e-15	-2.175	-1.1793
21738175	chr9:21738175:C:A	1.55403e-19	-4.40445e-10	-1.19068	3.58487e-14	-4.40445e-10	-1.20813
21739046	chr9:21739046:T:A	4.47159e-19	-4.40445e-10	-0.133786	7.91252e-14	-4.40445e-10	-0.416404
21739229	chr9:21739229:C:T	8.73481e-19	-4.40445e-10	0.535785	2.02573e-13	-4.40445e-10	0.523663
21739394	chr9:21739394:G:A	1.52618e-19	-4.40445e-10	-1.20876	3.57482e-14	-4.40445e-10	-1.21093
21739763	chr9:21739763:G:A	3.99287e-19	-4.40445e-10	-0.24702	9.60979e-14	-4.40445e-10	-0.222068
21739938	chr9:21739938:A:G	1.54776e-19	-4.40445e-10	-1.19472	3.70192e-14	-4.40445e-10	-1.176
21740065	chr9:21740065:C:T	3.8973e-19	-4.40445e-10	-0.271246	9.35232e-14	-4.40445e-10	-0.249225
21740071	chr9:21740071:G:A	2.77723e-19	0.329124	-0.939201	1.29925e-14	-1.20345	-1.01961
21740633	chr9:21740633:T:C	8.78496e-19	0.945393	-0.403882	2.95354e-14	-0.795448	-0.606398
21741022	chr9:21741022:A:G	1.52221e-19	-4.40445e-10	-1.21137	3.5847e-14	-4.40445e-10	-1.20817
21741072	chr9:21741072:A:G	1.73917e-19	-4.40445e-10	-1.07813	4.12129e-14	-4.40445e-10	-1.06868
21741182	chr9:21741182:G:A	4.70075e-19	-4.40445e-10	-0.0838086	8.29585e-14	-4.40445e-10	-0.369094
21741198	chr9:21741198:C:T	2.34415e-20	-2.1243	-0.957889	5.30098e-15	-2.14064	-0.978899
21741540	chr9:21741540:A:T	4.75105e-19	-4.40445e-10	-0.0731653	8.37287e-14	-4.40445e-10	-0.359853
21741762	chr9:21741762:C:A	2.30912e-19	-4.40445e-10	-0.794664	5.77123e-14	-4.40445e-10	-0.731964
21741798	chr9:21741798:T:C	2.27878e-20	-2.14695	-0.963522	5.41263e-15	-2.11499	-0.983711
21741986	chr9:21741986:C:T	2.2509e-20	-2.15167	-0.971112	5.40011e-15	-2.10996	-0.991058
21741994	chr9:21741994:A:C	2.2989e-20	-2.13676	-0.964927	5.34283e-15	-2.12683	-0.984844
21742124	chr9:21742124:G:C	1.60628e-19	-4.40445e-10	-1.15761	3.76758e-14	-4.40445e-10	-1.15842
21742143	chr9:21742143:G:A	2.45525e-19	-4.40445e-10	-0.733303	7.3225e-14	-4.40445e-10	-0.493898
21742498	chr9:21742498:G:C	2.85991e-19	-4.40445e-10	-0.580739	6.6317e-14	-4.40445e-10	-0.592989
21742773	chr9:21742773:G:A	7.48579e-20	-1.92111	-2.57401e-10	2.03518e-14	-1.77426	-2.57401e-10
21742817	chr9:21742817:T:G	2.26754e-20	-2.13275	-0.982673	5.23967e-15	-2.12865	-1.00252
21742832	chr9:21742832:T:A	6.95297e-20	-1.99495	-2.57401e-10	1.86333e-14	-1.86248	-2.57401e-10
21742956	chr9:21742956:T:G	1.65376e-19	-4.40445e-10	-1.12848	4.07374e-14	-4.40445e-10	-1.08029
21743076	chr9:21743076:A:T	2.1214e-19	-4.40445e-10	-0.879455	5.27638e-14	-4.40445e-10	-0.821609
21743383	chr9:21743383:AC:A	2.23573e-20	-2.15332	-0.976224	5.39857e-15	-2.10516	-0.99614
21743394	chr9:21743394:C:A	1.95478e-20	-2.1104	-1.15343	4.53327e-15	-2.14188	-1.13411
21743459	chr9:21743459:A:G	2.73055e-19	0.446645	-1.07367	1.22811e-14	-1.14416	-1.13522
21743651	chr9:21743651:G:A	2.19932e-20	-2.1487	-0.997268	5.26292e-15	-2.11068	-1.01607
21744303	chr9:21744303:AC:A	2.25553e-20	-2.14331	-0.977419	5.33165e-15	-2.1168	-0.996972
21744640	chr9:21744640:C:G	1.89554e-19	-4.40445e-10	-0.992026	4.6791e-14	-4.40445e-10	-0.941743
21744694	chr9:21744694:G:T	4.2556e-19	-4.40445e-10	-0.183296	1.02159e-13	-4.40445e-10	-0.1609
21744747	chr9:21744747:C:G	1.85048e-19	-4.40445e-10	-1.01608	3.99772e-14	-4.40445e-10	-1.09913
21744803	chr9:21744803:C:T	2.34545e-20	-2.14486	-0.936784	5.5603e-15	-2.11472	-0.957065
21745121	chr9:21745121:T:A	2.27009e-20	-2.13284	-0.981458	5.25504e-15	-2.12744	-1.00081
21745413	chr9:21745413:G:A	2.28646e-20	-2.13723	-0.96988	5.33488e-15	-2.12362	-0.989548
21745757	chr9:21745757:T:C	1.97049e-20	-2.19748	-1.05836	1.01191e-14	-1.31826	-1.15475
21745972	chr9:21745972:C:G	1.54776e-19	-4.40445e-10	-1.19472	3.70192e-14	-4.40445e-10	-1.176
21745991	chr9:21745991:T:C	2.32975e-20	-2.10681	-0.981543	5.18077e-15	-2.14176	-1.00072
21746108	chr9:21746108:C:A	2.20913e-20	-2.11417	-1.02734	4.985e-15	-2.13498	-1.04602
21746397	chr9:21746397:T:C	2.46949e-20	-2.11392	-0.916179	5.5431e-15	-2.13555	-0.939334
21746420	chr9:21746420:T:C	4.89962e-19	-1.5357	1.49333	1.39142e-13	-0.97483	1.12289
21746497	chr9:21746497:C:A	2.3812e-20	-2.10882	-0.957691	5.3038e-15	-2.13994	-0.97907
21746562	chr9:21746562:C:G	1.64866e-19	-4.40445e-10	-1.13157	4.02819e-14	-4.40445e-10	-1.09153
21746797	chr9:21746797:A:G	2.5478e-20	-2.11962	-0.879265	5.7873e-15	-2.13002	-0.901753
21746977	chr9:21746977:A:T	2.03565e-20	-2.08976	-1.13354	4.63907e-15	-2.14801	-1.10491
21747312	chr9:21747312:G:A	2.00838e-20	-2.07846	-1.15833	4.46706e-15	-2.1563	-1.13441
21747405	chr9:21747405:G:T	5.60975e-20	-2.20961	-2.57401e-10	1.27885e-14	-2.23889	-2.57401e-10
21747421	chr9:21747421:C:T	1.99183e-20	-2.09233	-1.15273	4.5469e-15	-2.14602	-1.12697
21747673	chr9:21747673:G:A	2.38174e-20	-2.10837	-0.957919	5.30182e-15	-2.14026	-0.979124
21747857	chr9:21747857:A:G	4.13626e-19	-4.40445e-10	-0.211738	1.00017e-13	-4.40445e-10	-0.182092
21747860	chr9:21747860:C:T	2.40627e-20	-2.09375	-0.962289	5.21592e-15	-2.15241	-0.983307
21747917	chr9:21747917:C:T	4.08983e-19	-4.40445e-10	-0.223026	9.88788e-14	-4.40445e-10	-0.19354
21748070	chr9:21748070:TG:T	6.53343e-20	-2.05718	-2.57401e-10	1.31229e-14	-2.21308	-2.57401e-10
21748074	chr9:21748074:G:A	2.50065e-20	-2.11041	-0.907158	5.5819e-15	-2.137	-0.930903
21748133	chr9:21748133:T:C	2.13832e-19	-4.40445e-10	-0.871512	5.31061e-14	-4.40445e-10	-0.815143
21748324	chr9:21748324:A:G	1.69564e-19	-4.40445e-10	-1.10347	3.93389e-14	-4.40445e-10	-1.11522
21748333	chr9:21748333:T:C	2.61238e-19	0.305215	-0.976484	1.26054e-14	-1.20348	-1.04982
21748961	chr9:21748961:G:A	1.93099e-19	-4.40445e-10	-0.973498	4.73889e-14	-4.40445e-10	-0.929046
21748963	chr9:21748963:G:A	1.96942e-19	-1.72711	0.773315	5.60773e-14	-1.2405	0.4798
21749664	chr9:21749664:T:C	1.98453e-20	-2.09527	-1.15346	4.55332e-15	-2.14353	-1.12805
21750038	chr9:21750038:T:C	1.55158e-19	-4.40445e-10	-1.19226	3.69595e-14	-4.40445e-10	-1.17761
21750070	chr9:21750070:A:G	2.84754e-20	-2.1173	-0.770359	6.47333e-15	-2.13067	-0.789073
21750076	chr9:21750076:A:G	2.71951e-20	-2.11367	-0.81999	6.14162e-15	-2.13416	-0.838186
21750268	chr9:21750268:G:A	2.56844e-20	-2.10631	-0.884509	5.72169e-15	-2.14187	-0.901301
21750885	chr9:21750885:C:T	2.80129e-20	-2.08331	-0.820723	5.99826e-15	-2.15935	-0.836616
21751201	chr9:21751201:T:C	5.8889e-19	-4.40445e-10	0.141538	1.36265e-13	-4.40445e-10	0.127164
21751923	chr9:21751923:A:G	1.52242e-19	-4.40445e-10	-1.21123	3.57988e-14	-4.40445e-10	-1.20952
21751963	chr9:21751963:A:G	2.02631e-20	-2.06913	-1.15877	4.45135e-15	-2.162	-1.13223
21752313	chr9:21752313:C:T	1.54623e-19	-4.40445e-10	-1.19571	3.59334e-14	-4.40445e-10	-1.20577
21752624	chr9:21752624:A:G	2.77958e-19	-0.609231	-2.57401e-10	3.52011e-14	-1.22636	-2.57401e-10
21753120	chr9:21753120:A:G	2.13792e-19	-4.40445e-10	-0.871698	5.98322e-14	-4.40445e-10	-0.695891
21753139	chr9:21753139:G:A	1.71262e-20	-2.18464	-1.21145	3.86737e-15	-2.22389	-1.21097
21753224	chr9:21753224:T:G	1.61822e-19	-4.40445e-10	-1.1502	3.92662e-14	-4.40445e-10	-1.11707
21753415	chr9:21753415:G:C	1.54773e-19	-4.40445e-10	-1.19474	3.60777e-14	-4.40445e-10	-1.20176
21753971	chr9:21753971:G:A	4.81354e-19	-4.40445e-10	-0.0600972	9.05948e-14	-4.40445e-10	-0.281038
21754193	chr9:21754193:C:T	1.61711e-19	-4.40445e-10	-1.15089	3.9212e-14	-4.40445e-10	-1.11845
21754227	chr9:21754227:C:G	3.46499e-20	-2.11161	-0.5798	7.81091e-15	-2.1359	-0.596015
21754555	chr9:21754555:T:C	1.57835e-19	-4.40445e-10	-1.17515	3.64668e-14	-4.40445e-10	-1.19103
21754621	chr9:21754621:G:A	7.28547e-20	-1.94823	-2.57401e-10	1.95381e-14	-1.81507	-2.57401e-10
21754750	chr9:21754750:T:C	1.63723e-19	-4.40445e-10	-1.13853	3.81946e-14	-4.40445e-10	-1.14474
21754948	chr9:21754948:T:C	3.44029e-20	-2.1269	-0.571657	7.99385e-15	-2.12145	-0.587314
21755031	chr9:21755031:A:T	3.88771e-20	-2.13263	-0.443663	9.44761e-15	-2.111	-0.430672
21755080	chr9:21755080:C:T	1.85363e-19	-4.40445e-10	-1.01439	4.65298e-14	-4.40445e-10	-0.947343
21755104	chr9:21755104:A:G	1.3865e-19	-1.30475	-2.57401e-10	1.0613e-13	-0.122771	-2.57401e-10
21755267	chr9:21755267:C:G	3.82861e-20	-2.11289	-0.478725	8.90459e-15	-2.13362	-0.467248
21755895	chr9:21755895:A:C	4.06191e-20	-2.12448	-0.407984	9.73967e-15	-2.11846	-0.392772
21755944	chr9:21755944:T:C	1.57155e-19	-4.40445e-10	-1.17947	3.78273e-14	-4.40445e-10	-1.1544
21756090	chr9:21756090:C:T	3.90575e-20	-2.127	-0.444671	9.39207e-15	-2.11715	-0.430418
21756932	chr9:21756932:A:G	5.93963e-19	-4.40445e-10	0.150117	1.10962e-13	-4.40445e-10	-0.0782475
21757433	chr9:21757433:C:T	4.89603e-19	0.850801	-0.893908	1.81751e-14	-0.8774	-1.00998
21757591	chr9:21757591:T:C	4.32374e-20	-2.13856	-0.331433	1.06417e-14	-2.1071	-0.315563
21757917	chr9:21757917:T:A	4.17181e-19	-1.5439	1.34072	1.14216e-13	-0.986763	0.93742
21758060	chr9:21758060:G:A	1.81728e-19	-4.40445e-10	-1.03419	3.98137e-14	-4.40445e-10	-1.10322
21758207	chr9:21758207:C:T	1.52218e-19	-4.40445e-10	-1.21139	3.58869e-14	-4.40445e-10	-1.20706
21758529	chr9:21758529:A:G	5.47388e-20	-2.23413	-2.57401e-10	1.29599e-14	-2.22557	-2.57401e-10
21758656	chr9:21758656:C:A	5.86534e-19	-4.40445e-10	0.13753	1.09676e-13	-4.40445e-10	-0.0899031
21758717	chr9:21758717:A:G	2.23843e-19	-4.40445e-10	-0.825757	5.59209e-14	-4.40445e-10	-0.763496
21758769	chr9:21758769:G:A	2.46632e-20	-2.0614	-0.96999	5.48042e-15	-2.17022	-0.916035
21759367	chr9:21759367:T:C	1.77852e-19	-4.40445e-10	-1.05575	3.98101e-14	-4.40445e-10	-1.10331
21759505	chr9:21759505:G:A	4.05639e-19	-4.40445e-10	-0.231237	9.43348e-14	-4.40445e-10	-0.240585
21759892	chr9:21759892:C:T	2.47178e-20	-2.03171	-0.997462	5.22983e-15	-2.18416	-0.948894
21759994	chr9:21759994:T:C	1.87844e-19	-4.40445e-10	-1.00109	4.62404e-14	-4.40445e-10	-0.953581
21760261	chr9:21760261:A:G	5.74338e-19	-4.40445e-10	0.116518	1.07271e-13	-4.40445e-10	-0.112073
21760397	chr9:21760397:C:G	6.67102e-20	-2.13792	0.101577	1.62606e-14	-2.10988	0.111186
21760524	chr9:21760524:C:T	1.53979e-19	-4.40445e-10	-1.19989	3.58037e-14	-4.40445e-10	-1.20938
21760541	chr9:21760541:G:A	3.61166e-19	-4.40445e-10	-0.347363	8.21904e-14	-4.40445e-10	-0.378396
21760592	chr9:21760592:AG:A	5.84324e-19	-1.72873	1.86249	1.35549e-13	-1.2496	1.3715
21760670	chr9:21760670:A:G	3.51328e-19	-4.40445e-10	-0.374982	8.48897e-14	-4.40445e-10	-0.346083
21760710	chr9:21760710:G:A	2.06169e-19	-4.40445e-10	-0.908004	4.09248e-14	-4.40445e-10	-1.0757
21761106	chr9:21761106:A:G	5.51337e-20	-2.22694	-2.57401e-10	2.88933e-14	-1.42383	-2.57401e-10
21761147	chr9:21761147:C:T	1.53079e-19	-4.40445e-10	-1.20574	3.57464e-14	-4.40445e-10	-1.21099
21761323	chr9:21761323:T:C	4.72342e-20	-2.10696	-0.274627	1.08095e-14	-2.13961	-0.2674
21762123	chr9:21762123:A:G	5.39998e-19	-4.40445e-10	0.0548643	1.26282e-13	-4.40445e-10	0.0510816
21762258	chr9:21762258:G:T	4.40528e-19	-4.40445e-10	-0.148726	7.76466e-14	-4.40445e-10	-0.435267
21762517	chr9:21762517:A:C	6.13623e-19	-4.40445e-10	0.182681	1.13907e-13	-4.40445e-10	-0.0520504
21762674	chr9:21762674:A:C	1.41703e-19	-1.28297	-2.57401e-10	1.06232e-13	-0.121807	-2.57401e-10
21762728	chr9:21762728:A:G	2.2555e-19	-4.40445e-10	-0.81816	4.78542e-14	-4.40445e-10	-0.919276
21762743	chr9:21762743:G:A	2.4006e-19	-1.78534	1.02952	5.82584e-14	-1.3271	0.604553
21762867	chr9:21762867:C:T	4.4358e-19	-4.40445e-10	-0.141822	8.92288e-14	-4.40445e-10	-0.296231
21763125	chr9:21763125:G:C	1.52327e-19	-4.40445e-10	-1.21067	3.58432e-14	-4.40445e-10	-1.20828
21763151	chr9:21763151:C:G	1.01686e-19	-1.61481	-2.57401e-10	2.39381e-14	-1.61196	-2.57401e-10
21763430	chr9:21763430:T:C	5.39621e-19	-4.40445e-10	0.0541654	1.26174e-13	-4.40445e-10	0.0502305
21763567	chr9:21763567:T:C	2.11375e-19	-4.40445e-10	-0.883065	4.55021e-14	-4.40445e-10	-0.969676
21763749	chr9:21763749:G:A	9.9949e-19	1.08487	-0.414324	3.28226e-14	-0.716039	-0.580278
21763995	chr9:21763995:G:A	9.08444e-19	1.23895	-0.663912	2.93352e-14	-0.610359	-0.798287
21764087	chr9:21764087:C:A	3.07927e-19	0.566611	-1.07345	1.32859e-14	-1.05677	-1.14396
21764133	chr9:21764133:C:T	2.03373e-19	-4.40445e-10	-0.92166	5.06188e-14	-4.40445e-10	-0.863111
21764135	chr9:21764135:CT:C	6.63047e-20	-1.75631	-0.286134	2.09604e-14	-1.27332	-0.471482
21764146	chr9:21764146:T:G	5.74237e-19	-4.40445e-10	0.116341	1.07222e-13	-4.40445e-10	-0.112534
21764748	chr9:21764748:G:A	5.11853e-19	-4.40445e-10	0.00133765	1.18483e-13	-4.40445e-10	-0.0126655
21765331	chr9:21765331:C:T	3.48957e-19	0.523388	-0.905139	1.51461e-14	-1.07055	-0.999139
21765611	chr9:21765611:T:C	4.4599e-19	-4.40445e-10	-0.136404	8.51023e-14	-4.40445e-10	-0.343581
21766679	chr9:21766679:C:G	1.58914e-19	-4.40445e-10	-1.16834	3.83196e-14	-4.40445e-10	-1.14147
21766867	chr9:21766867:G:A	3.02975e-19	-4.40445e-10	-0.523049	6.79052e-14	-4.40445e-10	-0.569322
21767017	chr9:21767017:C:T	1.84681e-19	-4.40445e-10	-1.01807	4.35098e-14	-4.40445e-10	-1.01445
21767115	chr9:21767115:AAT:A	1.76671e-19	-4.40445e-10	-1.06241	4.14808e-14	-4.40445e-10	-1.06221
21767845	chr9:21767845:A:G	1.67312e-19	-4.40445e-10	-1.11684	3.82374e-14	-4.40445e-10	-1.14362
21768052	chr9:21768052:A:G	5.35658e-19	0.765829	-0.719034	2.00471e-14	-0.935535	-0.853817
21768287	chr9:21768287:A:G	5.92529e-20	-2.15489	-2.57401e-10	1.44303e-14	-2.11811	-2.57401e-10
21768542	chr9:21768542:G:A	2.15604e-19	-4.40445e-10	-0.863258	5.26782e-14	-4.40445e-10	-0.823233
21768845	chr9:21768845:C:T	2.82425e-19	-4.40445e-10	-0.593288	5.76098e-14	-4.40445e-10	-0.733743
21769408	chr9:21769408:T:G	1.68343e-19	-4.40445e-10	-1.1107	3.92905e-14	-4.40445e-10	-1.11645
21769413	chr9:21769413:G:A	2.01517e-20	-2.05609	-1.17732	4.25749e-15	-2.17359	-1.16517
21769790	chr9:21769790:T:A	2.37929e-18	-1.35249	2.89035	5.90342e-13	-0.722913	2.31618
21769870	chr9:21769870:T:C	2.29879e-20	-2.09162	-1.01011	5.36847e-15	-2.14591	-0.960982
21769872	chr9:21769872:C:T	1.60671e-19	-4.40445e-10	-1.15734	3.88533e-14	-4.40445e-10	-1.12764
21769898	chr9:21769898:G:A	2.03546e-20	-2.07236	-1.15103	4.49606e-15	-2.16004	-1.1242
21770101	chr9:21770101:G:A	5.49186e-20	-2.23085	-2.57401e-10	1.45529e-14	-2.10965	-2.57401e-10
21770365	chr9:21770365:T:C	1.87235e-19	-4.40445e-10	-1.00433	4.3204e-14	-4.40445e-10	-1.0215
21770710	chr9:21770710:T:C	2.20292e-20	-2.08163	-1.06271	5.01282e-15	-2.15388	-1.02156
21770952	chr9:21770952:T:C	3.17009e-19	-1.65001	1.17224	1.03559e-13	-1.11404	0.966749
21771022	chr9:21771022:A:G	1.61954e-19	-4.40445e-10	-1.14939	3.92726e-14	-4.40445e-10	-1.11691
21771242	chr9:21771242:T:C	2.72606e-18	-1.57085	3.24476	6.05958e-13	-1.03939	2.65876
21771360	chr9:21771360:C:A	1.52615e-19	-4.40445e-10	-1.20878	3.5957e-14	-4.40445e-10	-1.20511
21771537	chr9:21771537:T:C	1.89692e-19	-4.40445e-10	-0.991301	4.38252e-14	-4.40445e-10	-1.00723
21771757	chr9:21771757:A:G	2.19409e-20	-2.11074	-1.0376	5.28239e-15	-2.13199	-0.991071
21772038	chr9:21772038:G:A	2.03763e-20	-2.0811	-1.14123	4.59769e-15	-2.15354	-1.10835
21772087	chr9:21772087:A:G	3.92959e-19	-0.262997	-2.57401e-10	4.5367e-14	-0.972649	-2.57401e-10
21772239	chr9:21772239:C:T	3.41446e-19	-4.40445e-10	-0.403511	6.55323e-14	-4.40445e-10	-0.604892
21772243	chr9:21772243:C:G	1.53411e-19	-4.40445e-10	-1.20358	3.57792e-14	-4.40445e-10	-1.21007
21772268	chr9:21772268:T:C	2.2196e-20	-2.09339	-1.0434	5.16739e-15	-2.14703	-0.998037
21772318	chr9:21772318:C:G	6.89704e-20	-2.00302	-2.57401e-10	1.64762e-14	-1.98552	-2.57401e-10
21772319	chr9:21772319:T:C	3.1564e-19	-4.40445e-10	-0.482099	5.86166e-14	-4.40445e-10	-0.716418
21772585	chr9:21772585:C:A	2.37752e-20	-1.99812	-1.06994	1.01941e-14	-1.35541	-1.11021
21772704	chr9:21772704:C:G	2.12619e-19	-4.40445e-10	-0.877199	4.85718e-14	-4.40445e-10	-0.904393
21772741	chr9:21772741:G:C	5.45368e-20	-2.23782	-2.57401e-10	1.31232e-14	-2.21305	-2.57401e-10
21772800	chr9:21772800:C:G	1.57678e-19	-4.40445e-10	-1.17614	3.64239e-14	-4.40445e-10	-1.19221
21773168	chr9:21773168:C:G	1.95036e-20	-2.0664	-1.1997	4.19884e-15	-2.16666	-1.18597
21773223	chr9:21773223:A:G	2.27352e-20	-2.05618	-1.0566	4.95886e-15	-2.17346	-1.0128
21773342	chr9:21773342:C:A	3.02298e-19	-4.40445e-10	-0.525288	5.65605e-14	-4.40445e-10	-0.752124
21773348	chr9:21773348:C:T	2.00971e-20	-2.04001	-1.19611	4.16461e-15	-2.17996	-1.18085
21773367	chr9:21773367:T:A	3.15584e-19	-4.40445e-10	-0.482276	5.86074e-14	-4.40445e-10	-0.716574
21773413	chr9:21773413:T:C	3.11002e-19	-4.40445e-10	-0.496901	5.78093e-14	-4.40445e-10	-0.730285
21773679	chr9:21773679:A:G	1.8569e-19	-4.40445e-10	-1.01262	4.28623e-14	-4.40445e-10	-1.02944
21773762	chr9:21773762:T:A	3.53389e-19	-4.40445e-10	-0.36913	8.6544e-14	-4.40445e-10	-0.326782
21773872	chr9:21773872:T:G	1.61304e-19	-4.40445e-10	-1.15341	3.90412e-14	-4.40445e-10	-1.12282
21773941	chr9:21773941:G:C	2.86788e-20	-1.76897	-1.11157	4.48645e-15	-2.21617	-1.0702
21774165	chr9:21774165:A:G	1.75806e-20	-2.17632	-1.19358	3.97778e-15	-2.20923	-1.19748
21774168	chr9:21774168:C:G	4.69347e-20	-1.7818	-0.606147	1.66829e-14	-1.45626	-0.51679
21774246	chr9:21774246:G:A	7.18902e-20	-1.96156	-2.57401e-10	1.59177e-14	-2.02001	-2.57401e-10
21774468	chr9:21774468:T:C	2.05099e-20	-2.04749	-1.1683	4.32751e-15	-2.17726	-1.14518
21774724	chr9:21774724:A:G	3.14669e-19	-4.40445e-10	-0.485178	5.84159e-14	-4.40445e-10	-0.719846
21774951	chr9:21774951:T:G	3.43717e-19	-4.40445e-10	-0.396883	7.81612e-14	-4.40445e-10	-0.428662
21775062	chr9:21775062:A:G	1.98262e-20	-2.0554	-1.1943	4.1999e-15	-2.17388	-1.17849
21775343	chr9:21775343:C:G	2.05598e-20	-2.01705	-1.19632	4.10223e-15	-2.19463	-1.18128
21775493	chr9:21775493:G:A	6.91822e-19	0.713804	-0.411176	2.55801e-14	-0.973593	-0.572025
21775509	chr9:21775509:A:G	2.03359e-20	-2.03606	-1.18826	4.19031e-15	-2.18423	-1.17043
21775661	chr9:21775661:AGG:A	1.63508e-19	-4.40445e-10	-1.13984	3.79516e-14	-4.40445e-10	-1.15112
21775669	chr9:21775669:AGG:A	5.44953e-20	-2.23859	-2.57401e-10	1.42492e-14	-2.13073	-2.57401e-10
21775860	chr9:21775860:T:C	1.5222e-19	-4.40445e-10	-1.21137	3.58044e-14	-4.40445e-10	-1.20937
21775938	chr9:21775938:A:G	2.16925e-19	-4.40445e-10	-0.85715	5.00056e-14	-4.40445e-10	-0.875299
21775958	chr9:21775958:G:A	2.05281e-20	-2.02254	-1.19237	4.13628e-15	-2.19175	-1.17589
21776160	chr9:21776160:T:C	1.78237e-19	-0.10038	-0.953209	9.71621e-15	-1.48304	-1.0306
21776632	chr9:21776632:G:A	2.11737e-20	-1.99422	-1.18972	4.10124e-15	-2.20388	-1.17227
21776715	chr9:21776715:T:C	7.7026e-19	0.772091	-0.362064	2.78807e-14	-0.930021	-0.529479
21776872	chr9:21776872:A:C	1.68874e-19	-4.40445e-10	-1.10755	4.17582e-14	-4.40445e-10	-1.05554
21776931	chr9:21776931:A:G	1.5883e-19	-4.40445e-10	-1.16886	3.65942e-14	-4.40445e-10	-1.18755
21777597	chr9:21777597:G:A	8.7308e-20	-2.2291	0.46184	1.61922e-14	-2.05271	0.049803
21777625	chr9:21777625:G:A	3.45605e-19	-4.40445e-10	-0.391405	6.32142e-14	-4.40445e-10	-0.640907
21777762	chr9:21777762:G:A	4.75844e-19	-0.0716097	-2.57401e-10	1.40518e-13	0.157903	-2.57401e-10
21778661	chr9:21778661:G:A	2.85372e-20	-1.72271	-1.16278	4.17987e-15	-2.22466	-1.1325
21778711	chr9:21778711:G:A	1.94704e-19	-4.40445e-10	-0.965221	4.77397e-14	-4.40445e-10	-0.921672
21778712	chr9:21778712:T:C	1.8149e-19	0.0297861	-1.06528	9.53778e-15	-1.4078	-1.12437
21778959	chr9:21778959:T:C	2.13846e-19	-4.40445e-10	-0.871446	4.65641e-14	-4.40445e-10	-0.946605
21778977	chr9:21778977:A:C	2.24679e-20	-2.02374	-1.10088	4.64364e-15	-2.18854	-1.06339
21779032	chr9:21779032:A:G	1.90185e-19	-4.40445e-10	-0.988704	3.95886e-14	-4.40445e-10	-1.10889
21779806	chr9:21779806:A:G	2.8267e-19	-4.40445e-10	-0.59242	6.4421e-14	-4.40445e-10	-0.621995
21780038	chr9:21780038:T:C	8.50225e-20	-2.09337	0.299588	2.19369e-14	-1.95333	0.254064
21780101	chr9:21780101:G:A	2.97794e-19	-4.40445e-10	-0.540299	6.8112e-14	-4.40445e-10	-0.566282
21780175	chr9:21780175:A:G	3.23211e-19	-4.40445e-10	-0.458394	5.96961e-14	-4.40445e-10	-0.698169
21780177	chr9:21780177:C:A	6.54691e-20	-2.05512	-2.57401e-10	1.64618e-14	-1.9864	-2.57401e-10
21780718	chr9:21780718:A:G	2.87092e-19	-4.40445e-10	-0.5769	6.54505e-14	-4.40445e-10	-0.606141
21781049	chr9:21781049:C:T	1.57777e-19	-4.40445e-10	-1.17552	3.76651e-14	-4.40445e-10	-1.1587
21781054	chr9:21781054:G:A	3.26836e-19	-4.40445e-10	-0.447244	6.03509e-14	-4.40445e-10	-0.68726
21781366	chr9:21781366:G:A	2.40112e-19	-4.40445e-10	-0.755595	5.49281e-14	-4.40445e-10	-0.781409
21781479	chr9:21781479:C:T	5.42544e-19	-4.40445e-10	0.0595679	1.092e-13	-4.40445e-10	-0.0942516
21781679	chr9:21781679:A:G	2.06531e-19	-4.40445e-10	-0.906252	4.54753e-14	-4.40445e-10	-0.970267
21781720	chr9:21781720:A:G	1.52398e-19	-4.40445e-10	-1.2102	3.6022e-14	-4.40445e-10	-1.20331
21781878	chr9:21781878:C:T	1.90745e-19	-4.40445e-10	-0.985761	4.7052e-14	-4.40445e-10	-0.936181
21782165	chr9:21782165:G:A	2.19713e-20	-1.96959	-1.17738	4.57419e-15	-2.11804	-1.14897
21782303	chr9:21782303:A:G	5.83512e-20	-2.17022	-2.57401e-10	1.28208e-14	-2.23637	-2.57401e-10
21782818	chr9:21782818:ACT:A	2.35808e-19	-4.40445e-10	-0.773682	5.39792e-14	-4.40445e-10	-0.798836
21782820	chr9:21782820:T:A	4.01586e-19	-0.414618	0.17334	2.00879e-14	-1.66542	-0.121902
21782996	chr9:21782996:T:A	1.88577e-19	-4.40445e-10	-0.997197	4.61485e-14	-4.40445e-10	-0.95557
21783408	chr9:21783408:T:C	3.78937e-19	-0.316266	0.0169357	1.76768e-14	-1.63125	-0.283932
21783445	chr9:21783445:T:A	2.77918e-19	-4.40445e-10	-0.609373	6.32473e-14	-4.40445e-10	-0.640383
21783886	chr9:21783886:G:A	2.77521e-19	-4.40445e-10	-0.610804	6.31615e-14	-4.40445e-10	-0.641741
21783918	chr9:21783918:C:G	5.2808e-20	-1.58376	-0.686279	5.96682e-15	-2.22739	-0.77383
21784226	chr9:21784226:T:C	6.23439e-19	-2.09153	2.29008	1.28382e-13	-1.89796	1.96554
21784988	chr9:21784988:G:C	2.43209e-19	-4.40445e-10	-0.742778	5.10152e-14	-4.40445e-10	-0.85531
21784991	chr9:21784991:T:A	4.63841e-19	-4.40445e-10	-0.0971589	1.03965e-13	-4.40445e-10	-0.143384
21785019	chr9:21785019:C:T	4.28677e-18	-1.65698	3.78357	1.00668e-12	-1.10618	3.23316
21785143	chr9:21785143:A:G	1.52213e-19	-4.40445e-10	-1.21142	3.58008e-14	-4.40445e-10	-1.20946
21785259	chr9:21785259:A:T	8.65281e-20	-1.77623	-2.57401e-10	3.33351e-14	-1.28082	-2.57401e-10
21785273	chr9:21785273:T:C	1.65898e-19	-4.40445e-10	-1.12533	3.75351e-14	-4.40445e-10	-1.16216
21785494	chr9:21785494:A:C	1.0832e-19	-1.6195	0.0678894	1.09758e-14	-2.21816	-0.17358
21785661	chr9:21785661:C:T	2.50567e-19	-0.29484	-0.418134	1.40824e-14	-1.59427	-0.548236
21785849	chr9:21785849:G:A	2.79088e-19	-0.315416	-0.289758	1.54573e-14	-1.61388	-0.435471
21785895	chr9:21785895:C:T	1.20493e-19	-0.632228	-0.812883	8.34762e-15	-1.76905	-0.896406
21785966	chr9:21785966:A:G	4.88781e-20	-1.66907	-0.678298	6.10328e-15	-2.21179	-0.766819
21786070	chr9:21786070:A:G	4.14979e-19	-1.80056	1.59209	1.1454e-13	-1.3072	1.26069
21786236	chr9:21786236:T:C	2.30215e-19	-4.40445e-10	-0.797685	7.37643e-14	-4.40445e-10	-0.48656
21786292	chr9:21786292:A:G	6.37009e-19	-0.0563117	0.276394	2.69848e-14	-1.46853	-0.0236344
21786305	chr9:21786305:C:T	1.93172e-20	-2.1523	-1.12341	5.16295e-15	-2.0583	-1.08762
21786964	chr9:21786964:C:T	3.45572e-19	-4.40445e-10	-0.3915	8.29088e-14	-4.40445e-10	-0.369694
21786968	chr9:21786968:A:T	5.94334e-19	-0.139558	0.290299	2.59881e-14	-1.51726	-0.0125389
21787263	chr9:21787263:C:T	4.43641e-19	-1.75302	1.61134	1.25951e-13	-1.22789	1.27635
21787486	chr9:21787486:A:C	2.03537e-19	-4.40445e-10	-0.920855	4.53663e-14	-4.40445e-10	-0.972665
21787522	chr9:21787522:G:A	4.98916e-19	-0.283155	0.258893	2.34253e-14	-1.6018	-0.0318158
21787598	chr9:21787598:A:T	1.60267e-19	-4.40445e-10	-1.15986	3.68359e-14	-4.40445e-10	-1.18096
21787810	chr9:21787810:C:T	6.08241e-20	-2.11364	-0.0150706	1.21934e-14	-2.07998	-0.206563
21787984	chr9:21787984:G:A	2.12059e-19	-4.40445e-10	-0.879835	4.70075e-14	-4.40445e-10	-0.937128
21788082	chr9:21788082:T:G	1.87923e-20	-2.15285	-1.15041	5.00764e-15	-2.05722	-1.11925
21788114	chr9:21788114:G:A	2.88884e-19	-4.40445e-10	-0.570675	6.61184e-14	-4.40445e-10	-0.595987
21788524	chr9:21788524:A:G	1.8052e-20	-2.19083	-1.15261	5.35332e-15	-1.9878	-1.12192
21788878	chr9:21788878:T:C	4.09523e-19	-0.13169	-0.0900186	1.96349e-14	-1.49934	-0.310789
21788953	chr9:21788953:G:A	1.52253e-19	-4.40445e-10	-1.21116	3.60849e-14	-4.40445e-10	-1.20156
21789115	chr9:21789115:G:A	2.32256e-19	-4.40445e-10	-0.78886	5.03141e-14	-4.40445e-10	-0.86915
21789124	chr9:21789124:G:A	3.29902e-19	-0.257443	-0.180462	1.68165e-14	-1.57306	-0.392014
21789462	chr9:21789462:G:A	2.28803e-19	-4.40445e-10	-0.803841	5.22362e-14	-4.40445e-10	-0.83166
21789709	chr9:21789709:A:G	2.64323e-19	-4.40445e-10	-0.659527	6.06888e-14	-4.40445e-10	-0.681675
21789739	chr9:21789739:C:G	2.87495e-19	-4.40445e-10	-0.575495	5.4327e-14	-4.40445e-10	-0.792413
21789898	chr9:21789898:T:C	2.08171e-19	-4.40445e-10	-0.898339	4.5622e-14	-4.40445e-10	-0.967046
21790030	chr9:21790030:C:T	1.64742e-19	-4.40445e-10	-1.13232	3.99933e-14	-4.40445e-10	-1.09872
21790068	chr9:21790068:A:G	2.10442e-20	-2.15452	-1.03556	5.69019e-15	-2.05252	-0.996172
21790143	chr9:21790143:G:C	2.10963e-20	-2.16972	-1.01788	5.95895e-15	-2.02702	-0.975523
21790564	chr9:21790564:G:A	5.75232e-19	0.0120357	0.106037	2.60808e-14	-1.40606	-0.120178
21790756	chr9:21790756:A:T	2.56798e-20	-1.96235	-1.02865	4.96343e-15	-2.198	-0.987343
21791313	chr9:21791313:T:A	5.66706e-19	-0.114713	0.217852	2.658e-14	-1.48412	-0.0231509
21791979	chr9:21791979:A:G	1.61643e-19	-4.40445e-10	-1.15131	3.69946e-14	-4.40445e-10	-1.17666
21792024	chr9:21792024:A:G	1.61559e-19	-4.40445e-10	-1.15183	3.69797e-14	-4.40445e-10	-1.17707
21792259	chr9:21792259:T:C	2.55269e-20	-1.95747	-1.0395	5.46797e-15	-2.07751	-1.01102
21792376	chr9:21792376:T:A	5.86074e-20	-2.16584	-2.57401e-10	1.34591e-14	-2.18778	-2.57401e-10
21793674	chr9:21793674:C:A	5.53555e-20	-1.39116	-0.831767	5.27496e-15	-2.23833	-0.886138
21793907	chr9:21793907:A:G	7.97148e-20	-1.85825	-2.57401e-10	1.28233e-14	-2.23617	-2.57401e-10
21794360	chr9:21794360:T:C	3.19487e-20	-2.02059	-0.751977	6.13477e-15	-2.18166	-0.791803
21794978	chr9:21794978:A:G	1.89541e-19	-4.40445e-10	-0.992097	4.56967e-14	-4.40445e-10	-0.965408
21795075	chr9:21795075:C:G	5.09115e-19	-0.0446094	0.0405831	2.36039e-14	-1.40465	-0.221371
21795097	chr9:21795097:T:G	5.02662e-19	-0.0273098	0.0105279	2.3219e-14	-1.39295	-0.249513
21795186	chr9:21795186:T:C	1.90205e-19	-4.40445e-10	-0.988598	4.58103e-14	-4.40445e-10	-0.962927
21795194	chr9:21795194:A:G	5.53461e-19	0.04114	0.0383512	2.48152e-14	-1.3512	-0.224778
21795662	chr9:21795662:A:G	6.36652e-19	0.187121	0.0324015	2.71228e-14	-1.26	-0.227063
21795683	chr9:21795683:T:G	5.6204e-19	-0.133005	0.227878	2.65389e-14	-1.46197	-0.0468564
21796106	chr9:21796106:C:A	4.7239e-20	-1.75632	-0.62516	1.63542e-14	-1.401	-0.591951
21796221	chr9:21796221:G:A	4.27842e-19	-1.93464	1.75669	1.06422e-13	-1.48383	1.36381
21796387	chr9:21796387:T:C	5.51092e-20	-2.22738	-2.57401e-10	1.54862e-14	-2.04749	-2.57401e-10
21796836	chr9:21796836:T:A	3.38875e-19	-4.40445e-10	-0.411071	7.59587e-14	-4.40445e-10	-0.457245
21797136	chr9:21797136:C:T	4.07873e-20	-2.07336	-0.454973	1.25323e-14	-1.75325	-0.505874
21797187	chr9:21797187:G:A	4.27071e-20	-1.48147	-1.00087	1.55549e-14	-1.08629	-0.956764
21797676	chr9:21797676:T:C	2.76283e-19	-4.40445e-10	-0.615275	5.2888e-14	-4.40445e-10	-0.819258
21798582	chr9:21798582:G:A	2.78965e-19	-4.40445e-10	-0.605613	6.24967e-14	-4.40445e-10	-0.652321
21798909	chr9:21798909:T:G	3.88581e-19	-4.40445e-10	-0.274199	8.29511e-14	-4.40445e-10	-0.369184
21798972	chr9:21798972:A:G	1.55427e-19	-4.40445e-10	-1.19052	3.78516e-14	-4.40445e-10	-1.15376
21799677	chr9:21799677:A:T	1.77922e-19	-4.40445e-10	-1.05535	4.07099e-14	-4.40445e-10	-1.08096
21800100	chr9:21800100:T:C	6.66692e-20	-2.03696	-2.57401e-10	1.60494e-14	-2.01176	-2.57401e-10
21801268	chr9:21801268:G:A	1.75878e-19	-4.40445e-10	-1.06691	4.21885e-14	-4.40445e-10	-1.04529
21802323	chr9:21802323:G:A	1.58712e-19	-1.45293	0.283318	2.74403e-14	-1.75393	0.278507
21802923	chr9:21802923:C:G	5.65385e-20	-2.20178	-2.57401e-10	1.41793e-14	-2.13566	-2.57401e-10
21803166	chr9:21803166:A:G	1.59992e-18	-4.40445e-10	1.14101	3.60282e-13	-4.40445e-10	1.09945
21803796	chr9:21803796:C:G	3.64475e-19	-4.40445e-10	-0.338244	6.31593e-14	-4.40445e-10	-0.641774
21803881	chr9:21803881:C:A	2.36462e-20	-1.8728	-1.2007	3.93504e-15	-2.22855	-1.18897
21804618	chr9:21804618:A:G	2.31404e-20	-1.91839	-1.17673	4.11224e-15	-2.21801	-1.15546
21804694	chr9:21804694:A:G	2.37661e-20	-1.8783	-1.19014	3.99713e-15	-2.22757	-1.17429
21804704	chr9:21804704:CAA:C	2.62798e-20	-1.77115	-1.19675	4.09189e-15	-2.17234	-1.20609
21805606	chr9:21805606:C:T	1.45557e-19	-1.25613	-2.57401e-10	2.29714e-14	-1.65318	-2.57401e-10
21805934	chr9:21805934:G:C	2.22416e-19	-4.40445e-10	-0.83215	6.62886e-14	-4.40445e-10	-0.593417
21805990	chr9:21805990:A:G	3.08592e-19	-4.40445e-10	-0.50468	7.27936e-14	-4.40445e-10	-0.499807
21806296	chr9:21806296:T:C	2.00939e-19	-4.40445e-10	-0.933698	4.8539e-14	-4.40445e-10	-0.905068
21807027	chr9:21807027:G:A	1.79342e-19	-4.40445e-10	-1.0474	4.31598e-14	-4.40445e-10	-1.02252
21807328	chr9:21807328:G:A	5.64233e-20	-2.20382	-2.57401e-10	1.40906e-14	-2.14193	-2.57401e-10
21807602	chr9:21807602:C:T	1.75183e-19	-1.07087	-2.57401e-10	5.15446e-14	-0.844988	-2.57401e-10
21807995	chr9:21807995:A:G	2.51832e-19	-0.0680999	-0.63984	1.23731e-14	-1.50299	-0.768913
21808209	chr9:21808209:T:C	1.86696e-19	-4.40445e-10	-1.00722	4.39588e-14	-4.40445e-10	-1.00418
21808259	chr9:21808259:A:G	2.31979e-19	-4.40445e-10	-0.790053	4.58683e-14	-4.40445e-10	-0.961661
21808265	chr9:21808265:A:G	1.86787e-19	-4.40445e-10	-1.00673	4.49607e-14	-4.40445e-10	-0.981647
21808306	chr9:21808306:C:T	1.79425e-19	-4.40445e-10	-1.04694	4.1995e-14	-4.40445e-10	-1.04988
21808571	chr9:21808571:G:A	1.53483e-19	-4.40445e-10	-1.20311	3.68786e-14	-4.40445e-10	-1.1798
21808914	chr9:21808914:C:T	8.97518e-20	-2.14115	0.401499	2.34654e-14	-1.85886	0.226952
21808923	chr9:21808923:C:T	6.89563e-20	-2.00323	-2.57401e-10	1.72719e-14	-1.93835	-2.57401e-10
21809078	chr9:21809078:T:A	4.91278e-19	-2.09891	2.05922	9.86591e-14	-1.7903	1.59454
21809393	chr9:21809393:A:C	1.55703e-19	-4.40445e-10	-1.18875	3.59516e-14	-4.40445e-10	-1.20526
21809858	chr9:21809858:C:T	1.56808e-19	-4.40445e-10	-1.18168	3.84131e-14	-4.40445e-10	-1.13904
21810231	chr9:21810231:A:G	1.52763e-19	-4.40445e-10	-1.20781	3.57298e-14	-4.40445e-10	-1.21145
21811023	chr9:21811023:CA:C	2.22002e-19	-4.40445e-10	-0.834013	4.75801e-14	-4.40445e-10	-0.92502
21811028	chr9:21811028:T:C	2.14401e-19	-0.301843	-0.56701	1.17908e-14	-1.61128	-0.708838
21811155	chr9:21811155:A:G	3.00834e-19	-2.14817	1.61803	6.45772e-14	-1.92342	1.30385
21811250	chr9:21811250:A:G	7.92044e-20	-1.86467	-2.57401e-10	2.15193e-14	-1.71849	-2.57401e-10
21811442	chr9:21811442:A:G	2.26372e-19	-0.262063	-0.552459	1.21028e-14	-1.59374	-0.700264
21811534	chr9:21811534:C:G	4.54299e-19	-0.076122	-0.0418226	2.35127e-14	-1.44168	-0.188217
21812317	chr9:21812317:G:A	1.57142e-19	-0.956983	-0.222567	9.64603e-15	-2.18425	-0.336639
21812721	chr9:21812721:C:T	3.25254e-20	-1.7346	-1.02008	1.11445e-14	-1.37935	-0.99714
21813242	chr9:21813242:T:C	3.81634e-20	-1.39395	-1.20088	4.19954e-15	-2.1648	-1.18766
21813304	chr9:21813304:A:C	3.78965e-20	-1.40258	-1.19926	4.19662e-15	-2.16798	-1.18518
21813596	chr9:21813596:A:G	6.73469e-19	-4.40445e-10	0.275742	1.5684e-13	-4.40445e-10	0.267792
21813719	chr9:21813719:C:T	2.95979e-20	-1.83103	-1.01796	5.74567e-15	-1.99902	-1.03997
21813766	chr9:21813766:G:A	4.07291e-20	-1.46433	-1.06543	1.46287e-14	-1.07536	-1.02909
21813770	chr9:21813770:G:C	7.09515e-19	-4.40445e-10	0.327881	1.59008e-13	-4.40445e-10	0.281519
21813771	chr9:21813771:G:T	3.7733e-20	-1.52687	-1.0793	1.33548e-14	-1.15134	-1.04421
21813773	chr9:21813773:T:C	7.0593e-19	-4.40445e-10	0.322815	1.58257e-13	-4.40445e-10	0.276784
21813786	chr9:21813786:G:C	2.6539e-19	-4.40445e-10	-0.655501	6.47168e-14	-4.40445e-10	-0.617415
21813892	chr9:21813892:A:G	5.65782e-20	-2.20108	-2.57401e-10	1.45148e-14	-2.11227	-2.57401e-10
21813970	chr9:21813970:A:G	2.27828e-19	-4.40445e-10	-0.808109	5.30635e-14	-4.40445e-10	-0.815945
21814760	chr9:21814760:A:G	1.52567e-19	-4.40445e-10	-1.2091	3.57465e-14	-4.40445e-10	-1.21098
21815798	chr9:21815798:C:T	5.13509e-20	-1.08657	-1.21145	4.9691e-15	-1.97569	-1.20851
21815939	chr9:21815939:G:T	2.66242e-19	-4.40445e-10	-0.652297	6.15067e-14	-4.40445e-10	-0.66829
21815978	chr9:21815978:G:A	1.92799e-19	-4.40445e-10	-0.97505	4.56354e-14	-4.40445e-10	-0.966752
21816083	chr9:21816083:A:G	2.09941e-19	-4.40445e-10	-0.889872	5.11445e-14	-4.40445e-10	-0.852781
21816529	chr9:21816529:A:G	1.87264e-20	-2.11884	-1.18793	3.97392e-15	-2.2133	-1.19438
21816574	chr9:21816574:G:A	2.70888e-20	-1.74299	-1.19459	3.83349e-15	-2.23847	-1.20519
21816638	chr9:21816638:T:C	1.06637e-18	-2.07706	2.81238	2.0916e-13	-1.80556	2.36123
21816759	chr9:21816759:G:A	1.72602e-20	-2.21352	-1.17477	4.80839e-15	-2.01564	-1.20143
21817286	chr9:21817286:G:T	1.7279e-19	-4.40445e-10	-1.08463	3.9645e-14	-4.40445e-10	-1.10747
21817326	chr9:21817326:G:A	1.7172e-19	-4.40445e-10	-1.09083	3.94223e-14	-4.40445e-10	-1.1131
21817327	chr9:21817327:C:T	1.71414e-19	-4.40445e-10	-1.09262	3.93598e-14	-4.40445e-10	-1.11469
21817476	chr9:21817476:A:G	6.2168e-20	-2.10686	-2.57401e-10	1.70414e-14	-1.95179	-2.57401e-10
21817525	chr9:21817525:G:C	2.89708e-19	-4.40445e-10	-0.567827	5.90791e-14	-4.40445e-10	-0.708557
21817755	chr9:21817755:A:G	2.52829e-20	-1.83148	-1.17509	3.95632e-15	-2.22121	-1.19091
21817778	chr9:21817778:T:C	6.07358e-20	-1.15116	-0.979012	3.35991e-14	-0.351191	-0.921745
21818012	chr9:21818012:C:T	4.77824e-19	-4.40445e-10	-0.0674584	1.09515e-13	-4.40445e-10	-0.0913727
21818618	chr9:21818618:C:T	6.70807e-20	-2.0308	-2.57401e-10	2.25811e-14	-1.67032	-2.57401e-10
21818675	chr9:21818675:A:G	1.0197e-18	-2.1108	2.80137	1.99598e-13	-1.84149	2.35036
21818729	chr9:21818729:T:C	2.07279e-19	-4.40445e-10	-0.902633	5.91637e-14	-4.40445e-10	-0.707126
21819140	chr9:21819140:T:TC	1.77067e-19	-4.40445e-10	-1.06018	4.65191e-14	-4.40445e-10	-0.947571
21819183	chr9:21819183:C:G	5.85984e-19	-4.40445e-10	0.136592	1.35813e-13	-4.40445e-10	0.123847
21819723	chr9:21819723:T:G	2.08776e-20	-1.99552	-1.2025	4.69508e-15	-2.02953	-1.21139
21820081	chr9:21820081:A:G	2.183e-19	-4.40445e-10	-0.850831	5.11565e-14	-4.40445e-10	-0.852545
21820371	chr9:21820371:T:G	1.88885e-19	-4.40445e-10	-0.99556	4.28662e-14	-4.40445e-10	-1.02935
21820816	chr9:21820816:A:C	1.87443e-19	-4.40445e-10	-1.00323	4.01059e-14	-4.40445e-10	-1.09591
21821032	chr9:21821032:C:T	1.71682e-19	-4.40445e-10	-1.09105	4.42007e-14	-4.40445e-10	-0.998694
21821388	chr9:21821388:A:G	2.05594e-19	-4.40445e-10	-0.910798	4.71031e-14	-4.40445e-10	-0.935095
21821509	chr9:21821509:C:T	4.50872e-19	-4.40445e-10	-0.125518	1.03606e-13	-4.40445e-10	-0.146836
21821649	chr9:21821649:T:C	1.64053e-19	-4.40445e-10	-1.13651	4.14016e-14	-4.40445e-10	-1.06412
21822484	chr9:21822484:G:A	3.09859e-20	-1.65277	-1.1504	3.9657e-15	-2.23869	-1.17106
21823536	chr9:21823536:T:C	7.43154e-20	-1.92838	-2.57401e-10	1.70324e-14	-1.95232	-2.57401e-10
21823625	chr9:21823625:G:A	8.07755e-19	-4.40445e-10	0.457558	1.30868e-13	-4.40445e-10	0.0867525
21823715	chr9:21823715:T:C	2.01235e-19	-4.40445e-10	-0.932226	4.6292e-14	-4.40445e-10	-0.952465
21823803	chr9:21823803:G:A	3.10178e-19	-4.40445e-10	-0.499554	7.24467e-14	-4.40445e-10	-0.504584
21823866	chr9:21823866:A:G	1.96672e-19	-4.40445e-10	-0.955164	4.75477e-14	-4.40445e-10	-0.925701
21823951	chr9:21823951:G:T	1.89803e-19	-4.40445e-10	-0.990712	4.3828e-14	-4.40445e-10	-1.00716
21823953	chr9:21823953:T:C	1.98318e-20	-2.15227	-1.09715	5.85272e-15	-1.87158	-1.14895
21824608	chr9:21824608:A:T	1.83573e-19	-4.40445e-10	-1.02409	4.41714e-14	-4.40445e-10	-0.999356
21824707	chr9:21824707:T:C	3.09797e-20	-2.23211	-0.571258	7.79711e-15	-2.14048	-0.593199
21824755	chr9:21824755:A:C	1.74042e-19	-4.40445e-10	-1.0774	4.02614e-14	-4.40445e-10	-1.09204
21824883	chr9:21824883:C:T	1.82206e-20	-2.23443	-1.09972	4.29055e-15	-2.17565	-1.15537
21824895	chr9:21824895:C:T	4.19245e-19	-4.40445e-10	-0.198246	8.34901e-14	-4.40445e-10	-0.362707
21824924	chr9:21824924:T:C	1.95403e-19	-4.40445e-10	-0.961637	4.71916e-14	-4.40445e-10	-0.93322
21824993	chr9:21824993:G:A	2.02681e-19	-4.40445e-10	-0.92507	5.83551e-14	-4.40445e-10	-0.720889
21825076	chr9:21825076:T:C	2.2524e-20	-1.99047	-1.13165	4.30185e-15	-2.17186	-1.15653
21825468	chr9:21825468:A:G	1.85044e-19	-4.40445e-10	-1.01611	4.2549e-14	-4.40445e-10	-1.03678
21825471	chr9:21825471:C:A	6.13177e-20	-2.12063	-2.57401e-10	1.46841e-14	-2.10067	-2.57401e-10
21825517	chr9:21825517:A:G	1.88508e-19	-4.40445e-10	-0.997561	4.32945e-14	-4.40445e-10	-1.01941
21825524	chr9:21825524:C:T	8.06622e-19	-4.40445e-10	0.456154	1.30709e-13	-4.40445e-10	0.0855356
21825718	chr9:21825718:A:G	2.61098e-19	-4.40445e-10	-0.671807	6.07729e-14	-4.40445e-10	-0.680292
21825756	chr9:21825756:G:A	2.39669e-19	-4.40445e-10	-0.757443	4.54295e-14	-4.40445e-10	-0.971273
21825887	chr9:21825887:G:C	2.0081e-19	-4.40445e-10	-0.934342	4.6195e-14	-4.40445e-10	-0.954563
21825947	chr9:21825947:G:GA	4.18497e-20	-1.29121	-1.2114	4.28849e-15	-2.12297	-1.20853
21825997	chr9:21825997:A:G	4.81572e-20	-1.18276	-1.17946	4.46473e-15	-2.09161	-1.19962
21826464	chr9:21826464:C:T	5.16498e-20	-1.08076	-1.21145	4.97875e-15	-1.97531	-1.20694
21826518	chr9:21826518:T:A	1.95061e-19	-4.40445e-10	-0.963389	4.71645e-14	-4.40445e-10	-0.933793
21826539	chr9:21826539:G:A	3.13096e-20	-1.64869	-1.14409	3.99094e-15	-2.237	-1.16641
21826845	chr9:21826845:G:T	1.99934e-19	-4.40445e-10	-0.938713	4.60568e-14	-4.40445e-10	-0.957561
21827044	chr9:21827044:T:A	4.38758e-19	-4.40445e-10	-0.152753	1.09038e-13	-4.40445e-10	-0.0957395
21827193	chr9:21827193:G:A	6.5616e-19	-4.40445e-10	0.249704	1.50519e-13	-4.40445e-10	0.226657
21827398	chr9:21827398:T:C	5.44884e-20	-2.23871	-2.57401e-10	1.30372e-14	-2.21963	-2.57401e-10
21827407	chr9:21827407:A:G	6.21753e-19	-2.07466	2.2705	1.30285e-13	-1.73318	1.81547
21827527	chr9:21827527:T:G	1.66396e-19	-4.40445e-10	-1.12233	4.13495e-14	-4.40445e-10	-1.06537
21827913	chr9:21827913:A:G	3.92295e-19	-4.40445e-10	-0.264688	7.26588e-14	-4.40445e-10	-0.501661
21828248	chr9:21828248:G:A	1.76658e-19	-4.40445e-10	-1.06249	4.09026e-14	-4.40445e-10	-1.07624
21829114	chr9:21829114:G:C	1.65831e-19	-4.40445e-10	-1.12573	3.84691e-14	-4.40445e-10	-1.13758
21829118	chr9:21829118:C:T	3.42996e-18	-4.40445e-10	1.9036	6.06518e-13	-4.40445e-10	1.6203
21829129	chr9:21829129:T:A	2.44275e-19	-4.40445e-10	-0.738405	5.80277e-14	-4.40445e-10	-0.726515
21829508	chr9:21829508:T:C	1.25682e-18	-4.40445e-10	0.899642	2.83464e-13	-4.40445e-10	0.859649
21829605	chr9:21829605:T:A	5.0015e-20	-1.16807	-1.15631	5.10443e-15	-2.03953	-1.1178
21830158	chr9:21830158:A:G	5.50568e-20	-1.07793	-1.15041	5.36309e-15	-1.99854	-1.10935
21830268	chr9:21830268:A:G	2.23391e-19	-4.40445e-10	-0.827779	5.27109e-14	-4.40445e-10	-0.822613
21830542	chr9:21830542:T:G	1.59016e-19	-4.40445e-10	-1.1677	3.68424e-14	-4.40445e-10	-1.18079
21830954	chr9:21830954:A:AATGAGAT	3.25655e-20	-1.54322	-1.21023	1.26163e-14	-1.04723	-1.20521
21831031	chr9:21831031:T:G	5.46912e-20	-2.235	-2.57401e-10	1.3586e-14	-2.17839	-2.57401e-10
21831071	chr9:21831071:C:T	1.52409e-19	-4.40445e-10	-1.21013	3.5818e-14	-4.40445e-10	-1.20898
21831630	chr9:21831630:A:G	3.40406e-19	-0.247886	-0.158675	1.81368e-14	-1.57212	-0.317372
21831874	chr9:21831874:A:G	3.0172e-19	-4.40445e-10	-0.527201	7.04229e-14	-4.40445e-10	-0.532917
21832743	chr9:21832743:A:G	1.87616e-19	-0.947128	-0.0551768	1.57586e-14	-1.89781	-0.132239
21832774	chr9:21832774:A:G	2.08254e-19	-4.40445e-10	-0.897941	4.10905e-14	-4.40445e-10	-1.07166
21833047	chr9:21833047:T:C	1.8714e-19	-0.857392	-0.147454	1.51346e-14	-1.85172	-0.218732
21833339	chr9:21833339:T:C	3.80089e-20	-2.13511	-0.463773	2.97213e-14	-0.859164	-0.536407
21833421	chr9:21833421:G:T	2.91153e-19	-4.40445e-10	-0.562851	7.03065e-14	-4.40445e-10	-0.534571
21833660	chr9:21833660:A:G	7.19577e-19	-0.747313	1.08928	4.76831e-14	-1.79984	0.876984
21833685	chr9:21833685:T:C	3.45637e-19	-4.40445e-10	-0.391311	8.94767e-14	-4.40445e-10	-0.293457
21833785	chr9:21833785:T:C	1.52889e-19	-4.40445e-10	-1.20699	3.57297e-14	-4.40445e-10	-1.21145
21833814	chr9:21833814:G:A	1.56563e-19	-4.40445e-10	-1.18324	3.60388e-14	-4.40445e-10	-1.20284
21833843	chr9:21833843:T:C	2.06617e-19	-4.40445e-10	-0.905835	4.70801e-14	-4.40445e-10	-0.935585
21833884	chr9:21833884:A:G	3.51926e-19	-4.40445e-10	-0.373281	8.1314e-14	-4.40445e-10	-0.389117
21833994	chr9:21833994:A:G	2.52144e-19	-4.40445e-10	-0.7067	5.91158e-14	-4.40445e-10	-0.707937
21834211	chr9:21834211:T:C	2.31104e-19	-1.18377	0.389937	1.35085e-13	-0.116276	0.234747
21834317	chr9:21834317:A:T	1.74105e-19	-4.40445e-10	-1.07704	3.97412e-14	-4.40445e-10	-1.10505
21834544	chr9:21834544:C:G	2.30337e-19	-0.797156	-2.57401e-10	3.05942e-14	-1.36663	-2.57401e-10
21834601	chr9:21834601:C:T	8.34738e-20	-1.81217	-2.57401e-10	1.29029e-14	-2.22998	-2.57401e-10
21834969	chr9:21834969:C:T	3.45802e-19	-4.40445e-10	-0.390836	7.97781e-14	-4.40445e-10	-0.408185
21835242	chr9:21835242:A:C	1.53287e-19	-4.40445e-10	-1.20439	3.63399e-14	-4.40445e-10	-1.19452
21835558	chr9:21835558:C:G	3.4036e-19	-4.40445e-10	-0.406697	7.87479e-14	-4.40445e-10	-0.421183
21835859	chr9:21835859:C:G	1.6819e-19	-4.40445e-10	-1.11161	3.85125e-14	-4.40445e-10	-1.13645
21835969	chr9:21835969:C:T	1.58296e-19	-4.40445e-10	-1.17223	3.62609e-14	-4.40445e-10	-1.19669
21836062	chr9:21836062:C:T	2.01926e-19	-4.40445e-10	-0.9288	5.04798e-14	-4.40445e-10	-0.865862
21836802	chr9:21836802:G:A	2.47769e-19	-4.40445e-10	-0.724203	5.8772e-14	-4.40445e-10	-0.71377
21837145	chr9:21837145:GT:G	1.7413e-19	-1.85147	0.774571	9.06084e-14	-0.884039	0.603151
21837206	chr9:21837206:A:G	1.9472e-19	-4.40445e-10	-0.965137	4.8417e-14	-4.40445e-10	-0.907584
21837615	chr9:21837615:G:T	8.45606e-20	-1.79923	-2.57401e-10	2.18497e-14	-1.70325	-2.57401e-10
21837845	chr9:21837845:C:T	2.08486e-19	-4.40445e-10	-0.896829	5.23479e-14	-4.40445e-10	-0.829523
21838146	chr9:21838146:A:G	3.76262e-19	-1.69412	1.3877	1.3651e-13	-0.961363	1.09032
21838378	chr9:21838378:T:G	6.08028e-20	-2.12906	-2.57401e-10	1.47674e-14	-2.09501	-2.57401e-10
21838468	chr9:21838468:G:A	1.58327e-19	-4.40445e-10	-1.17204	3.62591e-14	-4.40445e-10	-1.19674
21838631	chr9:21838631:T:C	1.17691e-19	-1.46864	-2.57401e-10	2.70306e-14	-1.49047	-2.57401e-10
21839189	chr9:21839189:A:T	3.06071e-20	-1.85551	-0.959959	5.46713e-15	-2.15292	-0.935759
21839376	chr9:21839376:G:A	2.01039e-19	-4.40445e-10	-0.933203	4.51067e-14	-4.40445e-10	-0.978403
21839796	chr9:21839796:T:G	1.82042e-19	-4.40445e-10	-1.03246	4.1323e-14	-4.40445e-10	-1.06602
21840064	chr9:21840064:A:G	1.64179e-19	-4.40445e-10	-1.13575	3.76703e-14	-4.40445e-10	-1.15856
21840148	chr9:21840148:C:A	1.59226e-19	-4.40445e-10	-1.16638	3.57454e-14	-4.40445e-10	-1.21101
21840194	chr9:21840194:C:G	9.48719e-19	-0.522231	1.14064	5.94774e-14	-1.63594	0.934106
21840276	chr9:21840276:C:T	1.79764e-19	-4.40445e-10	-1.04505	4.43301e-14	-4.40445e-10	-0.995772
21840299	chr9:21840299:A:G	4.62072e-19	-1.50789	1.40691	1.74932e-13	-0.725154	1.10212
21840388	chr9:21840388:C:T	3.35697e-19	-0.608123	0.18763	2.51671e-14	-1.6745	0.112602
21840623	chr9:21840623:C:T	1.70949e-19	-4.40445e-10	-1.09533	3.66518e-14	-4.40445e-10	-1.18597
21840761	chr9:21840761:A:G	9.68335e-19	-0.49561	1.13449	6.02787e-14	-1.61788	0.929421
21840778	chr9:21840778:G:A	4.53356e-19	-1.5092	1.38918	1.77179e-13	-0.704052	1.09378
21840835	chr9:21840835:G:T	2.63158e-20	-1.79125	-1.17528	4.09619e-15	-2.19415	-1.18323
21840843	chr9:21840843:C:T	1.00753e-18	-0.480782	1.15933	6.226e-14	-1.60903	0.952913
21841033	chr9:21841033:C:T	1.99728e-19	-4.40445e-10	-0.939743	4.7547e-14	-4.40445e-10	-0.925717
21841119	chr9:21841119:C:T	1.58383e-19	-4.40445e-10	-1.17168	3.62668e-14	-4.40445e-10	-1.19653
21841909	chr9:21841909:A:G	2.345e-19	-4.40445e-10	-0.779247	5.3923e-14	-4.40445e-10	-0.799878
21842045	chr9:21842045:G:A	2.74509e-19	-4.40445e-10	-0.621717	6.28497e-14	-4.40445e-10	-0.646688
21842155	chr9:21842155:G:A	7.3491e-19	-1.03331	1.39636	2.42005e-13	-0.591323	1.29285
21842178	chr9:21842178:C:T	1.92316e-19	-4.40445e-10	-0.977563	4.50837e-14	-4.40445e-10	-0.978914
21842226	chr9:21842226:G:A	4.01698e-19	-0.715455	0.474456	3.14381e-14	-1.73828	0.39887
21842380	chr9:21842380:A:G	1.53275e-19	-4.40445e-10	-1.20446	3.62905e-14	-4.40445e-10	-1.19588
21842631	chr9:21842631:C:T	4.6418e-19	-4.40445e-10	-0.0964291	8.85322e-14	-4.40445e-10	-0.304069
21842677	chr9:21842677:G:T	7.20444e-20	-1.95942	-2.57401e-10	1.47368e-14	-2.09709	-2.57401e-10
21842734	chr9:21842734:A:G	3.13252e-20	-2.1926	-0.599675	1.88151e-14	-1.19824	-0.65453
21842853	chr9:21842853:G:A	2.8377e-19	-4.40445e-10	-0.588538	6.8553e-14	-4.40445e-10	-0.559827
21842914	chr9:21842914:A:G	3.92443e-19	-4.40445e-10	-0.264308	7.04844e-14	-4.40445e-10	-0.532044
21843630	chr9:21843630:A:G	1.54597e-19	-4.40445e-10	-1.19588	3.58087e-14	-4.40445e-10	-1.20925
21843737	chr9:21843737:A:G	7.07583e-19	-1.10936	1.43451	2.22468e-13	-0.695652	1.313
21843843	chr9:21843843:A:G	6.03676e-19	-1.05404	1.22038	2.68658e-13	-0.12403	0.930035
21844007	chr9:21844007:A:G	3.92237e-19	-4.40445e-10	-0.264833	7.04543e-14	-4.40445e-10	-0.532471
21844644	chr9:21844644:A:G	6.91754e-19	-0.966685	1.26921	3.12952e-13	-0.0171423	0.975757
21844801	chr9:21844801:A:G	2.99811e-19	-4.40445e-10	-0.533548	5.47959e-14	-4.40445e-10	-0.78382
21844898	chr9:21844898:A:G	1.61037e-19	-4.40445e-10	-1.15507	3.66701e-14	-4.40445e-10	-1.18547
21844955	chr9:21844955:C:T	1.60337e-19	-4.40445e-10	-1.15943	3.7735e-14	-4.40445e-10	-1.15685
21845188	chr9:21845188:C:G	2.13905e-19	-4.40445e-10	-0.871167	6.89984e-14	-4.40445e-10	-0.553352
21845259	chr9:21845259:T:C	2.22592e-19	-4.40445e-10	-0.83136	6.65759e-14	-4.40445e-10	-0.589092
21845309	chr9:21845309:A:G	2.90365e-20	-2.14829	-0.719854	1.07614e-14	-1.84945	-0.562014
21845739	chr9:21845739:G:C	2.51776e-20	-2.20967	-0.801075	2.08511e-14	-1.01956	-0.730471
21846167	chr9:21846167:A:T	1.01335e-19	-1.61827	-2.57401e-10	2.52445e-14	-1.55883	-2.57401e-10
21846286	chr9:21846286:A:G	4.37208e-19	-1.29326	1.13697	3.12025e-13	0.0572991	0.898349
21846328	chr9:21846328:C:T	2.96556e-19	-1.54052	0.996053	3.19827e-13	0.176282	0.804062
21846468	chr9:21846468:T:A	3.82573e-19	-4.40445e-10	-0.289781	8.15892e-14	-4.40445e-10	-0.385738
21846728	chr9:21846728:A:G	6.56394e-20	-2.2389	0.186374	5.17099e-14	-1.0471	0.205317
21846823	chr9:21846823:A:G	3.78769e-19	-4.40445e-10	-0.299773	6.8589e-14	-4.40445e-10	-0.559303
21847573	chr9:21847573:T:G	1.52695e-19	-4.40445e-10	-1.20826	3.57497e-14	-4.40445e-10	-1.21089
21847629	chr9:21847629:A:G	1.52556e-19	-4.40445e-10	-1.20917	3.5764e-14	-4.40445e-10	-1.21049
21847649	chr9:21847649:A:G	8.13712e-20	-1.83768	-2.57401e-10	1.87246e-14	-1.8576	-2.57401e-10
21847703	chr9:21847703:A:G	3.34016e-19	-4.40445e-10	-0.425513	6.17849e-14	-4.40445e-10	-0.663776
21848255	chr9:21848255:G:T	1.16357e-19	-1.48004	-2.57401e-10	2.89124e-14	-1.42316	-2.57401e-10
21848285	chr9:21848285:T:C	1.97472e-19	-4.40445e-10	-0.951104	4.6421e-14	-4.40445e-10	-0.949682
21848532	chr9:21848532:G:A	2.85246e-20	-2.12419	-0.761747	9.82551e-15	-1.89596	-0.606498
21848745	chr9:21848745:C:A	6.05345e-19	-1.69322	1.86232	3.06548e-13	-0.576515	1.51445
21849008	chr9:21849008:T:C	3.39722e-19	-4.40445e-10	-0.408573	6.26201e-14	-4.40445e-10	-0.650348
21849067	chr9:21849067:A:T	5.33689e-19	-1.38735	1.43046	3.60431e-13	-0.0804386	1.1803
21850045	chr9:21850045:C:G	3.17526e-19	-1.51967	1.04353	2.03121e-13	-0.288759	0.815125
21851245	chr9:21851245:T:C	2.40606e-19	-4.40445e-10	-0.753538	5.32994e-14	-4.40445e-10	-0.811509
21851323	chr9:21851323:T:C	3.10046e-19	-4.40445e-10	-0.49998	5.80979e-14	-4.40445e-10	-0.725306
21851486	chr9:21851486:G:T	5.0161e-19	-4.40445e-10	-0.018877	1.15638e-13	-4.40445e-10	-0.0369694
21851506	chr9:21851506:C:G	2.12006e-19	-1.64276	0.762673	1.24305e-13	-0.48493	0.520236
21851658	chr9:21851658:G:A	3.29807e-19	-4.40445e-10	-0.438194	6.10957e-14	-4.40445e-10	-0.674993
21851778	chr9:21851778:G:A	5.52317e-19	-1.69156	1.76898	2.80036e-13	-0.572181	1.41967
21851839	chr9:21851839:C:A	3.44816e-18	-1.47048	3.37937	3.69703e-13	-2.12069	3.24595
21852160	chr9:21852160:G:A	1.54838e-19	-4.40445e-10	-1.19432	3.60951e-14	-4.40445e-10	-1.20128
21852182	chr9:21852182:G:T	1.46204e-18	-1.1109	2.16178	1.36047e-13	-1.9778	2.10337
21852192	chr9:21852192:T:C	1.39498e-18	-1.15205	2.15599	1.32385e-13	-1.99886	2.09713
21852427	chr9:21852427:T:C	1.52745e-19	-4.40445e-10	-1.20793	3.57488e-14	-4.40445e-10	-1.21092
21853222	chr9:21853222:T:C	4.63144e-20	-2.22928	-0.171965	3.28316e-14	-1.14295	-0.153097
21853265	chr9:21853265:G:A	1.96447e-19	-4.40445e-10	-0.956309	4.82643e-14	-4.40445e-10	-0.910743
21853340	chr9:21853340:A:G	4.33819e-18	-1.34594	3.48445	4.15155e-13	-2.08661	3.32783
21853456	chr9:21853456:G:A	5.59541e-19	-4.40445e-10	0.0904162	1.24777e-13	-4.40445e-10	0.0390914
21853898	chr9:21853898:T:C	1.53383e-19	-4.40445e-10	-1.20376	3.58629e-14	-4.40445e-10	-1.20773
21854200	chr9:21854200:A:G	2.66578e-19	-1.48404	0.833004	1.73776e-13	-0.25017	0.620504
21854275	chr9:21854275:A:G	1.52571e-19	-4.40445e-10	-1.20907	3.57927e-14	-4.40445e-10	-1.20969
21854435	chr9:21854435:A:T	5.63529e-20	-2.20507	-2.57401e-10	1.3605e-14	-2.177	-2.57401e-10
21854741	chr9:21854741:C:T	3.15111e-20	-1.75982	-1.02654	4.9087e-15	-2.12508	-1.07134
21855017	chr9:21855017:G:A	7.85525e-19	-4.40445e-10	0.429652	2.44378e-13	-4.40445e-10	0.71128
21855097	chr9:21855097:G:T	7.92401e-20	-2.22947	0.365247	5.72329e-14	-1.18529	0.444985
21855347	chr9:21855347:G:A	2.40144e-19	-4.40445e-10	-0.755464	5.66784e-14	-4.40445e-10	-0.750042
21855673	chr9:21855673:G:A	5.47178e-20	-2.23451	-2.57401e-10	2.1503e-14	-1.71924	-2.57401e-10
21855688	chr9:21855688:G:A	1.84723e-20	-2.11193	-1.20849	3.81562e-15	-2.23687	-1.21146
21856573	chr9:21856573:T:G	9.15459e-20	-1.71986	-2.57401e-10	5.37178e-14	-0.80369	-2.57401e-10
21856662	chr9:21856662:G:C	2.07534e-19	-1.39348	0.492068	1.44484e-13	-0.0681827	0.253918
21856686	chr9:21856686:A:G	2.01753e-20	-2.07986	-1.15238	4.73709e-15	-2.1343	-1.09771
21856891	chr9:21856891:C:T	2.02737e-19	-4.40445e-10	-0.924789	4.72854e-14	-4.40445e-10	-0.931233
21857245	chr9:21857245:A:G	1.30433e-19	-2.09481	0.728968	1.12898e-13	-0.900116	0.839167
21857303	chr9:21857303:G:A	6.94201e-19	-4.40445e-10	0.30606	1.32322e-13	-4.40445e-10	0.0978033
21857304	chr9:21857304:C:T	1.22014e-18	-1.84722	2.71724	1.76685e-13	-2.19789	2.58483
21857567	chr9:21857567:A:G	6.55519e-20	-2.05386	-2.57401e-10	1.43779e-14	-2.12174	-2.57401e-10
21857969	chr9:21857969:A:G	3.81678e-19	-4.40445e-10	-0.292122	8.88716e-14	-4.40445e-10	-0.300242
21858041	chr9:21858041:T:C	1.94062e-19	-4.40445e-10	-0.968525	4.61357e-14	-4.40445e-10	-0.955847
21858124	chr9:21858124:T:C	1.63306e-18	-4.40445e-10	1.16151	3.42074e-13	-4.40445e-10	1.04759
21858308	chr9:21858308:A:G	1.5912e-19	-4.40445e-10	-1.16704	3.62999e-14	-4.40445e-10	-1.19562
21858380	chr9:21858380:A:G	3.44088e-19	-4.40445e-10	-0.395805	7.52826e-14	-4.40445e-10	-0.466187
21858393	chr9:21858393:G:C	2.48856e-19	-1.3802	0.660378	4.7073e-14	-1.41386	0.478119
21858451	chr9:21858451:A:G	4.21495e-20	-2.23869	-0.256794	1.45776e-14	-1.92092	-0.187033
21858720	chr9:21858720:A:G	1.96028e-19	-4.40445e-10	-0.958446	4.5503e-14	-4.40445e-10	-0.969656
21859836	chr9:21859836:A:G	1.55049e-19	-4.40445e-10	-1.19296	3.65391e-14	-4.40445e-10	-1.18905
21860327	chr9:21860327:A:C	1.64583e-19	-4.40445e-10	-1.13329	3.79854e-14	-4.40445e-10	-1.15023
21860429	chr9:21860429:C:T	1.84601e-19	-4.40445e-10	-1.01851	4.00734e-14	-4.40445e-10	-1.09672
21860732	chr9:21860732:AGTTT:A	1.86819e-19	-4.40445e-10	-1.00656	4.04525e-14	-4.40445e-10	-1.08731
21860825	chr9:21860825:C:G	1.52344e-19	-4.40445e-10	-1.21056	3.61813e-14	-4.40445e-10	-1.19889
21860981	chr9:21860981:C:A	2.43747e-19	-4.40445e-10	-0.740571	5.68251e-14	-4.40445e-10	-0.747457
21861198	chr9:21861198:A:G	2.39542e-19	-4.40445e-10	-0.757974	5.58252e-14	-4.40445e-10	-0.76521
21861471	chr9:21861471:C:T	2.26082e-19	-4.40445e-10	-0.815801	5.08846e-14	-4.40445e-10	-0.857875
21861558	chr9:21861558:A:G	1.53327e-19	-4.40445e-10	-1.20413	3.57565e-14	-4.40445e-10	-1.2107
21861782	chr9:21861782:A:C	3.8631e-19	-4.40445e-10	-0.28006	1.00438e-13	-4.40445e-10	-0.177892
21861878	chr9:21861878:A:G	2.46548e-19	-4.40445e-10	-0.729143	5.73841e-14	-4.40445e-10	-0.737668
21861904	chr9:21861904:T:G	5.9541e-20	-2.15004	-2.57401e-10	5.65255e-14	-0.752744	-2.57401e-10
21862295	chr9:21862295:A:G	4.0853e-19	-4.40445e-10	-0.224136	1.0647e-13	-4.40445e-10	-0.119569
21862550	chr9:21862550:G:A	1.92594e-20	-2.08687	-1.19183	4.65122e-15	-2.06211	-1.18819
21862671	chr9:21862671:T:C	3.20204e-19	-4.40445e-10	-0.467743	6.96242e-14	-4.40445e-10	-0.544323
21862811	chr9:21862811:C:T	1.71925e-19	-4.40445e-10	-1.08964	4.08304e-14	-4.40445e-10	-1.07801
21862824	chr9:21862824:TTGGGGGAGGGATAC:T	1.87018e-19	-4.40445e-10	-1.00549	4.57895e-14	-4.40445e-10	-0.96338
21862898	chr9:21862898:T:A	1.23798e-18	-4.40445e-10	0.884535	2.59996e-13	-4.40445e-10	0.773233
21863195	chr9:21863195:A:G	2.30824e-19	-4.40445e-10	-0.795044	5.37011e-14	-4.40445e-10	-0.804002
21863355	chr9:21863355:C:T	8.76071e-20	-1.76384	-2.57401e-10	2.0369e-14	-1.77342	-2.57401e-10
21863950	chr9:21863950:C:T	5.63976e-20	-2.20427	-2.57401e-10	1.85904e-14	-1.86479	-2.57401e-10
21864269	chr9:21864269:A:G	1.58238e-19	-4.40445e-10	-1.1726	3.59919e-14	-4.40445e-10	-1.20414
21864379	chr9:21864379:C:T	1.01365e-18	-4.40445e-10	0.684615	2.18849e-13	-4.40445e-10	0.600948
21864536	chr9:21864536:A:G	6.79964e-20	-2.23874	0.221491	2.37691e-14	-1.92014	0.301088
21864553	chr9:21864553:A:G	2.072e-19	-4.40445e-10	-0.903016	4.95918e-14	-4.40445e-10	-0.88361
21865158	chr9:21865158:G:A	2.62653e-19	-4.40445e-10	-0.665866	5.02838e-14	-4.40445e-10	-0.869753
21865351	chr9:21865351:A:G	4.28458e-19	-4.40445e-10	-0.176508	1.1212e-13	-4.40445e-10	-0.0678637
21865843	chr9:21865843:T:C	1.14004e-18	-4.40445e-10	0.80212	2.4294e-13	-4.40445e-10	0.705379
21865865	chr9:21865865:C:G	1.53055e-19	-4.40445e-10	-1.20591	3.57293e-14	-4.40445e-10	-1.21146
21865930	chr9:21865930:C:T	3.06166e-19	-0.512573	-2.57401e-10	3.79481e-14	-1.15122	-2.57401e-10
21866314	chr9:21866314:C:G	3.49191e-20	-2.23452	-0.449145	2.01363e-14	-1.36266	-0.422253
21866912	chr9:21866912:G:C	5.74881e-20	-2.18512	-2.57401e-10	1.69588e-14	-1.95665	-2.57401e-10
21867053	chr9:21867053:T:C	1.58221e-19	-4.40445e-10	-1.17271	3.79816e-14	-4.40445e-10	-1.15033
21867245	chr9:21867245:C:T	1.81055e-19	-4.40445e-10	-1.0379	4.65348e-14	-4.40445e-10	-0.947234
21867251	chr9:21867251:T:G	2.07417e-19	-4.40445e-10	-0.901967	4.97054e-14	-4.40445e-10	-0.881322
21868758	chr9:21868758:C:T	5.60254e-20	-2.08278	-0.128113	1.24218e-14	-2.17964	-0.0883411
21869559	chr9:21869559:C:T	7.87964e-19	-4.40445e-10	0.432752	1.67632e-13	-4.40445e-10	0.334334
21870095	chr9:21870095:C:A	5.79908e-20	-2.17642	-2.57401e-10	1.73274e-14	-1.93515	-2.57401e-10
21870167	chr9:21870167:T:C	2.94292e-19	-4.40445e-10	-0.552129	5.73119e-14	-4.40445e-10	-0.738926
21870344	chr9:21870344:C:G	1.54478e-19	-4.40445e-10	-1.19665	3.58005e-14	-4.40445e-10	-1.20947
21870579	chr9:21870579:T:C	1.78119e-19	-4.40445e-10	-1.05425	4.1996e-14	-4.40445e-10	-1.04986
21870887	chr9:21870887:C:T	1.75594e-19	-4.40445e-10	-1.06853	4.14181e-14	-4.40445e-10	-1.06372
21871051	chr9:21871051:A:G	3.76393e-19	-4.40445e-10	-0.306066	8.48144e-14	-4.40445e-10	-0.346969
21871170	chr9:21871170:T:A	1.54595e-19	-4.40445e-10	-1.19589	3.57906e-14	-4.40445e-10	-1.20975
21871203	chr9:21871203:A:G	1.55446e-19	-4.40445e-10	-1.19041	3.59151e-14	-4.40445e-10	-1.20628
21871236	chr9:21871236:C:A	5.4903e-20	-2.23113	-2.57401e-10	1.28228e-14	-2.23621	-2.57401e-10
21871294	chr9:21871294:G:A	1.83798e-19	-4.40445e-10	-1.02286	3.99154e-14	-4.40445e-10	-1.10067
21871592	chr9:21871592:G:C	1.52233e-19	-4.40445e-10	-1.21129	3.60671e-14	-4.40445e-10	-1.20205
21871646	chr9:21871646:A:G	1.55112e-19	-4.40445e-10	-1.19255	3.61295e-14	-4.40445e-10	-1.20032
21871696	chr9:21871696:C:G	1.77398e-19	-4.40445e-10	-1.05831	4.18995e-14	-4.40445e-10	-1.05216
21871813	chr9:21871813:C:T	1.60025e-19	-4.40445e-10	-1.16137	3.66242e-14	-4.40445e-10	-1.18673
21872009	chr9:21872009:A:T	2.21034e-19	-4.40445e-10	-0.838384	4.50379e-14	-4.40445e-10	-0.979931
21872219	chr9:21872219:T:C	1.17652e-19	-2.23742	0.76845	2.42709e-14	-1.90532	0.307163
21872459	chr9:21872459:T:G	1.93782e-19	-4.40445e-10	-0.969968	4.2057e-14	-4.40445e-10	-1.04841
21872594	chr9:21872594:C:T	1.80013e-19	-4.40445e-10	-1.04367	3.95321e-14	-4.40445e-10	-1.11032
21873016	chr9:21873016:A:G	1.83815e-19	-4.40445e-10	-1.02277	3.99498e-14	-4.40445e-10	-1.09981
21873141	chr9:21873141:T:G	1.64174e-19	-4.40445e-10	-1.13577	3.81666e-14	-4.40445e-10	-1.14547
21873765	chr9:21873765:A:G	1.62003e-19	-4.40445e-10	-1.14909	3.9723e-14	-4.40445e-10	-1.10551
21873780	chr9:21873780:G:A	2.18879e-19	-4.40445e-10	-0.848182	4.71219e-14	-4.40445e-10	-0.934697
21873781	chr9:21873781:T:C	1.5515e-19	-4.40445e-10	-1.19231	3.58717e-14	-4.40445e-10	-1.20749
21873917	chr9:21873917:G:A	1.95592e-19	-4.40445e-10	-0.96067	4.19253e-14	-4.40445e-10	-1.05154
21873934	chr9:21873934:ATTATT:A	3.79098e-19	-4.40445e-10	-0.298906	7.65575e-14	-4.40445e-10	-0.449394
21874136	chr9:21874136:A:C	6.11857e-19	-4.40445e-10	0.179798	1.29354e-13	-4.40445e-10	0.0751143
21874554	chr9:21874554:G:A	7.08508e-20	-1.32885	-0.647274	2.8962e-14	-0.849019	-0.572431
21874916	chr9:21874916:C:G	1.76304e-19	-4.40445e-10	-1.06449	4.07707e-14	-4.40445e-10	-1.07947
21875210	chr9:21875210:G:C	5.87726e-20	-2.16303	-2.57401e-10	1.4747e-14	-2.0964	-2.57401e-10
21875507	chr9:21875507:G:A	5.8836e-19	-4.40445e-10	0.140638	1.36947e-13	-4.40445e-10	0.132158
21876136	chr9:21876136:T:C	3.81803e-19	-4.40445e-10	-0.291797	6.86154e-14	-4.40445e-10	-0.558918
21876145	chr9:21876145:A:G	1.58372e-19	-4.40445e-10	-1.17175	3.59925e-14	-4.40445e-10	-1.20412
21876390	chr9:21876390:A:G	3.35688e-19	-4.40445e-10	-0.420519	6.85519e-14	-4.40445e-10	-0.559844
21876408	chr9:21876408:A:G	3.73893e-20	-2.20374	-0.411573	1.72491e-14	-1.58822	-0.351451
21876625	chr9:21876625:A:G	6.49695e-20	-2.06278	-2.57401e-10	1.56553e-14	-2.03663	-2.57401e-10
21876736	chr9:21876736:C:G	1.58847e-19	-4.40445e-10	-1.16876	3.68665e-14	-4.40445e-10	-1.18013
21877059	chr9:21877059:T:G	5.86251e-20	-2.16554	-2.57401e-10	2.9088e-14	-1.41711	-2.57401e-10
21877176	chr9:21877176:A:G	1.79419e-20	-2.23468	-1.11488	1.0463e-14	-1.40425	-1.03535
21877326	chr9:21877326:C:T	5.2612e-19	-4.40445e-10	0.0288284	1.11419e-13	-4.40445e-10	-0.0741384
21877504	chr9:21877504:C:T	1.64836e-19	-4.40445e-10	-1.13175	3.81415e-14	-4.40445e-10	-1.14613
21877548	chr9:21877548:T:C	1.81723e-19	-4.40445e-10	-1.03422	4.33766e-14	-4.40445e-10	-1.01751
21877549	chr9:21877549:T:G	1.82481e-19	-4.40445e-10	-1.03006	4.26237e-14	-4.40445e-10	-1.03503
21877915	chr9:21877915:T:C	1.87231e-19	-4.40445e-10	-1.00436	4.47531e-14	-4.40445e-10	-0.986273
21877986	chr9:21877986:A:C	3.11157e-20	-2.22001	-0.578981	9.59575e-15	-1.97915	-0.546968
21878534	chr9:21878534:G:A	1.84964e-19	-4.40445e-10	-1.01654	4.06944e-14	-4.40445e-10	-1.08134
21879714	chr9:21879714:C:T	2.16052e-19	-4.40445e-10	-0.861183	4.90184e-14	-4.40445e-10	-0.895239
21880171	chr9:21880171:G:A	1.52228e-19	-4.40445e-10	-1.21132	3.57351e-14	-4.40445e-10	-1.2113
21880297	chr9:21880297:A:G	1.67502e-19	-4.40445e-10	-1.11571	3.71463e-14	-4.40445e-10	-1.17257
21880910	chr9:21880910:C:T	2.16077e-19	-4.40445e-10	-0.861064	4.90148e-14	-4.40445e-10	-0.895313
21880998	chr9:21880998:A:G	2.1233e-19	-4.40445e-10	-0.878559	4.82454e-14	-4.40445e-10	-0.911135
21881120	chr9:21881120:A:G	1.54055e-19	-4.40445e-10	-1.19939	3.57746e-14	-4.40445e-10	-1.2102
21881339	chr9:21881339:T:C	7.64003e-19	-4.40445e-10	0.401871	1.78455e-13	-4.40445e-10	0.3969
21881586	chr9:21881586:C:T	2.26221e-19	-4.40445e-10	-0.81519	4.78754e-14	-4.40445e-10	-0.918833
21881900	chr9:21881900:G:A	3.74119e-19	-4.40445e-10	-0.312126	7.94003e-14	-4.40445e-10	-0.412933
21882027	chr9:21882027:AAAT:A	2.27933e-19	-4.40445e-10	-0.807647	5.48428e-14	-4.40445e-10	-0.782965
21882044	chr9:21882044:A:G	1.95719e-19	-4.40445e-10	-0.960022	4.24018e-14	-4.40445e-10	-1.04024
21882595	chr9:21882595:G:T	2.18204e-19	-4.40445e-10	-0.851272	4.95125e-14	-4.40445e-10	-0.885209
21883538	chr9:21883538:C:A	3.37703e-19	-4.40445e-10	-0.414535	7.24765e-14	-4.40445e-10	-0.504173
21883708	chr9:21883708:G:T	1.52228e-19	-4.40445e-10	-1.21132	3.5749e-14	-4.40445e-10	-1.21091
21883747	chr9:21883747:A:G	7.08292e-19	-4.40445e-10	0.326155	1.48789e-13	-4.40445e-10	0.215094
21883860	chr9:21883860:C:G	1.56429e-19	-4.40445e-10	-1.1841	3.70247e-14	-4.40445e-10	-1.17585
21883948	chr9:21883948:T:TA	1.85291e-19	-4.40445e-10	-1.01478	4.26246e-14	-4.40445e-10	-1.035
21884053	chr9:21884053:T:C	7.11156e-19	-4.40445e-10	0.330192	1.63647e-13	-4.40445e-10	0.310276
21884553	chr9:21884553:A:G	2.55097e-20	-2.23332	-0.764319	1.65682e-14	-1.36922	-0.610726
21884771	chr9:21884771:C:A	5.02263e-19	-4.40445e-10	-0.0175772	1.06322e-13	-4.40445e-10	-0.120964
21885035	chr9:21885035:G:A	3.62569e-19	-4.40445e-10	-0.343487	6.3638e-14	-4.40445e-10	-0.634225
21885178	chr9:21885178:AAAC:A	3.87942e-19	-4.40445e-10	-0.275844	8.20822e-14	-4.40445e-10	-0.379714
21885636	chr9:21885636:C:T	3.75055e-20	-2.1806	-0.431613	9.81125e-15	-2.11293	-0.390972
21885834	chr9:21885834:T:G	1.77244e-19	-4.40445e-10	-1.05917	4.17271e-14	-4.40445e-10	-1.05628
21885984	chr9:21885984:G:C	4.10131e-19	-4.40445e-10	-0.220224	8.79974e-14	-4.40445e-10	-0.310128
21886508	chr9:21886508:C:T	3.03098e-20	-2.19267	-0.632561	8.15986e-15	-2.09458	-0.59363
21886768	chr9:21886768:A:G	1.83234e-20	-2.17417	-1.15435	4.84755e-15	-2.08118	-1.12778
21887032	chr9:21887032:A:G	1.87468e-19	-2.23338	1.23028	4.64526e-14	-1.97411	1.02511
21887211	chr9:21887211:T:G	2.55602e-19	-4.40445e-10	-0.693078	6.66173e-14	-4.40445e-10	-0.58847
21888362	chr9:21888362:A:G	1.57883e-19	-4.40445e-10	-1.17485	3.67178e-14	-4.40445e-10	-1.18417
21888744	chr9:21888744:T:C	5.44953e-20	-2.23859	-2.57401e-10	1.28237e-14	-2.23614	-2.57401e-10
21888805	chr9:21888805:G:A	1.53104e-19	-4.40445e-10	-1.20558	3.58073e-14	-4.40445e-10	-1.20928
21889112	chr9:21889112:A:G	2.12206e-19	-4.40445e-10	-0.879142	4.93801e-14	-4.40445e-10	-0.887888
21889251	chr9:21889251:C:T	1.83078e-20	-2.1802	-1.14917	4.82833e-15	-2.08419	-1.12874
21889293	chr9:21889293:A:G	5.2526e-19	-4.40445e-10	0.0271922	1.20832e-13	-4.40445e-10	0.00696606
21889505	chr9:21889505:T:C	2.0133e-19	-4.40445e-10	-0.931754	4.74436e-14	-4.40445e-10	-0.927893
21891100	chr9:21891100:A:G	5.17024e-19	-4.40445e-10	0.0113883	1.02629e-13	-4.40445e-10	-0.156314
21891113	chr9:21891113:A:C	2.69586e-19	-4.40445e-10	-0.639814	5.33544e-14	-4.40445e-10	-0.810479
21891156	chr9:21891156:C:T	1.98998e-19	-4.40445e-10	-0.943405	4.24146e-14	-4.40445e-10	-1.03994
21891194	chr9:21891194:G:A	2.02182e-19	-4.40445e-10	-0.927531	4.29081e-14	-4.40445e-10	-1.02837
21891346	chr9:21891346:T:C	5.56355e-19	-4.40445e-10	0.0847049	9.06933e-14	-4.40445e-10	-0.279951
21892884	chr9:21892884:A:G	5.45382e-20	-2.2378	-2.57401e-10	1.51873e-14	-2.06697	-2.57401e-10
21892914	chr9:21892914:C:G	1.8159e-19	-4.40445e-10	-1.03495	4.4144e-14	-4.40445e-10	-0.999977
21893253	chr9:21893253:A:C	1.57091e-19	-1.17987	-2.57401e-10	2.28035e-14	-1.66052	-2.57401e-10
21893824	chr9:21893824:A:C	2.03677e-19	-2.23202	1.31186	8.24507e-14	-1.45546	1.08022
21894011	chr9:21894011:AG:A	2.2321e-19	-4.40445e-10	-0.828589	5.68032e-14	-4.40445e-10	-0.747843
21894300	chr9:21894300:C:G	3.45765e-20	-2.11916	-0.574362	7.36982e-15	-2.18716	-0.602885
21894392	chr9:21894392:C:T	2.90597e-20	-2.14853	-0.718821	6.53228e-15	-2.1672	-0.743482
21894496	chr9:21894496:G:A	2.99598e-20	-2.11462	-0.722222	6.54429e-15	-2.16889	-0.739953
21894992	chr9:21894992:G:A	2.88977e-20	-2.1177	-0.755244	6.16906e-15	-2.1902	-0.777692
21895158	chr9:21895158:T:C	2.43724e-20	-2.15461	-0.888641	5.7461e-15	-2.13525	-0.903665
21895186	chr9:21895186:C:A	7.10581e-20	-2.21769	0.244484	1.89761e-14	-2.05437	0.210114
21896293	chr9:21896293:C:A	2.975e-20	-2.10018	-0.743691	6.14925e-15	-2.20732	-0.763783
21896420	chr9:21896420:A:T	2.87256e-20	-2.13544	-0.743467	6.28296e-15	-2.17996	-0.769631
21896874	chr9:21896874:T:A	1.58712e-19	-4.40445e-10	-1.16961	3.65665e-14	-4.40445e-10	-1.1883
21897034	chr9:21897034:G:C	2.64933e-19	-4.40445e-10	-0.657222	5.4521e-14	-4.40445e-10	-0.788849
21897380	chr9:21897380:G:GTTCTCT	1.52375e-19	-4.40445e-10	-1.21036	3.57293e-14	-4.40445e-10	-1.21146
21897381	chr9:21897381:G:A	1.52375e-19	-4.40445e-10	-1.21036	3.57293e-14	-4.40445e-10	-1.21146
21897833	chr9:21897833:TC:T	2.18075e-19	-4.40445e-10	-0.851861	5.2735e-14	-4.40445e-10	-0.822155
21898320	chr9:21898320:G:A	1.52568e-19	-4.40445e-10	-1.20909	3.66831e-14	-4.40445e-10	-1.18512
21898410	chr9:21898410:C:T	3.53635e-19	-0.368436	-2.57401e-10	6.85285e-14	-0.560185	-2.57401e-10
21898907	chr9:21898907:C:A	1.71951e-19	-4.40445e-10	-1.08949	4.08572e-14	-4.40445e-10	-1.07735
21898998	chr9:21898998:A:G	7.2093e-19	-4.40445e-10	0.343841	1.46855e-13	-4.40445e-10	0.202013
21899651	chr9:21899651:AC:A	1.3464e-18	-4.40445e-10	0.968485	2.17026e-13	-4.40445e-10	0.592583
21899716	chr9:21899716:A:G	2.16865e-19	-4.40445e-10	-0.857424	5.20928e-14	-4.40445e-10	-0.834408
21899905	chr9:21899905:A:C	5.2622e-19	-4.40445e-10	0.0290183	1.22038e-13	-4.40445e-10	0.0168935
21900436	chr9:21900436:TAAAC:T	8.57948e-20	-1.78474	-2.57401e-10	2.03405e-14	-1.77482	-2.57401e-10
21900600	chr9:21900600:G:A	3.89321e-19	-4.40445e-10	-0.272296	9.46848e-14	-4.40445e-10	-0.236882
21900674	chr9:21900674:C:G	4.05983e-19	-4.40445e-10	-0.230389	9.55201e-14	-4.40445e-10	-0.228099
21900731	chr9:21900731:G:A	1.5661e-19	-1.95146	0.768521	4.99604e-14	-1.16177	0.285568
21900852	chr9:21900852:T:C	1.68832e-19	-4.40445e-10	-1.1078	3.99024e-14	-4.40445e-10	-1.101
21900978	chr9:21900978:A:G	8.86053e-20	-2.23712	0.484609	4.66724e-14	-1.27724	0.332959
21901027	chr9:21901027:G:C	2.65106e-20	-2.21227	-0.746885	8.74305e-15	-1.84769	-0.771489
21901129	chr9:21901129:C:G	5.20925e-20	-1.78316	-0.500523	1.94343e-14	-1.40209	-0.418312
21901264	chr9:21901264:A:G	2.30511e-20	-2.21131	-0.887672	7.67626e-15	-1.84373	-0.90557
21901619	chr9:21901619:C:A	2.27459e-20	-2.19536	-0.916953	7.84282e-15	-1.79657	-0.931265
21901760	chr9:21901760:C:T	2.15826e-19	-4.40445e-10	-0.862226	5.21285e-14	-4.40445e-10	-0.833723
21902355	chr9:21902355:C:A	2.78024e-20	-2.1804	-0.73118	6.75222e-15	-2.12692	-0.75064
21902437	chr9:21902437:T:G	1.69411e-19	-4.40445e-10	-1.10437	3.90308e-14	-4.40445e-10	-1.12308
21902612	chr9:21902612:A:G	1.54443e-19	-4.40445e-10	-1.19688	3.63407e-14	-4.40445e-10	-1.1945
21902859	chr9:21902859:AG:A	1.54388e-19	-4.40445e-10	-1.19723	3.63264e-14	-4.40445e-10	-1.19489
21903066	chr9:21903066:TCTC:T	8.12554e-20	-1.8391	-2.57401e-10	1.8857e-14	-1.85055	-2.57401e-10
21903104	chr9:21903104:T:C	1.52321e-19	-4.40445e-10	-1.21071	3.57384e-14	-4.40445e-10	-1.21121
21903144	chr9:21903144:C:A	5.45701e-20	-1.12694	-1.11027	5.93779e-15	-1.92771	-1.07839
21904049	chr9:21904049:G:A	1.53609e-19	-4.40445e-10	-1.20229	3.63312e-14	-4.40445e-10	-1.19476
21904086	chr9:21904086:C:G	5.27442e-19	-4.40445e-10	0.0313379	1.22168e-13	-4.40445e-10	0.0179643
21904159	chr9:21904159:G:T	1.80182e-19	-4.40445e-10	-1.04273	4.2902e-14	-4.40445e-10	-1.02852
21904955	chr9:21904955:A:G	1.70662e-19	-4.40445e-10	-1.09701	4.3792e-14	-4.40445e-10	-1.00798
21905380	chr9:21905380:C:T	2.79104e-20	-2.00348	-0.904218	4.83049e-15	-2.23696	-0.975523
21905381	chr9:21905381:C:T	1.98106e-19	-4.40445e-10	-0.9479	3.95588e-14	-4.40445e-10	-1.10965
21905430	chr9:21905430:A:G	1.79722e-20	-2.21835	-1.12952	1.18515e-14	-1.22111	-1.09388
21905626	chr9:21905626:C:T	1.81915e-19	-4.40445e-10	-1.03316	4.45172e-14	-4.40445e-10	-0.991559
21905633	chr9:21905633:GT:G	6.76955e-20	-2.22917	0.207491	3.06061e-14	-1.33655	-0.0296794
21907301	chr9:21907301:C:T	1.53386e-19	-4.40445e-10	-1.20375	3.61453e-14	-4.40445e-10	-1.19989
21907749	chr9:21907749:T:A	1.89127e-19	-4.40445e-10	-0.994284	4.19785e-14	-4.40445e-10	-1.05028
21908148	chr9:21908148:A:T	1.56237e-19	-4.40445e-10	-1.18532	3.62005e-14	-4.40445e-10	-1.19836
21908169	chr9:21908169:G:T	1.56247e-19	-4.40445e-10	-1.18527	3.72862e-14	-4.40445e-10	-1.16881
21908235	chr9:21908235:A:G	1.62558e-19	-4.40445e-10	-1.14567	3.93107e-14	-4.40445e-10	-1.11594
21908793	chr9:21908793:C:CT	5.38321e-20	-2.20229	-0.0485416	1.34507e-14	-1.96707	-0.221335
21909001	chr9:21909001:T:G	1.5982e-19	-4.40445e-10	-1.16265	3.84761e-14	-4.40445e-10	-1.1374
21909088	chr9:21909088:C:G	5.11544e-19	-4.40445e-10	0.000732604	1.18353e-13	-4.40445e-10	-0.0137659
21909603	chr9:21909603:T:G	4.19868e-19	-4.40445e-10	-0.196759	9.74532e-14	-4.40445e-10	-0.208062
21909756	chr9:21909756:C:T	1.62436e-19	-4.40445e-10	-1.14642	3.8243e-14	-4.40445e-10	-1.14347
21910654	chr9:21910654:G:A	1.57381e-19	-4.40445e-10	-1.17803	3.69947e-14	-4.40445e-10	-1.17666
21910699	chr9:21910699:A:G	2.53965e-20	-2.15282	-0.849268	5.29789e-15	-2.19372	-0.926408
21910906	chr9:21910906:T:C	2.12303e-19	-4.40445e-10	-0.878687	5.05156e-14	-4.40445e-10	-0.865152
21911187	chr9:21911187:C:T	8.68262e-20	-1.77279	-2.57401e-10	1.97328e-14	-1.80515	-2.57401e-10
21911847	chr9:21911847:T:C	1.54457e-19	-4.40445e-10	-1.19678	3.64411e-14	-4.40445e-10	-1.19174
21911870	chr9:21911870:T:C	1.54192e-19	-4.40445e-10	-1.1985	3.60795e-14	-4.40445e-10	-1.20171
21911891	chr9:21911891:G:A	1.54953e-19	-4.40445e-10	-1.19358	3.69572e-14	-4.40445e-10	-1.17767
21912118	chr9:21912118:C:T	1.63491e-19	-4.40445e-10	-1.13994	3.86729e-14	-4.40445e-10	-1.1323
21912140	chr9:21912140:T:C	1.59266e-19	-4.40445e-10	-1.16612	3.83546e-14	-4.40445e-10	-1.14056
21912176	chr9:21912176:G:T	1.81107e-19	-4.40445e-10	-1.03761	3.71854e-14	-4.40445e-10	-1.17152
21912283	chr9:21912283:G:T	1.99905e-19	-4.40445e-10	-0.938858	4.68604e-14	-4.40445e-10	-0.940262
21912358	chr9:21912358:G:A	1.5223e-19	-4.40445e-10	-1.21131	3.57392e-14	-4.40445e-10	-1.21119
21912418	chr9:21912418:C:A	1.77747e-19	-4.40445e-10	-1.05634	4.37435e-14	-4.40445e-10	-1.00909
21912540	chr9:21912540:T:G	1.61882e-19	-4.40445e-10	-1.14984	3.91397e-14	-4.40445e-10	-1.1203
21912626	chr9:21912626:T:C	7.43749e-20	-2.23583	0.308249	3.06556e-14	-1.50813	0.143512
21913631	chr9:21913631:A:G	1.55431e-19	-4.40445e-10	-1.1905	3.70176e-14	-4.40445e-10	-1.17604
21913668	chr9:21913668:A:G	1.62368e-19	-4.40445e-10	-1.14684	3.92816e-14	-4.40445e-10	-1.11668
21913824	chr9:21913824:C:T	1.00115e-19	-1.63038	-2.57401e-10	2.35396e-14	-1.62875	-2.57401e-10
21914165	chr9:21914165:A:G	1.61959e-19	-4.40445e-10	-1.14936	3.89294e-14	-4.40445e-10	-1.12568
21914309	chr9:21914309:C:T	3.29653e-19	-4.40445e-10	-0.43866	5.9243e-14	-4.40445e-10	-0.705788
21914332	chr9:21914332:A:G	1.53194e-19	-4.40445e-10	-1.205	3.62064e-14	-4.40445e-10	-1.1982
21914427	chr9:21914427:T:C	1.99356e-19	-4.40445e-10	-0.941607	4.73564e-14	-4.40445e-10	-0.929732
21915600	chr9:21915600:C:G	1.64524e-19	-4.40445e-10	-1.13365	3.98282e-14	-4.40445e-10	-1.10286
21915691	chr9:21915691:C:G	1.61247e-19	-4.40445e-10	-1.15377	3.81445e-14	-4.40445e-10	-1.14605
21915817	chr9:21915817:C:T	1.71267e-19	-4.40445e-10	-1.09347	3.63789e-14	-4.40445e-10	-1.19345
21915893	chr9:21915893:A:C	1.59157e-19	-4.40445e-10	-1.16681	3.82163e-14	-4.40445e-10	-1.14417
21915984	chr9:21915984:G:C	1.72855e-19	-4.40445e-10	-1.08425	4.17519e-14	-4.40445e-10	-1.05569
21916190	chr9:21916190:C:G	6.82659e-20	-2.22566	0.212367	3.17098e-14	-1.30665	-0.0241613
21916371	chr9:21916371:A:G	5.5891e-20	-2.2133	-2.57401e-10	1.36595e-14	-2.173	-2.57401e-10
21916408	chr9:21916408:G:A	1.60058e-19	-4.40445e-10	-1.16116	3.58294e-14	-4.40445e-10	-1.20867
21916414	chr9:21916414:G:A	1.63483e-19	-4.40445e-10	-1.13999	3.92739e-14	-4.40445e-10	-1.11688
21916764	chr9:21916764:T:C	1.52286e-19	-4.40445e-10	-1.21094	3.58297e-14	-4.40445e-10	-1.20866
21917057	chr9:21917057:GGAATAATAAAGGAACCAA:G	1.5981e-19	-4.40445e-10	-1.16272	3.84985e-14	-4.40445e-10	-1.13682
21917463	chr9:21917463:G:T	1.54088e-19	-4.40445e-10	-1.19918	3.63385e-14	-4.40445e-10	-1.19456
21917588	chr9:21917588:G:A	1.54815e-19	-4.40445e-10	-1.19447	3.59827e-14	-4.40445e-10	-1.2044
21917760	chr9:21917760:G:T	1.66323e-19	-4.40445e-10	-1.12277	3.96024e-14	-4.40445e-10	-1.10855
21918113	chr9:21918113:G:A	2.93706e-19	-0.554123	-2.57401e-10	1.25951e-12	2.35104	-2.57401e-10
21918429	chr9:21918429:A:ATAAGAGAAT	1.75893e-19	-4.40445e-10	-1.06683	4.29066e-14	-4.40445e-10	-1.02841
21918504	chr9:21918504:A:G	2.00284e-19	-4.40445e-10	-0.936965	5.42958e-14	-4.40445e-10	-0.792989
21918703	chr9:21918703:G:A	5.63223e-20	-2.20561	-2.57401e-10	1.33423e-14	-2.1965	-2.57401e-10
21918862	chr9:21918862:A:AC	2.66961e-19	-1.46899	0.819388	5.70569e-14	-1.4758	0.732411
21919210	chr9:21919210:G:A	1.86745e-19	-4.40445e-10	-1.00696	4.56982e-14	-4.40445e-10	-0.965375
21920048	chr9:21920048:CAA:C	2.14876e-19	-4.40445e-10	-0.866639	4.83883e-14	-4.40445e-10	-0.908176
21920171	chr9:21920171:G:C	1.91224e-19	-0.983258	-2.57401e-10	2.72311e-14	-1.48307	-2.57401e-10
21920188	chr9:21920188:G:A	1.80664e-19	-4.40445e-10	-1.04006	4.06875e-14	-4.40445e-10	-1.08151
21920267	chr9:21920267:G:A	7.54684e-19	-4.40445e-10	0.389599	1.0723e-13	-4.40445e-10	-0.112461
21920521	chr9:21920521:T:C	1.83737e-19	-4.40445e-10	-1.0232	4.20127e-14	-4.40445e-10	-1.04946
21920546	chr9:21920546:G:A	1.6952e-19	-4.40445e-10	-1.10373	4.41814e-14	-4.40445e-10	-0.99913
21921017	chr9:21921017:A:G	8.23421e-19	-4.40445e-10	0.476767	1.43094e-13	-4.40445e-10	0.176069
21921464	chr9:21921464:C:T	1.52276e-19	-4.40445e-10	-1.21101	3.57612e-14	-4.40445e-10	-1.21057
21921641	chr9:21921641:C:G	2.42159e-19	-4.40445e-10	-0.747106	4.35759e-14	-4.40445e-10	-1.01293
21921672	chr9:21921672:C:T	3.99099e-19	-4.40445e-10	-0.247491	7.93881e-14	-4.40445e-10	-0.413087
21921740	chr9:21921740:G:A	1.92851e-19	-4.40445e-10	-0.974785	5.0033e-14	-4.40445e-10	-0.874753
21922079	chr9:21922079:C:A	1.62994e-19	-4.40445e-10	-1.14299	3.87376e-14	-4.40445e-10	-1.13062
21922185	chr9:21922185:A:C	7.9432e-19	-4.40445e-10	0.440786	1.37466e-13	-4.40445e-10	0.135942
21922327	chr9:21922327:A:G	5.94762e-20	-2.15112	-2.57401e-10	1.45931e-14	-2.10689	-2.57401e-10
21922338	chr9:21922338:G:C	8.32155e-20	-1.81527	-2.57401e-10	2.33312e-14	-1.63764	-2.57401e-10
21922507	chr9:21922507:G:A	1.52563e-19	-4.40445e-10	-1.20912	3.58946e-14	-4.40445e-10	-1.20685
21922551	chr9:21922551:A:T	3.31368e-19	-0.496027	0.0625558	4.94973e-14	-0.69529	-0.190227
21922791	chr9:21922791:T:C	1.53337e-19	-4.40445e-10	-1.20406	3.57688e-14	-4.40445e-10	-1.21036
21922913	chr9:21922913:A:G	5.46708e-20	-2.23537	-2.57401e-10	1.50601e-14	-2.07539	-2.57401e-10
21923009	chr9:21923009:A:G	1.87782e-19	-4.40445e-10	-1.00142	5.68971e-14	-4.40445e-10	-0.746191
21923111	chr9:21923111:C:T	1.52506e-19	-4.40445e-10	-1.20949	3.57306e-14	-4.40445e-10	-1.21143
21923280	chr9:21923280:A:G	3.71067e-20	-2.11584	-0.507062	6.73425e-14	-0.0344302	-0.543213
21923288	chr9:21923288:G:A	1.82985e-19	-4.40445e-10	-1.02729	4.70327e-14	-4.40445e-10	-0.936591
21923355	chr9:21923355:C:A	1.55704e-19	-4.40445e-10	-1.18874	4.17438e-14	-4.40445e-10	-1.05588
21923648	chr9:21923648:T:A	5.46563e-20	-2.23564	-2.57401e-10	1.27982e-14	-2.23813	-2.57401e-10
21924454	chr9:21924454:G:A	2.0224e-19	-4.40445e-10	-0.927246	3.9129e-14	-4.40445e-10	-1.12057
21924726	chr9:21924726:T:C	2.34679e-19	-0.77848	-2.57401e-10	4.96249e-14	-0.882943	-2.57401e-10
21924727	chr9:21924727:TC:T	2.4153e-19	-0.749708	-2.57401e-10	5.10272e-14	-0.855077	-2.57401e-10
21925040	chr9:21925040:G:A	1.52943e-19	-4.40445e-10	-1.20663	3.59846e-14	-4.40445e-10	-1.20434
21925143	chr9:21925143:C:T	6.22426e-20	-2.10566	-2.57401e-10	1.28154e-14	-2.23679	-2.57401e-10
21925164	chr9:21925164:A:C	1.33406e-18	-4.40445e-10	0.959279	2.01678e-13	-4.40445e-10	0.519239
21925759	chr9:21925759:G:GC	5.17081e-20	-2.21465	-0.0764391	2.30927e-14	-1.26727	-0.38065
21925856	chr9:21925856:T:G	5.33478e-20	-2.22489	-0.0349742	2.57947e-14	-1.19261	-0.344653
21925904	chr9:21925904:T:G	4.16879e-19	-4.40445e-10	-0.203904	7.34891e-14	-4.40445e-10	-0.490298
21926170	chr9:21926170:A:G	3.84004e-19	-4.40445e-10	-0.286048	6.858e-14	-4.40445e-10	-0.559433
21926228	chr9:21926228:T:C	5.53182e-20	-2.2236	-2.57401e-10	1.30705e-14	-2.21708	-2.57401e-10
21926361	chr9:21926361:G:A	1.91436e-19	-4.40445e-10	-0.982148	4.0927e-14	-4.40445e-10	-1.07565
21926578	chr9:21926578:T:A	2.47566e-19	-4.40445e-10	-0.725024	4.99423e-14	-4.40445e-10	-0.876568
21926617	chr9:21926617:A:G	2.51866e-19	-4.40445e-10	-0.707805	5.0695e-14	-4.40445e-10	-0.861609
21926815	chr9:21926815:AC:A	1.63672e-19	-4.40445e-10	-1.13883	3.79885e-14	-4.40445e-10	-1.15015
21926919	chr9:21926919:C:A	1.69299e-20	-2.22644	-1.18118	1.10634e-14	-1.18564	-1.19816
21926928	chr9:21926928:T:C	4.31424e-19	-4.40445e-10	-0.169609	7.57768e-14	-4.40445e-10	-0.459643
21927328	chr9:21927328:A:G	4.43169e-20	-2.09717	-0.348164	8.58638e-14	0.0531423	-0.387815
21927832	chr9:21927832:G:A	2.8792e-19	-4.40445e-10	-0.574017	6.13462e-14	-4.40445e-10	-0.670901
21928025	chr9:21928025:G:A	1.63352e-19	-4.40445e-10	-1.14079	3.78528e-14	-4.40445e-10	-1.15373
21928583	chr9:21928583:G:A	1.61267e-19	-4.40445e-10	-1.15364	3.81344e-14	-4.40445e-10	-1.14632
21928655	chr9:21928655:G:A	4.13351e-20	-2.07656	-0.438424	5.73924e-14	-0.245679	-0.491844
21928776	chr9:21928776:C:T	1.6296e-19	-4.40445e-10	-1.1432	4.01952e-14	-4.40445e-10	-1.09369
21929055	chr9:21929055:C:T	6.02979e-20	-2.1374	-2.57401e-10	1.28857e-14	-2.23131	-2.57401e-10
21929487	chr9:21929487:C:T	8.20675e-20	-1.82916	-2.57401e-10	1.74249e-14	-1.92954	-2.57401e-10
21929591	chr9:21929591:G:T	4.24556e-20	-2.23334	-0.254904	1.98419e-14	-1.27388	-0.525758
21929667	chr9:21929667:G:A	4.1212e-20	-2.10056	-0.417414	5.34761e-14	-0.336374	-0.471826
21930148	chr9:21930148:G:C	2.84741e-20	-2.21962	-0.668087	1.40503e-14	-1.24098	-0.903807
21930233	chr9:21930233:C:T	2.08919e-19	-4.40445e-10	-0.894754	3.97941e-14	-4.40445e-10	-1.10372
21930304	chr9:21930304:C:A	2.41597e-20	-2.23105	-0.820969	1.13857e-14	-1.41093	-0.944147
21930388	chr9:21930388:T:C	1.5943e-19	-4.40445e-10	-1.16509	3.90234e-14	-4.40445e-10	-1.12327
21930506	chr9:21930506:G:A	1.83771e-19	0.11731	-1.14032	3.67824e-14	-0.0267575	-1.15566
21930804	chr9:21930804:A:G	4.66956e-19	-4.40445e-10	-0.0904664	8.66462e-14	-4.40445e-10	-0.325602
21930813	chr9:21930813:C:T	3.4174e-19	-4.40445e-10	-0.402649	6.93758e-14	-4.40445e-10	-0.547896
21930901	chr9:21930901:G:T	7.86895e-20	-1.87119	-2.57401e-10	1.9151e-14	-1.83508	-2.57401e-10
21931021	chr9:21931021:A:G	1.58806e-19	-4.40445e-10	-1.16902	3.87939e-14	-4.40445e-10	-1.12917
21931297	chr9:21931297:G:A	1.52425e-19	-4.40445e-10	-1.21003	3.58793e-14	-4.40445e-10	-1.20728
21931610	chr9:21931610:A:G	4.65041e-19	-4.40445e-10	-0.0945749	8.58569e-14	-4.40445e-10	-0.334753
21931643	chr9:21931643:G:T	2.09957e-20	-2.07865	-1.11373	5.00436e-14	0.167916	-1.04246
21931839	chr9:21931839:A:G	1.55005e-19	-4.40445e-10	-1.19324	3.65222e-14	-4.40445e-10	-1.18951
21932330	chr9:21932330:G:A	2.14395e-19	-4.40445e-10	-0.868883	4.44849e-14	-4.40445e-10	-0.992284
21932367	chr9:21932367:A:G	7.84492e-19	-4.40445e-10	0.428336	1.13958e-13	-4.40445e-10	-0.0516083
21932918	chr9:21932918:C:A	1.58323e-19	-4.40445e-10	-1.17206	3.86801e-14	-4.40445e-10	-1.13211
21933030	chr9:21933030:G:C	1.61407e-19	-4.40445e-10	-1.15277	3.96664e-14	-4.40445e-10	-1.10693
21933057	chr9:21933057:C:A	3.60362e-19	-4.40445e-10	-0.34959	7.42251e-14	-4.40445e-10	-0.480333
21933126	chr9:21933126:G:C	1.75083e-18	-4.40445e-10	1.23115	2.33078e-13	-4.40445e-10	0.663937
21934443	chr9:21934443:T:C	4.98462e-19	-4.40445e-10	-0.0251732	9.32401e-14	-4.40445e-10	-0.252258
21934806	chr9:21934806:T:C	1.82244e-19	-1.03136	-2.57401e-10	6.98222e-14	-0.541483	-2.57401e-10
21935459	chr9:21935459:A:G	3.62922e-19	-4.40445e-10	-0.342513	7.05494e-14	-4.40445e-10	-0.531122
21935808	chr9:21935808:G:A	6.92699e-20	-1.00955	-0.989145	1.18773e-14	-1.31368	-0.999129
21935868	chr9:21935868:TC:T	2.22362e-19	-4.40445e-10	-0.832393	5.32805e-14	-4.40445e-10	-0.811865
21936382	chr9:21936382:T:C	1.40448e-18	-4.40445e-10	1.01072	2.01617e-13	-4.40445e-10	0.518933
21936912	chr9:21936912:A:G	5.28107e-19	-4.40445e-10	0.032599	9.77586e-14	-4.40445e-10	-0.204934
21937199	chr9:21937199:C:T	1.71454e-19	-4.40445e-10	-1.09239	4.15618e-14	-4.40445e-10	-1.06025
21937352	chr9:21937352:T:C	5.05479e-20	-1.18927	-1.12451	8.54583e-15	-1.49734	-1.14465
21937688	chr9:21937688:G:A	5.62783e-20	-2.20639	-2.57401e-10	1.3467e-14	-2.18719	-2.57401e-10
21937876	chr9:21937876:A:G	1.632e-19	-4.40445e-10	-1.14173	3.64036e-14	-4.40445e-10	-1.19277
21938368	chr9:21938368:G:A	1.5534e-19	-4.40445e-10	-1.19109	3.57538e-14	-4.40445e-10	-1.21078
21938474	chr9:21938474:AAAG:A	1.56087e-19	-4.40445e-10	-1.18629	3.57919e-14	-4.40445e-10	-1.20971
21938821	chr9:21938821:G:A	4.44339e-19	-4.40445e-10	-0.140114	1.139e-13	-4.40445e-10	-0.0521174
21939283	chr9:21939283:C:T	2.17985e-19	-4.40445e-10	-0.852275	4.33406e-14	-4.40445e-10	-1.01835
21939284	chr9:21939284:G:A	7.71129e-20	-1.89143	-2.57401e-10	1.29095e-14	-2.22947	-2.57401e-10
21939307	chr9:21939307:T:C	1.89105e-20	-2.22909	-1.06789	8.4845e-15	-1.9726	-0.676592
21939340	chr9:21939340:C:T	1.61109e-19	-4.40445e-10	-1.15462	3.81218e-14	-4.40445e-10	-1.14665
21939590	chr9:21939590:G:A	5.698e-19	-4.40445e-10	0.108585	2.03653e-13	-4.40445e-10	0.528984
21939902	chr9:21939902:C:T	1.54392e-19	-4.40445e-10	-1.1972	4.04855e-14	-4.40445e-10	-1.08649
21940003	chr9:21940003:G:A	7.11875e-19	-4.40445e-10	0.331202	1.04485e-13	-4.40445e-10	-0.138389
21940589	chr9:21940589:C:A	1.7152e-20	-2.21234	-1.18225	5.78974e-15	-1.8521	-1.17925
21940706	chr9:21940706:GATTC:G	2.4315e-20	-1.83998	-1.20563	2.16161e-14	-0.542281	-1.17172
21941197	chr9:21941197:T:C	4.06076e-19	-4.40445e-10	-0.230162	2.28795e-13	-4.40445e-10	0.645392
21941386	chr9:21941386:A:G	2.05289e-20	-2.10473	-1.11013	8.26554e-15	-1.60212	-1.07322
21941603	chr9:21941603:C:G	1.5226e-19	-4.40445e-10	-1.21111	3.67811e-14	-4.40445e-10	-1.18245
21942358	chr9:21942358:C:A	5.32057e-19	-4.40445e-10	0.0400498	8.56081e-14	-4.40445e-10	-0.337655
21942536	chr9:21942536:G:A	5.79832e-20	-2.17655	-2.57401e-10	3.36569e-14	-1.27122	-2.57401e-10
21943790	chr9:21943790:G:T	1.6701e-19	-4.40445e-10	-1.11865	3.57683e-14	-4.40445e-10	-1.21037
21943953	chr9:21943953:C:T	5.82064e-20	-2.17271	-2.57401e-10	1.45774e-14	-2.10796	-2.57401e-10
21944014	chr9:21944014:G:A	1.62357e-19	-4.40445e-10	-1.1469	4.77829e-14	-4.40445e-10	-0.920768
21944503	chr9:21944503:A:G	2.92416e-19	-4.40445e-10	-0.558523	4.81303e-14	-4.40445e-10	-0.913522
21944524	chr9:21944524:T:C	8.22707e-19	-4.40445e-10	0.475899	1.19797e-13	-4.40445e-10	-0.00163804
21944628	chr9:21944628:C:T	1.04298e-19	-0.384829	-1.20462	8.39526e-08	14.3523	-0.894005
21944652	chr9:21944652:C:T	3.92679e-19	-4.40445e-10	-0.263709	7.18242e-14	-4.40445e-10	-0.513213
21944653	chr9:21944653:C:G	3.93596e-19	-4.40445e-10	-0.261376	7.19685e-14	-4.40445e-10	-0.511207
21944819	chr9:21944819:A:G	1.01131e-19	-0.408938	-1.21134	8.07517e-08	14.3047	-0.885222
21944906	chr9:21944906:G:C	8.23284e-19	-4.40445e-10	0.4766	1.82979e-13	-4.40445e-10	0.421938
21945087	chr9:21945087:C:T	1.546e-19	-4.40445e-10	-1.19586	3.61544e-14	-4.40445e-10	-1.19964
21945098	chr9:21945098:T:C	2.2017e-19	-4.40445e-10	-0.842302	4.27633e-14	-4.40445e-10	-1.03176
21945289	chr9:21945289:G:A	3.37406e-19	-4.40445e-10	-0.415413	6.28937e-14	-4.40445e-10	-0.645989
21945533	chr9:21945533:C:G	8.19872e-19	-4.40445e-10	0.472448	1.19288e-13	-4.40445e-10	-0.00589407
21945606	chr9:21945606:A:T	1.52274e-19	-4.40445e-10	-1.21102	3.62103e-14	-4.40445e-10	-1.19809
21946323	chr9:21946323:C:T	1.33517e-19	-0.428997	-0.913477	3.7114e-09	11.0546	-0.715127
21947150	chr9:21947150:C:T	1.52797e-19	-4.40445e-10	-1.20759	3.57364e-14	-4.40445e-10	-1.21126
21947379	chr9:21947379:G:A	1.64788e-19	-4.40445e-10	-1.13204	3.81702e-14	-4.40445e-10	-1.14538
21947473	chr9:21947473:G:C	1.01855e-19	-0.402707	-1.21044	3.56037e-08	13.5504	-0.949881
21947704	chr9:21947704:G:T	1.57255e-19	-4.40445e-10	-1.17883	3.70628e-14	-4.40445e-10	-1.17482
21947751	chr9:21947751:T:C	1.66063e-19	-4.40445e-10	-1.12434	4.37317e-14	-4.40445e-10	-1.00936
21947886	chr9:21947886:T:A	1.66905e-20	-2.21914	-1.20273	7.62019e-15	-1.55541	-1.20123
21948244	chr9:21948244:G:T	1.92947e-19	-4.40445e-10	-0.974284	5.92084e-14	-4.40445e-10	-0.706372
21948377	chr9:21948377:C:T	1.8842e-20	-2.2381	-1.06251	6.96682e-15	-1.78608	-1.0602
21948944	chr9:21948944:G:C	1.79769e-19	-4.40445e-10	-1.04503	3.70812e-14	-4.40445e-10	-1.17432
21949260	chr9:21949260:G:A	1.58453e-19	-4.40445e-10	-1.17124	3.88208e-14	-4.40445e-10	-1.12848
21949399	chr9:21949399:T:G	5.37243e-19	-4.40445e-10	0.0497505	1.38537e-13	-4.40445e-10	0.143702
21949488	chr9:21949488:C:T	1.62915e-19	-4.40445e-10	-1.14347	3.59929e-14	-4.40445e-10	-1.20411
21949528	chr9:21949528:T:G	4.3603e-20	-2.13213	-0.329441	6.92537e-09	10.4287	0.534602
21949529	chr9:21949529:T:A	4.23654e-20	-2.13871	-0.351658	6.23434e-09	10.3543	0.503813
21950447	chr9:21950447:C:T	2.82854e-20	-2.23575	-0.658599	8.43222e-14	0.162371	-0.515161
21950453	chr9:21950453:T:C	2.21452e-20	-1.9473	-1.19178	1.81559e-09	9.913	-0.288509
21950510	chr9:21950510:G:C	3.20843e-19	-4.40445e-10	-0.465749	5.5615e-14	-4.40445e-10	-0.768981
21950669	chr9:21950669:C:T	1.95512e-20	-2.23662	-1.02705	4.68315e-14	-1.19356	0.252686
21950781	chr9:21950781:A:T	2.56248e-20	-1.98178	-1.01136	1.13274e-13	0.873059	-0.930681
21950783	chr9:21950783:A:G	1.67433e-20	-2.23513	-1.18357	1.66631e-05	19.5795	-0.830462
21950880	chr9:21950880:G:A	1.65764e-20	-2.23703	-1.1917	1.87448e-05	19.7305	-0.863785
21950961	chr9:21950961:A:T	7.15787e-19	-4.40445e-10	0.336682	1.84167e-13	-4.40445e-10	0.42841
21951176	chr9:21951176:A:G	6.74842e-20	-2.02481	-2.57401e-10	1.2952e-14	-2.22618	-2.57401e-10
21952815	chr9:21952815:A:G	1.52737e-19	-4.40445e-10	-1.20798	3.61099e-14	-4.40445e-10	-1.20087
21952825	chr9:21952825:A:T	2.57658e-20	-1.82819	-1.15946	9.75447e-15	-1.30321	-1.2065
21952921	chr9:21952921:C:T	1.66637e-19	-4.40445e-10	-1.12088	3.88594e-14	-4.40445e-10	-1.12748
21952927	chr9:21952927:C:T	2.25458e-20	-2.23407	-0.887079	4.25844e-05	19.9232	-0.235869
21953100	chr9:21953100:G:A	8.57015e-20	-1.78583	-2.57401e-10	1.58518e-14	-2.02415	-2.57401e-10
21953138	chr9:21953138:G:A	3.08894e-20	-2.19942	-0.60687	1.29664e-09	9.20485	0.0830069
21953323	chr9:21953323:A:T	2.74965e-20	-2.23518	-0.687459	9.1238e-14	-1.19828	0.924316
21954072	chr9:21954072:G:T	1.56407e-19	-4.40445e-10	-1.18424	3.58794e-14	-4.40445e-10	-1.20727
21954654	chr9:21954654:C:T	6.77068e-20	-2.02151	-2.57401e-10	3.37022e-14	-1.26987	-2.57401e-10
21955117	chr9:21955117:C:T	2.1105e-19	-4.40445e-10	-0.884607	6.57943e-14	-4.40445e-10	-0.600902
21955196	chr9:21955196:G:A	7.45197e-20	-1.92564	-2.57401e-10	2.56824e-14	-1.54163	-2.57401e-10
21955670	chr9:21955670:G:A	3.16899e-20	-2.19187	-0.588834	1.53944e-09	9.34913	0.110358
21956079	chr9:21956079:A:G	1.63448e-20	-2.23361	-1.20918	7.61343e-05	20.4558	-0.187444
21956083	chr9:21956083:A:C	1.65149e-19	-4.40445e-10	-1.12985	3.69259e-14	-4.40445e-10	-1.17852
21956219	chr9:21956219:A:G	1.60973e-19	-4.40445e-10	-1.15547	4.04622e-14	-4.40445e-10	-1.08707
21956231	chr9:21956231:C:T	1.62639e-19	-4.40445e-10	-1.14517	3.66402e-14	-4.40445e-10	-1.18629
21956284	chr9:21956284:A:G	2.22264e-18	-4.40445e-10	1.46975	2.02774e-13	-4.40445e-10	0.524657
21956471	chr9:21956471:A:G	3.80909e-20	-1.8647	-0.732022	3.64187e-10	9.01731	-0.99932
21956493	chr9:21956493:G:A	3.63047e-20	-2.06605	-0.578706	2.42561e-11	6.3718	-1.06281
21957115	chr9:21957115:A:G	2.90937e-19	-4.40445e-10	-0.563596	5.16597e-14	-4.40445e-10	-0.842757
21958525	chr9:21958525:T:C	1.7228e-20	-2.19511	-1.19506	1.97584e-14	-0.592466	-1.21139
21959752	chr9:21959752:T:C	1.79701e-20	-2.2388	-1.10919	5.15332e-11	6.80244	-0.739897
21959861	chr9:21959861:G:A	1.5971e-19	-4.40445e-10	-1.16334	3.601e-14	-4.40445e-10	-1.20364
21960198	chr9:21960198:C:T	2.44822e-19	-4.40445e-10	-0.73617	4.06063e-14	-4.40445e-10	-1.08351
21961228	chr9:21961228:A:T	2.61371e-20	-2.22433	-0.749011	2.38122e-10	7.66487	-0.0717657
21961604	chr9:21961604:G:T	2.60951e-20	-1.77225	-1.2027	1.10926e-14	-1.21423	-1.16692
21962017	chr9:21962017:ATGTTGT:A	4.31721e-20	-1.94485	-0.526661	2.50361e-09	8.86429	1.08152
21962025	chr9:21962025:AG:A	4.32516e-20	-1.94748	-0.522192	2.47641e-09	8.84545	1.08944
21962302	chr9:21962302:C:T	2.57216e-20	-2.16579	-0.82358	1.18351e-14	-1.94706	-0.369305
21962823	chr9:21962823:G:T	2.69466e-19	-4.40445e-10	-0.64026	6.90504e-14	-4.40445e-10	-0.552599
21962978	chr9:21962978:ATTGT:A	3.6759e-19	-4.40445e-10	-0.329731	1.01862e-13	-4.40445e-10	-0.163812
21964169	chr9:21964169:T:A	6.75078e-19	-4.40445e-10	0.278127	1.83436e-13	-4.40445e-10	0.424429
21964464	chr9:21964464:T:A	3.9966e-20	-1.89226	-0.656416	1.34813e-13	0.652613	-0.536163
21965233	chr9:21965233:C:G	4.85836e-20	-1.75769	-0.595724	5.48607e-12	4.89395	-1.07141
21965338	chr9:21965338:C:A	1.52713e-19	-4.40445e-10	-1.20814	4.22356e-14	-4.40445e-10	-1.04417
21965759	chr9:21965759:G:C	1.15477e-19	-1.48763	-2.57401e-10	5.03805e-14	-0.86783	-2.57401e-10
21965960	chr9:21965960:TGACA:T	2.2983e-19	-4.40445e-10	-0.799361	4.10934e-14	-4.40445e-10	-1.07159
21966222	chr9:21966222:G:A	3.98545e-20	-2.13601	-0.415457	1.08188e-12	2.41901	-0.219985
21966528	chr9:21966528:C:G	6.50379e-20	-1.55404	-0.507692	6.871e-08	12.1559	1.10204
21966550	chr9:21966550:C:T	3.56685e-19	-4.40445e-10	-0.359847	9.5351e-14	-4.40445e-10	-0.22987
21967136	chr9:21967136:T:C	7.30679e-19	-4.40445e-10	0.357273	1.72629e-13	-4.40445e-10	0.36371
21967866	chr9:21967866:T:C	2.77309e-18	-4.40445e-10	1.69102	5.71566e-13	-4.40445e-10	1.56094
21968160	chr9:21968160:G:A	2.05661e-19	-4.40445e-10	-0.910472	4.96068e-14	-4.40445e-10	-0.883307
21968200	chr9:21968200:C:G	6.09179e-20	-1.25472	-0.872457	0.0001026	19.9166	0.650113
21970275	chr9:21970275:G:C	3.13882e-18	-4.40445e-10	1.8149	4.23931e-13	-4.40445e-10	1.26214
21970428	chr9:21970428:A:G	3.20468e-20	-1.60714	-1.16236	5.49788e-12	4.69006	-0.865382
21970980	chr9:21970980:C:A	4.05702e-19	-4.40445e-10	-0.231082	5.83439e-14	-4.40445e-10	-0.721081
21971321	chr9:21971321:CTAAT:C	2.20609e-19	-4.40445e-10	-0.840308	4.93645e-14	-4.40445e-10	-0.888204
21971353	chr9:21971353:A:G	2.04872e-19	-4.40445e-10	-0.914314	4.9653e-14	-4.40445e-10	-0.882377
21972814	chr9:21972814:T:C	1.11595e-18	-4.40445e-10	0.780762	1.50527e-13	-4.40445e-10	0.226705
21973051	chr9:21973051:T:C	2.81178e-19	-4.40445e-10	-0.597715	4.29068e-14	-4.40445e-10	-1.0284
21973372	chr9:21973372:G:C	1.31874e-18	-4.40445e-10	0.947729	1.78669e-13	-4.40445e-10	0.398102
21973401	chr9:21973401:C:T	3.88952e-19	-4.40445e-10	-0.273244	1.01182e-13	-4.40445e-10	-0.17051
21973845	chr9:21973845:T:A	5.54865e-19	-4.40445e-10	0.0820239	1.3096e-13	-4.40445e-10	0.0874542
21973858	chr9:21973858:T:C	3.14968e-19	-2.06651	1.58228	3.12425e-13	0.433506	0.523421
21974219	chr9:21974219:A:G	1.77176e-20	-2.23327	-1.12888	1.08538e-13	0.980779	-1.08112
21974313	chr9:21974313:A:C	2.85885e-19	-4.40445e-10	-0.581111	4.32082e-14	-4.40445e-10	-1.0214
21974459	chr9:21974459:CTGT:C	3.07833e-19	-4.40445e-10	-0.507145	4.50716e-14	-4.40445e-10	-0.979183
21974852	chr9:21974852:G:A	4.91969e-19	-4.40445e-10	-0.0382856	8.5335e-14	-4.40445e-10	-0.34085
21975018	chr9:21975018:C:T	1.87674e-20	-2.16769	-1.13689	8.111e-09	12.0166	-0.895308
21975320	chr9:21975320:T:A	6.30282e-20	-2.09312	-2.57401e-10	3.98647e-14	-1.10194	-2.57401e-10
21975808	chr9:21975808:C:A	1.07341e-19	-1.56069	-2.57401e-10	5.5212e-14	-0.776255	-2.57401e-10
21978359	chr9:21978359:A:T	1.80677e-19	-4.40445e-10	-1.03999	4.819e-14	-4.40445e-10	-0.912283
21978444	chr9:21978444:G:C	2.16782e-19	-4.40445e-10	-0.857807	3.75332e-14	-4.40445e-10	-1.16221
21978980	chr9:21978980:C:T	2.07411e-20	-2.0351	-1.16948	4.31722e-08	13.4406	-0.647311
21979205	chr9:21979205:G:A	3.52402e-20	-1.61231	-1.06221	3.96159e-07	14.9475	0.0623785
21979243	chr9:21979243:G:T	5.60448e-19	-4.40445e-10	0.0920356	1.3212e-13	-4.40445e-10	0.0962736
21980152	chr9:21980152:A:G	3.77752e-20	-1.63593	-0.969121	4.5501e-07	14.84	0.308348
21980167	chr9:21980167:T:A	1.33239e-19	-1.34456	-2.57401e-10	5.36062e-14	-0.805771	-2.57401e-10
21980195	chr9:21980195:C:CA	6.73617e-19	-4.40445e-10	0.275961	7.25282e-14	-4.40445e-10	-0.503459
21980745	chr9:21980745:G:A	6.966e-19	0.309511	-2.57401e-10	2.80322e-14	-1.45408	-2.57401e-10
21980898	chr9:21980898:G:A	2.05523e-20	-2.00235	-1.21138	7.94514e-15	-1.57608	-1.13879
21980900	chr9:21980900:A:G	2.08986e-20	-1.98788	-1.20914	8.45899e-15	-1.54856	-1.10364
21980903	chr9:21980903:G:A	1.99529e-20	-2.03186	-1.21147	7.55994e-15	-1.63008	-1.13449
21981584	chr9:21981584:G:A	1.53316e-19	-4.40445e-10	-1.2042	3.75778e-14	-4.40445e-10	-1.16102
21981596	chr9:21981596:G:C	1.57592e-19	-4.40445e-10	-1.17669	3.57445e-14	-4.40445e-10	-1.21104
21981636	chr9:21981636:T:TC	2.69784e-19	-0.639078	-2.57401e-10	2.42233e-14	-1.60012	-2.57401e-10
21981847	chr9:21981847:T:A	2.23071e-19	-4.40445e-10	-0.82921	3.79295e-14	-4.40445e-10	-1.15171
21983554	chr9:21983554:T:C	2.25054e-19	-4.40445e-10	-0.820359	3.80493e-14	-4.40445e-10	-1.14855
21983915	chr9:21983915:T:C	3.91512e-20	-1.44008	-1.12919	2.57711e-12	4.27522	-1.20823
21984011	chr9:21984011:T:C	6.09286e-20	-2.127	-2.57401e-10	3.12535e-13	0.957282	-2.57401e-10
21984020	chr9:21984020:C:T	1.63454e-19	-4.40445e-10	-1.14017	3.74012e-14	-4.40445e-10	-1.16573
21984332	chr9:21984332:G:A	1.94804e-19	-4.40445e-10	-0.964704	6.24729e-14	-4.40445e-10	-0.652702
21984662	chr9:21984662:A:C	5.16269e-20	-1.60121	-0.691446	3.13148e-12	4.43734	-1.17551
21985577	chr9:21985577:C:A	1.89513e-18	-4.40445e-10	1.31034	1.75332e-13	-4.40445e-10	0.379248
21986848	chr9:21986848:T:A	1.6491e-20	-2.22767	-1.20622	0.344448	28.649	0.0365777
21987440	chr9:21987440:G:C	1.99211e-19	-4.40445e-10	-0.942337	3.61642e-13	-4.40445e-10	1.10322
21987473	chr9:21987473:C:T	4.94901e-19	-4.40445e-10	-0.0323427	2.9165e-13	-4.40445e-10	0.888118
21987875	chr9:21987875:T:A	4.98242e-20	-1.4309	-0.897304	5.1101e-05	19.3005	0.569143
21987921	chr9:21987921:C:A	1.60755e-19	-4.40445e-10	-1.15682	3.6977e-14	-4.40445e-10	-1.17714
21988671	chr9:21988671:A:C	1.33253e-18	-4.40445e-10	0.958134	1.88973e-13	-4.40445e-10	0.454167
21988897	chr9:21988897:C:T	5.10229e-20	-1.55928	-0.745143	3.98743e-05	18.6133	1.00824
21989478	chr9:21989478:T:C	3.49541e-20	-1.57027	-1.1124	4.22342e-12	4.75419	-1.19322
21990458	chr9:21990458:C:T	1.68984e-20	-2.22166	-1.18783	0.655203	29.025	0.303525
21991372	chr9:21991372:C:T	2.14978e-20	-2.16139	-1.00736	2.05287e-08	12.5688	-0.518868
21991753	chr9:21991753:C:G	2.23369e-20	-1.919	-1.21146	9.02182e-15	-1.45258	-1.13521
21992853	chr9:21992853:C:A	1.72937e-20	-2.20884	-1.17751	6.11416e-15	-2.01191	-0.964917
21993049	chr9:21993049:G:A	2.14711e-20	-2.1885	-0.98149	5.91611e-15	-1.82052	-1.18924
21993965	chr9:21993965:T:C	3.52831e-20	-1.87021	-0.803085	8.52876e-12	5.23715	-0.973383
21995045	chr9:21995045:T:G	4.05392e-19	-0.231847	-2.57401e-10	3.13308e-14	-1.34283	-2.57401e-10
21995883	chr9:21995883:C:T	1.34461e-18	-0.4008	1.36796	1.23399e-13	-1.7348	1.76279
21995942	chr9:21995942:T:A	3.2429e-19	-1.38702	0.931959	1.62975e-09	8.61656	0.899941
21996781	chr9:21996781:G:A	9.07869e-20	-1.85071	0.122524	7.12249e-15	-2.14313	-0.681048
21996864	chr9:21996864:G:A	8.72136e-20	-1.87469	0.106353	6.96389e-15	-2.15486	-0.691834
21996987	chr9:21996987:C:T	1.97379e-19	-4.40445e-10	-0.951575	4.32582e-14	-4.40445e-10	-1.02025
21997016	chr9:21997016:T:A	3.85264e-19	0.720113	-1.00288	3.56359e-12	4.37669	-0.985598
21997724	chr9:21997724:T:C	3.50803e-19	-4.40445e-10	-0.376476	4.82447e-14	-4.40445e-10	-0.911148
21998036	chr9:21998036:G:A	2.71673e-19	-1.5508	0.918697	2.95706e-09	9.22159	0.890678
21998140	chr9:21998140:T:G	4.83178e-20	-1.80758	-0.551324	2.04921e-09	9.29874	0.446789
21998758	chr9:21998758:C:G	5.11659e-20	-1.49433	-0.807297	2.15432e-14	-0.90328	-0.814095
21998892	chr9:21998892:AAC:A	3.76192e-19	-1.38065	1.07405	1.99721e-09	8.68708	1.03275
21999584	chr9:21999584:G:T	9.35427e-19	-4.40445e-10	0.604302	2.06792e-13	-4.40445e-10	0.544279
21999801	chr9:21999801:C:T	3.08257e-19	-1.36325	0.85748	1.65184e-09	8.73052	0.799439
22000248	chr9:22000248:T:C	2.92742e-19	-1.32855	0.771143	1.73274e-09	8.86083	0.716952
22000771	chr9:22000771:C:G	9.03414e-20	-1.88348	0.150375	7.14412e-15	-2.15865	-0.662494
22000842	chr9:22000842:G:A	3.68081e-19	-1.28551	0.957114	2.54302e-09	9.04528	0.916151
22000960	chr9:22000960:C:G	1.36538e-18	-4.40445e-10	0.982484	1.4205e-13	-4.40445e-10	0.168747
22002317	chr9:22002317:T:C	9.06328e-20	-1.92641	0.196528	7.23612e-15	-2.17791	-0.630441
22002865	chr9:22002865:T:C	8.4113e-20	-1.8786	0.0740627	6.84641e-15	-2.15626	-0.707452
22003368	chr9:22003368:G:A	1.90256e-19	0.191389	-1.17972	1.68672e-14	-0.817803	-1.14426
22003522	chr9:22003522:G:T	2.07631e-19	-4.40445e-10	-0.900937	6.91767e-14	-4.40445e-10	-0.55077
22003791	chr9:22003791:T:C	1.53117e-19	-4.40445e-10	-1.2055	3.63813e-14	-4.40445e-10	-1.19338
22005331	chr9:22005331:T:G	9.47143e-19	-4.40445e-10	0.616749	2.60183e-13	-4.40445e-10	0.773951
22005494	chr9:22005494:G:C	7.95672e-20	-1.8601	-2.57401e-10	2.8048e-14	-1.45352	-2.57401e-10
22006044	chr9:22006044:G:A	1.60861e-19	-4.40445e-10	-1.15616	3.95717e-14	-4.40445e-10	-1.10932
22006274	chr9:22006274:G:T	5.6712e-20	-1.81539	-0.383327	2.49647e-09	9.23509	0.707867
22006349	chr9:22006349:C:T	1.32817e-19	-1.38453	0.0368015	6.35595e-10	8.55345	0.0214315
22006501	chr9:22006501:T:C	1.60374e-19	-4.40445e-10	-1.15919	3.58679e-14	-4.40445e-10	-1.20759
22007188	chr9:22007188:C:T	9.25959e-20	-1.23938	-0.46908	1.78647e-14	-1.50548	-0.399133
22007331	chr9:22007331:C:A	7.38025e-19	0.367276	-2.57401e-10	1.92176e-14	-1.83161	-2.57401e-10
22007772	chr9:22007772:A:G	2.06787e-19	-4.40445e-10	-0.905009	4.97961e-14	-4.40445e-10	-0.879497
22008027	chr9:22008027:G:T	5.22056e-20	-1.85637	-0.425138	5.60438e-09	10.0868	0.664789
22008112	chr9:22008112:A:C	1.90676e-19	-4.40445e-10	-0.986125	6.11583e-14	-4.40445e-10	-0.673969
22008505	chr9:22008505:A:T	9.04292e-20	-1.90575	0.173612	7.20881e-15	-2.16864	-0.643497
22009338	chr9:22009338:G:T	4.56054e-19	-4.40445e-10	-0.114089	1.00985e-13	-4.40445e-10	-0.172464
22009699	chr9:22009699:G:C	1.4985e-19	-0.0166326	-1.21043	1.34336e-14	-0.990699	-1.19898
22009961	chr9:22009961:G:A	1.63255e-19	-4.40445e-10	-1.14139	4.49391e-14	-4.40445e-10	-0.982126
22010413	chr9:22010413:A:G	1.09892e-19	-1.57676	0.039553	3.42106e-13	0.488996	0.55869
22010682	chr9:22010682:G:A	5.45959e-20	-2.23674	-2.57401e-10	5.62871e-14	-0.756969	-2.57401e-10
22011014	chr9:22011014:G:A	7.46081e-19	-4.40445e-10	0.378133	1.14946e-13	-4.40445e-10	-0.0429737
22011015	chr9:22011015:C:A	7.46081e-19	-4.40445e-10	0.378133	1.14946e-13	-4.40445e-10	-0.0429737
22011084	chr9:22011084:G:C	6.75702e-20	-2.02353	-2.57401e-10	1.30672e-14	-2.21733	-2.57401e-10
22011396	chr9:22011396:C:T	9.35227e-19	-4.40445e-10	0.604089	2.0705e-13	-4.40445e-10	0.545526
22011478	chr9:22011478:A:G	1.50816e-19	-1.33831	0.117663	2.44849e-13	0.0575577	0.655649
22011643	chr9:22011643:G:A	2.92412e-18	2.93617	-1.19212	3.19586e-14	-0.173038	-1.14996
22011911	chr9:22011911:T:C	1.61825e-19	-4.40445e-10	-1.15018	3.64972e-14	-4.40445e-10	-1.1902
22012052	chr9:22012052:T:C	8.51647e-20	-1.68145	-0.110658	8.79886e-14	0.305063	-0.615291
22012230	chr9:22012230:G:A	7.19919e-20	-1.9568	-0.00334906	6.48955e-15	-2.1855	-0.731745
22012423	chr9:22012423:G:A	7.39763e-19	-1.06516	1.43479	3.98012e-14	-2.20771	1.10417
22012442	chr9:22012442:C:T	6.47784e-20	-1.71805	-0.347679	4.20991e-09	9.71275	0.752767
22012458	chr9:22012458:C:T	1.53434e-19	-4.40445e-10	-1.20343	3.63287e-14	-4.40445e-10	-1.19483
22012567	chr9:22012567:C:T	2.71194e-19	-4.40445e-10	-0.633868	4.40838e-14	-4.40445e-10	-1.00134
22013064	chr9:22013064:A:G	9.2198e-19	0.589823	-2.57401e-10	2.01579e-10	7.4265	-2.57401e-10
22013412	chr9:22013412:G:T	1.13958e-19	-1.69041	0.189544	5.08853e-14	-1.16884	0.310977
22013432	chr9:22013432:C:T	1.65491e-19	-4.40445e-10	-1.12778	3.7468e-14	-4.40445e-10	-1.16395
22013806	chr9:22013806:C:T	1.13081e-19	-1.73298	0.224388	5.57842e-14	-1.11022	0.344281
22013816	chr9:22013816:A:G	1.83022e-19	-4.40445e-10	-1.02709	6.16603e-14	-4.40445e-10	-0.665795
22014048	chr9:22014048:G:A	8.2794e-19	-4.40445e-10	0.48224	1.83298e-13	-4.40445e-10	0.423679
22014525	chr9:22014525:T:C	2.3218e-19	-4.40445e-10	-0.789187	3.89844e-14	-4.40445e-10	-1.12427
22015437	chr9:22015437:G:A	1.67575e-19	-4.40445e-10	-1.11527	4.69722e-14	-4.40445e-10	-0.937879
22015591	chr9:22015591:A:G	2.81767e-19	-4.40445e-10	-0.595622	5.24728e-14	-4.40445e-10	-0.827139
22015676	chr9:22015676:T:C	2.95641e-19	-4.40445e-10	-0.547554	6.39662e-14	-4.40445e-10	-0.62908
22015998	chr9:22015998:C:T	7.41103e-19	1.55171	-1.18027	2.53314e-14	-0.41697	-1.13842
22016174	chr9:22016174:C:T	2.60092e-19	-4.40445e-10	-0.675665	7.37863e-14	-4.40445e-10	-0.486262
22016511	chr9:22016511:C:G	1.58569e-19	-0.17725	-0.993259	1.27553e-12	3.3355	-0.971823
22017102	chr9:22017102:G:T	1.28528e-19	-1.63774	0.257185	5.13026e-14	-1.2327	0.383001
22017819	chr9:22017819:T:TTTTAGTA	1.63779e-19	-4.40445e-10	-1.13818	3.57909e-14	-4.40445e-10	-1.20974
22017824	chr9:22017824:C:T	1.63988e-19	-4.40445e-10	-1.13691	3.5784e-14	-4.40445e-10	-1.20993
22017837	chr9:22017837:C:A	8.32607e-19	-0.274047	0.761909	5.38633e-14	-1.74331	0.94232
22018620	chr9:22018620:T:C	2.96041e-19	-4.40445e-10	-0.546202	6.40458e-14	-4.40445e-10	-0.627837
22018782	chr9:22018782:T:A	1.83196e-19	-1.68991	0.663767	8.42128e-14	-1.1712	0.817111
22019130	chr9:22019130:A:G	9.81252e-20	-0.440243	-1.21021	1.32038e-14	-0.996459	-1.21047
22019157	chr9:22019157:T:C	4.29115e-20	-1.57315	-0.904411	1.76029e-14	-1.0107	-0.908672
22019318	chr9:22019318:C:T	1.52511e-19	-4.40445e-10	-1.20947	3.574e-14	-4.40445e-10	-1.21116
22019674	chr9:22019674:G:C	1.08746e-19	-0.3364	-1.21128	1.44154e-14	-0.910496	-1.20864
22019733	chr9:22019733:A:G	3.37831e-19	-0.825555	0.4114	5.47894e-14	-1.35778	0.573838
22020307	chr9:22020307:T:G	2.96041e-19	-4.40445e-10	-0.546202	6.40458e-14	-4.40445e-10	-0.627837
22020494	chr9:22020494:G:A	5.16502e-19	-0.710136	0.720515	5.41358e-14	-1.6805	0.884562
22020516	chr9:22020516:T:C	1.7229e-19	-4.40445e-10	-1.08752	3.58341e-14	-4.40445e-10	-1.20853
22020758	chr9:22020758:T:C	2.62837e-20	-1.75997	-1.20778	4.69678e-15	-2.13071	-1.10985
22021426	chr9:22021426:A:G	7.72711e-20	-1.39353	-0.495849	1.41359e-14	-1.66129	-0.477427
22021738	chr9:22021738:G:C	4.96532e-18	-0.506932	2.78046	4.85719e-13	-1.65571	3.05391
22021807	chr9:22021807:G:A	3.10055e-19	-4.40445e-10	-0.49995	6.6562e-14	-4.40445e-10	-0.589301
22022377	chr9:22022377:C:T	2.02256e-18	2.52137	-1.14595	3.96023e-14	-0.0201179	-1.08843
22022602	chr9:22022602:C:G	1.80529e-19	-4.40445e-10	-1.04081	4.21116e-14	-4.40445e-10	-1.04711
22022782	chr9:22022782:A:G	1.60353e-19	-4.40445e-10	-1.15932	3.83263e-14	-4.40445e-10	-1.1413
22023806	chr9:22023806:T:G	2.14646e-19	-4.40445e-10	-0.86771	7.25526e-14	-4.40445e-10	-0.503123
22023850	chr9:22023850:T:A	1.55236e-19	-4.40445e-10	-1.19175	3.59048e-14	-4.40445e-10	-1.20657
22024024	chr9:22024024:A:T	9.34739e-19	-0.608487	1.21205	1.03715e-13	-1.60249	1.4567
22024213	chr9:22024213:G:A	3.89152e-18	-4.40445e-10	2.02985	3.11456e-13	-4.40445e-10	0.953822
22024340	chr9:22024340:G:A	1.71252e-19	-4.40445e-10	-1.09356	3.57861e-14	-4.40445e-10	-1.20988
22024667	chr9:22024667:G:A	1.63604e-19	-4.40445e-10	-1.13925	3.73508e-14	-4.40445e-10	-1.16708
22024906	chr9:22024906:T:G	1.53827e-19	-4.40445e-10	-1.20087	3.67154e-14	-4.40445e-10	-1.18424
22024925	chr9:22024925:C:A	1.53892e-19	-4.40445e-10	-1.20045	3.57702e-14	-4.40445e-10	-1.21032
22024967	chr9:22024967:A:G	1.69712e-19	-1.6352	0.532601	7.00831e-14	-1.21501	0.677251
22025241	chr9:22025241:C:G	1.70963e-19	-1.61462	0.519371	6.73478e-14	-1.241	0.663438
22025494	chr9:22025494:G:A	2.86659e-19	-1.94834	1.36994	3.52765e-14	-2.20856	0.98434
22025886	chr9:22025886:C:T	5.51526e-20	-1.7727	-0.453896	2.79701e-09	9.4626	0.594025
22026078	chr9:22026078:T:C	1.41668e-19	-0.0721085	-1.21111	1.76371e-14	-0.713567	-1.20386
22026226	chr9:22026226:C:A	1.59374e-19	-4.40445e-10	-1.16544	3.88173e-14	-4.40445e-10	-1.12857
22026484	chr9:22026484:A:G	4.84149e-20	-1.47658	-0.880309	8.75821e-15	-1.75384	-0.863604
22027403	chr9:22027403:G:A	4.08478e-19	0.973127	-1.19739	3.12118e-14	-0.171375	-1.17527
22027552	chr9:22027552:C:T	5.31562e-20	-1.83987	-0.4236	6.98335e-09	10.3076	0.663955
22028213	chr9:22028213:CAT:C	3.23321e-19	0.743809	-1.20186	2.58111e-14	-0.35388	-1.18275
22028407	chr9:22028407:C:A	1.21934e-19	-0.524157	-0.909061	2.67947e-12	3.96447	-0.858524
22028852	chr9:22028852:A:G	1.70867e-19	-4.40445e-10	-1.09582	5.68682e-14	-4.40445e-10	-0.746699
22028930	chr9:22028930:T:C	1.05735e-18	-4.40445e-10	0.726816	2.3372e-13	-4.40445e-10	0.666689
22029081	chr9:22029081:G:A	3.51337e-19	0.829891	-1.20485	2.74834e-14	-0.285781	-1.18807
22029446	chr9:22029446:G:A	3.05923e-19	-1.67029	1.15692	1.68743e-13	-1.01626	1.3572
22029548	chr9:22029548:T:C	2.67649e-19	0.545636	-1.19266	2.29043e-14	-0.488411	-1.1677
22030028	chr9:22030028:C:T	4.16018e-19	-1.20962	1.00365	9.19031e-14	-1.45619	1.18949
22030439	chr9:22030439:A:G	1.13269e-19	-1.86538	0.358447	8.65461e-09	9.8833	1.30287
22031006	chr9:22031006:G:A	2.01082e-19	0.233112	-1.1661	1.31436e-14	-1.08783	-1.12367
22031053	chr9:22031053:G:A	2.66146e-19	-4.40445e-10	-0.652658	4.14028e-14	-4.40445e-10	-1.06409
22031982	chr9:22031982:A:G	1.10661e-18	-4.40445e-10	0.772352	2.44432e-13	-4.40445e-10	0.7115
22032120	chr9:22032120:A:G	7.31973e-19	-1.51418	1.87322	2.87839e-13	-1.26878	2.14375
22032794	chr9:22032794:T:C	1.40553e-19	-1.33868	0.0475612	9.4e-15	-1.84798	-0.698743
22032842	chr9:22032842:T:C	6.82711e-20	-1.34792	-0.665292	1.14382e-14	-1.65257	-0.697908
22032885	chr9:22032885:A:G	5.13571e-19	-4.40445e-10	0.00468698	6.78872e-14	-4.40445e-10	-0.569587
22032988	chr9:22032988:T:A	1.64301e-19	-4.40445e-10	-1.135	3.84381e-14	-4.40445e-10	-1.13839
22033825	chr9:22033825:C:T	4.72322e-20	-1.77152	-0.610102	2.09522e-09	9.41508	0.352657
22033993	chr9:22033993:C:T	1.58209e-19	-4.40445e-10	-1.17278	3.60577e-14	-4.40445e-10	-1.20232
22034720	chr9:22034720:G:A	6.57671e-19	-1.63199	1.884	3.43933e-13	-1.1011	2.15411
22035580	chr9:22035580:G:A	5.45402e-20	-2.23776	-2.57401e-10	5.38597e-14	-0.801052	-2.57401e-10
22036056	chr9:22036056:G:A	5.44914e-20	-2.23866	-2.57401e-10	5.17091e-14	-0.841802	-2.57401e-10
22036113	chr9:22036113:G:T	1.49618e-19	-0.137254	-1.09136	1.02085e-14	-1.31588	-1.14834
22036253	chr9:22036253:ATGCT:A	1.02822e-19	-1.6037	-2.57401e-10	1.00987e-12	2.13014	-2.57401e-10
22036368	chr9:22036368:C:T	2.65372e-19	0.353616	-1.00918	1.54764e-14	-0.970212	-1.07791
22036725	chr9:22036725:A:G	1.5257e-19	-4.40445e-10	-1.20908	3.81955e-14	-4.40445e-10	-1.14472
22037072	chr9:22037072:T:A	7.59675e-20	-1.61894	-0.287454	2.47853e-13	0.565347	0.160054
22037198	chr9:22037198:C:T	1.54364e-19	-4.40445e-10	-1.19739	3.57402e-14	-4.40445e-10	-1.21116
22037442	chr9:22037442:C:T	2.17727e-19	-4.40445e-10	-0.853459	7.39811e-14	-4.40445e-10	-0.483626
22038434	chr9:22038434:T:C	1.52499e-19	-4.40445e-10	-1.20954	3.62376e-14	-4.40445e-10	-1.19734
22039427	chr9:22039427:C:T	7.63558e-20	-1.63518	-0.266112	2.58878e-13	0.584176	0.184746
22040291	chr9:22040291:T:C	6.13652e-19	-4.40445e-10	0.182728	6.89559e-14	-4.40445e-10	-0.553967
22041999	chr9:22041999:C:G	2.36312e-20	-2.23613	-0.838009	6.28614e-13	1.76466	-0.108583
22042086	chr9:22042086:C:T	1.06534e-18	-4.40445e-10	0.734351	2.35844e-13	-4.40445e-10	0.675737
22042087	chr9:22042087:G:A	1.55385e-19	-4.40445e-10	-1.1908	3.60463e-14	-4.40445e-10	-1.20263
22042866	chr9:22042866:T:G	1.62491e-19	-4.40445e-10	-1.14608	3.80289e-14	-4.40445e-10	-1.14909
22042978	chr9:22042978:C:T	2.65963e-19	-4.40445e-10	-0.653344	4.92968e-14	-4.40445e-10	-0.889576
22043312	chr9:22043312:G:A	7.8067e-20	-1.87913	-2.57401e-10	2.74191e-14	-1.4762	-2.57401e-10
22043613	chr9:22043613:C:T	8.15593e-20	-0.681529	-1.15384	6.99102e-15	-1.73649	-1.10632
22043820	chr9:22043820:T:C	3.67406e-19	-1.35574	1.02551	1.06676e-13	-1.32057	1.20293
22043927	chr9:22043927:A:G	1.77326e-19	0.151621	-1.21033	1.6248e-14	-0.789289	-1.21018
22044060	chr9:22044060:G:A	4.28123e-19	-1.556	1.37871	6.09745e-09	9.3835	1.45244
22044123	chr9:22044123:C:T	4.35533e-20	-1.88583	-0.576885	3.67823e-09	9.94763	0.382873
22044298	chr9:22044298:C:T	5.75876e-19	-4.40445e-10	0.119191	1.57988e-13	-4.40445e-10	0.275082
22044787	chr9:22044787:G:A	1.03156e-19	-1.83622	0.235756	7.98551e-15	-2.12631	-0.583495
22044901	chr9:22044901:G:T	1.58954e-19	-4.40445e-10	-1.16809	3.61146e-14	-4.40445e-10	-1.20074
22044905	chr9:22044905:A:G	9.3759e-20	-1.69597	-2.57401e-10	3.08726e-14	-1.35756	-2.57401e-10
22045037	chr9:22045037:T:TG	1.55588e-19	-4.40445e-10	-1.18949	3.77105e-14	-4.40445e-10	-1.1575
22045318	chr9:22045318:C:T	1.3407e-19	-0.132019	-1.20632	1.09471e-14	-1.20507	-1.18929
22045654	chr9:22045654:C:T	1.80014e-20	-2.23884	-1.10741	4.0615e-15	-2.23358	-1.1523
22046001	chr9:22046001:T:C	1.73992e-19	-4.40445e-10	-1.07769	5.00891e-14	-4.40445e-10	-0.873631
22046023	chr9:22046023:A:T	1.59475e-19	-4.40445e-10	-1.16482	3.62054e-14	-4.40445e-10	-1.19823
22046111	chr9:22046111:C:G	1.75399e-19	-4.40445e-10	-1.06964	4.29636e-14	-4.40445e-10	-1.02708
22046650	chr9:22046650:A:C	2.06694e-19	-4.40445e-10	-0.905461	4.1652e-14	-4.40445e-10	-1.05808
22046710	chr9:22046710:AG:A	9.7495e-20	-1.98404	0.327141	7.87615e-15	-2.19617	-0.527425
22047438	chr9:22047438:C:T	1.72684e-19	-4.40445e-10	-1.08524	3.60611e-14	-4.40445e-10	-1.20222
22047827	chr9:22047827:C:T	2.81333e-19	-4.40445e-10	-0.597161	5.13461e-14	-4.40445e-10	-0.848846
22047855	chr9:22047855:T:C	8.69715e-20	-1.90367	0.132548	7.20369e-15	-2.15991	-0.652927
22048392	chr9:22048392:C:T	1.11272e-19	-1.5301	0.00537491	3.93353e-14	-1.3187	0.203382
22048397	chr9:22048397:C:A	1.57034e-19	-4.40445e-10	-1.18024	4.14371e-14	-4.40445e-10	-1.06326
22048415	chr9:22048415:G:A	2.4158e-19	-1.72993	0.980431	2.1946e-14	-2.2388	0.539947
22048719	chr9:22048719:G:A	7.55496e-20	-2.00864	0.0967281	6.70548e-15	-2.20626	-0.678246
22049039	chr9:22049039:A:G	4.54019e-19	-4.40445e-10	-0.118562	6.20915e-14	-4.40445e-10	-0.658827
22049341	chr9:22049341:A:G	1.6381e-19	-4.40445e-10	-1.13799	3.62974e-14	-4.40445e-10	-1.19569
22049457	chr9:22049457:T:C	2.30151e-19	-0.797967	-2.57401e-10	2.17065e-14	-1.70982	-2.57401e-10
22049657	chr9:22049657:G:A	2.76958e-19	-1.27461	0.661776	5.90772e-14	-1.51158	0.802991
22049846	chr9:22049846:A:G	7.67863e-20	-1.9778	0.0821274	6.7266e-15	-2.19393	-0.687439
22049892	chr9:22049892:TA:T	1.10086e-19	-1.28928	-0.246151	2.28406e-14	-1.55877	-0.100123
22050613	chr9:22050613:G:A	1.73573e-19	-4.40445e-10	-1.0801	3.91254e-14	-4.40445e-10	-1.12066
22050614	chr9:22050614:A:G	8.53361e-20	-1.4364	-0.3537	2.31678e-14	-1.48776	-0.156914
22050764	chr9:22050764:T:C	1.52932e-19	-4.40445e-10	-1.20671	3.59133e-14	-4.40445e-10	-1.20633
22050899	chr9:22050899:A:G	1.28775e-19	-0.410716	-0.967922	1.24264e-12	3.27542	-0.937855
22051296	chr9:22051296:A:G	6.37862e-20	-1.48295	-0.598209	7.25049e-10	9.57439	-0.867834
22051671	chr9:22051671:G:C	1.68345e-19	0.0948898	-1.20557	1.29891e-14	-1.03524	-1.18809
22052032	chr9:22052032:T:TGG	3.69938e-19	-4.40445e-10	-0.323364	6.55334e-14	-4.40445e-10	-0.604876
22052069	chr9:22052069:A:G	2.266e-19	-4.40445e-10	-0.813514	7.6025e-14	-4.40445e-10	-0.456373
22052735	chr9:22052735:T:C	2.23773e-19	0.329162	-1.15523	1.67439e-14	-0.854382	-1.11502
22053688	chr9:22053688:A:G	2.85193e-19	-1.34812	0.764588	6.32962e-14	-1.55366	0.914045
22053710	chr9:22053710:A:G	3.389e-19	-1.3432	0.932202	7.38993e-14	-1.56507	1.08034
22053860	chr9:22053860:C:T	1.70271e-19	-4.40445e-10	-1.09931	3.75538e-14	-4.40445e-10	-1.16166
22053896	chr9:22053896:G:A	3.75858e-20	-1.87562	-0.734456	6.13275e-10	8.43193	0.107202
22054041	chr9:22054041:C:T	1.9235e-19	0.187339	-1.16472	1.49422e-14	-0.956309	-1.12694
22054165	chr9:22054165:A:G	3.33598e-20	-1.86075	-0.8686	5.68809e-10	8.56425	-0.100381
22054357	chr9:22054357:G:A	3.65247e-20	-1.86379	-0.774923	6.2544e-10	8.5194	0.0393768
22054691	chr9:22054691:T:C	3.22191e-19	-1.28367	0.822118	6.41026e-14	-1.59893	0.971981
22054822	chr9:22054822:G:A	3.70616e-20	-1.85626	-0.767864	6.55855e-10	8.55408	0.0521824
22055049	chr9:22055049:A:G	3.37671e-19	-1.31694	0.902309	7.03641e-14	-1.57545	1.04169
22055099	chr9:22055099:T:C	4.57291e-19	-4.40445e-10	-0.111381	6.24257e-14	-4.40445e-10	-0.653458
22055836	chr9:22055836:A:G	2.61082e-18	-4.40445e-10	1.63072	2.42723e-13	-4.40445e-10	0.704486
22055951	chr9:22055951:T:G	6.71723e-20	-1.96735	-0.0620896	6.2588e-15	-2.1891	-0.76435
22055972	chr9:22055972:A:G	1.96308e-19	-4.40445e-10	-0.957016	6.1278e-14	-4.40445e-10	-0.672014
22056296	chr9:22056296:T:C	1.18489e-19	-0.264803	-1.19708	1.11805e-14	-1.19938	-1.17388
22056500	chr9:22056500:G:A	4.78242e-20	-1.89159	-0.477575	2.05516e-14	-1.47963	-0.28486
22056557	chr9:22056557:T:A	1.54743e-19	-4.40445e-10	-1.19494	3.69172e-14	-4.40445e-10	-1.17876
22057091	chr9:22057091:A:G	1.85653e-19	-1.01282	-2.57401e-10	1.29932e-14	-2.22301	-2.57401e-10
22057911	chr9:22057911:T:A	1.69806e-19	-4.40445e-10	-1.10204	3.83653e-14	-4.40445e-10	-1.14028
22058118	chr9:22058118:C:T	1.62987e-19	-4.40445e-10	-1.14303	3.6097e-14	-4.40445e-10	-1.20123
22059903	chr9:22059903:A:G	1.97054e-20	-2.13165	-1.12416	4.28599e-15	-2.19482	-1.13727
22059906	chr9:22059906:T:C	6.7511e-20	-0.8497	-1.17471	2.42747e-13	1.87167	-1.16708
22060137	chr9:22060137:A:G	6.64932e-20	-0.859793	-1.17981	2.36987e-13	1.85348	-1.1729
22060712	chr9:22060712:A:G	9.72886e-19	-4.40445e-10	0.643566	2.14029e-13	-4.40445e-10	0.578674
22060834	chr9:22060834:G:A	1.16045e-19	-0.85662	-0.626104	3.02329e-14	-0.87805	-0.500453
22061563	chr9:22061563:C:A	3.95244e-20	-1.37305	-1.18673	5.90205e-15	-1.81138	-1.20075
22061615	chr9:22061615:A:G	6.20301e-20	-0.950812	-1.15827	7.94312e-15	-1.59675	-1.11837
22061640	chr9:22061640:A:G	9.50033e-19	-4.40445e-10	0.619795	2.08752e-13	-4.40445e-10	0.553713
22061987	chr9:22061987:G:A	4.39937e-19	-4.40445e-10	-0.150069	6.9443e-14	-4.40445e-10	-0.546929
22062064	chr9:22062064:C:T	3.24603e-19	-4.40445e-10	-0.454097	5.73686e-14	-4.40445e-10	-0.737938
22062135	chr9:22062135:G:T	9.59182e-20	-0.879834	-0.793371	2.42747e-14	-0.90198	-0.696019
22063020	chr9:22063020:G:C	1.88584e-20	-2.09089	-1.20885	4.12545e-15	-2.15888	-1.21138
22063339	chr9:22063339:A:G	1.80502e-20	-2.17969	-1.16385	3.99474e-15	-2.22387	-1.17859
22063777	chr9:22063777:A:T	1.58297e-19	-4.40445e-10	-1.17222	3.77184e-14	-4.40445e-10	-1.15729
22064392	chr9:22064392:G:A	6.23599e-20	-0.972938	-1.13084	8.23908e-15	-1.59541	-1.08314
22064466	chr9:22064466:A:G	5.75385e-20	-1.01471	-1.16954	1.8964e-13	1.61921	-1.16152
22064563	chr9:22064563:G:A	5.79302e-20	-2.17746	-2.57401e-10	1.27893e-14	-2.23883	-2.57401e-10
22065003	chr9:22065003:C:G	1.00605e-19	-2.21596	0.590463	1.55217e-14	-2.16033	0.115134
22065645	chr9:22065645:A:AT	5.45372e-20	-2.23782	-2.57401e-10	6.06028e-14	-0.683095	-2.57401e-10
22065658	chr9:22065658:G:C	4.48528e-20	-1.30436	-1.12895	6.76964e-15	-1.71352	-1.16147
22065698	chr9:22065698:C:T	1.5372e-19	-4.40445e-10	-1.20157	3.60853e-14	-4.40445e-10	-1.20155
22066364	chr9:22066364:T:A	4.56292e-20	-1.20902	-1.20714	6.48907e-15	-1.70867	-1.20865
22066383	chr9:22066383:G:A	1.62087e-19	-4.40445e-10	-1.14857	3.57608e-14	-4.40445e-10	-1.21058
22066573	chr9:22066573:G:A	1.58611e-19	-4.40445e-10	-1.17025	3.57977e-14	-4.40445e-10	-1.20955
22066936	chr9:22066936:A:G	1.83122e-19	-4.40445e-10	-1.02655	4.34284e-14	-4.40445e-10	-1.01632
22067005	chr9:22067005:G:A	3.78231e-20	-1.40855	-1.19523	6.16723e-15	-1.77032	-1.19786
22067188	chr9:22067188:A:C	7.87484e-19	-4.40445e-10	0.432143	1.72874e-13	-4.40445e-10	0.365127
22067277	chr9:22067277:T:A	3.97493e-20	-1.36685	-1.18726	6.44983e-15	-1.73338	-1.19
22067471	chr9:22067471:C:T	2.1973e-19	-4.40445e-10	-0.8443	4.09297e-14	-4.40445e-10	-1.07558
22067559	chr9:22067559:C:T	1.72762e-19	-4.40445e-10	-1.08479	5.46901e-14	-4.40445e-10	-0.785752
22067594	chr9:22067594:A:G	7.67608e-20	-2.21262	0.31661	1.28452e-14	-2.15807	-0.076388
22067831	chr9:22067831:G:A	4.18911e-20	-1.33654	-1.16509	6.53892e-15	-1.72064	-1.18902
22067911	chr9:22067911:C:T	5.97794e-20	-2.14604	-2.57401e-10	1.57311e-14	-2.0318	-2.57401e-10
22068075	chr9:22068075:G:A	6.24767e-20	-2.15943	0.0575256	6.35045e-15	-2.23756	-0.701345
22068647	chr9:22068647:A:G	1.5659e-19	-4.40445e-10	-1.18307	3.73776e-14	-4.40445e-10	-1.16636
22068653	chr9:22068653:G:A	4.28563e-20	-1.33402	-1.14482	6.65699e-15	-1.71733	-1.17444
22068732	chr9:22068732:T:C	3.42981e-19	-4.40445e-10	-0.399025	4.70891e-14	-4.40445e-10	-0.935394
22070095	chr9:22070095:A:C	2.4323e-19	-4.40445e-10	-0.742692	4.3823e-14	-4.40445e-10	-1.00728
22070976	chr9:22070976:C:T	3.70837e-19	-4.40445e-10	-0.320938	9.0931e-14	-4.40445e-10	-0.277334
22071751	chr9:22071751:C:T	9.94762e-20	-1.10258	-0.534205	1.20959e-14	-1.49627	-0.798301
22071752	chr9:22071752:G:A	1.04878e-19	-1.12847	-0.455431	1.45211e-14	-1.44096	-0.670871
22071796	chr9:22071796:A:C	6.29645e-19	-4.40445e-10	0.208455	8.14189e-14	-4.40445e-10	-0.387827
22071900	chr9:22071900:T:C	1.82851e-19	-4.40445e-10	-1.02803	4.44942e-14	-4.40445e-10	-0.992076
22072041	chr9:22072041:C:G	5.93914e-20	-2.15255	-2.57401e-10	1.61649e-14	-2.00459	-2.57401e-10
22072112	chr9:22072112:T:C	3.21819e-19	-4.40445e-10	-0.462712	5.42879e-14	-4.40445e-10	-0.793133
22072239	chr9:22072239:C:T	1.27546e-18	-4.40445e-10	0.914363	1.42431e-13	-4.40445e-10	0.171422
22072265	chr9:22072265:A:G	2.18978e-20	-2.1027	-1.04762	5.69227e-15	-2.05259	-0.995739
22072374	chr9:22072374:C:T	2.14611e-19	-4.40445e-10	-0.867875	5.14754e-14	-4.40445e-10	-0.846331
22072389	chr9:22072389:A:T	2.28227e-19	-4.40445e-10	-0.806361	5.75212e-14	-4.40445e-10	-0.735282
22072720	chr9:22072720:A:G	1.80631e-20	-2.13136	-1.21147	3.89434e-15	-2.22984	-1.19807
22072731	chr9:22072731:C:T	2.06874e-19	-4.40445e-10	-0.904592	6.90232e-14	-4.40445e-10	-0.552993
22073171	chr9:22073171:G:T	1.61497e-19	-4.40445e-10	-1.15222	3.653e-14	-4.40445e-10	-1.1893
22073335	chr9:22073335:T:A	3.46212e-19	-2.23736	1.84771	4.27706e-14	-2.1686	1.13701
22073910	chr9:22073910:C:T	1.6691e-19	-4.40445e-10	-1.11925	3.79574e-14	-4.40445e-10	-1.15097
22074351	chr9:22074351:T:G	1.9935e-19	-4.40445e-10	-0.941638	4.49188e-14	-4.40445e-10	-0.982578
22074471	chr9:22074471:T:A	1.99688e-19	-4.40445e-10	-0.939943	6.46585e-14	-4.40445e-10	-0.618315
22075291	chr9:22075291:C:T	2.42032e-19	-4.40445e-10	-0.747633	5.93839e-14	-4.40445e-10	-0.703412
22075375	chr9:22075375:TGAAA:T	2.01507e-19	-4.40445e-10	-0.930875	6.55354e-14	-4.40445e-10	-0.604845
22075460	chr9:22075460:T:G	1.97053e-20	-2.05356	-1.20225	4.0109e-15	-2.1986	-1.19982
22075474	chr9:22075474:G:A	9.27501e-19	0.595793	-2.57401e-10	2.37867e-14	-1.61831	-2.57401e-10
22076268	chr9:22076268:G:C	1.65473e-19	-4.40445e-10	-1.12789	3.88699e-14	-4.40445e-10	-1.12721
22076339	chr9:22076339:C:T	4.44544e-19	-4.40445e-10	-0.139652	8.14569e-14	-4.40445e-10	-0.387361
22076432	chr9:22076432:A:G	1.60206e-19	-4.40445e-10	-1.16024	3.87175e-14	-4.40445e-10	-1.13114
22076728	chr9:22076728:T:C	2.11068e-19	-4.40445e-10	-0.884523	7.0203e-14	-4.40445e-10	-0.536043
22076795	chr9:22076795:C:T	1.68028e-19	-4.40445e-10	-1.11257	3.7887e-14	-4.40445e-10	-1.15283
22076945	chr9:22076945:A:G	1.8572e-20	-2.23457	-1.08048	4.676e-15	-2.20064	-1.04435
22077261	chr9:22077261:ATTTAAAGTATTT:A	1.82497e-20	-2.23585	-1.0967	4.57298e-15	-2.20496	-1.06231
22077288	chr9:22077288:T:G	3.39847e-19	-4.40445e-10	-0.408204	5.46042e-14	-4.40445e-10	-0.787324
22077328	chr9:22077328:T:C	1.80246e-20	-2.22995	-1.11502	4.5535e-15	-2.18888	-1.08266
22077604	chr9:22077604:G:A	2.41565e-19	-4.40445e-10	-0.74956	5.92727e-14	-4.40445e-10	-0.705287
22077678	chr9:22077678:G:A	1.67767e-19	-4.40445e-10	-1.11413	4.40965e-14	-4.40445e-10	-1.00106
22077680	chr9:22077680:A:G	2.02092e-19	-4.40445e-10	-0.927978	6.59055e-14	-4.40445e-10	-0.599212
22078064	chr9:22078064:G:T	1.52412e-19	-4.40445e-10	-1.21012	3.60364e-14	-4.40445e-10	-1.20291
22078306	chr9:22078306:C:T	1.684e-19	-4.40445e-10	-1.11036	3.67076e-14	-4.40445e-10	-1.18445
22078605	chr9:22078605:TTAAAATGC:T	1.60701e-19	-4.40445e-10	-1.15716	3.64191e-14	-4.40445e-10	-1.19234
22079021	chr9:22079021:G:C	1.75207e-20	-2.19826	-1.17506	3.99002e-15	-2.23667	-1.16697
22079436	chr9:22079436:C:T	4.67098e-20	-2.20882	-0.183925	1.00477e-14	-2.23597	-0.244114
22079727	chr9:22079727:CTT:C	3.49522e-20	-2.2108	-0.471919	7.63282e-15	-2.23627	-0.518707
22080538	chr9:22080538:A:G	2.12932e-19	-4.40445e-10	-0.875726	7.10683e-14	-4.40445e-10	-0.523794
22081129	chr9:22081129:A:G	1.66788e-19	-4.40445e-10	-1.11998	4.74313e-14	-4.40445e-10	-0.928154
22081398	chr9:22081398:G:T	3.19545e-20	-2.08387	-0.688515	8.87605e-15	-1.75805	-0.846033
22081482	chr9:22081482:T:C	1.63822e-19	-4.40445e-10	-1.13792	3.73867e-14	-4.40445e-10	-1.16612
22081797	chr9:22081797:A:G	1.5455e-19	-0.766995	-0.429185	6.44809e-14	-0.0121195	-0.608947
22081870	chr9:22081870:T:C	6.96357e-19	-4.40445e-10	0.309162	2.53894e-13	-4.40445e-10	0.749481
22082341	chr9:22082341:G:A	3.54932e-20	-2.09496	-0.572397	6.27142e-15	-2.09632	-0.855118
22082630	chr9:22082630:G:A	1.63743e-19	-4.40445e-10	-1.1384	4.25001e-14	-4.40445e-10	-1.03793
22083018	chr9:22083018:A:C	2.74462e-19	-4.40445e-10	-0.621887	5.92241e-14	-4.40445e-10	-0.706106
22083095	chr9:22083095:T:C	1.69995e-19	-4.40445e-10	-1.10093	3.59664e-14	-4.40445e-10	-1.20485
22083358	chr9:22083358:T:C	2.04992e-19	-4.40445e-10	-0.913728	6.79457e-14	-4.40445e-10	-0.568726
22083401	chr9:22083401:A:T	2.05081e-18	1.38929	-2.57401e-10	1.03946e-12	2.15902	-2.57401e-10
22083405	chr9:22083405:C:T	7.27982e-20	-2.15643	0.207417	2.15389e-13	0.0377784	0.547232
22084128	chr9:22084128:A:AT	1.54585e-19	-4.40445e-10	-1.19595	4.50747e-14	-4.40445e-10	-0.979113
22084311	chr9:22084311:C:T	3.87876e-20	-2.15232	-0.426283	1.01754e-14	-1.86554	-0.601925
22084675	chr9:22084675:C:T	1.82027e-19	-4.40445e-10	-1.03254	3.68077e-14	-4.40445e-10	-1.18173
22084939	chr9:22084939:A:G	1.73725e-19	-4.40445e-10	-1.07922	4.09398e-14	-4.40445e-10	-1.07533
22085090	chr9:22085090:A:G	2.28689e-19	-4.40445e-10	-0.804338	7.85996e-14	-4.40445e-10	-0.423069
22085490	chr9:22085490:G:T	6.99877e-19	-4.40445e-10	0.314203	8.3671e-14	-4.40445e-10	-0.360543
22085493	chr9:22085493:G:T	2.29423e-19	-4.40445e-10	-0.801133	7.89525e-14	-4.40445e-10	-0.418588
22085525	chr9:22085525:C:T	3.25657e-19	-0.450857	-2.57401e-10	8.5553e-14	-0.338299	-2.57401e-10
22085526	chr9:22085526:C:T	1.56432e-19	-4.40445e-10	-1.18408	3.57326e-14	-4.40445e-10	-1.21137
22085599	chr9:22085599:T:C	1.68257e-20	-2.20398	-1.20982	5.37444e-15	-1.90214	-1.20364
22086785	chr9:22086785:C:T	1.73205e-19	-4.40445e-10	-1.08222	4.49523e-14	-4.40445e-10	-0.981833
22086841	chr9:22086841:C:A	1.53356e-19	-4.40445e-10	-1.20394	3.57375e-14	-4.40445e-10	-1.21123
22086884	chr9:22086884:T:C	2.4919e-20	-2.18257	-0.838501	6.23371e-15	-2.08876	-0.868698
22087252	chr9:22087252:C:A	2.32763e-19	-4.40445e-10	-0.786682	8.15821e-14	-4.40445e-10	-0.385825
22087474	chr9:22087474:T:C	5.7684e-20	-1.05987	-1.12186	3.25931e-13	2.13928	-1.14003
22088042	chr9:22088042:A:C	2.84391e-19	-4.40445e-10	-0.586352	6.86156e-14	-4.40445e-10	-0.558915
22088261	chr9:22088261:C:T	8.88197e-20	-2.21469	0.464596	4.20652e-14	-2.09326	1.04504
22088998	chr9:22088998:C:A	2.25472e-19	-4.40445e-10	-0.818505	4.89259e-14	-4.40445e-10	-0.897128
22089610	chr9:22089610:C:CT	7.36327e-19	-4.40445e-10	0.364974	1.5832e-13	-4.40445e-10	0.277182
22089914	chr9:22089914:T:C	1.06605e-19	-2.19682	0.629252	1.66797e-14	-2.23889	0.265647
22090267	chr9:22090267:C:G	8.10524e-20	-2.19681	0.355203	1.60612e-14	-2.07602	0.0649874
22090417	chr9:22090417:C:T	4.17563e-20	-2.2337	-0.271152	5.27323e-14	-0.41686	-0.405347
22090514	chr9:22090514:G:A	6.32434e-19	-4.40445e-10	0.212875	1.36829e-13	-4.40445e-10	0.131299
22090522	chr9:22090522:G:A	1.83817e-20	-2.22092	-1.10443	4.28997e-15	-2.12139	-1.20977
22090531	chr9:22090531:C:G	1.88167e-20	-2.22419	-1.07777	9.86281e-15	-1.4521	-1.04657
22090674	chr9:22090674:T:G	7.72875e-19	-4.40445e-10	0.413417	1.66839e-13	-4.40445e-10	0.329593
22090812	chr9:22090812:C:T	5.14325e-19	0.930592	-0.924437	2.77198e-14	-0.292059	-1.17323
22090936	chr9:22090936:C:T	2.04549e-20	-2.16029	-1.05819	6.54574e-15	-1.79733	-1.11129
22090937	chr9:22090937:T:G	2.04058e-20	-2.15751	-1.06337	6.58058e-15	-1.78785	-1.11547
22091070	chr9:22091070:C:T	1.79472e-20	-2.22193	-1.12734	4.27906e-15	-2.12225	-1.21145
22091480	chr9:22091480:G:C	1.98115e-19	-4.40445e-10	-0.947854	5.33444e-14	-4.40445e-10	-0.810667
22091674	chr9:22091674:T:G	1.78031e-19	-2.07736	1.02262	2.45375e-14	-2.20055	0.613317
22091707	chr9:22091707:C:G	2.99893e-19	-4.40445e-10	-0.533275	1.15733e-13	-4.40445e-10	-0.0361483
22091729	chr9:22091729:C:T	3.86149e-19	-4.40445e-10	-0.280476	7.8964e-14	-4.40445e-10	-0.418443
22091732	chr9:22091732:T:C	5.48259e-19	0.989531	-0.919484	2.93363e-14	-0.237632	-1.17098
22091896	chr9:22091896:G:C	2.0366e-19	-4.40445e-10	-0.920247	4.03095e-14	-4.40445e-10	-1.09085
22092032	chr9:22092032:A:AG	3.81145e-19	-4.40445e-10	-0.293522	7.81452e-14	-4.40445e-10	-0.428867
22092150	chr9:22092150:C:G	1.84859e-19	-4.40445e-10	-1.01711	4.11473e-14	-4.40445e-10	-1.07028
22092250	chr9:22092250:C:T	1.54038e-19	-1.1995	-2.57401e-10	3.63718e-14	-1.19364	-2.57401e-10
22092258	chr9:22092258:G:A	1.86112e-20	-2.1671	-1.14584	3.90346e-15	-2.2149	-1.21067
22092297	chr9:22092297:G:A	6.07718e-19	-4.40445e-10	0.17301	1.31774e-13	-4.40445e-10	0.0936558
22092423	chr9:22092423:G:C	5.66916e-20	-2.19907	-2.57401e-10	1.40527e-14	-2.14462	-2.57401e-10
22092505	chr9:22092505:G:C	6.17232e-19	-4.40445e-10	0.188543	1.33975e-13	-4.40445e-10	0.110217
22092529	chr9:22092529:A:G	6.40232e-19	-4.40445e-10	0.225129	1.38815e-13	-4.40445e-10	0.145708
22092884	chr9:22092884:C:G	5.44255e-19	0.6934	-0.630682	3.17851e-14	-0.373603	-0.954835
22095852	chr9:22095852:T:C	2.0312e-19	-4.40445e-10	-0.922901	4.46449e-14	-4.40445e-10	-0.988694
22096056	chr9:22096056:A:G	7.83215e-20	-2.14117	0.265296	3.10001e-14	-2.17079	0.817346
22096856	chr9:22096856:G:A	2.18617e-19	-4.40445e-10	-0.849378	7.56014e-14	-4.40445e-10	-0.46196
22097411	chr9:22097411:G:A	3.99072e-19	-4.40445e-10	-0.247559	9.58809e-14	-4.40445e-10	-0.224328
22098125	chr9:22098125:A:G	1.91096e-19	-4.40445e-10	-0.983926	4.2396e-14	-4.40445e-10	-1.04038
22098126	chr9:22098126:A:G	2.17878e-19	-4.40445e-10	-0.852765	7.52766e-14	-4.40445e-10	-0.466266
22098137	chr9:22098137:A:G	8.05866e-19	-4.40445e-10	0.455217	1.73898e-13	-4.40445e-10	0.371034
22098156	chr9:22098156:T:A	5.44788e-20	-2.23889	-2.57401e-10	1.52257e-14	-2.06445	-2.57401e-10
22098258	chr9:22098258:A:G	5.75895e-20	-2.18336	-2.57401e-10	1.31988e-14	-2.20731	-2.57401e-10
22098575	chr9:22098575:A:G	3.36287e-20	-2.18915	-0.53217	1.395e-14	-2.11001	-0.0419444
22098620	chr9:22098620:A:G	3.46761e-20	-2.22398	-0.46667	1.29847e-14	-2.04012	-0.183546
22098641	chr9:22098641:T:G	1.68086e-19	-4.40445e-10	-1.11223	4.76766e-14	-4.40445e-10	-0.922995
22098709	chr9:22098709:C:G	3.19838e-19	-4.40445e-10	-0.468887	6.33599e-14	-4.40445e-10	-0.638604
22098745	chr9:22098745:A:G	7.95396e-19	-4.40445e-10	0.44214	1.71233e-13	-4.40445e-10	0.355593
22098787	chr9:22098787:C:G	2.4616e-19	-4.40445e-10	-0.730721	6.77722e-14	-4.40445e-10	-0.571283
22099449	chr9:22099449:T:G	1.52813e-19	-4.40445e-10	-1.20749	3.58094e-14	-4.40445e-10	-1.20922
22099941	chr9:22099941:T:A	2.03092e-19	-0.279913	-0.643127	1.63188e-14	-1.04819	-0.946928
22100111	chr9:22100111:A:G	1.95673e-19	-4.40445e-10	-0.960258	5.42855e-14	-4.40445e-10	-0.793178
22100263	chr9:22100263:G:A	3.76349e-19	-4.40445e-10	-0.306184	5.76942e-14	-4.40445e-10	-0.732278
22100937	chr9:22100937:T:G	3.32528e-19	-4.40445e-10	-0.429977	6.75243e-14	-4.40445e-10	-0.574947
22101121	chr9:22101121:C:T	2.12589e-19	-0.377846	-0.499493	1.6228e-14	-1.13838	-0.86232
22101268	chr9:22101268:T:TTTA	5.94354e-20	-2.11379	-0.0380234	4.7207e-14	-0.966261	0.0333671
22101325	chr9:22101325:A:G	2.60659e-19	-4.40445e-10	-0.673487	9.5591e-14	-4.40445e-10	-0.227357
22101406	chr9:22101406:GATAA:G	4.68983e-20	-2.23791	-0.150811	1.11054e-14	-2.162	-0.218009
22101604	chr9:22101604:GTTTTC:G	7.63696e-19	-4.40445e-10	0.401469	1.65143e-13	-4.40445e-10	0.319374
22102044	chr9:22102044:C:G	5.51235e-20	-2.22712	-2.57401e-10	1.54535e-14	-2.0496	-2.57401e-10
22102313	chr9:22102313:T:G	7.54199e-19	-4.40445e-10	0.388956	1.62595e-13	-4.40445e-10	0.303825
22102328	chr9:22102328:C:G	9.29858e-19	-4.40445e-10	0.598331	1.31828e-13	-4.40445e-10	0.0940617
22102438	chr9:22102438:G:A	3.51306e-20	-1.88138	-0.796249	1.31647e-14	-1.40258	-0.807307
22103278	chr9:22103278:A:G	7.00554e-19	-4.40445e-10	0.31517	1.314e-13	-4.40445e-10	0.0908125
22103342	chr9:22103342:T:G	2.31543e-20	-2.21242	-0.882106	6.34779e-15	-1.94486	-0.994471
22103749	chr9:22103749:T:C	2.89632e-19	-4.40445e-10	-0.56809	6.96001e-14	-4.40445e-10	-0.544669
22103789	chr9:22103789:G:T	5.37412e-19	-4.40445e-10	0.050064	1.03956e-13	-4.40445e-10	-0.143468
22103898	chr9:22103898:C:T	2.0843e-19	-4.40445e-10	-0.897098	4.16176e-14	-4.40445e-10	-1.05891
22104796	chr9:22104796:G:T	2.24132e-19	-4.40445e-10	-0.824465	4.87123e-14	-4.40445e-10	-0.901503
22105042	chr9:22105042:T:A	7.12137e-19	-4.40445e-10	0.33157	1.33316e-13	-4.40445e-10	0.105289
22105081	chr9:22105081:A:G	6.41192e-20	-2.07596	-2.57401e-10	1.33863e-14	-2.19321	-2.57401e-10
22105450	chr9:22105450:C:T	4.34164e-19	-4.40445e-10	-0.163279	5.55572e-14	-4.40445e-10	-0.770023
22105928	chr9:22105928:T:C	2.44844e-20	-2.21655	-0.822121	5.78481e-15	-2.08119	-0.95101
22106309	chr9:22106309:T:C	2.51652e-19	-4.40445e-10	-0.708654	9.211e-14	-4.40445e-10	-0.264451
22106587	chr9:22106587:T:C	8.47968e-19	-4.40445e-10	0.506142	1.8325e-13	-4.40445e-10	0.423415
22106732	chr9:22106732:T:A	2.82143e-20	-2.23227	-0.664603	6.28406e-15	-2.12965	-0.819765
22107239	chr9:22107239:A:T	3.07452e-20	-1.93899	-0.871977	1.11659e-14	-1.49305	-0.881522
22107614	chr9:22107614:C:A	1.5526e-19	-4.40445e-10	-1.1916	3.6458e-14	-4.40445e-10	-1.19127
22107759	chr9:22107759:G:T	1.63388e-19	-4.40445e-10	-1.14057	3.91387e-14	-4.40445e-10	-1.12032
22107967	chr9:22107967:G:A	3.23855e-19	-4.40445e-10	-0.456404	6.82466e-14	-4.40445e-10	-0.564307
22108070	chr9:22108070:C:T	6.02595e-20	-2.23247	0.0944271	1.03305e-14	-2.22356	-0.228777
22108166	chr9:22108166:G:T	2.24566e-19	-4.40445e-10	-0.82253	4.8796e-14	-4.40445e-10	-0.899786
22108329	chr9:22108329:G:A	2.30898e-19	-4.40445e-10	-0.794723	5.004e-14	-4.40445e-10	-0.874612
22108943	chr9:22108943:A:G	4.2524e-20	-1.99152	-0.495111	7.64075e-15	-2.17844	-0.575504
22108946	chr9:22108946:A:T	3.96714e-19	-4.40445e-10	-0.253484	5.94928e-14	-4.40445e-10	-0.70158
22109581	chr9:22109581:C:A	4.75495e-19	-4.40445e-10	-0.0723439	9.02716e-14	-4.40445e-10	-0.284612
22109848	chr9:22109848:C:T	2.29369e-19	-4.40445e-10	-0.801369	4.97317e-14	-4.40445e-10	-0.880792
22110132	chr9:22110132:T:C	2.49285e-20	-2.2022	-0.818491	6.01916e-15	-2.04567	-0.946813
22110706	chr9:22110706:CT:C	2.24324e-19	-4.40445e-10	-0.823607	4.87497e-14	-4.40445e-10	-0.900735
22110784	chr9:22110784:C:T	2.30072e-19	-4.40445e-10	-0.79831	4.98888e-14	-4.40445e-10	-0.877639
22110845	chr9:22110845:T:G	2.31501e-19	-4.40445e-10	-0.792118	5.01579e-14	-4.40445e-10	-0.872259
22110998	chr9:22110998:G:C	2.94762e-19	-4.40445e-10	-0.550532	4.38372e-14	-4.40445e-10	-1.00695
22111325	chr9:22111325:C:T	5.26707e-19	-4.40445e-10	0.0299434	9.87603e-14	-4.40445e-10	-0.194739
22111451	chr9:22111451:C:T	6.35547e-20	-2.21339	0.128585	1.05137e-14	-2.23686	-0.197892
22111974	chr9:22111974:A:G	2.70633e-19	-4.40445e-10	-0.635937	4.83729e-14	-4.40445e-10	-0.908495
22112057	chr9:22112057:A:G	1.66928e-19	-4.40445e-10	-1.11914	4.00578e-14	-4.40445e-10	-1.09711
22112242	chr9:22112242:A:C	2.42525e-20	-2.21735	-0.830834	5.53989e-15	-2.1154	-0.960061
22112428	chr9:22112428:A:G	2.35061e-20	-2.21124	-0.868202	5.45036e-15	-2.10172	-0.990029
22112600	chr9:22112600:T:C	6.09043e-20	-2.23854	0.111143	1.18097e-14	-2.17508	-0.143431
22112944	chr9:22112944:A:G	2.2724e-19	-4.40445e-10	-0.810695	3.92038e-14	-4.40445e-10	-1.11866
22113713	chr9:22113713:G:A	8.14635e-19	-4.40445e-10	0.46604	1.73654e-13	-4.40445e-10	0.369627
22113925	chr9:22113925:T:A	2.72047e-19	-4.40445e-10	-0.630726	6.20847e-14	-4.40445e-10	-0.658935
22113929	chr9:22113929:A:T	2.39404e-20	-2.2216	-0.839537	4.52601e-15	-2.23541	-1.04218
22113958	chr9:22113958:A:G	2.39513e-19	-4.40445e-10	-0.758092	8.63919e-14	-4.40445e-10	-0.328541
22114069	chr9:22114069:A:G	6.49098e-20	-2.22343	0.159733	3.44321e-14	-1.95216	0.703712
22114470	chr9:22114470:G:C	2.64746e-20	-2.21516	-0.745356	6.33057e-15	-2.05437	-0.887675
22115027	chr9:22115027:A:G	1.78672e-20	-2.20738	-1.14635	4.76896e-15	-2.20479	-1.02051
22115106	chr9:22115106:C:A	8.86274e-20	-0.551976	-1.20028	8.97722e-15	-1.40071	-1.19203
22115218	chr9:22115218:G:T	4.35417e-19	-4.40445e-10	-0.160397	1.06026e-13	-4.40445e-10	-0.123752
22115287	chr9:22115287:T:C	1.69247e-20	-2.20972	-1.19821	4.30346e-15	-2.202	-1.12601
22115402	chr9:22115402:C:G	1.55411e-19	-4.40445e-10	-1.19063	3.64988e-14	-4.40445e-10	-1.19015
22115540	chr9:22115540:C:A	1.95273e-19	-4.40445e-10	-0.962303	5.21547e-14	-4.40445e-10	-0.833221
22115950	chr9:22115950:G:A	1.53906e-19	-4.40445e-10	-1.20036	3.6237e-14	-4.40445e-10	-1.19735
22115954	chr9:22115954:C:T	1.54957e-19	-4.40445e-10	-1.19355	3.63973e-14	-4.40445e-10	-1.19294
22115960	chr9:22115960:A:G	2.55743e-20	-2.19906	-0.796056	6.06442e-15	-2.0467	-0.938296
22116047	chr9:22116047:A:G	2.57535e-20	-2.2055	-0.782633	6.07815e-15	-2.05578	-0.926954
22116221	chr9:22116221:T:C	1.6935e-20	-2.20882	-1.19849	4.29711e-15	-2.20299	-1.1265
22116760	chr9:22116760:G:T	2.80623e-19	-4.40445e-10	-0.599689	1.05714e-13	-4.40445e-10	-0.126702
22117581	chr9:22117581:G:T	2.30336e-19	-4.40445e-10	-0.797162	4.99097e-14	-4.40445e-10	-0.87722
22117587	chr9:22117587:A:G	1.52274e-19	-4.40445e-10	-1.21102	3.57445e-14	-4.40445e-10	-1.21104
22118103	chr9:22118103:T:G	1.5489e-19	-4.40445e-10	-1.19399	4.16172e-14	-4.40445e-10	-1.05892
22118379	chr9:22118379:C:A	3.0711e-19	-4.40445e-10	-0.509496	4.48488e-14	-4.40445e-10	-0.984139
22118425	chr9:22118425:G:GA	2.39982e-19	-4.40445e-10	-0.756139	8.61296e-14	-4.40445e-10	-0.331582
22118471	chr9:22118471:C:T	3.7061e-19	-4.40445e-10	-0.32155	7.84208e-14	-4.40445e-10	-0.425346
22118640	chr9:22118640:A:G	2.93899e-19	-4.40445e-10	-0.553465	6.24891e-14	-4.40445e-10	-0.652442
22119027	chr9:22119027:G:T	1.62082e-19	-4.40445e-10	-1.1486	3.63115e-14	-4.40445e-10	-1.1953
22119129	chr9:22119129:G:A	1.83622e-20	-2.23741	-1.089	5.1888e-15	-2.18855	-0.952386
22119616	chr9:22119616:T:C	7.12145e-20	-1.971	-2.57401e-10	1.32092e-14	-2.20652	-2.57401e-10
22121350	chr9:22121350:A:T	1.74389e-20	-2.17261	-1.20539	1.72199e-14	-0.729948	-1.21142
22121380	chr9:22121380:C:CTA	1.67903e-19	-4.40445e-10	-1.11331	4.03216e-14	-4.40445e-10	-1.09055
22121649	chr9:22121649:C:T	2.56879e-19	-4.40445e-10	-0.688096	5.6067e-14	-4.40445e-10	-0.760887
22122194	chr9:22122194:A:T	1.73696e-19	-4.40445e-10	-1.0794	3.84759e-14	-4.40445e-10	-1.1374
22122401	chr9:22122401:A:G	4.62243e-19	-4.40445e-10	-0.10061	5.56167e-14	-4.40445e-10	-0.768952
22122561	chr9:22122561:A:T	6.19683e-19	-4.40445e-10	0.192507	1.1721e-13	-4.40445e-10	-0.0234699
22122641	chr9:22122641:G:A	1.52599e-19	-4.40445e-10	-1.20888	3.58234e-14	-4.40445e-10	-1.20883
22122855	chr9:22122855:C:A	1.5264e-19	-4.40445e-10	-1.20862	3.58329e-14	-4.40445e-10	-1.20857
22123554	chr9:22123554:G:A	1.55045e-19	-4.40445e-10	-1.19298	3.64089e-14	-4.40445e-10	-1.19262
22123591	chr9:22123591:T:G	1.64124e-19	-4.40445e-10	-1.13608	3.98333e-14	-4.40445e-10	-1.10273
22123818	chr9:22123818:G:T	1.99913e-19	-4.40445e-10	-0.938817	4.42746e-14	-4.40445e-10	-0.997025
22124141	chr9:22124141:A:T	3.71286e-20	-2.13379	-0.488526	9.12468e-15	-1.90283	-0.673619
22124145	chr9:22124145:C:A	1.69269e-19	-4.40445e-10	-1.10521	3.90288e-14	-4.40445e-10	-1.12313
22124373	chr9:22124373:T:A	1.59034e-19	-4.40445e-10	-1.16758	3.72269e-14	-4.40445e-10	-1.1704
22124451	chr9:22124451:A:G	3.13264e-20	-1.9564	-0.835836	8.14001e-15	-2.23822	-0.452426
22124478	chr9:22124478:A:G	3.27227e-20	-1.92815	-0.820487	8.31769e-15	-2.2389	-0.430149
22124505	chr9:22124505:A:T	7.77432e-20	-2.22162	0.33833	1.44022e-14	-2.18493	0.0648775
22124631	chr9:22124631:A:G	3.12053e-20	-1.97595	-0.820166	8.33126e-15	-2.23696	-0.430458
22125033	chr9:22125033:A:G	1.71946e-18	1.21307	-2.57401e-10	3.46525e-14	-1.24207	-2.57401e-10
22125041	chr9:22125041:G:A	1.52494e-19	-4.40445e-10	-1.20958	3.57983e-14	-4.40445e-10	-1.20954
22125057	chr9:22125057:G:A	2.28448e-19	-4.40445e-10	-0.805394	7.98185e-14	-4.40445e-10	-0.40768
22125504	chr9:22125504:G:C	5.98769e-20	-2.04575	-0.0986605	1.93107e-14	-2.22223	0.395457
22125586	chr9:22125586:A:G	4.2237e-19	-4.40445e-10	-0.190819	7.82714e-14	-4.40445e-10	-0.427253
22125914	chr9:22125914:C:T	8.72163e-20	-2.16469	0.396375	1.32312e-13	-0.715106	0.812836
22126543	chr9:22126543:T:TATACTTGA	2.81945e-19	-4.40445e-10	-0.594989	6.84527e-14	-4.40445e-10	-0.561291
22126886	chr9:22126886:A:G	6.85525e-19	-4.40445e-10	0.293484	1.31583e-13	-4.40445e-10	0.0922047
22127614	chr9:22127614:C:T	1.87193e-20	-2.17429	-1.13285	4.76388e-15	-2.19629	-1.03008
22127642	chr9:22127642:G:A	1.65139e-19	-2.22209	1.09218	2.92458e-14	-2.1787	0.767005
22127688	chr9:22127688:G:T	7.92178e-19	-4.40445e-10	0.438086	1.66584e-13	-4.40445e-10	0.328062
22127884	chr9:22127884:A:G	4.55268e-20	-1.20747	-1.21093	6.41123e-15	-1.72059	-1.20879
22127893	chr9:22127893:T:C	3.73351e-19	-4.40445e-10	-0.314181	8.03933e-14	-4.40445e-10	-0.400504
22128300	chr9:22128300:A:G	1.59723e-19	-4.40445e-10	-1.16326	3.76543e-14	-4.40445e-10	-1.15899
22128353	chr9:22128353:C:T	1.37665e-19	-1.31188	-2.57401e-10	2.228e-14	-1.68375	-2.57401e-10
22128519	chr9:22128519:T:G	1.92671e-19	-4.40445e-10	-0.975718	4.40461e-14	-4.40445e-10	-1.0022
22128611	chr9:22128611:G:A	1.77513e-19	-4.40445e-10	-1.05766	3.63482e-14	-4.40445e-10	-1.19429
22128686	chr9:22128686:T:G	1.56111e-19	-4.40445e-10	-1.18613	4.57084e-14	-4.40445e-10	-0.965154
22128710	chr9:22128710:C:G	1.86786e-20	-2.21913	-1.09019	3.9492e-15	-2.2154	-1.19853
22128771	chr9:22128771:A:T	1.62266e-19	-4.40445e-10	-1.14746	3.6057e-14	-4.40445e-10	-1.20233
22129675	chr9:22129675:G:T	1.59044e-19	-4.40445e-10	-1.16752	3.63703e-14	-4.40445e-10	-1.19368
22129894	chr9:22129894:C:T	2.76244e-19	-4.40445e-10	-0.615417	3.99161e-14	-4.40445e-10	-1.10065
22130039	chr9:22130039:C:T	1.62363e-19	-4.40445e-10	-1.14687	3.98765e-14	-4.40445e-10	-1.10165
22130066	chr9:22130066:A:G	2.93813e-20	-2.18058	-0.67576	6.59887e-15	-2.01811	-0.882428
22130390	chr9:22130390:A:T	2.14215e-20	-2.18817	-0.984134	5.95589e-15	-2.14382	-0.859236
22130840	chr9:22130840:A:G	3.02147e-19	-4.40445e-10	-0.525786	7.0799e-14	-4.40445e-10	-0.527591
22130963	chr9:22130963:T:C	2.08033e-19	-4.40445e-10	-0.899002	4.90732e-14	-4.40445e-10	-0.894122
22130975	chr9:22130975:A:T	1.99597e-19	-0.217171	-0.723228	1.11623e-14	-1.33126	-1.04363
22131085	chr9:22131085:G:A	1.63678e-19	-4.40445e-10	-1.1388	3.58014e-14	-4.40445e-10	-1.20945
22131203	chr9:22131203:A:G	1.91314e-19	-0.161273	-0.82151	1.07712e-14	-1.31371	-1.09685
22131453	chr9:22131453:C:G	3.7069e-19	-4.40445e-10	-0.321335	8.58839e-14	-4.40445e-10	-0.334438
22131462	chr9:22131462:G:T	3.73282e-19	-4.40445e-10	-0.314367	8.64907e-14	-4.40445e-10	-0.327398
22132077	chr9:22132077:A:G	2.94201e-19	0.535468	-1.08791	1.0674e-14	-1.2293	-1.19032
22132089	chr9:22132089:C:T	2.65673e-19	-4.40445e-10	-0.654435	3.90828e-14	-4.40445e-10	-1.12175
22132699	chr9:22132699:T:C	5.24184e-19	0.428815	-0.403673	1.4006e-14	-1.30121	-0.846739
22132730	chr9:22132730:A:G	6.4131e-19	0.424479	-0.197666	2.24155e-14	-1.25727	-0.420415
22132879	chr9:22132879:T:C	6.95537e-19	0.515306	-0.207322	1.68634e-14	-1.25103	-0.711256
22132902	chr9:22132902:C:G	1.5226e-19	-4.40445e-10	-1.21111	3.57297e-14	-4.40445e-10	-1.21145
22133252	chr9:22133252:G:A	8.06317e-20	-1.35159	-0.49522	3.35221e-14	-0.818895	-0.456334
22133560	chr9:22133560:T:TATTA	1.52206e-19	-4.40445e-10	-1.21147	3.57593e-14	-4.40445e-10	-1.21062
22133623	chr9:22133623:A:T	4.10607e-19	-4.40445e-10	-0.219063	5.06325e-14	-4.40445e-10	-0.862841
22133646	chr9:22133646:T:C	1.3956e-19	-0.0877372	-1.21047	1.64686e-14	-0.785753	-1.20022
22133717	chr9:22133717:T:C	3.77284e-20	-1.83831	-0.767982	5.39702e-15	-2.21138	-0.890203
22133815	chr9:22133815:C:T	3.33947e-19	-4.40445e-10	-0.425719	1.24556e-13	-4.40445e-10	0.0373214
22133985	chr9:22133985:T:C	1.72983e-19	0.101374	-1.18488	2.04753e-14	-0.558252	-1.20996
22134024	chr9:22134024:C:A	2.0208e-19	-4.40445e-10	-0.928038	3.7143e-14	-4.40445e-10	-1.17266
22134069	chr9:22134069:G:A	2.27342e-19	-0.125077	-0.68517	1.04124e-14	-1.58534	-0.859102
22134095	chr9:22134095:T:C	2.11288e-19	-0.135831	-0.747649	9.8468e-15	-1.59042	-0.909867
22134440	chr9:22134440:G:C	1.82633e-19	-4.40445e-10	-1.02922	4.44581e-14	-4.40445e-10	-0.992888
22134652	chr9:22134652:A:C	1.71414e-19	0.118112	-1.21073	2.20401e-14	-0.514815	-1.17976
22135572	chr9:22135572:A:G	5.0375e-19	-4.40445e-10	-0.0146209	1.21729e-13	-4.40445e-10	0.0143625
22135624	chr9:22135624:C:G	1.52884e-19	-4.40445e-10	-1.20702	3.59468e-14	-4.40445e-10	-1.20539
22135920	chr9:22135920:A:G	3.25572e-19	-4.40445e-10	-0.451117	6.42021e-14	-4.40445e-10	-0.625399
22135947	chr9:22135947:T:C	2.08524e-19	-4.40445e-10	-0.896646	5.21857e-14	-4.40445e-10	-0.832627
22136019	chr9:22136019:A:C	1.53341e-19	-4.40445e-10	-1.20404	3.60897e-14	-4.40445e-10	-1.20143
22136110	chr9:22136110:A:G	5.92952e-19	-4.40445e-10	0.148412	6.43495e-14	-4.40445e-10	-0.623106
22136441	chr9:22136441:G:C	8.43692e-20	-0.910862	-0.890637	1.49795e-14	-0.942	-1.13875
22136666	chr9:22136666:C:CA	2.30261e-19	-4.40445e-10	-0.797487	4.74346e-14	-4.40445e-10	-0.928084
22137162	chr9:22137162:T:C	1.64586e-19	-4.40445e-10	-1.13327	3.90032e-14	-4.40445e-10	-1.12379
22137634	chr9:22137634:A:G	4.38809e-19	-4.40445e-10	-0.152637	5.36202e-14	-4.40445e-10	-0.805508
22137686	chr9:22137686:T:G	1.12862e-19	-0.807104	-0.70343	2.52197e-14	-0.725284	-0.834524
22138106	chr9:22138106:A:G	1.29327e-19	-1.01646	-0.3579	1.71341e-14	-1.82935	-0.117014
22138264	chr9:22138264:A:G	1.52258e-19	-4.40445e-10	-1.21112	3.65652e-14	-4.40445e-10	-1.18834
22138434	chr9:22138434:A:G	2.52638e-19	-4.40445e-10	-0.704742	5.10217e-14	-4.40445e-10	-0.855184
22138459	chr9:22138459:C:G	9.70441e-20	-0.479422	-1.18211	5.4929e-14	0.416772	-1.19817
22138763	chr9:22138763:T:C	1.4238e-19	-0.194872	-1.08333	6.34911e-14	0.390258	-1.02679
22138866	chr9:22138866:A:G	5.44806e-20	-2.23886	-2.57401e-10	1.28801e-14	-2.23175	-2.57401e-10
22139086	chr9:22139086:G:C	2.136e-19	-4.40445e-10	-0.872597	5.1772e-14	-4.40445e-10	-0.840585
22139221	chr9:22139221:G:A	2.20226e-20	-2.23572	-0.90891	4.08198e-15	-2.23629	-1.14457
22139227	chr9:22139227:G:A	1.55287e-19	-4.40445e-10	-1.19142	3.83273e-14	-4.40445e-10	-1.14127
22139847	chr9:22139847:A:G	2.77938e-19	-4.40445e-10	-0.609304	6.78935e-14	-4.40445e-10	-0.569495
22140340	chr9:22140340:T:C	5.43031e-19	-4.40445e-10	0.0604662	1.67997e-13	-4.40445e-10	0.336509
22140679	chr9:22140679:A:T	9.15752e-17	6.17873	-0.990517	6.39133e-14	0.522637	-1.15254
22140705	chr9:22140705:A:G	1.52476e-19	-4.40445e-10	-1.2097	4.06094e-14	-4.40445e-10	-1.08344
22140713	chr9:22140713:C:T	6.25888e-20	-2.10011	-2.57401e-10	1.99199e-14	-1.79572	-2.57401e-10
22140822	chr9:22140822:G:A	1.19406e-19	-2.22424	0.77007	1.53926e-14	-1.96234	-0.091206
22141035	chr9:22141035:G:A	9.48179e-18	2.15819	0.762236	7.30576e-15	-2.22283	-0.575947
22141044	chr9:22141044:T:C	1.62712e-19	-4.40445e-10	-1.14472	3.93875e-14	-4.40445e-10	-1.11399
22141553	chr9:22141553:G:T	5.4422e-15	7.8151	1.45789	5.11391e-15	-2.21073	-0.944741
22141876	chr9:22141876:C:T	6.04926e-20	-1.10732	-1.02686	6.44643e-15	-2.06716	-0.856748
22142467	chr9:22142467:A:C	2.52699e-19	-4.40445e-10	-0.704501	3.79056e-14	-4.40445e-10	-1.15234
22142718	chr9:22142718:T:G	5.45073e-20	-2.23837	-2.57401e-10	1.36276e-14	-2.17534	-2.57401e-10
22142757	chr9:22142757:T:C	0.000484535	33.674	0.811234	4.62937e-15	-2.21697	-1.03804
22142908	chr9:22142908:G:A	0.940229	40.2225	1.83346	3.98808e-15	-2.21852	-1.18561
22142957	chr9:22142957:A:C	9.3172e-19	1.52111	-0.92078	8.52933e-15	-2.19402	-0.449902
22143006	chr9:22143006:T:C	2.1436e-20	-2.22527	-0.946363	8.77505e-15	-1.9573	-0.65822
22143372	chr9:22143372:T:A	3.42655e-20	-1.51457	-1.18799	1.31549e-14	-1.41548	-0.795159
22143378	chr9:22143378:T:C	7.9421e-16	5.46663	1.88177	3.06168e-14	-1.40245	0.0365641
22143571	chr9:22143571:A:T	0.0509531	36.8645	2.27625	4.244e-15	-2.2389	-1.10303
22144160	chr9:22144160:A:AT	1.53729e-19	-4.40445e-10	-1.20151	3.91323e-14	-4.40445e-10	-1.12049
22144256	chr9:22144256:T:A	4.97967e-16	4.34605	2.53553	3.70785e-14	-1.68999	0.515592
22144277	chr9:22144277:C:G	5.27713e-19	0.790723	-0.75887	1.07865e-14	-1.80629	-0.60285
22144306	chr9:22144306:C:A	8.3806e-16	5.54287	1.85927	6.56547e-14	-0.681001	0.0779749
22144317	chr9:22144317:C:T	1.44228e-17	3.67795	-0.338081	6.14883e-15	-1.93807	-1.0331
22144461	chr9:22144461:A:G	1.52317e-19	-4.40445e-10	-1.21074	3.83556e-14	-4.40445e-10	-1.14053
22144531	chr9:22144531:T:G	4.24849e-20	-1.40249	-1.08506	1.9981e-14	-1.43852	-0.354135
22144607	chr9:22144607:C:G	2.42346e-19	-4.40445e-10	-0.746335	3.98825e-14	-4.40445e-10	-1.1015
22144641	chr9:22144641:T:A	2.08549e-15	6.04738	2.26643	7.26632e-14	-0.838325	0.336725
22144689	chr9:22144689:A:C	1.55686e-19	-4.40445e-10	-1.18886	3.99723e-14	-4.40445e-10	-1.09925
22145695	chr9:22145695:A:G	0.00770293	36.0793	1.17216	5.07635e-15	-2.2388	-0.924045
22146605	chr9:22146605:T:C	0.000559975	33.7935	0.836489	4.67484e-15	-2.217	-1.02824
22147126	chr9:22147126:T:C	1.74461e-20	-2.22547	-1.15212	5.82952e-15	-2.01839	-1.00611
22147402	chr9:22147402:A:G	1.62224e-19	-4.40445e-10	-1.14772	3.67771e-14	-4.40445e-10	-1.18256
22147430	chr9:22147430:T:C	1.56156e-19	-4.40445e-10	-1.18584	3.81862e-14	-4.40445e-10	-1.14496
22147568	chr9:22147568:T:A	1.53603e-19	-4.40445e-10	-1.20233	3.57298e-14	-4.40445e-10	-1.21145
22147945	chr9:22147945:G:A	4.04719e-19	-4.40445e-10	-0.233507	6.90542e-14	-4.40445e-10	-0.552543
22148064	chr9:22148064:CT:C	1.53287e-19	-4.40445e-10	-1.20439	3.8418e-14	-4.40445e-10	-1.13891
22148703	chr9:22148703:A:G	4.03936e-20	-1.64782	-0.89021	7.82189e-15	-2.21431	-0.5162
22148726	chr9:22148726:C:T	2.64228e-19	-0.659887	-2.57401e-10	2.33031e-14	-1.63885	-2.57401e-10
22150194	chr9:22150194:A:C	3.41386e-17	4.20148	-2.57401e-10	1.31808e-14	-2.20867	-2.57401e-10
22150581	chr9:22150581:C:T	2.31861e-19	-4.40445e-10	-0.790562	3.58671e-14	-4.40445e-10	-1.20762
22150793	chr9:22150793:C:T	2.87166e-16	4.85011	1.48101	2.20082e-14	-1.55154	-0.14448
22150816	chr9:22150816:C:T	1.62617e-19	-4.40445e-10	-1.14531	3.66511e-14	-4.40445e-10	-1.18599
22151051	chr9:22151051:C:T	1.52232e-19	-4.40445e-10	-1.2113	3.66985e-14	-4.40445e-10	-1.1847
22151068	chr9:22151068:G:A	1.96215e-19	-4.40445e-10	-0.957488	3.581e-14	-4.40445e-10	-1.20921
22151100	chr9:22151100:C:T	1.5697e-19	-4.40445e-10	-1.18065	4.06026e-14	-4.40445e-10	-1.0836
22151140	chr9:22151140:G:A	7.08544e-05	32.1515	0.41125	4.23351e-15	-2.23512	-1.10928
22151286	chr9:22151286:G:A	1.85794e-19	-4.40445e-10	-1.01206	3.57905e-14	-4.40445e-10	-1.20975
22151466	chr9:22151466:G:A	3.51043e-20	-2.10035	-0.578027	1.05917e-14	-2.00592	-0.421449
22151658	chr9:22151658:C:G	1.06706e-16	5.34113	-2.57401e-10	1.47152e-14	-2.09855	-2.57401e-10
22151751	chr9:22151751:C:G	1.14938e-16	5.41545	-2.57401e-10	1.48456e-14	-2.08973	-2.57401e-10
22152359	chr9:22152359:C:T	1.90701e-19	-4.40445e-10	-0.985994	3.57478e-14	-4.40445e-10	-1.21095
22152394	chr9:22152394:G:C	1.52332e-19	-4.40445e-10	-1.21064	3.7255e-14	-4.40445e-10	-1.16965
22152521	chr9:22152521:G:C	1.81876e-19	-4.40445e-10	-1.03338	5.09468e-14	-4.40445e-10	-0.856652
22152611	chr9:22152611:C:T	1.64351e-19	-4.40445e-10	-1.13469	4.3261e-14	-4.40445e-10	-1.02018
22152885	chr9:22152885:C:T	1.94688e-19	-4.40445e-10	-0.965303	4.04335e-14	-4.40445e-10	-1.08778
22153016	chr9:22153016:C:T	1.52226e-19	-4.40445e-10	-1.21134	3.63703e-14	-4.40445e-10	-1.19368
22153266	chr9:22153266:T:C	1.81424e-16	4.37235	1.49955	3.69932e-14	-0.803459	-0.373243
22153361	chr9:22153361:A:G	3.37362e-18	2.90436	-1.01732	1.50084e-14	-1.43413	-0.644698
22153483	chr9:22153483:T:C	1.53251e-19	-4.40445e-10	-1.20462	4.29252e-14	-4.40445e-10	-1.02798
22153664	chr9:22153664:A:G	1.89698e-20	-2.09956	-1.19429	2.14304e-14	-0.521804	-1.20082
22153715	chr9:22153715:A:T	2.48446e-18	2.76029	-1.17918	8.12436e-15	-1.603	-1.08957
22154010	chr9:22154010:T:C	2.24737e-18	2.57259	-1.09178	1.17052e-14	-1.44715	-0.880258
22154498	chr9:22154498:G:C	1.6615e-19	-4.40445e-10	-1.12381	4.33826e-14	-4.40445e-10	-1.01738
22155076	chr9:22155076:G:A	4.0492e-16	4.81702	1.85772	3.88482e-14	-1.27252	0.144742
22155091	chr9:22155091:G:A	2.48052e-19	0.233194	-0.956257	7.97026e-15	-1.84695	-0.864773
22155641	chr9:22155641:G:A	1.71796e-19	-4.40445e-10	-1.09039	3.69248e-14	-4.40445e-10	-1.17855
22155718	chr9:22155718:C:T	1.714e-19	-4.40445e-10	-1.0927	3.68883e-14	-4.40445e-10	-1.17954
22156747	chr9:22156747:G:A	2.1837e-19	-4.40445e-10	-0.850511	4.37432e-14	-4.40445e-10	-1.0091
22157161	chr9:22157161:A:C	1.72028e-19	-4.40445e-10	-1.08904	3.89138e-14	-4.40445e-10	-1.12609
22157513	chr9:22157513:A:G	2.26767e-19	-4.40445e-10	-0.812776	8.68373e-14	-4.40445e-10	-0.323399
22157520	chr9:22157520:T:G	1.9975e-17	4.86371	-1.19817	4.35821e-15	-2.1304	-1.18497
22157774	chr9:22157774:T:C	1.58564e-19	-4.40445e-10	-1.17054	3.62936e-14	-4.40445e-10	-1.19579
22157832	chr9:22157832:A:G	5.60145e-20	-2.21109	-2.57401e-10	1.54009e-14	-2.05301	-2.57401e-10
22158071	chr9:22158071:G:A	1.67198e-19	-4.40445e-10	-1.11752	4.15977e-14	-4.40445e-10	-1.05939
22158107	chr9:22158107:C:G	2.18892e-17	3.75705	-2.57401e-10	1.29477e-14	-2.22651	-2.57401e-10
22158141	chr9:22158141:G:T	1.84488e-19	-4.40445e-10	-1.01912	3.71221e-14	-4.40445e-10	-1.17322
22158169	chr9:22158169:T:A	3.41414e-13	13.4313	-0.0194331	9.13731e-15	-1.44191	-1.13316
22158253	chr9:22158253:C:T	1.82058e-19	-4.40445e-10	-1.03238	3.72148e-14	-4.40445e-10	-1.17073
22158308	chr9:22158308:C:T	5.53874e-20	-2.22235	-2.57401e-10	3.0449e-14	-1.37138	-2.57401e-10
22158440	chr9:22158440:CT:C	1.6726e-17	3.05331	0.434705	6.81862e-15	-2.22069	-0.647091
22158566	chr9:22158566:A:G	1.6446e-19	-4.40445e-10	-1.13403	3.74856e-14	-4.40445e-10	-1.16348
22158599	chr9:22158599:G:A	3.09056e-19	0.152676	-0.655854	1.40219e-14	-1.78905	-0.357762
22158613	chr9:22158613:A:G	2.42251e-19	-4.40445e-10	-0.746726	4.66575e-14	-4.40445e-10	-0.944601
22158773	chr9:22158773:G:A	3.71167e-17	5.27905	-0.993926	5.93869e-15	-2.08669	-0.919261
22158925	chr9:22158925:C:T	1.23652e-17	2.76679	0.419158	6.67286e-15	-2.23356	-0.655831
22159205	chr9:22159205:AC:A	2.45748e-20	-2.23817	-0.796805	9.61157e-15	-1.95642	-0.568051
22159417	chr9:22159417:C:T	3.50736e-19	0.271356	-0.648023	1.30824e-14	-1.87024	-0.345929
22159900	chr9:22159900:G:A	2.29707e-20	-2.23801	-0.864473	9.42387e-15	-1.89378	-0.650406
22159966	chr9:22159966:G:A	1.75013e-19	-4.40445e-10	-1.07184	3.63404e-14	-4.40445e-10	-1.19451
22160052	chr9:22160052:G:A	3.48161e-16	6.52372	-2.57401e-10	1.81993e-14	-1.88605	-2.57401e-10
22160082	chr9:22160082:G:A	2.08281e-19	-4.40445e-10	-0.897812	3.96721e-14	-4.40445e-10	-1.10679
22160088	chr9:22160088:C:T	2.43458e-20	-2.23324	-0.811099	9.62832e-15	-1.4361	-1.08662
22160371	chr9:22160371:T:C	6.87863e-19	-4.40445e-10	0.296888	1.08602e-13	-4.40445e-10	-0.0997452
22160544	chr9:22160544:C:G	1.61376e-19	-4.40445e-10	-1.15297	3.68786e-14	-4.40445e-10	-1.1798
22161885	chr9:22161885:G:A	2.70436e-20	-1.93842	-1.00083	1.12161e-14	-1.53427	-0.835823
22161985	chr9:22161985:A:T	1.52258e-19	-4.40445e-10	-1.21113	3.59596e-14	-4.40445e-10	-1.20504
22162062	chr9:22162062:A:G	3.10009e-11	17.8709	0.0496797	6.51453e-15	-1.7667	-1.1467
22162194	chr9:22162194:T:G	1.16272e-16	3.9666	1.46039	1.67776e-14	-1.64531	-0.322079
22162239	chr9:22162239:C:T	2.578e-20	-1.77788	-1.20923	3.8144e-15	-2.23858	-1.21007
22162549	chr9:22162549:G:A	2.10144e-19	-0.888907	-2.57401e-10	2.29266e-13	0.64745	-2.57401e-10
22162561	chr9:22162561:G:A	2.3662e-19	0.256375	-1.02662	7.12902e-15	-1.90567	-0.917594
22162935	chr9:22162935:C:A	2.16282e-19	-4.40445e-10	-0.860116	6.15881e-14	-4.40445e-10	-0.666966
22163230	chr9:22163230:C:T	1.65791e-19	-4.40445e-10	-1.12597	5.18576e-14	-4.40445e-10	-0.838933
22163326	chr9:22163326:G:A	1.57795e-19	-4.40445e-10	-1.1754	3.91488e-14	-4.40445e-10	-1.12006
22164046	chr9:22164046:C:G	1.79687e-16	4.51086	1.35141	1.71932e-14	-1.62348	-0.319447
22164316	chr9:22164316:C:T	1.52238e-19	-4.40445e-10	-1.21126	3.59834e-14	-4.40445e-10	-1.20438
22164710	chr9:22164710:C:T	1.52263e-19	-4.40445e-10	-1.21109	3.59545e-14	-4.40445e-10	-1.20518
22164992	chr9:22164992:C:A	6.48119e-19	-4.40445e-10	0.237373	3.95451e-14	-4.40445e-10	-1.10999
22165234	chr9:22165234:A:G	2.64663e-19	-4.40445e-10	-0.658243	7.2679e-14	-4.40445e-10	-0.501383
22165270	chr9:22165270:T:C	1.28215e-11	16.5718	0.465874	5.63035e-15	-2.01185	-1.04741
22165584	chr9:22165584:C:T	1.9108e-16	4.36989	1.55386	2.03464e-14	-1.60665	-0.167876
22166462	chr9:22166462:A:T	7.51224e-18	1.12259	1.565	1.10538e-14	-2.16071	-0.223955
22166474	chr9:22166474:TA:T	2.22729e-12	14.9774	0.309958	6.95769e-15	-1.75412	-1.09347
22166972	chr9:22166972:A:T	1.93982e-19	-0.165942	-0.802991	9.4695e-15	-1.86883	-0.670528
22167456	chr9:22167456:G:A	1.07474e-12	15.3539	-0.795235	3.9279e-15	-2.22477	-1.19456
22168129	chr9:22168129:C:T	4.61233e-17	2.69317	1.8092	1.45398e-14	-2.02812	-0.0824245
22168465	chr9:22168465:T:A	2.11396e-20	-2.21558	-0.969968	1.60338e-14	-1.07278	-0.939956
22168938	chr9:22168938:A:G	1.74776e-19	-4.40445e-10	-1.07319	3.58851e-14	-4.40445e-10	-1.20711
22169525	chr9:22169525:C:T	9.26955e-19	-4.40445e-10	0.595205	3.00609e-13	-4.40445e-10	0.918375
22169701	chr9:22169701:T:C	2.74226e-17	2.39488	1.58754	8.75063e-15	-2.23867	-0.37964
22169839	chr9:22169839:A:G	1.54822e-19	-4.40445e-10	-1.19443	4.26564e-14	-4.40445e-10	-1.03426
22169842	chr9:22169842:A:G	1.63308e-19	-4.40445e-10	-1.14106	3.57521e-14	-4.40445e-10	-1.21083
22170353	chr9:22170353:A:G	1.64689e-19	-4.40445e-10	-1.13264	3.72516e-14	-4.40445e-10	-1.16974
22170927	chr9:22170927:G:T	6.03298e-20	-2.13687	-2.57401e-10	1.31158e-14	-2.21362	-2.57401e-10
22170928	chr9:22170928:T:C	6.02321e-20	-2.1385	-2.57401e-10	1.31265e-14	-2.21281	-2.57401e-10
22172260	chr9:22172260:A:T	3.53977e-18	-0.685887	2.621	5.09595e-14	-2.23762	1.38122
22172639	chr9:22172639:G:T	2.16541e-18	1.44367	-2.57401e-10	1.29438e-14	-2.22682	-2.57401e-10
22172781	chr9:22172781:T:C	3.18995e-19	-0.0915445	-0.379981	1.00054e-14	-2.23536	-0.24895
22172894	chr9:22172894:T:C	2.50343e-17	1.78405	2.10725	1.3609e-14	-2.2181	0.0413941
22173076	chr9:22173076:T:A	1.65775e-17	1.83216	1.64694	1.02378e-14	-2.22132	-0.240037
22173079	chr9:22173079:T:C	3.13384e-19	0.646661	-1.13593	5.63037e-15	-2.1417	-0.917561
22173118	chr9:22173118:A:G	2.04566e-19	-4.40445e-10	-0.91581	5.5288e-14	-4.40445e-10	-0.774879
22173398	chr9:22173398:A:T	2.63335e-19	0.542206	-1.20548	4.1126e-15	-2.17649	-1.19689
22173408	chr9:22173408:C:T	1.99359e-18	-0.812853	2.17384	3.48517e-14	-2.23773	1.0014
22173500	chr9:22173500:T:G	1.64863e-20	-2.22386	-1.21031	7.077e-15	-1.62053	-1.21005
22173659	chr9:22173659:G:A	4.23451e-19	-4.40445e-10	-0.188263	1.58683e-13	-4.40445e-10	0.27947
22173677	chr9:22173677:A:G	5.50035e-18	2.55621	-0.180345	1.01147e-14	-1.58094	-0.892504
22173678	chr9:22173678:T:C	3.66161e-18	-4.40445e-10	1.96896	6.95648e-13	-4.40445e-10	1.75741
22174088	chr9:22174088:CTCT:C	2.9179e-18	-4.40445e-10	1.74192	7.43637e-13	-4.40445e-10	1.82412
22174106	chr9:22174106:C:T	2.90161e-20	-1.65738	-1.21147	4.12095e-15	-2.2371	-1.13425
22174351	chr9:22174351:A:G	3.4753e-19	-4.40445e-10	-0.385851	4.42272e-14	-4.40445e-10	-0.998094
22174578	chr9:22174578:A:G	1.56357e-19	-4.40445e-10	-1.18456	3.84832e-14	-4.40445e-10	-1.13721
22174647	chr9:22174647:C:A	1.27727e-19	-1.3868	-2.57401e-10	1.32346e-14	-2.2046	-2.57401e-10
22174666	chr9:22174666:A:G	1.63015e-19	-4.40445e-10	-1.14286	3.67525e-14	-4.40445e-10	-1.18323
22174713	chr9:22174713:G:A	1.03977e-16	6.51679	-1.20156	4.33328e-15	-2.18355	-1.13756
22174809	chr9:22174809:C:T	1.6079e-19	-4.40445e-10	-1.1566	3.69802e-14	-4.40445e-10	-1.17705
22175189	chr9:22175189:G:C	1.4351e-19	-0.113856	-1.15644	5.35741e-15	-2.13654	-0.972412
22175236	chr9:22175236:C:T	8.27791e-19	-4.40445e-10	0.482059	1.60861e-13	-4.40445e-10	0.293104
22175307	chr9:22175307:A:C	4.83516e-15	10.3657	-1.21097	4.59962e-15	-2.22797	-1.03349
22175493	chr9:22175493:T:A	1.9322e-19	-4.40445e-10	-0.972872	5.45491e-14	-4.40445e-10	-0.788334
22176074	chr9:22176074:A:C	2.00377e-19	-4.40445e-10	-0.936502	5.71733e-14	-4.40445e-10	-0.741348
22176295	chr9:22176295:T:C	1.52877e-19	-4.40445e-10	-1.20707	3.57351e-14	-4.40445e-10	-1.2113
22176418	chr9:22176418:A:G	1.8176e-19	-4.40445e-10	-1.03401	5.05422e-14	-4.40445e-10	-0.864626
22176561	chr9:22176561:G:T	7.61958e-16	8.51488	-1.20794	4.21857e-15	-2.23846	-1.10948
22177018	chr9:22177018:G:A	2.60026e-19	-4.40445e-10	-0.675918	6.47415e-14	-4.40445e-10	-0.617032
22177072	chr9:22177072:A:C	3.6846e-19	0.810846	-1.13822	4.30591e-15	-2.23623	-1.09121
22177215	chr9:22177215:T:C	7.40598e-20	-1.93183	-2.57401e-10	1.80833e-14	-1.89244	-2.57401e-10
22177528	chr9:22177528:G:T	1.71528e-18	2.2743	-1.06367	6.18404e-15	-1.77697	-1.1885
22177568	chr9:22177568:A:G	3.85182e-19	0.886104	-1.16909	4.12773e-15	-2.23742	-1.13229
22177757	chr9:22177757:C:G	2.00234e-19	-0.937214	-2.57401e-10	2.06827e-14	-1.75814	-2.57401e-10
22177891	chr9:22177891:G:A	5.45443e-19	-4.40445e-10	0.0648977	9.59621e-14	-4.40445e-10	-0.223481
22177944	chr9:22177944:AG:A	2.56837e-20	-2.11168	-0.879162	6.19331e-15	-1.9132	-1.05076
22178063	chr9:22178063:A:C	9.04693e-19	-4.40445e-10	0.570894	2.63143e-13	-4.40445e-10	0.785263
22178223	chr9:22178223:G:A	6.82645e-19	-4.40445e-10	0.289274	1.48446e-13	-4.40445e-10	0.212788
22178358	chr9:22178358:C:T	2.47815e-19	-4.40445e-10	-0.724017	6.51775e-14	-4.40445e-10	-0.610321
22178417	chr9:22178417:A:T	1.80748e-19	-4.40445e-10	-1.0396	3.96062e-14	-4.40445e-10	-1.10845
22178439	chr9:22178439:G:A	1.66839e-19	-4.40445e-10	-1.11967	4.52842e-14	-4.40445e-10	-0.974477
22178462	chr9:22178462:A:T	1.80868e-19	-4.40445e-10	-1.03893	3.96262e-14	-4.40445e-10	-1.10795
22178671	chr9:22178671:T:C	1.82602e-19	-4.40445e-10	-1.02939	4.61136e-14	-4.40445e-10	-0.956327
22178765	chr9:22178765:G:A	5.30623e-19	-4.40445e-10	0.0373506	1.11115e-13	-4.40445e-10	-0.0768671
22179132	chr9:22179132:A:G	1.61362e-18	1.14954	-2.57401e-10	1.34823e-14	-2.18606	-2.57401e-10
22179608	chr9:22179608:G:A	2.92653e-19	-4.40445e-10	-0.557712	4.1681e-14	-4.40445e-10	-1.05739
22180019	chr9:22180019:G:C	6.27083e-19	-4.40445e-10	0.204378	1.3663e-13	-4.40445e-10	0.129843
22180265	chr9:22180265:A:C	2.67914e-19	-0.189065	-0.45697	1.38914e-14	-1.84813	-0.308036
22180330	chr9:22180330:T:C	2.08566e-19	-0.190812	-0.705634	9.49414e-15	-1.88098	-0.655776
22180486	chr9:22180486:T:C	2.17178e-19	-4.40445e-10	-0.855985	6.48527e-14	-4.40445e-10	-0.615317
22180488	chr9:22180488:A:G	2.16384e-19	-4.40445e-10	-0.859645	6.4553e-14	-4.40445e-10	-0.619949
22180492	chr9:22180492:C:A	2.17245e-19	-4.40445e-10	-0.855674	6.48788e-14	-4.40445e-10	-0.614914
22180558	chr9:22180558:A:G	2.82143e-19	-4.40445e-10	-0.594285	4.72707e-14	-4.40445e-10	-0.931544
22180592	chr9:22180592:T:G	1.77211e-14	11.6539	-1.20037	4.02544e-15	-2.21729	-1.17751
22180740	chr9:22180740:C:T	1.53285e-19	-4.40445e-10	-1.2044	3.57386e-14	-4.40445e-10	-1.21121
22180958	chr9:22180958:A:T	2.59646e-19	-4.40445e-10	-0.677382	6.47038e-14	-4.40445e-10	-0.617615
22181031	chr9:22181031:A:G	1.19316e-19	-1.45492	-2.57401e-10	1.58495e-14	-2.0243	-2.57401e-10
22181188	chr9:22181188:A:G	1.72502e-19	-0.513079	-0.573213	1.44285e-14	-1.66132	-0.456909
22181656	chr9:22181656:C:T	2.38379e-18	1.53975	-2.57401e-10	1.70105e-14	-1.95361	-2.57401e-10
22181678	chr9:22181678:A:T	5.79462e-20	-1.51892	-0.658268	1.01321e-14	-1.81117	-0.660559
22181932	chr9:22181932:A:G	1.82218e-19	-0.259928	-0.771568	9.45887e-15	-1.81314	-0.727346
22182185	chr9:22182185:C:T	1.79169e-14	11.6249	-1.16039	4.01326e-15	-2.20952	-1.18831
22182233	chr9:22182233:C:T	1.52235e-19	-4.40445e-10	-1.21127	4.02326e-14	-4.40445e-10	-1.09276
22182821	chr9:22182821:A:C	2.00152e-19	-4.40445e-10	-0.937626	5.85623e-14	-4.40445e-10	-0.717344
22182900	chr9:22182900:A:T	2.00396e-18	1.36618	-2.57401e-10	4.95726e-13	1.41859	-2.57401e-10
22182940	chr9:22182940:A:G	5.15555e-20	-1.61359	-0.68045	1.08775e-14	-1.71934	-0.681398
22183130	chr9:22183130:A:G	7.99731e-19	0.447575	-2.57401e-10	7.8472e-14	-0.424693	-2.57401e-10
22183368	chr9:22183368:A:T	1.53503e-19	-4.40445e-10	-1.20298	3.57329e-14	-4.40445e-10	-1.21136
22183782	chr9:22183782:C:T	5.45181e-20	-1.59871	-0.639456	1.1343e-14	-1.72748	-0.631358
22183917	chr9:22183917:C:T	4.73594e-17	4.64136	-0.112538	1.24378e-14	-1.98438	-0.282319
22184389	chr9:22184389:T:C	1.54251e-14	11.4553	-1.14053	5.36978e-15	-2.21114	-0.895512
22184586	chr9:22184586:G:T	6.75333e-20	-2.02408	-2.57401e-10	4.26783e-14	-1.03374	-2.57401e-10
22184675	chr9:22184675:C:T	1.69535e-20	-2.20279	-1.20344	4.46588e-15	-2.1833	-1.10767
22185166	chr9:22185166:C:T	1.53513e-19	-4.40445e-10	-1.20291	3.57328e-14	-4.40445e-10	-1.21137
22185253	chr9:22185253:G:A	5.35459e-17	5.38183	-0.730233	8.40087e-15	-1.79351	-0.865587
22185657	chr9:22185657:C:T	1.98289e-20	-2.09426	-1.1553	5.75291e-15	-2.0492	-0.98853
22186599	chr9:22186599:A:T	1.5234e-19	-4.40445e-10	-1.21059	3.57453e-14	-4.40445e-10	-1.21102
22187075	chr9:22187075:G:T	8.55652e-17	5.08974	0.0305904	1.03584e-14	-1.91061	-0.539021
22187386	chr9:22187386:A:T	4.8565e-17	4.83211	-0.278153	1.14385e-14	-1.91638	-0.434069
22187460	chr9:22187460:G:T	8.32193e-17	5.13229	-0.0397564	9.88912e-15	-1.90268	-0.593316
22188040	chr9:22188040:G:A	3.82138e-18	2.92364	-0.911971	4.40969e-15	-2.19428	-1.10935
22188084	chr9:22188084:A:G	8.06937e-20	-1.53608	-0.309957	1.60806e-14	-1.81131	-0.198509
22188375	chr9:22188375:C:A	3.05473e-20	-1.65274	-1.16469	4.35667e-15	-2.23682	-1.0789
22188475	chr9:22188475:A:C	2.73511e-14	11.7894	-0.90186	8.59543e-15	-2.22145	-0.414751
22188568	chr9:22188568:A:C	1.92393e-20	-2.07018	-1.20956	5.1645e-15	-2.01659	-1.12904
22188716	chr9:22188716:A:G	2.06006e-18	1.39379	-2.57401e-10	5.08447e-13	1.44393	-2.57401e-10
22189429	chr9:22189429:A:T	1.68485e-19	-4.40445e-10	-1.10986	3.60504e-14	-4.40445e-10	-1.20252
22189627	chr9:22189627:C:T	2.16115e-19	-0.537338	-0.323552	7.57021e-15	-2.15418	-0.609035
22189695	chr9:22189695:C:G	6.04182e-20	-2.13541	-2.57401e-10	2.4254e-14	-1.59885	-2.57401e-10
22189717	chr9:22189717:C:T	2.8451e-16	5.69341	0.628418	3.42772e-14	-1.72629	0.47333
22190002	chr9:22190002:C:G	1.90835e-20	-2.17241	-1.11547	5.34455e-15	-2.13679	-0.974571
22190149	chr9:22190149:C:T	1.55307e-19	-4.40445e-10	-1.1913	3.58072e-14	-4.40445e-10	-1.20929
22190912	chr9:22190912:G:T	1.67521e-19	-4.40445e-10	-1.11559	3.59356e-14	-4.40445e-10	-1.20571
22190975	chr9:22190975:G:A	1.73529e-20	-2.21369	-1.16925	4.77224e-15	-2.20153	-1.02309
22191190	chr9:22191190:T:C	7.25422e-20	-1.59787	-0.354659	1.64808e-14	-1.73029	-0.254949
22191348	chr9:22191348:A:G	2.46368e-19	-4.40445e-10	-0.729874	6.129e-14	-4.40445e-10	-0.671818
22191671	chr9:22191671:A:G	2.46009e-19	-4.40445e-10	-0.731333	6.11912e-14	-4.40445e-10	-0.673432
22191859	chr9:22191859:A:C	3.47315e-19	-4.40445e-10	-0.386469	7.20148e-14	-4.40445e-10	-0.510564
22192074	chr9:22192074:C:G	1.68128e-19	-4.40445e-10	-1.11198	3.79108e-14	-4.40445e-10	-1.1522
22192594	chr9:22192594:C:T	2.03857e-20	-2.06281	-1.15906	6.22011e-15	-1.99997	-0.959676
22192722	chr9:22192722:C:T	1.60796e-19	-4.40445e-10	-1.15656	3.89732e-14	-4.40445e-10	-1.12456
22192841	chr9:22192841:C:T	6.92552e-19	1.51508	-1.2114	4.11381e-15	-2.16522	-1.20787
22192937	chr9:22192937:C:T	2.26085e-20	-1.98124	-1.13713	6.70361e-15	-1.91617	-0.968622
22193036	chr9:22193036:G:C	7.14821e-19	-4.40445e-10	0.335331	2.04525e-13	-4.40445e-10	0.533255
22193244	chr9:22193244:TG:T	1.53015e-19	-4.40445e-10	-1.20617	3.61774e-14	-4.40445e-10	-1.199
22193420	chr9:22193420:A:G	1.96406e-19	-4.40445e-10	-0.956517	5.11079e-14	-4.40445e-10	-0.853496
22193714	chr9:22193714:G:C	1.55856e-19	-4.40445e-10	-1.18777	3.61486e-14	-4.40445e-10	-1.1998
22193837	chr9:22193837:C:T	3.98061e-19	-4.40445e-10	-0.250094	1.16234e-13	-4.40445e-10	-0.0318265
22193923	chr9:22193923:G:A	9.12616e-17	5.45493	-0.270147	1.30868e-14	-1.79487	-0.420958
22194536	chr9:22194536:C:T	4.34495e-20	-1.93913	-0.525975	2.08864e-14	-1.58229	-0.166052
22194884	chr9:22194884:C:T	2.12103e-20	-2.13574	-1.04648	6.55731e-15	-2.10006	-0.80679
22194950	chr9:22194950:C:A	3.81911e-19	-4.40445e-10	-0.291512	9.30205e-14	-4.40445e-10	-0.254616
22195063	chr9:22195063:T:C	6.09983e-19	1.33048	-1.15375	4.23119e-15	-2.23157	-1.11338
22195337	chr9:22195337:G:C	1.65085e-19	-4.40445e-10	-1.13024	3.60985e-14	-4.40445e-10	-1.20118
22195357	chr9:22195357:T:C	6.15237e-20	-1.36737	-0.749912	6.63322e-15	-1.97606	-0.919281
22195741	chr9:22195741:T:C	1.99387e-19	-4.40445e-10	-0.941456	3.74965e-14	-4.40445e-10	-1.16319
22195773	chr9:22195773:C:T	8.45644e-20	-1.58284	-0.216346	1.88702e-14	-1.73895	-0.110898
22195800	chr9:22195800:C:T	2.56752e-19	-4.40445e-10	-0.688588	6.39199e-14	-4.40445e-10	-0.629804
22195801	chr9:22195801:G:A	1.52875e-19	-4.40445e-10	-1.20708	3.58622e-14	-4.40445e-10	-1.20775
22196388	chr9:22196388:T:C	6.05738e-20	-2.13284	-2.57401e-10	1.3793e-14	-2.16327	-2.57401e-10
22196724	chr9:22196724:T:G	7.993e-19	1.56795	-1.12091	4.48822e-15	-2.21393	-1.07205
22196864	chr9:22196864:A:G	7.21245e-19	0.740736	-0.396457	7.05155e-15	-1.87728	-0.956907
22197084	chr9:22197084:TA:T	2.00778e-19	-4.40445e-10	-0.934503	4.08667e-14	-4.40445e-10	-1.07712
22197151	chr9:22197151:A:G	1.84616e-20	-2.12857	-1.19243	4.50626e-15	-2.21358	-1.06838
22197351	chr9:22197351:C:T	4.46594e-20	-2.05132	-0.386312	1.30333e-14	-2.21862	-0.00130991
22197791	chr9:22197791:T:G	1.92293e-20	-2.12998	-1.15028	4.55225e-15	-2.22243	-1.04938
22197836	chr9:22197836:G:A	2.50723e-19	-4.40445e-10	-0.712351	3.8288e-14	-4.40445e-10	-1.1423
22198159	chr9:22198159:C:T	1.61767e-19	-4.40445e-10	-1.15055	3.67567e-14	-4.40445e-10	-1.18311
22198199	chr9:22198199:G:A	1.67737e-19	-4.40445e-10	-1.1143	3.95338e-14	-4.40445e-10	-1.11028
22198465	chr9:22198465:C:T	5.94366e-18	2.7854	-0.332022	7.08322e-15	-1.95157	-0.878136
22199175	chr9:22199175:C:T	1.96528e-19	-4.40445e-10	-0.955898	4.02557e-14	-4.40445e-10	-1.09218
22199182	chr9:22199182:G:T	1.96528e-19	-4.40445e-10	-0.955898	4.02557e-14	-4.40445e-10	-1.09218
22199198	chr9:22199198:C:T	1.97424e-19	-4.40445e-10	-0.951349	4.03774e-14	-4.40445e-10	-1.08916
22199469	chr9:22199469:AAGAC:A	1.67518e-19	-4.40445e-10	-1.11561	3.87356e-14	-4.40445e-10	-1.13068
22199475	chr9:22199475:G:C	4.9649e-20	-2.06115	-0.270576	1.4935e-14	-2.2152	0.131474
22199869	chr9:22199869:A:G	1.82813e-19	-4.40445e-10	-1.02824	3.57841e-14	-4.40445e-10	-1.20993
22200520	chr9:22200520:C:G	1.10468e-15	8.68595	-1.00759	8.26543e-15	-2.23736	-0.437993
22200568	chr9:22200568:T:A	1.81029e-20	-2.17138	-1.16925	5.1552e-15	-2.13732	-1.01011
22200667	chr9:22200667:G:A	1.73887e-19	-4.40445e-10	-1.07829	3.5733e-14	-4.40445e-10	-1.21136
22200681	chr9:22200681:G:A	1.94469e-19	-4.40445e-10	-0.966427	3.97184e-14	-4.40445e-10	-1.10562
22200808	chr9:22200808:G:A	5.00301e-16	8.08499	-1.19872	4.93376e-15	-2.22283	-0.968508
22200957	chr9:22200957:G:A	1.58327e-19	-4.40445e-10	-1.17204	3.74087e-14	-4.40445e-10	-1.16553
22201037	chr9:22201037:T:A	6.16506e-18	2.55721	-0.0672572	7.14993e-15	-2.12169	-0.698647
22201587	chr9:22201587:C:T	2.88254e-18	2.47698	-0.747259	1.75316e-14	-0.907026	-1.0164
22201771	chr9:22201771:G:A	1.52214e-19	-4.40445e-10	-1.21142	3.57345e-14	-4.40445e-10	-1.21132
22201916	chr9:22201916:G:A	1.91792e-19	-4.40445e-10	-0.980291	4.34238e-14	-4.40445e-10	-1.01643
22202152	chr9:22202152:G:A	1.72222e-18	2.21696	-1.00229	4.07532e-15	-2.17223	-1.21026
22202192	chr9:22202192:T:G	5.40971e-19	-4.40445e-10	0.0566656	1.33495e-13	-4.40445e-10	0.106627
22202266	chr9:22202266:G:T	5.01703e-19	-4.40445e-10	-0.0186917	1.23552e-13	-4.40445e-10	0.0292277
22202468	chr9:22202468:A:C	4.44789e-19	-4.40445e-10	-0.1391	4.18302e-14	-4.40445e-10	-1.05382
22202616	chr9:22202616:C:T	1.52235e-19	-4.40445e-10	-1.21128	3.60996e-14	-4.40445e-10	-1.20115
22202778	chr9:22202778:C:A	1.88935e-19	-4.40445e-10	-0.9953	3.94303e-14	-4.40445e-10	-1.1129
22202866	chr9:22202866:G:A	1.60489e-18	2.2789	-1.13478	4.42078e-15	-2.15609	-1.14503
22203027	chr9:22203027:G:A	1.25939e-18	1.97404	-1.07235	4.2514e-15	-2.15759	-1.1826
22203123	chr9:22203123:C:A	1.70468e-19	-4.40445e-10	-1.09815	3.8964e-14	-4.40445e-10	-1.1248
22203526	chr9:22203526:G:A	2.51596e-19	-4.40445e-10	-0.708878	3.85996e-14	-4.40445e-10	-1.13419
22203632	chr9:22203632:AG:A	1.64162e-19	-4.40445e-10	-1.13585	3.76827e-14	-4.40445e-10	-1.15823
22203635	chr9:22203635:T:G	1.5281e-19	-4.40445e-10	-1.20751	3.61228e-14	-4.40445e-10	-1.20051
22204174	chr9:22204174:G:A	2.15332e-19	-4.40445e-10	-0.864521	4.74237e-14	-4.40445e-10	-0.928313
22204446	chr9:22204446:G:A	2.70641e-19	-4.40445e-10	-0.635908	5.81324e-14	-4.40445e-10	-0.724712
22204453	chr9:22204453:T:G	2.45804e-19	-4.40445e-10	-0.732168	5.79448e-14	-4.40445e-10	-0.727944
22204470	chr9:22204470:C:G	1.78555e-19	-4.40445e-10	-1.0518	3.77407e-14	-4.40445e-10	-1.1567
22204658	chr9:22204658:T:C	1.21429e-19	-1.43737	-2.57401e-10	1.36685e-14	-2.17234	-2.57401e-10
22204680	chr9:22204680:T:A	2.37059e-19	-4.40445e-10	-0.76839	7.57927e-14	-4.40445e-10	-0.459433
22205134	chr9:22205134:A:C	2.39671e-19	-4.40445e-10	-0.757434	4.97074e-14	-4.40445e-10	-0.881282
22205244	chr9:22205244:T:A	1.14148e-16	6.27061	-0.862057	1.10191e-14	-2.21462	-0.173194
22205247	chr9:22205247:A:G	3.19616e-20	-2.18604	-0.586121	8.72027e-15	-1.77845	-0.843334
22205554	chr9:22205554:T:G	2.1962e-19	-4.40445e-10	-0.844801	5.38879e-14	-4.40445e-10	-0.80053
22206490	chr9:22206490:T:G	1.54083e-19	-4.40445e-10	-1.19921	3.64152e-14	-4.40445e-10	-1.19245
22207157	chr9:22207157:G:A	1.57035e-19	-4.40445e-10	-1.18023	3.58782e-14	-4.40445e-10	-1.2073
22207167	chr9:22207167:G:A	3.36789e-19	-4.40445e-10	-0.417244	6.68624e-14	-4.40445e-10	-0.584799
22207256	chr9:22207256:A:T	6.87032e-19	0.332867	-0.0371865	3.53291e-14	-0.756749	-0.46598
22207442	chr9:22207442:G:A	1.52215e-19	-4.40445e-10	-1.2114	3.57948e-14	-4.40445e-10	-1.20963
22207654	chr9:22207654:T:C	1.99946e-19	-4.40445e-10	-0.938655	5.81584e-14	-4.40445e-10	-0.724265
22207755	chr9:22207755:T:G	1.5616e-19	-4.40445e-10	-1.18582	3.58158e-14	-4.40445e-10	-1.20905
22207757	chr9:22207757:A:T	1.5618e-19	-4.40445e-10	-1.18569	3.58172e-14	-4.40445e-10	-1.20901
22208059	chr9:22208059:G:T	3.47593e-19	-4.40445e-10	-0.385669	8.13409e-14	-4.40445e-10	-0.388786
22208670	chr9:22208670:C:T	1.53053e-19	-4.40445e-10	-1.20591	3.5852e-14	-4.40445e-10	-1.20803
22209111	chr9:22209111:T:C	1.52923e-19	-4.40445e-10	-1.20677	3.58363e-14	-4.40445e-10	-1.20847
22209211	chr9:22209211:T:A	3.93817e-19	-0.260815	-2.57401e-10	3.49435e-14	-1.2337	-2.57401e-10
22209287	chr9:22209287:CCCCACATCA:C	1.52631e-19	-4.40445e-10	-1.20868	3.57772e-14	-4.40445e-10	-1.21012
22209677	chr9:22209677:T:C	1.62761e-19	-4.40445e-10	-1.14442	3.65418e-14	-4.40445e-10	-1.18898
22209872	chr9:22209872:G:A	1.64231e-19	-4.40445e-10	-1.13543	3.57357e-14	-4.40445e-10	-1.21128
22210052	chr9:22210052:A:G	1.66182e-20	-2.23208	-1.19412	5.3299e-15	-1.93902	-1.17509
22210701	chr9:22210701:G:A	1.68724e-19	-4.40445e-10	-1.10843	3.7411e-14	-4.40445e-10	-1.16547
22210866	chr9:22210866:C:G	3.76737e-19	-4.40445e-10	-0.305154	7.95816e-14	-4.40445e-10	-0.410652
22210898	chr9:22210898:T:C	2.04189e-19	-4.40445e-10	-0.917656	4.35412e-14	-4.40445e-10	-1.01373
22210988	chr9:22210988:T:C	9.03529e-19	-4.40445e-10	0.569607	9.61087e-14	-4.40445e-10	-0.221955
22211056	chr9:22211056:T:C	3.05386e-19	-4.40445e-10	-0.515124	6.60109e-14	-4.40445e-10	-0.597615
22211187	chr9:22211187:T:C	1.57811e-19	-4.40445e-10	-1.1753	3.63493e-14	-4.40445e-10	-1.19426
22211204	chr9:22211204:T:G	1.80565e-20	-2.22364	-1.11955	4.99193e-15	-1.97214	-1.20747
22212315	chr9:22212315:T:C	5.86949e-19	-4.40445e-10	0.138237	1.41248e-13	-4.40445e-10	0.163083
22212386	chr9:22212386:T:C	1.66039e-19	-4.40445e-10	-1.12448	3.86437e-14	-4.40445e-10	-1.13305
22213271	chr9:22213271:G:C	3.41395e-19	-4.40445e-10	-0.403661	4.75254e-14	-4.40445e-10	-0.92617
22213319	chr9:22213319:A:G	1.54566e-19	-4.40445e-10	-1.19608	3.60704e-14	-4.40445e-10	-1.20196
22213537	chr9:22213537:T:C	2.30415e-19	-4.40445e-10	-0.79682	5.458e-14	-4.40445e-10	-0.787768
22213863	chr9:22213863:A:G	1.65446e-19	-1.12806	-2.57401e-10	9.53027e-14	-0.230377	-2.57401e-10
22213864	chr9:22213864:C:T	2.27629e-20	-2.07283	-1.03874	7.48303e-15	-1.59348	-1.18132
22214060	chr9:22214060:T:G	3.44686e-19	-4.40445e-10	-0.394067	4.59727e-14	-4.40445e-10	-0.959388
22214256	chr9:22214256:G:A	1.05826e-18	-4.40445e-10	0.727682	2.90703e-13	-4.40445e-10	0.884866
22214284	chr9:22214284:C:T	2.31372e-20	-2.1582	-0.93706	6.59358e-15	-1.76692	-1.13442
22214373	chr9:22214373:C:G	4.20895e-19	-0.194318	-2.57401e-10	2.76939e-14	-1.46622	-2.57401e-10
22214718	chr9:22214718:T:C	2.34883e-19	-4.40445e-10	-0.777614	5.58644e-14	-4.40445e-10	-0.764508
22214780	chr9:22214780:G:T	8.00121e-20	-1.85452	-2.57401e-10	1.45086e-14	-2.11269	-2.57401e-10
22214922	chr9:22214922:G:T	2.88799e-19	-4.40445e-10	-0.570969	1.01788e-13	-4.40445e-10	-0.164544
22214944	chr9:22214944:T:C	1.7504e-19	-4.40445e-10	-1.07169	4.4386e-14	-4.40445e-10	-0.994512
22214958	chr9:22214958:T:A	7.17642e-19	-4.40445e-10	0.339269	1.78742e-13	-4.40445e-10	0.398507
22215052	chr9:22215052:A:G	1.56846e-19	-4.40445e-10	-1.18144	3.662e-14	-4.40445e-10	-1.18684
22215380	chr9:22215380:G:A	3.52035e-19	-4.40445e-10	-0.372969	8.76057e-14	-4.40445e-10	-0.314589
22215546	chr9:22215546:C:T	1.61549e-19	-4.40445e-10	-1.15189	3.9352e-14	-4.40445e-10	-1.11489
22215880	chr9:22215880:T:C	6.15699e-19	-4.40445e-10	0.186057	1.46836e-13	-4.40445e-10	0.201883
22216239	chr9:22216239:T:C	2.03194e-20	-2.15442	-1.0707	4.28336e-15	-2.22603	-1.10667
22216378	chr9:22216378:A:C	2.18555e-19	-4.40445e-10	-0.849664	3.71469e-14	-4.40445e-10	-1.17256
22216688	chr9:22216688:C:T	2.51231e-19	-4.40445e-10	-0.710327	1.06693e-13	-4.40445e-10	-0.117479
22216702	chr9:22216702:A:C	2.52688e-20	-2.11112	-0.896011	5.52128e-15	-2.23886	-0.839968
22216905	chr9:22216905:G:A	1.54355e-19	-4.40445e-10	-1.19744	4.11822e-14	-4.40445e-10	-1.06943
22217142	chr9:22217142:TC:T	1.6685e-19	-4.40445e-10	-1.1196	3.97949e-14	-4.40445e-10	-1.1037
22217257	chr9:22217257:A:C	2.32583e-19	-4.40445e-10	-0.787453	3.8597e-14	-4.40445e-10	-1.13426
22217258	chr9:22217258:G:C	2.33525e-19	-4.40445e-10	-0.783411	3.86655e-14	-4.40445e-10	-1.13249
22217881	chr9:22217881:G:A	1.5228e-19	-4.40445e-10	-1.21098	3.57291e-14	-4.40445e-10	-1.21147
22218085	chr9:22218085:G:T	1.68551e-19	-4.40445e-10	-1.10946	4.11391e-14	-4.40445e-10	-1.07048
22218372	chr9:22218372:G:A	4.33263e-19	-4.40445e-10	-0.165356	9.75275e-14	-4.40445e-10	-0.207301
22218813	chr9:22218813:A:G	2.15166e-19	-4.40445e-10	-0.86529	4.97677e-14	-4.40445e-10	-0.880068
22219182	chr9:22219182:C:A	5.27423e-20	-1.22192	-1.04936	5.1933e-15	-2.18641	-0.953656
22219198	chr9:22219198:T:A	1.82077e-19	-4.40445e-10	-1.03227	4.45562e-14	-4.40445e-10	-0.990683
22219366	chr9:22219366:C:T	2.76239e-20	-1.75102	-1.16699	1.15558e-14	-1.12969	-1.21056
22219410	chr9:22219410:G:C	5.90159e-19	-4.40445e-10	0.143692	1.01482e-13	-4.40445e-10	-0.16755
22219487	chr9:22219487:G:C	2.7145e-19	-4.40445e-10	-0.632923	4.12e-14	-4.40445e-10	-1.069
22219566	chr9:22219566:G:A	1.35777e-18	0.976897	-2.57401e-10	1.16588e-13	-0.0287845	-2.57401e-10
22219631	chr9:22219631:C:T	4.05901e-19	-4.40445e-10	-0.230592	9.16774e-14	-4.40445e-10	-0.269159
22219771	chr9:22219771:T:C	2.49109e-19	-4.40445e-10	-0.718811	4.02989e-14	-4.40445e-10	-1.09111
22219776	chr9:22219776:A:G	3.30129e-20	-1.89156	-0.848241	1.19505e-14	-1.46634	-0.840321
22219856	chr9:22219856:C:T	1.68917e-19	-4.40445e-10	-1.10729	3.99311e-14	-4.40445e-10	-1.10028
22219929	chr9:22219929:T:C	7.16771e-20	-1.96453	-2.57401e-10	2.58088e-14	-1.53672	-2.57401e-10
22220107	chr9:22220107:A:C	4.08313e-19	-4.40445e-10	-0.224667	9.22734e-14	-4.40445e-10	-0.26268
22220248	chr9:22220248:A:G	2.10577e-19	-4.40445e-10	-0.88685	5.00034e-14	-4.40445e-10	-0.875344
22220335	chr9:22220335:A:T	5.3158e-20	-1.50524	-0.75819	2.48491e-14	-1.07113	-0.503477
22220430	chr9:22220430:C:T	2.49805e-19	-4.40445e-10	-0.71602	4.05282e-14	-4.40445e-10	-1.08544
22221081	chr9:22221081:C:T	1.73723e-20	-2.18935	-1.19248	5.40134e-15	-1.89756	-1.20323
22221225	chr9:22221225:T:C	9.25067e-19	-4.40445e-10	0.593165	2.7949e-13	-4.40445e-10	0.845531
22221548	chr9:22221548:C:T	1.72664e-20	-2.19366	-1.19427	5.34159e-15	-1.91099	-1.20092
22221735	chr9:22221735:C:T	9.62256e-19	-4.40445e-10	0.632579	4.27808e-13	-4.40445e-10	1.27124
22221789	chr9:22221789:T:C	3.29507e-19	-4.40445e-10	-0.439102	7.54116e-14	-4.40445e-10	-0.464475
22221809	chr9:22221809:A:T	3.82687e-19	-4.40445e-10	-0.289482	8.68812e-14	-4.40445e-10	-0.322893
22221813	chr9:22221813:T:C	3.32575e-19	-4.40445e-10	-0.429836	7.57704e-14	-4.40445e-10	-0.459727
22221818	chr9:22221818:C:T	2.94978e-19	-4.40445e-10	-0.549801	6.73725e-14	-4.40445e-10	-0.577198
22221915	chr9:22221915:A:C	1.59469e-19	-4.40445e-10	-1.16485	5.09011e-14	-4.40445e-10	-0.85755
22221952	chr9:22221952:G:A	5.71892e-20	-2.19034	-2.57401e-10	1.30479e-14	-2.2188	-2.57401e-10
22221953	chr9:22221953:A:G	1.52209e-19	-4.40445e-10	-1.21144	3.5757e-14	-4.40445e-10	-1.21069
22222128	chr9:22222128:G:A	3.512e-19	-4.40445e-10	-0.375346	4.77614e-14	-4.40445e-10	-0.921217
22222547	chr9:22222547:A:C	1.6446e-19	-4.40445e-10	-1.13403	3.91663e-14	-4.40445e-10	-1.11962
22222651	chr9:22222651:C:T	5.05362e-19	-4.40445e-10	-0.0114262	1.72626e-13	-4.40445e-10	0.363695
22223011	chr9:22223011:C:T	1.77336e-20	-2.16618	-1.19506	6.4216e-15	-1.84149	-1.08628
22223038	chr9:22223038:T:C	3.55703e-19	-4.40445e-10	-0.362603	4.83187e-14	-4.40445e-10	-0.909617
22223070	chr9:22223070:T:C	1.73368e-20	-2.17281	-1.21107	5.85378e-15	-1.85234	-1.168
22223449	chr9:22223449:T:A	2.89914e-20	-2.12337	-0.746331	8.9681e-15	-1.83474	-0.759019
22223515	chr9:22223515:T:G	2.83377e-20	-2.10485	-0.787661	8.95378e-15	-1.80012	-0.795243
22223584	chr9:22223584:T:G	3.80377e-19	-4.40445e-10	-0.295538	1.08104e-13	-4.40445e-10	-0.104341
22223667	chr9:22223667:G:A	2.99102e-20	-2.03887	-0.799636	1.83367e-14	-1.55049	-0.328046
22223879	chr9:22223879:A:G	4.05011e-19	-4.40445e-10	-0.232787	9.27397e-14	-4.40445e-10	-0.257638
22223883	chr9:22223883:C:T	1.70665e-20	-2.20363	-1.19596	5.80326e-15	-1.93954	-1.08948
22223910	chr9:22223910:T:C	2.71433e-20	-2.1252	-0.810369	1.46706e-14	-1.75786	-0.343731
22223944	chr9:22223944:T:G	2.63909e-19	-4.40445e-10	-0.661098	6.15169e-14	-4.40445e-10	-0.668124
22224006	chr9:22224006:G:A	1.57012e-19	-4.40445e-10	-1.18038	4.31519e-14	-4.40445e-10	-1.02271
22224168	chr9:22224168:T:C	1.52478e-19	-4.40445e-10	-1.20968	3.58743e-14	-4.40445e-10	-1.20741
22224843	chr9:22224843:A:G	1.84787e-19	-4.40445e-10	-1.0175	4.71603e-14	-4.40445e-10	-0.933882
22225105	chr9:22225105:C:G	1.56081e-19	-4.40445e-10	-1.18633	4.86507e-14	-4.40445e-10	-0.902769
22225196	chr9:22225196:C:G	3.71323e-20	-1.81065	-0.811564	2.62467e-14	-1.17264	-0.347253
22225463	chr9:22225463:C:T	3.11996e-20	-1.99907	-0.797224	1.9691e-14	-1.48031	-0.326961
22225466	chr9:22225466:AC:A	3.04269e-20	-1.97671	-0.844668	1.90924e-14	-1.44126	-0.396886
22225498	chr9:22225498:A:G	2.58861e-19	-4.40445e-10	-0.680409	6.02983e-14	-4.40445e-10	-0.688132
22225556	chr9:22225556:T:C	3.06742e-20	-2.01839	-0.794891	1.88307e-14	-1.51397	-0.337977
22225570	chr9:22225570:T:C	2.65983e-20	-2.11775	-0.8381	8.31266e-15	-1.82059	-0.84907
22225792	chr9:22225792:G:A	1.59661e-19	-4.40445e-10	-1.16364	4.48273e-14	-4.40445e-10	-0.984618
22225982	chr9:22225982:G:T	1.85084e-19	-4.40445e-10	-1.01589	4.60612e-14	-4.40445e-10	-0.957464
22226431	chr9:22226431:C:T	2.92399e-19	-4.40445e-10	-0.558583	6.97395e-14	-4.40445e-10	-0.542669
22226524	chr9:22226524:T:G	1.86271e-19	-4.40445e-10	-1.0095	4.40616e-14	-4.40445e-10	-1.00185
22226543	chr9:22226543:T:C	2.23856e-19	-4.40445e-10	-0.825698	5.04697e-14	-4.40445e-10	-0.866062
22226699	chr9:22226699:G:C	2.88361e-19	-0.572488	-2.57401e-10	3.69099e-14	-1.17896	-2.57401e-10
22226859	chr9:22226859:A:G	1.82426e-19	-4.40445e-10	-1.03036	4.60848e-14	-4.40445e-10	-0.956952
22227173	chr9:22227173:T:C	1.65438e-19	-4.40445e-10	-1.1281	3.85182e-14	-4.40445e-10	-1.1363
22227288	chr9:22227288:C:G	3.03151e-20	-2.04122	-0.783839	1.84534e-14	-1.56134	-0.310851
22227462	chr9:22227462:A:T	3.18843e-20	-1.992	-0.782591	2.00159e-14	-1.46964	-0.321271
22227634	chr9:22227634:AATTCT:A	1.59743e-19	-4.40445e-10	-1.16313	4.48786e-14	-4.40445e-10	-0.983474
22228035	chr9:22228035:C:A	1.83558e-20	-2.13239	-1.19437	6.97421e-15	-1.76336	-1.08186
22228222	chr9:22228222:T:C	4.19637e-19	-4.40445e-10	-0.197311	1.21983e-13	-4.40445e-10	0.016446
22228439	chr9:22228439:T:C	1.52889e-19	-4.40445e-10	-1.20699	3.60085e-14	-4.40445e-10	-1.20368
22228561	chr9:22228561:C:T	4.15704e-20	-1.90577	-0.603541	3.07603e-14	-1.31281	-0.0483954
22228693	chr9:22228693:G:A	1.67676e-19	-4.40445e-10	-1.11467	4.17268e-14	-4.40445e-10	-1.05629
22228757	chr9:22228757:C:T	2.14928e-19	0.203911	-1.07031	1.55313e-14	-0.969552	-1.07503
22228796	chr9:22228796:A:T	1.6508e-19	-4.40445e-10	-1.13027	4.85242e-14	-4.40445e-10	-0.905372
22228935	chr9:22228935:C:A	1.74473e-19	-4.40445e-10	-1.07493	4.08588e-14	-4.40445e-10	-1.07731
22229224	chr9:22229224:C:T	9.50789e-19	-4.40445e-10	0.620591	2.88871e-13	-4.40445e-10	0.878545
22229608	chr9:22229608:T:C	3.70776e-19	-4.40445e-10	-0.321102	1.05343e-13	-4.40445e-10	-0.130215
22229817	chr9:22229817:G:A	4.02776e-19	-4.40445e-10	-0.23832	9.60979e-14	-4.40445e-10	-0.222067
22229822	chr9:22229822:C:T	1.52564e-19	-4.40445e-10	-1.20912	3.82194e-14	-4.40445e-10	-1.14409
22229964	chr9:22229964:G:A	1.91717e-20	-2.07728	-1.20599	7.06226e-15	-1.64739	-1.18528
22230092	chr9:22230092:T:G	2.06335e-19	-0.275764	-0.631436	1.52492e-14	-1.69307	-0.369839
22230136	chr9:22230136:G:T	2.39782e-19	-4.40445e-10	-0.756971	3.91008e-14	-4.40445e-10	-1.12129
22230333	chr9:22230333:C:T	3.86804e-19	-0.278782	-2.57401e-10	2.52718e-14	-1.55775	-2.57401e-10
22230547	chr9:22230547:C:T	2.88998e-20	-2.21836	-0.654505	6.72679e-15	-2.20476	-0.676579
22230771	chr9:22230771:A:C	5.44814e-20	-2.23884	-2.57401e-10	1.42845e-14	-2.12826	-2.57401e-10
22230957	chr9:22230957:A:G	4.47507e-19	-4.40445e-10	-0.133008	1.25304e-13	-4.40445e-10	0.0433071
22231061	chr9:22231061:T:C	1.74402e-19	-4.40445e-10	-1.07534	4.21612e-14	-4.40445e-10	-1.04594
22231130	chr9:22231130:C:T	1.89965e-19	-4.40445e-10	-0.989859	4.12848e-14	-4.40445e-10	-1.06694
22231357	chr9:22231357:A:G	2.16336e-19	-4.40445e-10	-0.859868	5.0737e-14	-4.40445e-10	-0.86078
22231375	chr9:22231375:C:G	6.04633e-19	-4.40445e-10	0.167921	1.40192e-13	-4.40445e-10	0.15558
22231412	chr9:22231412:A:G	3.83374e-19	-4.40445e-10	-0.28769	8.75772e-14	-4.40445e-10	-0.314914
22231839	chr9:22231839:A:G	4.76697e-19	-4.40445e-10	-0.0698204	1.68529e-13	-4.40445e-10	0.339672
22231940	chr9:22231940:A:T	5.03424e-19	-4.40445e-10	-0.0152674	1.17349e-13	-4.40445e-10	-0.0222859
22231964	chr9:22231964:T:C	1.79734e-19	-4.40445e-10	-1.04523	4.57665e-14	-4.40445e-10	-0.963884
22232105	chr9:22232105:C:G	3.02746e-19	-4.40445e-10	-0.523808	7.19655e-14	-4.40445e-10	-0.511249
22232160	chr9:22232160:T:C	1.72534e-19	-4.40445e-10	-1.0861	4.04342e-14	-4.40445e-10	-1.08776
22232250	chr9:22232250:A:G	1.55439e-19	-4.40445e-10	-1.19045	3.68139e-14	-4.40445e-10	-1.18156
22232524	chr9:22232524:AATAG:A	6.5587e-19	-4.40445e-10	0.249261	2.44777e-13	-4.40445e-10	0.712913
22232565	chr9:22232565:T:C	3.84524e-19	-4.40445e-10	-0.284693	8.78446e-14	-4.40445e-10	-0.311865
22232827	chr9:22232827:C:T	6.37357e-19	-4.40445e-10	0.220629	2.40889e-13	-4.40445e-10	0.696901
22233491	chr9:22233491:T:C	1.67232e-19	-4.40445e-10	-1.11732	4.89838e-14	-4.40445e-10	-0.895946
22233512	chr9:22233512:C:A	2.12725e-20	-2.17804	-1.00124	8.49101e-15	-1.87586	-0.772571
22233562	chr9:22233562:C:A	1.53653e-19	-4.40445e-10	-1.20201	3.60883e-14	-4.40445e-10	-1.20147
22233566	chr9:22233566:T:G	1.77964e-19	-4.40445e-10	-1.05512	5.96491e-14	-4.40445e-10	-0.698956
22233839	chr9:22233839:C:T	1.66848e-19	-4.40445e-10	-1.11962	4.87767e-14	-4.40445e-10	-0.900181
22234030	chr9:22234030:A:T	1.78232e-19	-4.40445e-10	-1.05361	4.11273e-14	-4.40445e-10	-1.07076
22234235	chr9:22234235:T:C	3.78778e-19	-4.40445e-10	-0.299751	1.0707e-13	-4.40445e-10	-0.113949
22234525	chr9:22234525:T:C	2.81192e-19	-4.40445e-10	-0.597664	6.67429e-14	-4.40445e-10	-0.586588
22234670	chr9:22234670:A:G	2.36412e-20	-1.86994	-1.20377	8.77896e-15	-1.40937	-1.20571
22234937	chr9:22234937:T:G	2.28797e-20	-2.19685	-0.909602	9.26527e-15	-1.91171	-0.649453
22235047	chr9:22235047:C:G	6.05403e-19	-4.40445e-10	0.169193	1.38324e-13	-4.40445e-10	0.142164
22235482	chr9:22235482:G:A	1.29278e-18	-4.40445e-10	0.927849	4.45953e-13	-4.40445e-10	1.31278
22235600	chr9:22235600:A:C	2.61741e-19	-4.40445e-10	-0.669344	6.1829e-14	-4.40445e-10	-0.663063
22236175	chr9:22236175:G:A	5.25718e-19	-4.40445e-10	0.0280646	1.4263e-13	-4.40445e-10	0.172816
22236320	chr9:22236320:G:C	7.82168e-19	-4.40445e-10	0.425369	1.80248e-13	-4.40445e-10	0.406897
22236474	chr9:22236474:G:C	2.67697e-20	-2.06382	-0.885607	8.87074e-15	-2.00453	-0.600146
22236583	chr9:22236583:C:G	5.90645e-19	-4.40445e-10	0.144515	1.41482e-13	-4.40445e-10	0.16474
22237617	chr9:22237617:G:A	3.36051e-19	-1.48904	1.06961	1.17633e-13	-1.45758	1.43772
22237635	chr9:22237635:C:A	5.67275e-19	-4.40445e-10	0.104143	6.65451e-14	-4.40445e-10	-0.589554
22237757	chr9:22237757:C:G	4.29801e-19	-4.40445e-10	-0.173378	9.62324e-14	-4.40445e-10	-0.220669
22238596	chr9:22238596:G:T	2.61793e-20	-2.12461	-0.847122	6.76684e-15	-2.15404	-0.721362
22238720	chr9:22238720:T:C	5.71818e-20	-2.19046	-2.57401e-10	1.29758e-14	-2.22435	-2.57401e-10
22238763	chr9:22238763:TA:T	2.00146e-20	-2.16378	-1.07646	5.5869e-15	-2.196	-0.87101
22239437	chr9:22239437:A:C	9.45459e-19	-4.40445e-10	0.614969	2.91317e-13	-4.40445e-10	0.886976
22239791	chr9:22239791:C:A	1.5229e-19	-4.40445e-10	-1.21091	3.57531e-14	-4.40445e-10	-1.2108
22240245	chr9:22240245:G:C	1.65755e-19	-4.40445e-10	-1.12619	4.75068e-14	-4.40445e-10	-0.926562
22240354	chr9:22240354:A:T	3.17538e-19	-4.40445e-10	-0.476105	7.34491e-14	-4.40445e-10	-0.490842
22240983	chr9:22240983:C:T	1.82066e-20	-2.23514	-1.09977	4.41846e-15	-2.23764	-1.064
22241297	chr9:22241297:G:A	2.65023e-20	-2.23408	-0.725391	4.79311e-15	-2.2389	-0.981358
22241352	chr9:22241352:A:G	1.53414e-19	-4.40445e-10	-1.20356	3.61967e-14	-4.40445e-10	-1.19847
22241416	chr9:22241416:A:T	3.05449e-20	-2.23804	-0.579463	5.2919e-15	-2.23771	-0.883551
22241890	chr9:22241890:G:C	8.58474e-20	-1.25623	-0.527899	9.33307e-15	-1.84859	-0.705279
22242056	chr9:22242056:T:C	5.13825e-19	-4.40445e-10	0.00518277	9.96753e-14	-4.40445e-10	-0.185518
22242482	chr9:22242482:C:A	3.4163e-19	0.535456	-0.938429	2.06448e-14	-0.972925	-0.787048
22242946	chr9:22242946:A:T	1.54086e-19	-4.40445e-10	-1.19919	3.63961e-14	-4.40445e-10	-1.19297
22243169	chr9:22243169:A:C	1.53282e-19	-4.40445e-10	-1.20442	3.67174e-14	-4.40445e-10	-1.18418
22243403	chr9:22243403:G:C	5.46569e-19	-4.40445e-10	0.0669594	1.37436e-13	-4.40445e-10	0.13572
22244080	chr9:22244080:C:T	1.58895e-19	-4.40445e-10	-1.16846	3.63605e-14	-4.40445e-10	-1.19395
22244295	chr9:22244295:T:C	2.54112e-20	-1.85134	-1.15017	5.11651e-15	-1.98722	-1.16774
22244334	chr9:22244334:G:A	2.44614e-19	0.347784	-1.08481	1.48884e-14	-1.10462	-0.982231
22244944	chr9:22244944:T:A	1.36959e-19	-0.158634	-1.15838	1.31202e-14	-1.10428	-1.109
22244951	chr9:22244951:TG:T	2.21826e-19	-4.40445e-10	-0.834809	4.91063e-14	-4.40445e-10	-0.893447
22245134	chr9:22245134:A:C	2.25904e-19	-4.40445e-10	-0.816591	5.18845e-14	-4.40445e-10	-0.838416
22245314	chr9:22245314:T:A	4.42944e-19	-4.40445e-10	-0.143258	5.39491e-14	-4.40445e-10	-0.799394
22245424	chr9:22245424:G:A	5.38245e-20	-1.18155	-1.06942	7.53355e-15	-1.77548	-0.99259
22245472	chr9:22245472:T:C	2.48981e-19	-4.40445e-10	-0.719326	5.70732e-14	-4.40445e-10	-0.7431
22246017	chr9:22246017:C:T	7.95638e-19	-4.40445e-10	0.442444	2.44582e-13	-4.40445e-10	0.712115
22246307	chr9:22246307:T:A	2.05488e-20	-2.00732	-1.20658	4.39523e-15	-2.11297	-1.19395
22246514	chr9:22246514:TATTAA:T	1.59562e-19	-4.40445e-10	-1.16427	3.84106e-14	-4.40445e-10	-1.1391
22246586	chr9:22246586:C:A	1.23363e-18	2.07011	-1.18909	5.0922e-14	0.346012	-1.20315
22246795	chr9:22246795:A:G	9.4026e-20	-0.596921	-1.09621	1.02017e-14	-1.44636	-1.01852
22246832	chr9:22246832:T:A	1.59214e-19	-4.40445e-10	-1.16645	3.78264e-14	-4.40445e-10	-1.15443
22247077	chr9:22247077:G:T	1.91377e-18	1.32013	-2.57401e-10	7.17862e-14	-0.513743	-2.57401e-10
22247764	chr9:22247764:T:G	2.70765e-19	-4.40445e-10	-0.635451	6.87469e-14	-4.40445e-10	-0.557004
22248334	chr9:22248334:G:C	1.55257e-19	-4.40445e-10	-1.19162	3.65573e-14	-4.40445e-10	-1.18855
22248869	chr9:22248869:C:T	1.85295e-20	-2.10609	-1.21125	4.03333e-15	-2.18386	-1.20899
22248971	chr9:22248971:C:G	1.89196e-20	-2.08534	-1.21116	4.10712e-15	-2.16999	-1.20473
22249089	chr9:22249089:A:G	1.54471e-19	-4.40445e-10	-1.19669	3.63393e-14	-4.40445e-10	-1.19454
22249261	chr9:22249261:T:C	2.67888e-19	-4.40445e-10	-0.646131	6.74124e-14	-4.40445e-10	-0.576606
22249279	chr9:22249279:A:T	2.30573e-19	-4.40445e-10	-0.796133	5.20321e-14	-4.40445e-10	-0.835575
22249320	chr9:22249320:T:C	1.97688e-19	-4.40445e-10	-0.950013	4.4408e-14	-4.40445e-10	-0.994016
22249350	chr9:22249350:TAC:T	4.54764e-19	0.171981	-0.288903	2.90515e-14	-1.23919	-0.179178
22249561	chr9:22249561:G:C	2.64916e-19	-4.40445e-10	-0.657286	6.66137e-14	-4.40445e-10	-0.588525
22250310	chr9:22250310:A:G	5.50635e-20	-2.22821	-2.57401e-10	1.41014e-14	-2.14116	-2.57401e-10
22250698	chr9:22250698:A:G	1.86186e-19	-4.40445e-10	-1.00995	3.61685e-14	-4.40445e-10	-1.19925
22251311	chr9:22251311:T:G	1.10049e-18	-4.40445e-10	0.766814	3.8197e-13	-4.40445e-10	1.15791
22251528	chr9:22251528:C:T	6.6575e-19	-4.40445e-10	0.264214	2.07983e-13	-4.40445e-10	0.55002
22251978	chr9:22251978:C:G	4.88916e-18	-4.40445e-10	2.25807	1.13419e-12	-4.40445e-10	2.24624
22252034	chr9:22252034:A:G	1.55639e-18	-4.40445e-10	1.11342	5.54408e-13	-4.40445e-10	1.53047
22252251	chr9:22252251:C:T	1.73425e-20	-2.21615	-1.16739	3.91657e-15	-2.23585	-1.18637
22252441	chr9:22252441:T:G	4.97889e-18	-4.40445e-10	2.27626	1.15814e-12	-4.40445e-10	2.26713
22252490	chr9:22252490:G:T	1.52216e-19	-4.40445e-10	-1.2114	3.79053e-14	-4.40445e-10	-1.15234
22252626	chr9:22252626:T:C	1.56493e-19	-4.40445e-10	-1.18369	3.58672e-14	-4.40445e-10	-1.20761
22252665	chr9:22252665:C:A	6.43048e-19	-4.40445e-10	0.229518	1.60432e-13	-4.40445e-10	0.290436
22252884	chr9:22252884:T:C	1.05455e-18	-4.40445e-10	0.724164	3.41064e-13	-4.40445e-10	1.04463
22252990	chr9:22252990:C:T	1.15423e-19	-0.356718	-1.13138	9.71446e-15	-1.43582	-1.078
22253382	chr9:22253382:T:G	1.45861e-18	-4.40445e-10	1.04854	3.77922e-13	-4.40445e-10	1.14725
22253435	chr9:22253435:C:A	1.52246e-19	-4.40445e-10	-1.2112	3.57607e-14	-4.40445e-10	-1.21058
22253453	chr9:22253453:A:G	9.49318e-19	-4.40445e-10	0.619043	2.30426e-13	-4.40445e-10	0.652496
22253508	chr9:22253508:T:C	1.54329e-19	-4.40445e-10	-1.19762	3.63364e-14	-4.40445e-10	-1.19461
22253616	chr9:22253616:C:G	1.52309e-19	-4.40445e-10	-1.21079	3.82695e-14	-4.40445e-10	-1.14278
22253660	chr9:22253660:C:T	7.50145e-19	-4.40445e-10	0.383566	2.28042e-13	-4.40445e-10	0.642093
22254188	chr9:22254188:G:T	2.35969e-19	-4.40445e-10	-0.773001	5.39924e-14	-4.40445e-10	-0.798591
22254261	chr9:22254261:T:G	1.52563e-19	-4.40445e-10	-1.20913	3.61866e-14	-4.40445e-10	-1.19875
22254533	chr9:22254533:C:T	5.79992e-19	-4.40445e-10	0.126313	1.47965e-13	-4.40445e-10	0.209544
22254742	chr9:22254742:G:A	2.74961e-19	-4.40445e-10	-0.62007	6.92532e-14	-4.40445e-10	-0.549666
22254745	chr9:22254745:TAGTC:T	1.52454e-19	-4.40445e-10	-1.20984	3.58285e-14	-4.40445e-10	-1.20869
22254865	chr9:22254865:T:C	1.56311e-19	-4.40445e-10	-1.18485	3.73055e-14	-4.40445e-10	-1.16829
22255541	chr9:22255541:C:T	1.7219e-19	-4.40445e-10	-1.0881	4.07321e-14	-4.40445e-10	-1.08042
22256057	chr9:22256057:T:A	9.235e-19	-4.40445e-10	0.59147	2.76067e-13	-4.40445e-10	0.833209
22256112	chr9:22256112:C:A	6.91627e-19	1.27196	-0.969619	3.2218e-14	-0.478588	-0.836323
22256215	chr9:22256215:G:A	2.01033e-19	-4.40445e-10	-0.933234	3.6734e-14	-4.40445e-10	-1.18373
22256667	chr9:22256667:G:A	6.03303e-20	-1.07674	-1.06013	8.33524e-15	-1.7085	-0.958441
22257010	chr9:22257010:A:G	1.63518e-20	-2.23635	-1.20601	3.8729e-15	-2.22201	-1.21142
22257687	chr9:22257687:T:C	2.22144e-19	-4.40445e-10	-0.833376	5.66589e-14	-4.40445e-10	-0.750386
22257955	chr9:22257955:A:G	2.19267e-19	-4.40445e-10	-0.846413	5.17744e-14	-4.40445e-10	-0.840539
22257963	chr9:22257963:C:T	2.05621e-19	-4.40445e-10	-0.910666	5.21367e-14	-4.40445e-10	-0.833566
22258075	chr9:22258075:C:G	2.22229e-19	-4.40445e-10	-0.832994	5.66824e-14	-4.40445e-10	-0.749972
22258083	chr9:22258083:A:T	1.96828e-20	-2.04551	-1.21145	4.29208e-15	-2.13459	-1.19607
22258283	chr9:22258283:G:C	3.1277e-19	0.454723	-0.945956	1.70709e-14	-1.15232	-0.797744
22258504	chr9:22258504:A:G	8.40302e-19	-4.40445e-10	0.49706	2.48318e-13	-4.40445e-10	0.727274
22258775	chr9:22258775:A:G	1.85361e-20	-2.11735	-1.19964	4.10494e-15	-2.16944	-1.2058
22258779	chr9:22258779:C:G	1.67074e-19	-4.40445e-10	-1.11827	3.59214e-14	-4.40445e-10	-1.2061
22258888	chr9:22258888:G:C	1.55086e-19	-4.40445e-10	-1.19272	3.65404e-14	-4.40445e-10	-1.18902
22259422	chr9:22259422:A:G	3.13333e-19	-0.500719	0.0112857	3.24236e-14	-1.59878	0.290235
22259628	chr9:22259628:C:T	1.57968e-19	-4.40445e-10	-1.17431	3.65726e-14	-4.40445e-10	-1.18814
22259688	chr9:22259688:T:C	2.92481e-19	-4.40445e-10	-0.558299	6.5828e-14	-4.40445e-10	-0.600389
22260514	chr9:22260514:T:G	1.72786e-19	-4.40445e-10	-1.08465	3.57373e-14	-4.40445e-10	-1.21124
22260934	chr9:22260934:A:T	2.7287e-19	-4.40445e-10	-0.627705	8.21344e-14	-4.40445e-10	-0.379079
22261143	chr9:22261143:T:A	6.68348e-20	-2.03448	-2.57401e-10	1.28159e-14	-2.23675	-2.57401e-10
22261318	chr9:22261318:C:T	1.65168e-20	-2.23889	-1.19344	3.85849e-15	-2.23103	-1.20613
22261421	chr9:22261421:C:T	1.69193e-19	-4.40445e-10	-1.10566	4.89726e-14	-4.40445e-10	-0.896174
22261672	chr9:22261672:CTG:C	3.73799e-19	-4.40445e-10	-0.312983	9.36397e-14	-4.40445e-10	-0.24798
22261689	chr9:22261689:T:A	1.61864e-19	-4.40445e-10	-1.14994	3.80906e-14	-4.40445e-10	-1.14747
22261832	chr9:22261832:A:G	5.92028e-20	-2.15573	-2.57401e-10	1.46022e-14	-2.10626	-2.57401e-10
22261911	chr9:22261911:G:T	5.05373e-19	0.953984	-0.965387	2.62901e-14	-0.690069	-0.828173
22262733	chr9:22262733:C:T	1.85529e-19	-4.40445e-10	-1.01349	4.64484e-14	-4.40445e-10	-0.949092
22262900	chr9:22262900:A:C	1.53694e-19	-4.40445e-10	-1.20174	3.64159e-14	-4.40445e-10	-1.19243
22263377	chr9:22263377:T:C	8.47358e-20	-0.648739	-1.14842	8.49656e-15	-1.55381	-1.09396
22263891	chr9:22263891:T:G	1.11857e-18	-4.40445e-10	0.783109	3.51647e-13	-4.40445e-10	1.07519
22263894	chr9:22263894:C:T	1.69791e-19	-4.40445e-10	-1.10213	5.20513e-14	-4.40445e-10	-0.835206
22265428	chr9:22265428:G:T	1.63157e-20	-2.23886	-1.20571	3.90589e-15	-2.2277	-1.19724
22265513	chr9:22265513:T:C	1.66497e-20	-2.23415	-1.19015	3.93454e-15	-2.21391	-1.20373
22265677	chr9:22265677:C:T	1.78655e-20	-2.22681	-1.12702	4.17455e-15	-2.20067	-1.15776
22266092	chr9:22266092:T:C	1.03116e-19	-0.664492	-0.936354	1.21421e-14	-1.51308	-0.777679
22266847	chr9:22266847:G:C	1.8277e-19	-4.40445e-10	-1.02847	3.60206e-14	-4.40445e-10	-1.20334
22267184	chr9:22267184:A:AATT	1.60587e-19	-4.40445e-10	-1.15786	3.77962e-14	-4.40445e-10	-1.15523
22267883	chr9:22267883:C:G	1.56302e-19	-4.40445e-10	-1.18491	3.69205e-14	-4.40445e-10	-1.17867
22267986	chr9:22267986:G:A	1.63561e-20	-2.23139	-1.21071	3.94068e-15	-2.20589	-1.21019
22268275	chr9:22268275:G:A	9.13215e-19	-4.40445e-10	0.580271	2.53499e-13	-4.40445e-10	0.747925
22268360	chr9:22268360:T:C	6.12065e-20	-0.940179	-1.18227	6.79741e-15	-1.71802	-1.15287
22268371	chr9:22268371:A:C	4.9537e-20	-1.12394	-1.21004	5.93995e-15	-1.80849	-1.19724
22268720	chr9:22268720:C:G	9.67613e-20	-1.66445	-2.57401e-10	1.2626e-13	0.0509115	-2.57401e-10
22269262	chr9:22269262:T:C	1.89035e-19	-0.352998	-0.641771	2.00596e-14	-1.33636	-0.452365
22269737	chr9:22269737:C:T	6.3122e-20	-2.09163	-2.57401e-10	1.42862e-14	-2.12814	-2.57401e-10
22269959	chr9:22269959:C:T	5.46471e-20	-2.23581	-2.57401e-10	1.35846e-14	-2.1785	-2.57401e-10
22270539	chr9:22270539:T:C	1.6909e-19	-4.40445e-10	-1.10627	4.85259e-14	-4.40445e-10	-0.905338
22270732	chr9:22270732:T:G	1.68086e-19	-4.40445e-10	-1.11223	3.57812e-14	-4.40445e-10	-1.21001
22270881	chr9:22270881:A:T	4.19095e-19	-4.40445e-10	-0.198602	9.367e-14	-4.40445e-10	-0.247657
22271054	chr9:22271054:G:A	1.66323e-19	-4.40445e-10	-1.12277	3.83509e-14	-4.40445e-10	-1.14066
22271200	chr9:22271200:G:T	1.68495e-19	-4.40445e-10	-1.10979	3.98798e-14	-4.40445e-10	-1.10156
22271355	chr9:22271355:T:C	4.3917e-19	-4.40445e-10	-0.151814	9.80425e-14	-4.40445e-10	-0.202034
22271558	chr9:22271558:T:C	8.75201e-19	-4.40445e-10	0.537753	1.9227e-13	-4.40445e-10	0.471467
22271971	chr9:22271971:C:T	3.54714e-19	-4.40445e-10	-0.365389	8.19942e-14	-4.40445e-10	-0.380787
22272283	chr9:22272283:C:T	3.38418e-19	-4.40445e-10	-0.412418	7.58329e-14	-4.40445e-10	-0.458902
22272496	chr9:22272496:A:C	2.04518e-19	-4.40445e-10	-0.916044	4.48176e-14	-4.40445e-10	-0.984835
22272807	chr9:22272807:T:C	1.28878e-19	-0.338817	-1.03902	9.87132e-15	-1.42504	-1.07276
22272808	chr9:22272808:C:T	8.28132e-19	-4.40445e-10	0.482472	2.30202e-13	-4.40445e-10	0.651521
22272867	chr9:22272867:G:A	1.70888e-19	-0.619934	-0.47576	2.16613e-14	-1.48382	-0.228091
22273382	chr9:22273382:C:G	1.79647e-19	-0.0127588	-1.03295	1.23158e-14	-1.21113	-1.06542
22273594	chr9:22273594:T:C	3.15601e-19	-4.40445e-10	-0.482223	7.05801e-14	-4.40445e-10	-0.530687
22273671	chr9:22273671:T:A	1.63469e-19	-4.40445e-10	-1.14008	3.94205e-14	-4.40445e-10	-1.11315
22274572	chr9:22274572:A:T	8.66597e-19	-4.40445e-10	0.527873	2.42859e-13	-4.40445e-10	0.705047
22274957	chr9:22274957:C:T	1.05259e-18	-4.40445e-10	0.722308	2.9617e-13	-4.40445e-10	0.903498
22275252	chr9:22275252:G:A	5.67558e-20	-2.19794	-2.57401e-10	1.27887e-14	-2.23888	-2.57401e-10
22275394	chr9:22275394:A:G	1.58035e-19	-4.40445e-10	-1.17388	3.73223e-14	-4.40445e-10	-1.16784
22275704	chr9:22275704:A:G	1.77438e-19	-4.40445e-10	-1.05808	4.31335e-14	-4.40445e-10	-1.02313
22275720	chr9:22275720:CTTAACCCTCCTAGT:C	4.37264e-19	-4.40445e-10	-0.156163	1.23933e-13	-4.40445e-10	0.0323039
22275798	chr9:22275798:G:A	1.53004e-19	-4.40445e-10	-1.20623	3.58094e-14	-4.40445e-10	-1.20923
22275869	chr9:22275869:G:A	5.48611e-20	-2.2319	-2.57401e-10	1.29351e-14	-2.22749	-2.57401e-10
22275994	chr9:22275994:T:G	5.96365e-20	-2.14843	-2.57401e-10	1.59429e-14	-2.01842	-2.57401e-10
22276080	chr9:22276080:C:T	3.52246e-19	0.438495	-0.810867	1.98538e-14	-0.934704	-0.864338
22276878	chr9:22276878:C:T	5.47736e-20	-2.23349	-2.57401e-10	1.28637e-14	-2.23303	-2.57401e-10
22277049	chr9:22277049:T:G	1.67488e-19	-4.40445e-10	-1.11579	3.57334e-14	-4.40445e-10	-1.21135
22277170	chr9:22277170:T:C	1.88435e-19	-0.741242	-0.256705	2.54226e-14	-1.57599	0.0241971
22277674	chr9:22277674:C:T	9.86747e-19	-4.40445e-10	0.657712	2.26658e-13	-4.40445e-10	0.636008
22277903	chr9:22277903:A:G	4.00371e-20	-1.34618	-1.20072	5.5466e-15	-1.90378	-1.17047
22277919	chr9:22277919:G:A	1.49124e-18	-4.40445e-10	1.07066	4.24691e-13	-4.40445e-10	1.26393
22277998	chr9:22277998:A:T	2.80134e-19	-4.40445e-10	-0.601433	6.36225e-14	-4.40445e-10	-0.634468
22278101	chr9:22278101:T:C	5.34457e-20	-1.30192	-0.956115	6.19292e-15	-1.92294	-1.04109
22278267	chr9:22278267:G:A	2.35514e-19	-4.40445e-10	-0.774932	4.96891e-14	-4.40445e-10	-0.88165
22279251	chr9:22279251:A:C	2.19523e-18	-4.40445e-10	1.45734	7.49971e-13	-4.40445e-10	1.8326
22279270	chr9:22279270:A:G	1.77876e-20	-2.23885	-1.11935	4.04996e-15	-2.23128	-1.15744
22279316	chr9:22279316:C:T	2.16758e-19	-4.40445e-10	-0.857921	4.69708e-14	-4.40445e-10	-0.937908
22279994	chr9:22279994:A:G	1.53377e-19	-4.40445e-10	-1.2038	3.58252e-14	-4.40445e-10	-1.20878
22280216	chr9:22280216:T:C	5.49488e-20	-2.2303	-2.57401e-10	1.32036e-14	-2.20695	-2.57401e-10
22280226	chr9:22280226:A:G	3.17762e-19	-4.40445e-10	-0.475399	7.37686e-14	-4.40445e-10	-0.486501
22280391	chr9:22280391:GT:G	9.75626e-19	-4.40445e-10	0.646378	2.72791e-13	-4.40445e-10	0.821271
22280690	chr9:22280690:T:C	3.86691e-20	-1.37865	-1.20301	5.44711e-15	-1.91774	-1.17461
22280797	chr9:22280797:A:G	8.50195e-19	-4.40445e-10	0.508765	2.35761e-13	-4.40445e-10	0.675383
22281326	chr9:22281326:G:A	1.62179e-19	-4.40445e-10	-1.148	3.8174e-14	-4.40445e-10	-1.14528
22281360	chr9:22281360:C:T	1.54805e-19	-4.40445e-10	-1.19453	3.67279e-14	-4.40445e-10	-1.1839
22281825	chr9:22281825:C:A	3.07304e-19	-4.40445e-10	-0.508863	6.97661e-14	-4.40445e-10	-0.542287
22281875	chr9:22281875:A:G	1.0753e-18	-4.40445e-10	0.743651	3.32768e-13	-4.40445e-10	1.02001
22281957	chr9:22281957:C:T	1.55982e-19	-4.40445e-10	-1.18696	4.2561e-14	-4.40445e-10	-1.0365
22282016	chr9:22282016:A:G	3.58351e-19	-4.40445e-10	-0.355187	8.11832e-14	-4.40445e-10	-0.390727
22282191	chr9:22282191:G:A	1.62212e-19	-4.40445e-10	-1.14779	3.57428e-14	-4.40445e-10	-1.21109
22283154	chr9:22283154:C:G	3.07692e-20	-1.60339	-1.20679	4.57559e-15	-2.07628	-1.19042
22283336	chr9:22283336:T:C	1.63107e-19	-4.40445e-10	-1.1423	3.84009e-14	-4.40445e-10	-1.13935
22283541	chr9:22283541:C:T	7.70291e-20	-1.89252	-2.57401e-10	1.45593e-14	-2.10921	-2.57401e-10
22283635	chr9:22283635:A:G	1.54709e-19	-4.40445e-10	-1.19515	3.60294e-14	-4.40445e-10	-1.2031
22284062	chr9:22284062:C:T	1.53367e-19	-4.40445e-10	-1.20386	3.59038e-14	-4.40445e-10	-1.20659
22284211	chr9:22284211:C:T	1.56645e-19	-4.40445e-10	-1.18272	3.73363e-14	-4.40445e-10	-1.16747
22284889	chr9:22284889:T:G	1.85037e-19	-4.40445e-10	-1.01615	4.06644e-14	-4.40445e-10	-1.08208
22285025	chr9:22285025:C:T	1.52213e-19	-4.40445e-10	-1.21142	3.78143e-14	-4.40445e-10	-1.15475
22285185	chr9:22285185:G:A	1.65035e-19	-4.40445e-10	-1.13054	3.72299e-14	-4.40445e-10	-1.17032
22285270	chr9:22285270:G:T	2.1408e-18	-4.40445e-10	1.43223	6.12769e-13	-4.40445e-10	1.63055
22285569	chr9:22285569:C:T	1.52347e-19	-4.40445e-10	-1.21054	3.71955e-14	-4.40445e-10	-1.17125
22285927	chr9:22285927:A:C	1.52419e-19	-4.40445e-10	-1.21007	3.70797e-14	-4.40445e-10	-1.17436
22286704	chr9:22286704:T:C	7.51993e-20	-1.91656	-2.57401e-10	2.31811e-14	-1.6441	-2.57401e-10
22286729	chr9:22286729:T:C	1.87251e-19	-4.40445e-10	-1.00425	5.2805e-14	-4.40445e-10	-0.820829
22286786	chr9:22286786:T:C	2.00573e-19	-4.40445e-10	-0.935524	6.19498e-14	-4.40445e-10	-0.661111
22286800	chr9:22286800:T:C	1.89036e-19	-4.40445e-10	-0.994766	5.35148e-14	-4.40445e-10	-0.807478
22286905	chr9:22286905:A:G	4.95419e-20	-1.26278	-1.0711	6.72708e-15	-1.89085	-0.990442
22286953	chr9:22286953:C:T	1.62866e-19	-4.40445e-10	-1.14378	3.58547e-14	-4.40445e-10	-1.20796
22286957	chr9:22286957:A:G	2.43919e-19	-4.40445e-10	-0.739864	6.57275e-14	-4.40445e-10	-0.601917
22287096	chr9:22287096:G:C	1.52467e-19	-4.40445e-10	-1.20975	3.71396e-14	-4.40445e-10	-1.17275
22287464	chr9:22287464:A:T	6.02873e-20	-2.13758	-2.57401e-10	1.30017e-14	-2.22236	-2.57401e-10
22287488	chr9:22287488:G:C	1.95023e-19	-4.40445e-10	-0.963582	5.5878e-14	-4.40445e-10	-0.764265
22287609	chr9:22287609:G:A	3.15624e-18	2.98274	-1.16231	9.55869e-14	0.914779	-1.14218
22287678	chr9:22287678:C:G	1.73247e-19	-4.40445e-10	-1.08198	4.78951e-14	-4.40445e-10	-0.918422
22287877	chr9:22287877:T:C	1.52568e-19	-4.40445e-10	-1.20909	3.6917e-14	-4.40445e-10	-1.17876
22287958	chr9:22287958:A:C	1.64756e-19	-4.40445e-10	-1.13224	3.57736e-14	-4.40445e-10	-1.21022
22288284	chr9:22288284:G:T	1.63643e-18	-4.40445e-10	1.16357	4.65461e-13	-4.40445e-10	1.35559
22288403	chr9:22288403:G:GC	2.35805e-19	-4.40445e-10	-0.773695	5.91822e-14	-4.40445e-10	-0.706815
22288405	chr9:22288405:G:A	2.11079e-20	-2.08578	-1.10127	4.50295e-15	-2.10776	-1.17494
22288541	chr9:22288541:T:C	1.52207e-19	-4.40445e-10	-1.21146	3.57955e-14	-4.40445e-10	-1.20961
22288589	chr9:22288589:T:G	3.1581e-19	-4.40445e-10	-0.481561	8.16729e-14	-4.40445e-10	-0.384713
22288828	chr9:22288828:T:G	1.98971e-19	-0.665625	-0.277915	2.43805e-14	-1.51911	-0.074536
22289011	chr9:22289011:G:A	1.68092e-19	-4.40445e-10	-1.11219	5.35955e-14	-4.40445e-10	-0.80597
22289142	chr9:22289142:A:C	1.01601e-19	-1.68225	0.0666015	3.10677e-14	-1.58495	0.233682
22289417	chr9:22289417:C:T	1.53495e-19	-4.40445e-10	-1.20303	3.66337e-14	-4.40445e-10	-1.18647
22289421	chr9:22289421:C:T	1.64901e-20	-2.22456	-1.20938	4.00005e-15	-2.20176	-1.19937
22289564	chr9:22289564:T:C	1.54838e-19	-4.40445e-10	-1.19432	4.2131e-14	-4.40445e-10	-1.04665
22289991	chr9:22289991:T:C	1.52357e-19	-4.40445e-10	-1.21048	3.74606e-14	-4.40445e-10	-1.16414
22290171	chr9:22290171:G:A	1.62037e-19	-4.40445e-10	-1.14888	3.68646e-14	-4.40445e-10	-1.18018
22290312	chr9:22290312:T:C	7.29513e-20	-1.94691	-2.57401e-10	1.28816e-14	-2.23164	-2.57401e-10
22290591	chr9:22290591:C:A	2.11139e-19	-4.40445e-10	-0.884185	5.11685e-14	-4.40445e-10	-0.852311
22290692	chr9:22290692:C:T	3.13292e-20	-1.60721	-1.18494	4.56955e-15	-2.13377	-1.13425
22290905	chr9:22290905:G:T	4.23862e-20	-1.34642	-1.14346	5.88434e-15	-1.93018	-1.08496
22291215	chr9:22291215:C:T	1.6726e-20	-2.20929	-1.21044	4.09939e-15	-2.17602	-1.20058
22291921	chr9:22291921:C:T	8.49154e-20	-1.79505	-2.57401e-10	1.5929e-14	-2.01929	-2.57401e-10
22291932	chr9:22291932:C:A	3.88086e-20	-1.3686	-1.20946	5.02115e-15	-1.96231	-1.21146
22292274	chr9:22292274:C:G	2.59074e-20	-1.7717	-1.21047	4.07519e-15	-2.19018	-1.19233
22292324	chr9:22292324:A:G	1.41528e-19	-1.28421	-2.57401e-10	1.27889e-14	-2.23886	-2.57401e-10
22292442	chr9:22292442:C:T	1.52354e-19	-4.40445e-10	-1.2105	3.72783e-14	-4.40445e-10	-1.16902
22292609	chr9:22292609:A:G	1.44096e-19	-1.26622	-2.57401e-10	2.44057e-14	-1.59262	-2.57401e-10
22292664	chr9:22292664:T:C	1.85051e-19	-4.40445e-10	-1.01607	5.20854e-14	-4.40445e-10	-0.834551
22292840	chr9:22292840:C:T	1.54673e-19	-4.40445e-10	-1.19539	3.61153e-14	-4.40445e-10	-1.20072
22293167	chr9:22293167:G:T	4.61063e-19	0.847097	-0.950263	2.1699e-14	-0.910965	-0.799204
22293310	chr9:22293310:C:T	1.55015e-19	-4.40445e-10	-1.19318	3.60625e-14	-4.40445e-10	-1.20218
22293347	chr9:22293347:T:C	4.26309e-20	-1.31794	-1.16618	5.50917e-15	-1.93368	-1.14735
22293455	chr9:22293455:T:C	6.61208e-20	-2.04522	-2.57401e-10	1.38482e-14	-2.15928	-2.57401e-10
22293586	chr9:22293586:C:T	5.44948e-20	-2.2386	-2.57401e-10	1.38767e-14	-2.15722	-2.57401e-10
22293805	chr9:22293805:G:A	9.21204e-19	-1.10778	1.69676	8.01149e-14	-1.88177	1.47779
22294696	chr9:22294696:A:T	1.52673e-19	-4.40445e-10	-1.20841	3.68471e-14	-4.40445e-10	-1.18066
22295017	chr9:22295017:C:T	4.82857e-19	-4.40445e-10	-0.0569799	1.5791e-13	-4.40445e-10	0.274587
22295254	chr9:22295254:A:G	3.97435e-20	-1.62245	-0.931805	5.37137e-15	-2.07603	-1.03033
22295502	chr9:22295502:T:G	3.42158e-19	-4.40445e-10	-0.401428	5.89213e-14	-4.40445e-10	-0.711232
22295568	chr9:22295568:C:T	1.65607e-19	-4.40445e-10	-1.12708	3.90407e-14	-4.40445e-10	-1.12283
22295797	chr9:22295797:C:T	3.81258e-20	-1.6371	-0.958709	5.21918e-15	-2.08339	-1.05171
22295838	chr9:22295838:G:T	3.99366e-20	-1.54375	-1.00566	5.2825e-15	-2.03328	-1.08975
22295849	chr9:22295849:G:A	3.68304e-20	-1.60346	-1.02692	5.03259e-15	-2.06571	-1.10579
22296558	chr9:22296558:G:A	1.58548e-19	-4.40445e-10	-1.17064	3.7132e-14	-4.40445e-10	-1.17295
22296590	chr9:22296590:T:G	5.84059e-20	-2.16928	-2.57401e-10	1.30568e-14	-2.21812	-2.57401e-10
22296716	chr9:22296716:C:G	1.52211e-19	-4.40445e-10	-1.21143	3.57595e-14	-4.40445e-10	-1.21062
22297155	chr9:22297155:T:C	3.94895e-20	-1.43654	-1.12412	5.42105e-15	-1.99878	-1.09836
22297500	chr9:22297500:A:G	1.67445e-19	-4.40445e-10	-1.11604	3.94795e-14	-4.40445e-10	-1.11165
22297554	chr9:22297554:T:TA	1.68557e-19	-4.40445e-10	-1.10943	4.04406e-14	-4.40445e-10	-1.0876
22297709	chr9:22297709:G:A	3.69329e-20	-1.4168	-1.2108	4.89239e-15	-1.9887	-1.21105
22297925	chr9:22297925:G:T	1.67936e-20	-2.20972	-1.20598	4.05708e-15	-2.17554	-1.21143
22298404	chr9:22298404:C:T	3.8179e-19	0.589338	-0.881168	1.98193e-14	-1.07468	-0.7261
22298438	chr9:22298438:G:C	1.71918e-20	-2.1947	-1.19757	4.16647e-15	-2.15148	-1.20888
22298531	chr9:22298531:G:A	1.78094e-20	-2.1595	-1.19748	4.34681e-15	-2.10912	-1.20887
22298572	chr9:22298572:CCTT:C	3.83121e-20	-1.42757	-1.16337	5.47289e-15	-1.97672	-1.11091
22298584	chr9:22298584:G:A	1.78225e-20	-2.15377	-1.20247	4.36618e-15	-2.10281	-1.21073
22298592	chr9:22298592:G:C	1.77031e-20	-2.16641	-1.19656	4.30535e-15	-2.11912	-1.20846
22298726	chr9:22298726:C:G	3.39748e-19	-4.40445e-10	-0.408495	7.68743e-14	-4.40445e-10	-0.445263
22299056	chr9:22299056:C:T	9.95444e-20	-1.6361	-2.57401e-10	1.82424e-14	-1.88369	-2.57401e-10
22299209	chr9:22299209:A:G	1.70241e-19	-4.40445e-10	-1.09949	3.57359e-14	-4.40445e-10	-1.21128
22299658	chr9:22299658:G:A	1.84223e-19	-4.40445e-10	-1.02055	5.18025e-14	-4.40445e-10	-0.839996
22299914	chr9:22299914:G:GT	1.93027e-18	-4.40445e-10	1.32871	7.00679e-13	-4.40445e-10	1.76461
22300184	chr9:22300184:T:A	3.18787e-19	-4.40445e-10	-0.472177	7.21383e-14	-4.40445e-10	-0.508849
22300185	chr9:22300185:C:A	3.18787e-19	-4.40445e-10	-0.472177	7.21383e-14	-4.40445e-10	-0.508849
22300247	chr9:22300247:T:C	3.78396e-20	-1.42654	-1.1768	5.27886e-15	-1.98511	-1.13862
22300494	chr9:22300494:C:T	4.83415e-19	1.15445	-1.21028	1.1323e-14	-1.15708	-1.20352
22300894	chr9:22300894:C:T	3.18787e-19	-4.40445e-10	-0.472177	7.21383e-14	-4.40445e-10	-0.508849
22301054	chr9:22301054:C:T	1.78193e-19	-0.0566255	-0.997208	1.13412e-14	-1.33725	-1.02174
22301093	chr9:22301093:T:A	2.45395e-20	-2.15645	-0.879972	5.02952e-15	-2.16815	-1.00396
22301384	chr9:22301384:G:T	2.41293e-19	-0.28294	-0.467748	1.94354e-14	-1.63736	-0.182984
22301455	chr9:22301455:G:A	2.15543e-19	-4.40445e-10	-0.863538	4.60886e-14	-4.40445e-10	-0.95687
22301856	chr9:22301856:T:C	1.93703e-19	-4.40445e-10	-0.970373	5.54625e-14	-4.40445e-10	-0.771728
22301935	chr9:22301935:C:A	5.99055e-20	-2.14393	-2.57401e-10	1.39003e-14	-2.15552	-2.57401e-10
22302155	chr9:22302155:C:T	4.13771e-20	-1.33273	-1.18124	5.54708e-15	-1.92957	-1.14459
22302207	chr9:22302207:T:A	1.96752e-19	-4.40445e-10	-0.954757	4.35984e-14	-4.40445e-10	-1.01241
22302428	chr9:22302428:T:C	3.819e-20	-1.41356	-1.18056	5.28738e-15	-1.97806	-1.14405
22302629	chr9:22302629:G:A	6.17152e-20	-2.11417	-2.57401e-10	1.428e-14	-2.12857	-2.57401e-10
22302799	chr9:22302799:C:T	1.39021e-19	-0.951364	-0.350714	1.17756e-14	-1.82699	-0.494423
22303271	chr9:22303271:T:C	3.80511e-20	-1.41466	-1.18311	5.26861e-15	-1.97803	-1.14763
22303466	chr9:22303466:A:T	8.37193e-19	1.6071	-1.11375	7.111e-14	0.513747	-1.03695
22303834	chr9:22303834:C:T	1.47941e-19	-1.09158	-0.14831	1.38036e-14	-1.89722	-0.265286
22304046	chr9:22304046:T:C	1.76513e-20	-2.23857	-1.12732	4.3061e-15	-2.22577	-1.10164
22304188	chr9:22304188:T:A	1.61415e-19	-4.40445e-10	-1.15272	3.60232e-14	-4.40445e-10	-1.20327
22304231	chr9:22304231:G:A	4.12674e-20	-1.30639	-1.21024	5.25067e-15	-1.9192	-1.20988
22304291	chr9:22304291:A:G	1.15177e-18	-4.40445e-10	0.812351	3.2487e-13	-4.40445e-10	0.99599
22304491	chr9:22304491:T:C	7.83069e-19	-4.40445e-10	0.42652	2.20494e-13	-4.40445e-10	0.608434
22304525	chr9:22304525:T:C	8.05329e-19	-4.40445e-10	0.45455	2.27277e-13	-4.40445e-10	0.638732
22305003	chr9:22305003:C:T	1.61125e-19	-4.40445e-10	-1.15452	3.88577e-14	-4.40445e-10	-1.12753
22305011	chr9:22305011:C:T	8.36504e-20	-1.11041	-0.699642	8.15985e-15	-1.90958	-0.778626
22305071	chr9:22305071:A:G	1.5238e-19	-4.40445e-10	-1.21032	3.72251e-14	-4.40445e-10	-1.17045
22305193	chr9:22305193:A:G	3.62804e-20	-1.4956	-1.14982	5.33304e-15	-2.01998	-1.09353
22305807	chr9:22305807:A:G	1.58006e-19	-4.40445e-10	-1.17407	3.75028e-14	-4.40445e-10	-1.16302
22305888	chr9:22305888:G:A	4.1931e-20	-1.35453	-1.14614	5.8264e-15	-1.93831	-1.08673
22305934	chr9:22305934:G:T	1.10565e-18	-4.40445e-10	0.771491	3.11058e-13	-4.40445e-10	0.952543
22306132	chr9:22306132:A:C	1.59654e-19	-4.40445e-10	-1.16369	3.61917e-14	-4.40445e-10	-1.19861
22306393	chr9:22306393:T:C	3.74502e-20	-1.43399	-1.1797	5.30221e-15	-1.98371	-1.1356
22307167	chr9:22307167:C:G	3.04979e-19	-4.40445e-10	-0.516458	6.95291e-14	-4.40445e-10	-0.545689
22307496	chr9:22307496:T:C	1.32338e-19	-1.30411	-0.047231	1.50378e-14	-1.95245	-0.124418
22307794	chr9:22307794:G:A	8.29513e-20	-1.81845	-2.57401e-10	1.82087e-14	-1.88554	-2.57401e-10
22308632	chr9:22308632:G:A	1.90644e-19	-4.40445e-10	-0.986292	4.35672e-14	-4.40445e-10	-1.01313
22308835	chr9:22308835:T:A	3.92427e-20	-1.4509	-1.11604	5.74846e-15	-1.9902	-1.0483
22308850	chr9:22308850:A:T	7.48588e-20	-1.9211	-2.57401e-10	1.50643e-14	-2.07511	-2.57401e-10
22308938	chr9:22308938:G:A	2.37028e-19	-4.40445e-10	-0.768521	5.49137e-14	-4.40445e-10	-0.781672
22309137	chr9:22309137:A:C	5.85537e-19	-4.40445e-10	0.135828	1.30345e-13	-4.40445e-10	0.0827491
22309227	chr9:22309227:T:C	2.0043e-19	-4.40445e-10	-0.936233	5.02266e-14	-4.40445e-10	-0.87089
22309401	chr9:22309401:G:T	1.60996e-19	-4.40445e-10	-1.15532	3.8384e-14	-4.40445e-10	-1.1398
22309508	chr9:22309508:G:A	1.88305e-19	-4.40445e-10	-0.998636	4.30344e-14	-4.40445e-10	-1.02543
22309774	chr9:22309774:A:G	7.98511e-19	-4.40445e-10	0.446048	2.64261e-13	-4.40445e-10	0.789503
22309853	chr9:22309853:C:T	1.97264e-19	-4.40445e-10	-0.952157	4.50361e-14	-4.40445e-10	-0.97997
22310180	chr9:22310180:T:C	1.88146e-19	-4.40445e-10	-0.999483	4.30477e-14	-4.40445e-10	-1.02513
22310888	chr9:22310888:G:A	1.40863e-18	-4.40445e-10	1.01367	5.01433e-13	-4.40445e-10	1.43003
22310974	chr9:22310974:C:T	1.52314e-19	-4.40445e-10	-1.21076	3.6815e-14	-4.40445e-10	-1.18153
22310987	chr9:22310987:C:T	3.98929e-20	-1.36173	-1.18877	5.39938e-15	-1.94527	-1.15588
22311225	chr9:22311225:G:A	1.59279e-19	-4.40445e-10	-1.16605	4.43954e-14	-4.40445e-10	-0.994298
22311291	chr9:22311291:T:G	9.32915e-19	-4.40445e-10	0.601614	3.13449e-13	-4.40445e-10	0.9602
22311334	chr9:22311334:G:A	2.04387e-19	-4.40445e-10	-0.916685	5.1246e-14	-4.40445e-10	-0.850797
22311447	chr9:22311447:C:T	2.03279e-19	-4.40445e-10	-0.92212	5.09878e-14	-4.40445e-10	-0.855849
22311750	chr9:22311750:T:C	1.77866e-19	-4.40445e-10	-1.05567	4.21235e-14	-4.40445e-10	-1.04683
22312197	chr9:22312197:G:C	1.6763e-19	-4.40445e-10	-1.11494	4.04831e-14	-4.40445e-10	-1.08655
22312206	chr9:22312206:C:T	1.12192e-18	-4.40445e-10	0.786093	3.15612e-13	-4.40445e-10	0.967078
22312247	chr9:22312247:T:A	1.65603e-19	-4.40445e-10	-1.12711	3.94984e-14	-4.40445e-10	-1.11117
22312399	chr9:22312399:C:T	1.52695e-19	-4.40445e-10	-1.20826	3.60268e-14	-4.40445e-10	-1.20317
22312918	chr9:22312918:T:C	8.67472e-19	-4.40445e-10	0.528882	2.87541e-13	-4.40445e-10	0.873931
22312968	chr9:22312968:G:A	1.52205e-19	-4.40445e-10	-1.21147	3.59973e-14	-4.40445e-10	-1.20399
22313006	chr9:22313006:A:G	2.97316e-19	-4.40445e-10	-0.541905	7.04669e-14	-4.40445e-10	-0.532291
22313094	chr9:22313094:T:C	9.00564e-19	0.56632	-2.57401e-10	4.14763e-13	1.24027	-2.57401e-10
22313386	chr9:22313386:C:T	1.56672e-19	-4.40445e-10	-1.18255	3.72747e-14	-4.40445e-10	-1.16912
22313790	chr9:22313790:T:G	1.53251e-19	-4.40445e-10	-1.20462	3.57786e-14	-4.40445e-10	-1.21009
22314041	chr9:22314041:C:T	1.82978e-19	-4.40445e-10	-1.02733	5.15178e-14	-4.40445e-10	-0.845508
22314680	chr9:22314680:T:C	2.82542e-18	-4.40445e-10	1.70971	5.25914e-13	-4.40445e-10	1.4777
22314883	chr9:22314883:A:T	5.42383e-20	-1.09214	-1.15117	5.93238e-15	-1.88718	-1.11983
22314908	chr9:22314908:C:T	1.51964e-18	-4.40445e-10	1.08953	5.87825e-13	-4.40445e-10	1.58899
22314954	chr9:22314954:T:C	8.79709e-20	-0.548225	-1.21147	7.01454e-15	-1.64231	-1.19714
22315184	chr9:22315184:G:A	2.17355e-19	-4.40445e-10	-0.855169	5.48742e-14	-4.40445e-10	-0.782392
22315358	chr9:22315358:A:G	2.15044e-19	-4.40445e-10	-0.86586	5.41882e-14	-4.40445e-10	-0.794971
22315593	chr9:22315593:A:G	2.97997e-19	-4.40445e-10	-0.539617	8.79865e-14	-4.40445e-10	-0.310252
22315641	chr9:22315641:T:A	2.20258e-19	-4.40445e-10	-0.841902	5.56289e-14	-4.40445e-10	-0.768732
22315667	chr9:22315667:G:A	5.45018e-20	-2.23847	-2.57401e-10	1.336e-14	-2.19517	-2.57401e-10
22316091	chr9:22316091:C:T	4.34134e-20	-1.26547	-1.20046	5.27033e-15	-1.92494	-1.2004
22316122	chr9:22316122:A:C	1.53393e-19	-4.40445e-10	-1.2037	3.65316e-14	-4.40445e-10	-1.18926
22316156	chr9:22316156:T:C	1.52491e-19	-4.40445e-10	-1.2096	3.72114e-14	-4.40445e-10	-1.17082
22316344	chr9:22316344:A:G	2.40701e-19	-4.40445e-10	-0.753144	5.59818e-14	-4.40445e-10	-0.762409
22316400	chr9:22316400:G:C	1.52674e-19	-4.40445e-10	-1.2084	3.70352e-14	-4.40445e-10	-1.17557
22316505	chr9:22316505:AGCAT:A	2.03193e-19	-4.40445e-10	-0.922545	5.09627e-14	-4.40445e-10	-0.856341
22316602	chr9:22316602:G:A	3.85753e-19	-0.468278	0.186775	1.28047e-13	-0.0522146	0.117175
22316847	chr9:22316847:G:A	2.03951e-19	-4.40445e-10	-0.918823	5.11582e-14	-4.40445e-10	-0.852512
22316879	chr9:22316879:T:C	1.63838e-19	-4.40445e-10	-1.13782	3.58181e-14	-4.40445e-10	-1.20898
22316900	chr9:22316900:C:G	1.52708e-19	-4.40445e-10	-1.20817	3.6868e-14	-4.40445e-10	-1.18009
22316990	chr9:22316990:G:C	2.19146e-19	-4.40445e-10	-0.846961	4.93666e-14	-4.40445e-10	-0.88816
22317149	chr9:22317149:A:G	1.62342e-20	-2.23847	-1.21111	3.87956e-15	-2.2269	-1.20481
22317430	chr9:22317430:G:C	1.52533e-19	-4.40445e-10	-1.20932	3.71656e-14	-4.40445e-10	-1.17205
22317573	chr9:22317573:T:A	1.10655e-18	-4.40445e-10	0.7723	4.19875e-13	-4.40445e-10	1.25252
22317744	chr9:22317744:A:G	1.2027e-19	-0.240963	-1.20599	8.4674e-15	-1.44116	-1.21006
22317769	chr9:22317769:G:A	1.53028e-19	-4.40445e-10	-1.20608	3.66841e-14	-4.40445e-10	-1.18509
22318258	chr9:22318258:G:A	1.52708e-19	-4.40445e-10	-1.20817	3.64728e-14	-4.40445e-10	-1.19087
22318619	chr9:22318619:G:A	1.68529e-19	-4.40445e-10	-1.10959	3.8999e-14	-4.40445e-10	-1.1239
22318638	chr9:22318638:G:T	1.62225e-19	-4.40445e-10	-1.14771	3.58975e-14	-4.40445e-10	-1.20677
22318967	chr9:22318967:T:C	4.48181e-20	-1.23441	-1.19968	5.54898e-15	-1.86243	-1.21139
22319249	chr9:22319249:A:C	1.52383e-19	-4.40445e-10	-1.2103	3.72527e-14	-4.40445e-10	-1.16971
22319251	chr9:22319251:T:G	1.99347e-19	-4.40445e-10	-0.941651	4.98694e-14	-4.40445e-10	-0.878027
22319567	chr9:22319567:A:G	8.32601e-19	-4.40445e-10	0.487854	2.76352e-13	-4.40445e-10	0.834241
22319729	chr9:22319729:G:A	1.09626e-19	-0.394851	-1.14478	8.48616e-15	-1.49895	-1.15004
22320428	chr9:22320428:A:T	6.89781e-20	-2.00291	-2.57401e-10	1.62722e-14	-1.99798	-2.57401e-10
22320471	chr9:22320471:T:C	1.63003e-20	-2.23449	-1.21102	3.83602e-15	-2.23866	-1.20435
22320799	chr9:22320799:T:A	7.98457e-19	-4.40445e-10	0.44598	2.55137e-13	-4.40445e-10	0.754367
22320855	chr9:22320855:C:T	1.99094e-19	-4.40445e-10	-0.942923	4.97991e-14	-4.40445e-10	-0.879439
22321234	chr9:22321234:C:T	1.57488e-18	-4.40445e-10	1.12523	4.10578e-13	-4.40445e-10	1.23013
22321235	chr9:22321235:G:A	8.12011e-20	-0.744315	-1.09546	7.00361e-15	-1.71204	-1.12897
22321442	chr9:22321442:C:T	1.66827e-19	-4.40445e-10	-1.11974	4.02608e-14	-4.40445e-10	-1.09206
22321590	chr9:22321590:T:C	2.42452e-19	-4.40445e-10	-0.745895	5.54138e-14	-4.40445e-10	-0.772607
22321958	chr9:22321958:C:T	1.58568e-19	-1.17052	-2.57401e-10	1.44905e-13	0.188642	-2.57401e-10
22322250	chr9:22322250:CCAAAT:C	9.13694e-20	-0.629486	-1.0923	8.46569e-15	-1.61712	-1.03429
22322431	chr9:22322431:C:T	3.98643e-20	-1.50595	-1.04527	5.19979e-15	-2.0227	-1.11612
22322679	chr9:22322679:A:G	3.66196e-20	-1.47616	-1.15996	5.14708e-15	-2.04026	-1.10874
22322766	chr9:22322766:T:C	2.09029e-19	-4.40445e-10	-0.894229	5.24955e-14	-4.40445e-10	-0.826707
22322925	chr9:22322925:G:A	1.98186e-19	-4.40445e-10	-0.947494	4.95034e-14	-4.40445e-10	-0.885394
22322948	chr9:22322948:G:A	5.80279e-20	-2.17578	-2.57401e-10	2.02882e-14	-1.7774	-2.57401e-10
22322958	chr9:22322958:A:G	1.61259e-19	-4.40445e-10	-1.15369	3.59582e-14	-4.40445e-10	-1.20508
22323163	chr9:22323163:C:T	8.46824e-20	-0.697363	-1.10043	7.15157e-15	-1.68735	-1.13276
22323167	chr9:22323167:G:A	2.08658e-19	-4.40445e-10	-0.896004	5.23969e-14	-4.40445e-10	-0.828588
22323416	chr9:22323416:A:G	5.80512e-20	-2.17538	-2.57401e-10	2.05906e-14	-1.7626	-2.57401e-10
22323519	chr9:22323519:C:T	7.90523e-19	-4.40445e-10	0.435994	2.39585e-13	-4.40445e-10	0.691473
22323596	chr9:22323596:C:G	1.57532e-19	-4.40445e-10	-1.17707	3.63907e-14	-4.40445e-10	-1.19312
22323869	chr9:22323869:A:G	4.26894e-18	-4.40445e-10	2.12242	7.6852e-13	-4.40445e-10	1.85703
22323941	chr9:22323941:A:T	1.53521e-19	-4.40445e-10	-1.20286	3.61043e-14	-4.40445e-10	-1.20102
22324150	chr9:22324150:A:G	1.54532e-19	-4.40445e-10	-1.1963	3.5983e-14	-4.40445e-10	-1.20439
22324157	chr9:22324157:G:A	1.53881e-19	-4.40445e-10	-1.20052	3.57315e-14	-4.40445e-10	-1.2114
22324432	chr9:22324432:A:G	5.21633e-19	-4.40445e-10	0.020263	1.46582e-13	-4.40445e-10	0.20015
22325174	chr9:22325174:CT:C	2.21379e-19	-4.40445e-10	-0.836824	5.90032e-14	-4.40445e-10	-0.709843
22325461	chr9:22325461:A:C	5.39232e-20	-1.05801	-1.19113	6.1471e-15	-1.7635	-1.20795
22325529	chr9:22325529:T:G	1.54266e-19	-4.40445e-10	-1.19802	3.59537e-14	-4.40445e-10	-1.2052
22326010	chr9:22326010:G:A	2.40347e-19	-4.40445e-10	-0.754616	6.8031e-14	-4.40445e-10	-0.567472
22326570	chr9:22326570:G:T	1.62176e-19	-4.40445e-10	-1.14802	3.58966e-14	-4.40445e-10	-1.20679
22326862	chr9:22326862:A:G	2.59643e-19	-4.40445e-10	-0.677395	5.93515e-14	-4.40445e-10	-0.703958
22326934	chr9:22326934:T:C	4.0454e-20	-1.41634	-1.12019	5.82086e-15	-1.97229	-1.05369
22326995	chr9:22326995:A:G	4.20542e-19	-4.40445e-10	-0.195156	9.85758e-14	-4.40445e-10	-0.196609
22327382	chr9:22327382:T:A	6.94387e-19	-4.40445e-10	0.306329	2.10311e-13	-4.40445e-10	0.561153
22327409	chr9:22327409:G:C	6.91349e-19	-4.40445e-10	0.301944	2.09313e-13	-4.40445e-10	0.556397
22327524	chr9:22327524:AATAG:A	1.58498e-19	-4.40445e-10	-1.17096	3.77687e-14	-4.40445e-10	-1.15595
22327700	chr9:22327700:C:T	5.72292e-20	-2.18964	-2.57401e-10	1.29991e-14	-2.22256	-2.57401e-10
22327747	chr9:22327747:C:T	1.67594e-19	-4.40445e-10	-1.11516	3.57459e-14	-4.40445e-10	-1.211
22328004	chr9:22328004:T:A	7.08002e-19	-4.40445e-10	0.325745	2.14768e-13	-4.40445e-10	0.582125
22328195	chr9:22328195:C:T	3.6704e-20	-1.43962	-1.1942	5.10242e-15	-1.99365	-1.16407
22328608	chr9:22328608:A:T	4.17651e-19	-4.40445e-10	-0.202055	9.78808e-14	-4.40445e-10	-0.203684
22328727	chr9:22328727:G:C	4.67474e-19	-4.40445e-10	-0.0893574	1.19059e-13	-4.40445e-10	-0.0078131
22328892	chr9:22328892:T:C	8.60439e-19	-4.40445e-10	0.520742	1.49142e-13	-4.40445e-10	0.217463
22329120	chr9:22329120:T:C	1.85512e-19	-4.40445e-10	-1.01358	4.19253e-14	-4.40445e-10	-1.05154
22329355	chr9:22329355:T:A	1.53273e-19	-4.40445e-10	-1.20448	3.61472e-14	-4.40445e-10	-1.19984
22329557	chr9:22329557:C:T	2.5621e-19	-4.40445e-10	-0.690703	6.96375e-14	-4.40445e-10	-0.544131
22329714	chr9:22329714:C:T	1.05935e-19	-0.41023	-1.16365	8.31333e-15	-1.5671	-1.10248
22329780	chr9:22329780:T:A	9.30968e-20	-1.70306	-2.57401e-10	3.33638e-14	-1.27996	-2.57401e-10
22329864	chr9:22329864:G:A	4.3126e-20	-1.34499	-1.12758	5.99937e-15	-1.93229	-1.06349
22330080	chr9:22330080:C:T	1.63908e-19	-4.40445e-10	-1.1374	3.70431e-14	-4.40445e-10	-1.17535
22330416	chr9:22330416:A:G	1.13652e-19	-0.319086	-1.18447	8.56438e-15	-1.50359	-1.13624
22330425	chr9:22330425:T:G	3.46411e-19	-0.406343	0.0172692	2.01226e-14	-1.79519	0.00959615
22330616	chr9:22330616:A:T	4.07839e-20	-1.35498	-1.17343	5.61529e-15	-1.93665	-1.12529
22330718	chr9:22330718:G:A	5.16059e-19	-4.40445e-10	0.0095196	1.53981e-13	-4.40445e-10	0.249392
22330800	chr9:22330800:T:G	9.64476e-20	-1.6677	-2.57401e-10	1.72909e-14	-1.93725	-2.57401e-10
22330900	chr9:22330900:T:C	2.10564e-19	-4.40445e-10	-0.886911	5.61404e-14	-4.40445e-10	-0.759578
22331033	chr9:22331033:T:G	1.62655e-20	-2.23732	-1.21033	3.86469e-15	-2.22484	-1.21071
22331211	chr9:22331211:T:G	3.13119e-19	-4.40445e-10	-0.490116	6.00116e-14	-4.40445e-10	-0.692897
22331291	chr9:22331291:A:G	1.52887e-19	-4.40445e-10	-1.207	3.77914e-14	-4.40445e-10	-1.15535
22331317	chr9:22331317:TTTTC:T	1.59273e-19	-4.40445e-10	-1.16608	3.67794e-14	-4.40445e-10	-1.1825
22331419	chr9:22331419:G:T	7.99287e-20	-0.874234	-0.981332	7.33893e-15	-1.76504	-1.0292
22331627	chr9:22331627:C:A	1.68664e-19	-4.40445e-10	-1.10879	4.01992e-14	-4.40445e-10	-1.09359
22331727	chr9:22331727:T:C	5.59008e-20	-2.21312	-2.57401e-10	1.32287e-14	-2.20504	-2.57401e-10
22331774	chr9:22331774:G:C	3.13407e-19	-4.40445e-10	-0.489199	5.88063e-14	-4.40445e-10	-0.713185
22331956	chr9:22331956:A:G	1.6253e-19	-4.40445e-10	-1.14584	3.7393e-14	-4.40445e-10	-1.16595
22332063	chr9:22332063:T:C	1.90436e-19	-4.40445e-10	-0.987383	4.82642e-14	-4.40445e-10	-0.910744
22332340	chr9:22332340:G:A	1.01778e-18	-4.40445e-10	0.688676	3.50052e-13	-4.40445e-10	1.07065
22332440	chr9:22332440:A:G	1.57171e-19	-4.40445e-10	-1.17937	3.65723e-14	-4.40445e-10	-1.18815
22332475	chr9:22332475:G:T	1.57312e-19	-4.40445e-10	-1.17847	3.65447e-14	-4.40445e-10	-1.1889
22332570	chr9:22332570:A:G	3.25113e-18	2.81543	-0.96537	1.86343e-13	1.49594	-1.05579
22332704	chr9:22332704:G:A	1.62086e-17	4.34591	-0.889315	3.63718e-13	1.94458	-0.835639
22332755	chr9:22332755:C:T	1.62979e-19	-4.40445e-10	-1.14308	3.86732e-14	-4.40445e-10	-1.13229
22332999	chr9:22332999:G:A	2.17123e-17	4.63194	-0.883007	3.91802e-13	2.01538	-0.832056
22333145	chr9:22333145:A:G	2.49002e-19	-4.40445e-10	-0.719242	5.39482e-14	-4.40445e-10	-0.799411
22333167	chr9:22333167:G:A	1.58373e-19	-4.40445e-10	-1.17174	3.74977e-14	-4.40445e-10	-1.16316
22333481	chr9:22333481:C:T	1.5552e-19	-4.40445e-10	-1.18993	3.67089e-14	-4.40445e-10	-1.18442
22333579	chr9:22333579:T:C	1.01554e-19	-0.445792	-1.17031	2.71085e-14	-0.306115	-1.18147
22333601	chr9:22333601:T:C	1.57633e-19	-4.40445e-10	-1.17643	3.57374e-14	-4.40445e-10	-1.21124
22334115	chr9:22334115:C:T	5.53114e-20	-2.22372	-2.57401e-10	1.30942e-14	-2.21526	-2.57401e-10
22334146	chr9:22334146:T:G	1.52703e-18	1.89202	-0.797635	9.28486e-14	0.658704	-0.915169
22334337	chr9:22334337:G:A	1.70951e-17	4.5074	-0.997558	2.0608e-13	1.67672	-1.1359
22334481	chr9:22334481:T:A	1.45142e-19	-1.25899	-2.57401e-10	1.77493e-14	-1.91109	-2.57401e-10
22334689	chr9:22334689:G:A	9.82302e-19	-4.40445e-10	0.653198	3.47779e-13	-4.40445e-10	1.06413
22334815	chr9:22334815:A:G	1.5285e-18	-4.40445e-10	1.09534	5.24252e-13	-4.40445e-10	1.47454
22335049	chr9:22335049:A:C	1.15037e-18	-4.40445e-10	0.811138	3.23339e-13	-4.40445e-10	0.991265
22335144	chr9:22335144:A:C	1.13947e-18	-4.40445e-10	0.80162	3.20351e-13	-4.40445e-10	0.981982
22335180	chr9:22335180:T:C	1.53058e-19	-4.40445e-10	-1.20589	3.6482e-14	-4.40445e-10	-1.19062
22335221	chr9:22335221:T:G	1.5423e-19	-4.40445e-10	-1.19826	3.60004e-14	-4.40445e-10	-1.20391
22335426	chr9:22335426:G:T	4.97208e-19	-4.40445e-10	-0.0276917	1.33709e-13	-4.40445e-10	0.108228
22335468	chr9:22335468:C:T	1.56677e-18	-4.40445e-10	1.12007	5.99762e-13	-4.40445e-10	1.6091
22335525	chr9:22335525:T:C	2.03756e-19	-4.40445e-10	-0.919778	5.47216e-14	-4.40445e-10	-0.785177
22335866	chr9:22335866:A:G	1.57447e-19	-4.40445e-10	-1.17761	3.59736e-14	-4.40445e-10	-1.20465
22336179	chr9:22336179:C:A	1.53175e-19	-4.40445e-10	-1.20512	3.57386e-14	-4.40445e-10	-1.2112
22336261	chr9:22336261:C:T	1.33358e-19	-1.34366	-2.57401e-10	2.90951e-14	-1.41687	-2.57401e-10
22336369	chr9:22336369:G:A	5.18727e-19	-4.40445e-10	0.0146762	1.60295e-13	-4.40445e-10	0.289584
22336435	chr9:22336435:G:A	1.18238e-18	1.8243	-0.985719	6.0263e-14	0.375566	-1.06428
22336550	chr9:22336550:TAC:T	1.53076e-19	-4.40445e-10	-1.20576	3.64904e-14	-4.40445e-10	-1.19039
22336865	chr9:22336865:C:T	1.52525e-19	-4.40445e-10	-1.20937	3.76348e-14	-4.40445e-10	-1.15951
22336872	chr9:22336872:G:C	7.04664e-20	-1.98156	-2.57401e-10	1.39939e-14	-2.14881	-2.57401e-10
22336939	chr9:22336939:C:A	2.61006e-19	-4.40445e-10	-0.672156	5.85495e-14	-4.40445e-10	-0.717563
22337198	chr9:22337198:T:C	4.59462e-18	3.23564	-1.0397	8.90145e-14	0.758322	-1.05696
22337275	chr9:22337275:T:C	1.32177e-18	-4.40445e-10	0.950026	3.7511e-13	-4.40445e-10	1.13979
22337303	chr9:22337303:A:G	9.38999e-19	-4.40445e-10	0.608113	2.78343e-13	-4.40445e-10	0.841421
22337324	chr9:22337324:T:C	2.26987e-17	4.51538	-0.722018	2.79979e-13	1.63191	-0.784632
22337356	chr9:22337356:G:A	1.59386e-19	-4.40445e-10	-1.16537	3.65183e-14	-4.40445e-10	-1.18962
22337896	chr9:22337896:G:A	9.22617e-20	-1.71207	-2.57401e-10	3.05918e-14	-1.3667	-2.57401e-10
22338129	chr9:22338129:C:T	3.9629e-18	3.1275	-1.07947	7.65084e-14	0.646437	-1.09647
22338190	chr9:22338190:G:T	5.68889e-18	3.33492	-0.925348	1.03296e-13	0.812384	-0.962222
22338571	chr9:22338571:G:A	4.59908e-18	3.17312	-0.976208	8.73402e-14	0.691453	-1.00908
22338575	chr9:22338575:A:G	7.56707e-18	3.26699	-0.572134	1.64741e-13	0.825596	-0.508657
22338616	chr9:22338616:T:C	5.84878e-19	-4.40445e-10	0.134702	1.82693e-13	-4.40445e-10	0.420371
22338658	chr9:22338658:T:C	1.69498e-19	-4.40445e-10	-1.10386	3.89841e-14	-4.40445e-10	-1.12428
22338663	chr9:22338663:C:T	1.54427e-19	-4.40445e-10	-1.19698	3.59347e-14	-4.40445e-10	-1.20573
22338696	chr9:22338696:T:G	6.02587e-19	-4.40445e-10	0.164531	1.89103e-13	-4.40445e-10	0.454857
22338788	chr9:22338788:C:T	1.6544e-19	-4.40445e-10	-1.12809	3.58192e-14	-4.40445e-10	-1.20895
22338794	chr9:22338794:A:T	8.39349e-19	1.38066	-0.884737	4.49944e-14	0.0135531	-0.994449
22339145	chr9:22339145:C:T	3.90394e-18	2.98573	-0.952688	7.6255e-14	0.533795	-0.987148
22339158	chr9:22339158:ATTGAT:A	5.88194e-18	3.16329	-0.720353	1.3518e-13	0.777191	-0.658018
22339525	chr9:22339525:C:T	6.57043e-20	-2.05154	-2.57401e-10	1.34489e-14	-2.18854	-2.57401e-10
22339788	chr9:22339788:G:A	1.65439e-19	-4.40445e-10	-1.1281	3.95656e-14	-4.40445e-10	-1.10948
22339954	chr9:22339954:A:T	1.52713e-19	-4.40445e-10	-1.20814	3.79006e-14	-4.40445e-10	-1.15247
22339973	chr9:22339973:G:A	1.11647e-18	-4.40445e-10	0.78123	3.1109e-13	-4.40445e-10	0.952647
22340011	chr9:22340011:A:G	2.91192e-19	-4.40445e-10	-0.562719	6.65875e-14	-4.40445e-10	-0.588919
22340089	chr9:22340089:A:G	1.5221e-19	-4.40445e-10	-1.21144	3.57979e-14	-4.40445e-10	-1.20955
22340212	chr9:22340212:A:G	1.91757e-19	-4.40445e-10	-0.980474	3.79938e-14	-4.40445e-10	-1.15001
22340503	chr9:22340503:T:A	1.58997e-19	-4.40445e-10	-1.16782	4.12629e-14	-4.40445e-10	-1.06747
22340685	chr9:22340685:T:C	1.52217e-19	-4.40445e-10	-1.21139	3.57385e-14	-4.40445e-10	-1.21121
22340786	chr9:22340786:A:G	2.32709e-19	-4.40445e-10	-0.786911	5.0055e-14	-4.40445e-10	-0.874312
22340927	chr9:22340927:G:GA	1.88385e-17	4.31463	-0.707675	2.46678e-13	1.50347	-0.782816
22341248	chr9:22341248:CA:C	1.16288e-19	-1.48063	-2.57401e-10	1.76582e-14	-1.91624	-2.57401e-10
22341667	chr9:22341667:A:G	1.23414e-17	3.95496	-0.770947	1.96211e-13	1.34716	-0.855399
22342328	chr9:22342328:A:G	1.60583e-18	-4.40445e-10	1.14469	4.588e-13	-4.40445e-10	1.34118
22342374	chr9:22342374:A:G	2.35642e-18	2.6561	-1.12791	6.0057e-14	0.364575	-1.05672
22342496	chr9:22342496:T:C	1.87455e-18	-4.40445e-10	1.29943	3.49008e-13	-4.40445e-10	1.06766
22342524	chr9:22342524:C:G	2.77478e-18	2.74027	-1.04865	5.76987e-14	0.35472	-1.08692
22342939	chr9:22342939:G:A	1.60512e-19	-4.40445e-10	-1.15834	3.66987e-14	-4.40445e-10	-1.18469
22343605	chr9:22343605:A:G	1.69857e-19	-4.40445e-10	-1.10174	4.08567e-14	-4.40445e-10	-1.07736
22344387	chr9:22344387:T:A	8.95184e-19	-4.40445e-10	0.560328	2.46108e-13	-4.40445e-10	0.718335
22344472	chr9:22344472:G:C	6.25418e-19	-4.40445e-10	0.20172	1.90675e-13	-4.40445e-10	0.463133
22345096	chr9:22345096:G:A	1.10145e-18	-4.40445e-10	0.767685	3.05734e-13	-4.40445e-10	0.935281
22345330	chr9:22345330:T:C	5.40298e-18	3.42077	-1.06276	9.01679e-14	0.708333	-0.994095
22345343	chr9:22345343:G:A	2.87487e-19	-4.40445e-10	-0.575524	6.56717e-14	-4.40445e-10	-0.602766
22345395	chr9:22345395:T:C	1.11518e-18	-4.40445e-10	0.780074	3.09765e-13	-4.40445e-10	0.948379
22345422	chr9:22345422:T:C	1.56424e-19	-4.40445e-10	-1.18413	4.02093e-14	-4.40445e-10	-1.09334
22345547	chr9:22345547:C:T	1.13102e-18	-4.40445e-10	0.794172	3.1425e-13	-4.40445e-10	0.962755
22345668	chr9:22345668:C:T	1.05226e-17	3.53788	-0.513301	2.07277e-13	0.995797	-0.449174
22345790	chr9:22345790:A:G	5.60188e-18	3.50584	-1.11169	9.1916e-14	0.786003	-1.05256
22346106	chr9:22346106:G:T	5.28404e-18	3.27645	-0.940701	9.52203e-14	0.747401	-0.978643
22346608	chr9:22346608:CACTT:C	1.52259e-19	-4.40445e-10	-1.21112	3.57686e-14	-4.40445e-10	-1.21037
22346685	chr9:22346685:T:G	7.46099e-19	-4.40445e-10	0.378158	2.29684e-13	-4.40445e-10	0.649271
22346919	chr9:22346919:CA:C	1.26091e-17	4.16505	-0.959577	1.81114e-13	1.42121	-1.00952
22347179	chr9:22347179:C:A	7.00243e-18	3.24289	-0.625581	1.57959e-13	0.835618	-0.560717
22347340	chr9:22347340:T:C	1.52239e-19	-4.40445e-10	-1.21125	3.78511e-14	-4.40445e-10	-1.15377
22347406	chr9:22347406:T:C	7.58864e-19	-4.40445e-10	0.395122	2.34408e-13	-4.40445e-10	0.669628
22347456	chr9:22347456:T:C	2.08332e-19	-4.40445e-10	-0.897566	4.79815e-14	-4.40445e-10	-0.91662
22347545	chr9:22347545:C:G	1.02141e-18	1.47332	-0.781078	5.62621e-14	0.146171	-0.903585
22348552	chr9:22348552:T:A	1.53132e-19	-4.40445e-10	-1.2054	3.60176e-14	-4.40445e-10	-1.20343
22348830	chr9:22348830:T:A	5.58143e-20	-2.21467	-2.57401e-10	1.34397e-14	-2.18922	-2.57401e-10
22352315	chr9:22352315:G:T	1.90272e-18	2.3526	-1.03827	4.64163e-14	0.126003	-1.07579
22352344	chr9:22352344:A:T	2.42871e-18	2.31883	-0.760412	5.50575e-14	0.109763	-0.88882
22352363	chr9:22352363:A:G	8.77063e-19	-4.40445e-10	0.539878	2.74503e-13	-4.40445e-10	0.827526
22352471	chr9:22352471:A:T	1.1136e-18	-4.40445e-10	0.778651	3.10402e-13	-4.40445e-10	0.950433
22352554	chr9:22352554:C:T	1.85984e-18	-4.40445e-10	1.29155	6.43007e-13	-4.40445e-10	1.67872
22352724	chr9:22352724:G:A	3.63324e-19	-0.341407	-2.57401e-10	4.16522e-14	-1.05808	-2.57401e-10
22352977	chr9:22352977:G:T	1.54729e-19	-4.40445e-10	-1.19503	4.04856e-14	-4.40445e-10	-1.08649
22353340	chr9:22353340:TC:T	4.29741e-18	2.84575	-0.716685	1.13326e-13	0.617899	-0.675064
22353368	chr9:22353368:A:G	1.56906e-19	-4.40445e-10	-1.18105	4.0662e-14	-4.40445e-10	-1.08214
22353428	chr9:22353428:G:C	1.55326e-19	-4.40445e-10	-1.19118	3.59198e-14	-4.40445e-10	-1.20615
22353541	chr9:22353541:T:G	2.25455e-19	-4.40445e-10	-0.818582	6.53308e-14	-4.40445e-10	-0.607971
22353608	chr9:22353608:C:T	7.76939e-19	-4.40445e-10	0.418662	2.50401e-13	-4.40445e-10	0.73563
22354772	chr9:22354772:C:T	3.15733e-17	3.55028	0.573083	5.81728e-13	1.03349	0.545078
22354808	chr9:22354808:T:A	4.34423e-17	3.77944	0.663051	7.60447e-13	1.20763	0.638844
22354830	chr9:22354830:G:A	5.27735e-18	3.05658	-0.722106	1.27695e-13	0.74148	-0.679267
22354838	chr9:22354838:T:C	1.06425e-18	-4.40445e-10	0.733322	2.96103e-13	-4.40445e-10	0.903273
22354946	chr9:22354946:A:G	2.22315e-18	-4.40445e-10	1.46998	7.78263e-13	-4.40445e-10	1.86963
22355212	chr9:22355212:T:G	2.21761e-19	-4.40445e-10	-0.835101	5.5703e-14	-4.40445e-10	-0.7674
22355403	chr9:22355403:C:T	1.70819e-19	-4.40445e-10	-1.0961	3.89289e-14	-4.40445e-10	-1.1257
22355590	chr9:22355590:G:A	1.60716e-19	-4.40445e-10	-1.15706	3.57311e-14	-4.40445e-10	-1.21141
22355791	chr9:22355791:T:C	3.07203e-19	-4.40445e-10	-0.509193	4.74352e-14	-4.40445e-10	-0.928071
22355907	chr9:22355907:T:A	1.20222e-19	-1.44736	-2.57401e-10	3.2846e-14	-1.29561	-2.57401e-10
22355964	chr9:22355964:G:T	2.67777e-19	-4.40445e-10	-0.646547	6.11225e-14	-4.40445e-10	-0.674554
22356150	chr9:22356150:A:G	1.87725e-19	-4.40445e-10	-1.00172	4.32918e-14	-4.40445e-10	-1.01947
22356188	chr9:22356188:G:A	1.2806e-18	1.85487	-0.936482	6.23734e-14	0.377954	-1.03225
22356515	chr9:22356515:T:C	2.18781e-18	2.40712	-0.953165	4.99117e-14	0.146934	-1.02411
22356701	chr9:22356701:A:G	1.06466e-18	-4.40445e-10	0.733705	2.97786e-13	-4.40445e-10	0.90894
22356773	chr9:22356773:C:G	1.05836e-18	-4.40445e-10	0.727778	2.9493e-13	-4.40445e-10	0.899303
22356882	chr9:22356882:GT:G	8.63381e-19	-4.40445e-10	0.524155	2.86146e-13	-4.40445e-10	0.869066
22356943	chr9:22356943:C:T	3.11448e-19	-4.40445e-10	-0.495469	4.79072e-14	-4.40445e-10	-0.918169
22357326	chr9:22357326:A:G	8.43483e-19	-4.40445e-10	0.50084	2.62806e-13	-4.40445e-10	0.783979
22357346	chr9:22357346:A:G	1.53947e-19	-4.40445e-10	-1.2001	3.57612e-14	-4.40445e-10	-1.21057
22357633	chr9:22357633:C:T	1.69243e-19	-4.40445e-10	-1.10537	4.56688e-14	-4.40445e-10	-0.966021
22357988	chr9:22357988:T:C	1.84338e-19	-4.40445e-10	-1.01993	4.13202e-14	-4.40445e-10	-1.06608
22358029	chr9:22358029:A:G	9.44684e-19	-4.40445e-10	0.61415	2.58856e-13	-4.40445e-10	0.768837
22358200	chr9:22358200:A:G	1.75899e-18	-4.40445e-10	1.23579	4.59353e-13	-4.40445e-10	1.34238
22358390	chr9:22358390:A:G	3.65924e-18	3.00528	-1.03697	7.83342e-14	0.64554	-1.07199
22358975	chr9:22358975:G:A	1.15311e-18	1.66126	-0.847742	5.81357e-14	0.232867	-0.957523
22359302	chr9:22359302:AT:A	1.68288e-19	-4.40445e-10	-1.11103	3.59466e-14	-4.40445e-10	-1.2054
22359539	chr9:22359539:C:T	1.20089e-19	-1.44846	-2.57401e-10	1.80956e-14	-1.89176	-2.57401e-10
22359649	chr9:22359649:C:G	1.14978e-18	-4.40445e-10	0.810627	3.90018e-13	-4.40445e-10	1.17876
22359690	chr9:22359690:C:G	1.60089e-19	-4.40445e-10	-1.16097	3.5737e-14	-4.40445e-10	-1.21125
22359932	chr9:22359932:C:T	2.34113e-19	-4.40445e-10	-0.780895	5.22738e-14	-4.40445e-10	-0.83094
22360388	chr9:22360388:T:C	2.03657e-18	2.3651	-0.98278	4.95484e-14	0.149938	-1.03442
22360554	chr9:22360554:GTTAT:G	1.97507e-19	-4.40445e-10	-0.950929	4.45714e-14	-4.40445e-10	-0.990343
22361073	chr9:22361073:G:A	2.34214e-19	-4.40445e-10	-0.780466	5.09819e-14	-4.40445e-10	-0.855965
22361550	chr9:22361550:T:C	5.57339e-18	3.19479	-0.805727	9.27597e-14	0.666848	-0.92427
22361563	chr9:22361563:C:T	1.56754e-19	-4.40445e-10	-1.18202	3.63822e-14	-4.40445e-10	-1.19335
22361849	chr9:22361849:A:G	5.8311e-20	-2.17091	-2.57401e-10	1.28264e-14	-2.23593	-2.57401e-10
22361947	chr9:22361947:G:A	1.90746e-19	-4.40445e-10	-0.985759	4.74418e-14	-4.40445e-10	-0.927932
22361961	chr9:22361961:A:G	7.9214e-19	-4.40445e-10	0.438037	2.53732e-13	-4.40445e-10	0.748842
22362105	chr9:22362105:T:G	5.18045e-19	1.01704	-1.00367	1.63907e-14	-1.03942	-0.951294
22362453	chr9:22362453:G:C	1.80019e-19	-4.40445e-10	-1.04364	4.28668e-14	-4.40445e-10	-1.02934
22362635	chr9:22362635:G:A	1.75736e-19	-4.40445e-10	-1.06772	4.25517e-14	-4.40445e-10	-1.03671
22362811	chr9:22362811:T:A	5.44814e-20	-2.23884	-2.57401e-10	1.32786e-14	-2.20128	-2.57401e-10
22363003	chr9:22363003:T:C	5.98331e-18	3.06867	-0.60864	1.15257e-13	0.656723	-0.696997
22363254	chr9:22363254:G:C	4.50435e-19	-0.126487	-2.57401e-10	5.60397e-14	-0.761374	-2.57401e-10
22363308	chr9:22363308:C:T	2.93956e-19	0.483693	-1.03696	1.17649e-14	-1.3433	-0.979018
22363358	chr9:22363358:T:C	1.56222e-19	-4.40445e-10	-1.18542	3.59855e-14	-4.40445e-10	-1.20432
22363443	chr9:22363443:T:C	1.22007e-17	4.02971	-0.857163	1.67398e-13	1.30577	-0.972831
22363698	chr9:22363698:C:T	1.60174e-19	-4.40445e-10	-1.16044	3.57354e-14	-4.40445e-10	-1.21129
22363720	chr9:22363720:A:G	2.60856e-19	-4.40445e-10	-0.672732	6.70451e-14	-4.40445e-10	-0.582069
22363884	chr9:22363884:C:T	5.3037e-18	2.9489	-0.609444	1.09013e-13	0.573366	-0.669336
22364081	chr9:22364081:G:A	6.62415e-18	3.25211	-0.690331	1.30974e-13	0.824739	-0.737174
22364208	chr9:22364208:C:T	1.99097e-19	-4.40445e-10	-0.942906	4.85574e-14	-4.40445e-10	-0.904689
22364393	chr9:22364393:T:C	1.98904e-19	-4.40445e-10	-0.943881	4.92824e-14	-4.40445e-10	-0.889868
22364574	chr9:22364574:T:A	3.84773e-19	0.478731	-0.76278	3.68832e-14	-0.318831	-0.860849
22364710	chr9:22364710:A:G	9.12488e-19	-4.40445e-10	0.579474	3.05806e-13	-4.40445e-10	0.935516
22365137	chr9:22365137:C:T	2.10063e-18	-4.40445e-10	1.41329	6.93218e-13	-4.40445e-10	1.75391
22365437	chr9:22365437:A:G	1.06621e-19	-1.56742	-2.57401e-10	1.68127e-14	-1.9653	-2.57401e-10
22365566	chr9:22365566:G:A	4.80602e-20	-1.29126	-1.07298	8.34477e-15	-1.68443	-0.981375
22365773	chr9:22365773:G:T	3.05699e-20	-1.6383	-1.17838	5.48139e-15	-1.97926	-1.10681
22366015	chr9:22366015:A:G	2.13476e-18	-0.533731	1.96314	2.31467e-13	-1.87151	2.52851
22366016	chr9:22366016:T:C	9.00476e-20	-0.917131	-0.819231	7.84057e-15	-1.98883	-0.739295
22366175	chr9:22366175:A:G	8.63636e-19	-4.40445e-10	0.52445	2.70963e-13	-4.40445e-10	0.814547
22366219	chr9:22366219:A:G	5.45492e-18	3.5116	-1.14403	1.19782e-13	1.12564	-1.1274
22366367	chr9:22366367:C:T	3.38365e-19	-4.40445e-10	-0.412575	7.52955e-14	-4.40445e-10	-0.466014
22366368	chr9:22366368:A:G	3.37918e-18	3.09969	-1.211	7.42828e-14	0.730253	-1.20981
22366465	chr9:22366465:A:G	1.00344e-18	-4.40445e-10	0.674489	3.17351e-13	-4.40445e-10	0.972574
22366890	chr9:22366890:G:A	4.29778e-18	3.34054	-1.21139	8.85414e-14	0.90676	-1.21072
22367317	chr9:22367317:A:G	2.1899e-19	-4.40445e-10	-0.847677	4.46276e-14	-4.40445e-10	-0.989082
22367379	chr9:22367379:C:T	1.8145e-19	-4.40445e-10	-1.03572	4.41412e-14	-4.40445e-10	-1.00004
22367386	chr9:22367386:G:A	9.75908e-19	0.646668	-2.57401e-10	5.84893e-14	-0.718591	-2.57401e-10
22368122	chr9:22368122:C:T	1.32505e-17	4.46652	-1.21143	1.80582e-13	1.61675	-1.208
22368462	chr9:22368462:A:G	1.52531e-19	-4.40445e-10	-1.20933	3.58435e-14	-4.40445e-10	-1.20827
22369009	chr9:22369009:C:T	1.64337e-19	-4.40445e-10	-1.13478	3.84403e-14	-4.40445e-10	-1.13833
22369086	chr9:22369086:AAAAC:A	3.32604e-19	-4.40445e-10	-0.42975	7.37399e-14	-4.40445e-10	-0.486891
22369401	chr9:22369401:A:G	3.9231e-19	0.660041	-0.924691	1.20322e-14	-1.26624	-1.03361
22369542	chr9:22369542:A:G	2.98004e-18	2.9533	-1.19031	6.48552e-14	0.570162	-1.18544
22369655	chr9:22369655:G:C	9.48368e-18	4.13095	-1.21032	1.50217e-13	1.42972	-1.20508
22369738	chr9:22369738:C:G	6.4308e-19	-4.40445e-10	0.229568	2.03905e-13	-4.40445e-10	0.530221
22370578	chr9:22370578:A:G	1.53003e-19	-4.40445e-10	-1.20625	3.57301e-14	-4.40445e-10	-1.21144
22370640	chr9:22370640:G:C	1.89936e-19	-4.40445e-10	-0.990016	4.84883e-14	-4.40445e-10	-0.906112
22370746	chr9:22370746:G:A	4.35138e-18	3.34874	-1.20719	8.55945e-14	0.866911	-1.20473
22370881	chr9:22370881:C:T	1.45776e-19	-1.25463	-2.57401e-10	7.68193e-14	-0.445979	-2.57401e-10
22370902	chr9:22370902:A:C	4.44822e-18	3.32909	-1.16553	1.00273e-13	0.960092	-1.13963
22371033	chr9:22371033:CA:C	2.9913e-19	-4.40445e-10	-0.535823	6.68797e-14	-4.40445e-10	-0.584539
22371043	chr9:22371043:G:A	4.31822e-18	3.34247	-1.20858	8.67443e-14	0.882075	-1.20655
22371057	chr9:22371057:G:C	3.48287e-18	3.12705	-1.20814	7.41741e-14	0.724931	-1.20595
22371675	chr9:22371675:C:T	4.50496e-19	-4.40445e-10	-0.126352	1.09484e-13	-4.40445e-10	-0.0916539
22371904	chr9:22371904:T:A	3.76048e-18	3.20589	-1.21028	7.79487e-14	0.777593	-1.20898
22372492	chr9:22372492:A:C	8.36486e-19	-4.40445e-10	0.492509	1.77443e-13	-4.40445e-10	0.391213
22372785	chr9:22372785:G:T	4.0347e-18	3.22592	-1.15994	9.84055e-14	0.934338	-1.13268
22372818	chr9:22372818:C:T	3.88609e-18	3.19881	-1.17035	9.53937e-14	0.916256	-1.14568
22372930	chr9:22372930:AAC:A	6.25167e-20	-2.10127	-2.57401e-10	1.49078e-14	-2.08555	-2.57401e-10
22372941	chr9:22372941:G:A	1.64281e-17	4.6815	-1.21146	2.14423e-13	1.78996	-1.20944
22372964	chr9:22372964:T:C	2.9378e-18	2.94487	-1.19616	6.84447e-14	0.646743	-1.20815
22373458	chr9:22373458:C:T	1.64634e-17	4.01094	-0.538742	2.83063e-13	1.37098	-0.512744
22373843	chr9:22373843:C:T	1.88728e-19	-4.40445e-10	-0.996393	4.28447e-14	-4.40445e-10	-1.02985
22374033	chr9:22374033:C:T	3.59095e-18	3.02975	-1.08028	8.96079e-14	0.818525	-1.11052
22374146	chr9:22374146:G:A	1.85408e-19	-4.40445e-10	-1.01414	4.49368e-14	-4.40445e-10	-0.982179
22374176	chr9:22374176:G:A	1.57172e-19	-4.40445e-10	-1.17936	3.60061e-14	-4.40445e-10	-1.20375
22374232	chr9:22374232:C:A	2.04867e-19	-4.40445e-10	-0.914338	4.57305e-14	-4.40445e-10	-0.964669
22374616	chr9:22374616:A:G	5.6781e-20	-2.1975	-2.57401e-10	1.82506e-14	-1.88324	-2.57401e-10
22374748	chr9:22374748:C:T	1.80881e-19	-4.40445e-10	-1.03886	4.32468e-14	-4.40445e-10	-1.02051
22374829	chr9:22374829:A:T	3.39149e-19	-4.40445e-10	-0.410261	8.2076e-14	-4.40445e-10	-0.379789
22375233	chr9:22375233:C:T	1.65484e-19	-4.40445e-10	-1.12783	4.01558e-14	-4.40445e-10	-1.09467
22375382	chr9:22375382:A:G	2.62035e-19	-4.40445e-10	-0.668224	6.53395e-14	-4.40445e-10	-0.607838
22375436	chr9:22375436:A:G	4.5199e-19	0.939877	-1.06292	1.36712e-13	1.07371	-0.943264
22375546	chr9:22375546:A:C	1.73605e-19	-4.40445e-10	-1.07992	4.15406e-14	-4.40445e-10	-1.06076
22375577	chr9:22375577:T:C	1.53329e-19	-4.40445e-10	-1.20411	3.58141e-14	-4.40445e-10	-1.20909
22376305	chr9:22376305:G:C	2.59074e-19	-4.40445e-10	-0.679587	5.8927e-14	-4.40445e-10	-0.711136
22376422	chr9:22376422:A:G	5.62509e-19	-4.40445e-10	0.0957067	1.36613e-13	-4.40445e-10	0.129715
22376525	chr9:22376525:A:T	1.60706e-19	-4.40445e-10	-1.15712	3.81007e-14	-4.40445e-10	-1.1472
22376766	chr9:22376766:A:C	1.53538e-19	-4.40445e-10	-1.20275	3.66254e-14	-4.40445e-10	-1.18669
22376806	chr9:22376806:C:T	3.22229e-19	0.668939	-1.13038	1.02452e-13	0.874245	-1.03229
22376997	chr9:22376997:A:G	1.59529e-19	-4.40445e-10	-1.16447	3.80982e-14	-4.40445e-10	-1.14727
22377056	chr9:22377056:A:G	3.06178e-19	0.572559	-1.08509	9.27477e-14	0.715721	-0.973273
22377090	chr9:22377090:A:G	4.50874e-19	-4.40445e-10	-0.125514	1.10998e-13	-4.40445e-10	-0.0779186
22377256	chr9:22377256:A:G	5.2038e-19	-4.40445e-10	0.0178585	1.26228e-13	-4.40445e-10	0.0506533
22377819	chr9:22377819:C:G	1.89187e-19	-4.40445e-10	-0.993963	5.3583e-14	-4.40445e-10	-0.806203
22377936	chr9:22377936:G:A	3.68457e-19	0.782429	-1.10981	1.12657e-13	0.942088	-1.00518
22377967	chr9:22377967:G:A	7.94077e-19	0.736749	-0.296269	1.66366e-13	0.751625	-0.424871
22378132	chr9:22378132:GT:G	2.25617e-18	2.40296	-0.918235	3.47771e-14	-0.214153	-1.02432
22378432	chr9:22378432:G:A	3.4836e-19	0.598707	-0.982171	1.2615e-13	0.90034	-0.850304
22378556	chr9:22378556:C:T	2.98264e-19	-4.40445e-10	-0.538721	7.44128e-14	-4.40445e-10	-0.477807
22378903	chr9:22378903:T:C	3.01055e-19	-4.40445e-10	-0.529407	6.86172e-14	-4.40445e-10	-0.558892
22378916	chr9:22378916:A:G	3.23228e-19	-4.40445e-10	-0.458344	8.0996e-14	-4.40445e-10	-0.393035
22379146	chr9:22379146:G:A	2.24012e-19	-4.40445e-10	-0.825003	5.81824e-14	-4.40445e-10	-0.723852
22379220	chr9:22379220:T:G	4.57098e-19	1.06957	-1.18137	1.30622e-13	1.2784	-1.19352
22379371	chr9:22379371:C:T	3.32601e-19	0.630506	-1.06026	1.02389e-13	0.783011	-0.941664
22380029	chr9:22380029:G:A	4.17435e-19	0.88746	-1.09003	1.27906e-13	1.04473	-0.980866
22380148	chr9:22380148:A:G	1.52376e-19	-4.40445e-10	-1.21035	3.57331e-14	-4.40445e-10	-1.21136
22380212	chr9:22380212:C:T	1.99571e-19	-4.40445e-10	-0.940531	6.4754e-14	-4.40445e-10	-0.61684
22380444	chr9:22380444:A:G	2.55598e-20	-1.99606	-0.999619	5.14588e-15	-2.08645	-1.06279
22380611	chr9:22380611:A:G	4.73181e-20	-2.1563	-0.223504	9.86928e-15	-2.18657	-0.311438
22381733	chr9:22381733:C:T	3.96607e-19	0.592711	-0.846465	1.49585e-13	0.897158	-0.676732
22381876	chr9:22381876:G:A	8.63413e-19	0.800824	-0.276631	1.9053e-13	0.832814	-0.370437
22382146	chr9:22382146:A:G	7.74845e-20	-1.88662	-2.57401e-10	1.28135e-14	-2.23693	-2.57401e-10
22382391	chr9:22382391:C:T	3.7177e-19	-4.40445e-10	-0.318426	9.11666e-14	-4.40445e-10	-0.274746
22382392	chr9:22382392:A:T	2.3986e-19	-4.40445e-10	-0.756647	5.28379e-14	-4.40445e-10	-0.820206
22382413	chr9:22382413:A:G	9.81208e-19	1.7861	-1.13401	3.08342e-13	2.08597	-1.1422
22382450	chr9:22382450:C:T	2.34362e-19	0.431488	-1.21132	5.88069e-14	0.495715	-1.20889
22382637	chr9:22382637:T:C	2.09783e-19	0.279875	-1.1705	6.10525e-14	0.481052	-1.15675
22382648	chr9:22382648:G:A	1.94403e-19	-4.40445e-10	-0.966765	4.21437e-14	-4.40445e-10	-1.04635
22382860	chr9:22382860:A:G	1.53363e-19	-4.40445e-10	-1.20389	3.6653e-14	-4.40445e-10	-1.18594
22382901	chr9:22382901:A:C	1.70416e-17	4.67237	-1.16566	4.99887e-13	2.55115	-1.1242
22383059	chr9:22383059:G:A	3.06059e-19	0.420221	-0.933145	1.11874e-13	0.702727	-0.772786
22383191	chr9:22383191:G:A	5.34825e-19	-4.40445e-10	0.0452394	1.32313e-13	-4.40445e-10	0.0977375
22383495	chr9:22383495:C:G	1.98627e-18	0.270534	1.08678	5.54599e-13	0.485344	1.04547
22383599	chr9:22383599:C:T	2.81287e-19	-4.40445e-10	-0.597325	6.73562e-14	-4.40445e-10	-0.57744
22383772	chr9:22383772:A:G	6.6635e-19	-4.40445e-10	0.265115	2.38693e-13	-4.40445e-10	0.687742
22384027	chr9:22384027:G:T	1.54214e-19	-4.40445e-10	-1.19836	3.94589e-14	-4.40445e-10	-1.11218
22384198	chr9:22384198:A:G	3.0025e-19	-4.40445e-10	-0.532085	7.22686e-14	-4.40445e-10	-0.507045
22384229	chr9:22384229:A:C	2.73988e-19	0.264924	-0.888542	9.95398e-14	0.533982	-0.720859
22384385	chr9:22384385:T:A	1.52205e-19	-4.40445e-10	-1.21147	3.5785e-14	-4.40445e-10	-1.20991
22384389	chr9:22384389:C:A	1.52205e-19	-4.40445e-10	-1.21147	3.5788e-14	-4.40445e-10	-1.20982
22384398	chr9:22384398:G:C	4.04876e-19	-4.40445e-10	-0.23312	1.03126e-13	-4.40445e-10	-0.151479
22385190	chr9:22385190:G:T	3.39714e-19	0.512724	-0.921321	1.25753e-13	0.807418	-0.760535
22385334	chr9:22385334:A:G	1.69342e-19	-4.40445e-10	-1.10478	5.02352e-14	-4.40445e-10	-0.870718
22385356	chr9:22385356:A:G	7.82624e-20	-1.77081	-0.105819	1.16318e-14	-2.15008	-0.183611
22385733	chr9:22385733:C:A	1.83236e-19	-4.40445e-10	-1.02593	4.29182e-14	-4.40445e-10	-1.02814
22385853	chr9:22385853:T:C	1.36725e-18	0.983855	-2.57401e-10	3.4045e-13	1.04283	-2.57401e-10
22386262	chr9:22386262:C:G	2.00944e-19	-4.40445e-10	-0.933675	4.6372e-14	-4.40445e-10	-0.95074
22386426	chr9:22386426:A:G	4.14116e-19	0.886783	-1.09734	1.34508e-13	1.11087	-0.996687
22387389	chr9:22387389:G:A	1.64199e-19	-4.40445e-10	-1.13562	3.90663e-14	-4.40445e-10	-1.12218
22387799	chr9:22387799:G:A	1.09057e-18	0.944476	-0.186717	4.76504e-13	1.25975	0.119294
22387953	chr9:22387953:G:T	1.52294e-19	-4.40445e-10	-1.21089	3.65752e-14	-4.40445e-10	-1.18806
22388029	chr9:22388029:C:T	5.73095e-19	-4.40445e-10	0.114351	1.6551e-13	-4.40445e-10	0.321594
22388145	chr9:22388145:G:A	1.52699e-19	-4.40445e-10	-1.20823	3.77148e-14	-4.40445e-10	-1.15738
22388373	chr9:22388373:G:T	1.82123e-19	-4.40445e-10	-1.03202	4.16198e-14	-4.40445e-10	-1.05886
22389459	chr9:22389459:G:A	3.71621e-19	-4.40445e-10	-0.318825	9.12312e-14	-4.40445e-10	-0.274038
22390144	chr9:22390144:T:C	3.80523e-19	-4.40445e-10	-0.295154	8.61769e-14	-4.40445e-10	-0.331033
22390303	chr9:22390303:A:C	1.58821e-19	-4.40445e-10	-1.16892	3.85439e-14	-4.40445e-10	-1.13564
22390336	chr9:22390336:C:T	1.54782e-19	-4.40445e-10	-1.19468	3.71745e-14	-4.40445e-10	-1.17181
22390605	chr9:22390605:A:G	9.51531e-19	1.81397	-1.1926	3.24832e-14	-0.098877	-1.20783
22390664	chr9:22390664:G:A	1.53083e-19	-4.40445e-10	-1.20572	3.79983e-14	-4.40445e-10	-1.14989
22390912	chr9:22390912:A:T	5.98347e-19	-4.40445e-10	0.15747	2.0003e-13	-4.40445e-10	0.511032
22391067	chr9:22391067:A:G	1.86912e-19	-4.40445e-10	-1.00606	4.75917e-14	-4.40445e-10	-0.924776
22391493	chr9:22391493:T:C	3.29728e-19	-4.40445e-10	-0.438434	8.10629e-14	-4.40445e-10	-0.392209
22391663	chr9:22391663:T:C	2.1276e-19	-4.40445e-10	-0.876535	4.9659e-14	-4.40445e-10	-0.882255
22391702	chr9:22391702:C:T	4.27689e-19	-4.40445e-10	-0.178304	6.98612e-14	-4.40445e-10	-0.540925
22391703	chr9:22391703:A:G	4.61973e-19	0.63347	-0.734665	1.4146e-13	0.92296	-0.758375
22391925	chr9:22391925:C:T	1.38288e-19	-1.93211	0.624742	3.49071e-14	-2.23699	1.00224
22392165	chr9:22392165:A:T	8.39307e-19	0.263955	0.231922	1.59732e-13	0.179731	0.106334
22392185	chr9:22392185:C:A	9.74211e-20	-1.65766	-2.57401e-10	1.29172e-13	0.0737086	-2.57401e-10
22394134	chr9:22394134:G:A	2.88707e-19	-4.40445e-10	-0.57129	7.57055e-14	-4.40445e-10	-0.460585
22394170	chr9:22394170:G:A	1.52415e-19	-4.40445e-10	-1.21009	3.62119e-14	-4.40445e-10	-1.19805
22394274	chr9:22394274:G:A	1.92667e-19	-4.40445e-10	-0.975736	4.37521e-14	-4.40445e-10	-1.0089
22394320	chr9:22394320:T:C	5.30915e-19	-4.40445e-10	0.0379015	1.36553e-13	-4.40445e-10	0.12928
22394348	chr9:22394348:T:A	2.10884e-19	-4.40445e-10	-0.885391	5.67927e-14	-4.40445e-10	-0.748027
22394448	chr9:22394448:C:A	6.5133e-19	-4.40445e-10	0.242315	1.69438e-13	-4.40445e-10	0.345054
22394492	chr9:22394492:T:C	5.97735e-19	-4.40445e-10	0.156447	1.55072e-13	-4.40445e-10	0.256455
22394582	chr9:22394582:A:G	6.0813e-19	-4.40445e-10	0.173687	1.57166e-13	-4.40445e-10	0.269868
22394634	chr9:22394634:T:A	3.70776e-19	-4.40445e-10	-0.321103	9.94556e-14	-4.40445e-10	-0.187723
22394920	chr9:22394920:C:G	2.26549e-19	-4.40445e-10	-0.81374	5.22673e-14	-4.40445e-10	-0.831063
22394964	chr9:22394964:T:G	3.41802e-20	-2.13933	-0.565721	6.11413e-15	-2.19096	-0.785872
22394996	chr9:22394996:C:T	2.80307e-19	-4.40445e-10	-0.600814	5.40421e-14	-4.40445e-10	-0.797672
22395039	chr9:22395039:A:C	2.0767e-19	0.310685	-1.21144	1.88563e-14	-0.655063	-1.19552
22395047	chr9:22395047:T:C	2.73875e-19	-4.40445e-10	-0.62403	6.37123e-14	-4.40445e-10	-0.633058
22395331	chr9:22395331:G:A	7.96792e-19	1.44344	-0.999547	7.00142e-14	0.498056	-1.03679
22395405	chr9:22395405:C:T	8.33258e-19	1.3073	-0.818653	6.13927e-14	0.211761	-0.881905
22395522	chr9:22395522:A:C	1.70511e-19	-4.40445e-10	-1.0979	3.86794e-14	-4.40445e-10	-1.13213
22395571	chr9:22395571:G:A	2.34465e-18	1.89535	-0.372163	2.83719e-13	0.846548	0.0140021
22396271	chr9:22396271:G:A	3.39316e-19	-4.40445e-10	-0.40977	9.0256e-14	-4.40445e-10	-0.284785
22396307	chr9:22396307:C:T	2.86348e-19	-4.40445e-10	-0.579492	6.25887e-14	-4.40445e-10	-0.650851
22396338	chr9:22396338:G:T	5.09717e-20	-2.1995	-0.105934	1.50243e-14	-2.23808	0.160308
22396404	chr9:22396404:G:T	2.77548e-19	-4.40445e-10	-0.610707	7.51456e-14	-4.40445e-10	-0.468007
22396498	chr9:22396498:T:C	5.48755e-20	-2.23163	-2.57401e-10	2.08868e-14	-1.74832	-2.57401e-10
22396637	chr9:22396637:T:C	1.53145e-19	-4.40445e-10	-1.20532	3.57941e-14	-4.40445e-10	-1.20965
22396643	chr9:22396643:A:G	1.52699e-19	-4.40445e-10	-1.20823	3.58764e-14	-4.40445e-10	-1.20736
22396935	chr9:22396935:G:T	5.72951e-20	-2.22686	0.0383775	1.76071e-14	-2.23529	0.316156
22397162	chr9:22397162:A:G	3.8331e-18	1.95897	0.0557578	2.23852e-13	0.729232	-0.105681
22397244	chr9:22397244:T:C	2.42286e-19	-4.40445e-10	-0.746581	5.59538e-14	-4.40445e-10	-0.762909
22397337	chr9:22397337:T:G	2.71737e-19	-4.40445e-10	-0.631865	5.95595e-14	-4.40445e-10	-0.70046
22397341	chr9:22397341:G:A	2.06461e-19	-4.40445e-10	-0.906589	6.74505e-14	-4.40445e-10	-0.576041
22397685	chr9:22397685:TG:T	1.59206e-19	-4.40445e-10	-1.1665	3.83809e-14	-4.40445e-10	-1.13988
22397771	chr9:22397771:A:G	1.78168e-19	-4.40445e-10	-1.05397	4.34313e-14	-4.40445e-10	-1.01625
22397798	chr9:22397798:T:C	2.48395e-19	-4.40445e-10	-0.72168	5.95965e-14	-4.40445e-10	-0.699839
22398180	chr9:22398180:A:G	1.6676e-19	-4.40445e-10	-1.12014	3.75951e-14	-4.40445e-10	-1.16056
22398887	chr9:22398887:A:G	1.65485e-19	-4.40445e-10	-1.12782	3.64171e-14	-4.40445e-10	-1.1924
22398961	chr9:22398961:A:C	1.86528e-19	-4.40445e-10	-1.00812	4.61859e-14	-4.40445e-10	-0.954761
22399010	chr9:22399010:C:G	9.99353e-19	1.39978	-0.729374	9.07916e-14	0.450355	-0.729223
22399171	chr9:22399171:T:C	1.77025e-19	-4.40445e-10	-1.06041	4.25852e-14	-4.40445e-10	-1.03593
22399694	chr9:22399694:T:C	2.49602e-18	1.90721	-0.321456	4.65945e-13	1.33853	0.0181051
22399773	chr9:22399773:C:T	1.3732e-18	-4.40445e-10	0.988197	5.25921e-13	-4.40445e-10	1.47772
22399845	chr9:22399845:C:G	3.10969e-19	-4.40445e-10	-0.497007	7.25092e-14	-4.40445e-10	-0.503722
22399894	chr9:22399894:A:ATTTG	2.50097e-19	-4.40445e-10	-0.714853	5.5287e-14	-4.40445e-10	-0.774896
22400078	chr9:22400078:A:G	2.82534e-19	-4.40445e-10	-0.592901	6.45367e-14	-4.40445e-10	-0.620201
22400090	chr9:22400090:G:A	1.59879e-19	-4.40445e-10	-1.16229	3.64766e-14	-4.40445e-10	-1.19076
22400347	chr9:22400347:G:A	2.46728e-19	-4.40445e-10	-0.728415	4.98243e-14	-4.40445e-10	-0.878933
22400454	chr9:22400454:G:T	3.30243e-19	-4.40445e-10	-0.436872	8.33877e-14	-4.40445e-10	-0.363934
22400754	chr9:22400754:C:T	2.38119e-19	-4.40445e-10	-0.763932	5.28488e-14	-4.40445e-10	-0.820001
22400796	chr9:22400796:T:C	2.14354e-20	-2.23158	-0.940076	5.3085e-15	-2.22434	-0.893788
22401037	chr9:22401037:T:C	7.75299e-20	-1.88604	-2.57401e-10	1.49867e-14	-2.08027	-2.57401e-10
22401041	chr9:22401041:T:C	2.25371e-18	1.56304	-0.0794117	5.12211e-13	1.10056	0.350739
22401051	chr9:22401051:C:T	2.06526e-19	-4.40445e-10	-0.906276	4.69446e-14	-4.40445e-10	-0.938467
22401414	chr9:22401414:T:C	2.4067e-18	1.72061	-0.1713	5.26759e-13	1.24154	0.237773
22401647	chr9:22401647:T:C	1.64006e-19	-4.40445e-10	-1.1368	4.24369e-14	-4.40445e-10	-1.03942
22401682	chr9:22401682:C:T	1.5596e-19	-4.40445e-10	-1.1871	3.57454e-14	-4.40445e-10	-1.21101
22402267	chr9:22402267:A:C	4.14567e-19	-4.40445e-10	-0.209466	9.25315e-14	-4.40445e-10	-0.259886
22402367	chr9:22402367:T:C	2.87111e-19	-4.40445e-10	-0.576831	6.83181e-14	-4.40445e-10	-0.56326
22402373	chr9:22402373:T:G	4.16983e-19	-4.40445e-10	-0.203656	9.70142e-14	-4.40445e-10	-0.212577
22402378	chr9:22402378:A:T	4.19683e-19	-4.40445e-10	-0.197202	1.33816e-13	-4.40445e-10	0.109031
22402633	chr9:22402633:T:C	2.44521e-19	-4.40445e-10	-0.737398	4.66334e-14	-4.40445e-10	-0.945118
22402652	chr9:22402652:A:G	1.06323e-18	-4.40445e-10	0.732364	3.94637e-13	-4.40445e-10	1.19053
22402956	chr9:22402956:C:T	1.8249e-19	-4.40445e-10	-1.03001	3.77049e-14	-4.40445e-10	-1.15765
22403505	chr9:22403505:C:G	1.16312e-19	-2.131	0.650583	3.4445e-14	-2.23254	0.984467
22403577	chr9:22403577:A:T	2.84178e-19	-4.40445e-10	-0.587099	6.61188e-14	-4.40445e-10	-0.595982
22403943	chr9:22403943:G:A	1.68656e-19	-4.40445e-10	-1.10884	3.64244e-14	-4.40445e-10	-1.1922
22404023	chr9:22404023:A:G	1.55881e-19	-4.40445e-10	-1.18761	3.57497e-14	-4.40445e-10	-1.21089
22404196	chr9:22404196:T:C	2.61514e-18	1.93508	-0.302706	1.96007e-13	0.874574	-0.383859
22404212	chr9:22404212:G:A	3.70753e-19	-0.321166	-2.57401e-10	2.42759e-14	-1.59795	-2.57401e-10
22404341	chr9:22404341:C:A	2.66007e-19	-4.40445e-10	-0.653177	6.65258e-14	-4.40445e-10	-0.589845
22404362	chr9:22404362:A:G	1.87737e-19	-4.40445e-10	-1.00166	5.8193e-14	-4.40445e-10	-0.723669
22404543	chr9:22404543:A:G	5.45101e-20	-2.23832	-2.57401e-10	1.29146e-14	-2.22908	-2.57401e-10
22404682	chr9:22404682:C:T	3.85127e-18	1.95359	0.065871	8.63644e-13	1.44507	0.528657
22405996	chr9:22405996:A:T	5.88664e-20	-2.16143	-2.57401e-10	1.61073e-14	-2.00816	-2.57401e-10
22406008	chr9:22406008:GACAT:G	2.8351e-19	-4.40445e-10	-0.589453	7.11472e-14	-4.40445e-10	-0.522684
22406161	chr9:22406161:T:C	5.17132e-18	2.23127	0.0829146	9.57368e-13	1.58997	0.486782
22406684	chr9:22406684:C:T	3.19276e-19	-4.40445e-10	-0.470646	8.03778e-14	-4.40445e-10	-0.400697
22407064	chr9:22407064:C:G	3.86802e-19	-4.40445e-10	-0.278789	8.97026e-14	-4.40445e-10	-0.290935
22407193	chr9:22407193:T:G	1.32646e-19	-1.34901	-2.57401e-10	1.91282e-14	-1.83627	-2.57401e-10
22407213	chr9:22407213:A:T	4.64758e-18	2.12574	0.0816625	9.90695e-13	1.58398	0.52699
22407357	chr9:22407357:A:C	2.58186e-19	-4.40445e-10	-0.68302	5.74629e-14	-4.40445e-10	-0.736295
22407390	chr9:22407390:A:G	6.02602e-19	-4.40445e-10	0.164557	1.66678e-13	-4.40445e-10	0.328627
22407488	chr9:22407488:T:G	2.18588e-19	-4.40445e-10	-0.849514	5.01746e-14	-4.40445e-10	-0.871925
22408773	chr9:22408773:G:A	1.53659e-19	-4.40445e-10	-1.20197	3.60993e-14	-4.40445e-10	-1.20116
22408916	chr9:22408916:T:C	8.46899e-20	-1.7977	-2.57401e-10	2.78767e-14	-1.45964	-2.57401e-10
22410320	chr9:22410320:G:T	2.02848e-18	-4.40445e-10	1.37834	7.85611e-13	-4.40445e-10	1.87903
22410563	chr9:22410563:C:T	3.30512e-19	-4.40445e-10	-0.436058	7.76877e-14	-4.40445e-10	-0.434738
22410721	chr9:22410721:C:A	2.84495e-20	-2.13686	-0.751712	5.43996e-15	-2.19927	-0.894392
22410788	chr9:22410788:A:G	1.87378e-19	-4.40445e-10	-1.00357	5.01217e-14	-4.40445e-10	-0.87298
22410841	chr9:22410841:A:G	1.83478e-19	-4.40445e-10	-1.0246	4.30033e-14	-4.40445e-10	-1.02616
22410959	chr9:22410959:T:G	5.73111e-19	-4.40445e-10	0.114379	1.87183e-13	-4.40445e-10	0.44465
22411053	chr9:22411053:C:T	4.05909e-19	-4.40445e-10	-0.230573	7.70287e-14	-4.40445e-10	-0.443257
22411655	chr9:22411655:C:T	4.69516e-20	-2.23886	-0.148723	8.61022e-15	-2.23514	-0.399346
22411724	chr9:22411724:A:G	1.25761e-19	-2.22314	0.820823	3.52061e-14	-2.23108	1.00486
22412401	chr9:22412401:A:G	1.58048e-19	-4.40445e-10	-1.1738	3.6668e-14	-4.40445e-10	-1.18553
22412459	chr9:22412459:A:T	1.02686e-19	-2.14212	0.537096	2.97366e-14	-2.23792	0.842865
22412571	chr9:22412571:G:A	2.89731e-18	2.88012	-1.14528	1.34556e-13	1.30828	-1.19374
22412949	chr9:22412949:G:A	1.00528e-19	-2.19439	0.568131	2.56996e-14	-2.2371	0.696139
22413051	chr9:22413051:A:G	1.55134e-19	-4.40445e-10	-1.19241	3.64256e-14	-4.40445e-10	-1.19216
22413178	chr9:22413178:G:T	1.02368e-19	-2.19228	0.584154	2.61496e-14	-2.23766	0.714057
22413208	chr9:22413208:T:A	1.59394e-19	-4.40445e-10	-1.16532	3.573e-14	-4.40445e-10	-1.21144
22413392	chr9:22413392:ATT:A	1.56047e-19	-4.40445e-10	-1.18654	3.7095e-14	-4.40445e-10	-1.17395
22413705	chr9:22413705:A:C	1.19261e-19	-2.16004	0.704657	3.1126e-14	-2.23858	0.889193
22413792	chr9:22413792:G:T	1.34338e-18	-4.40445e-10	0.966241	3.1211e-13	-4.40445e-10	0.95592
22413940	chr9:22413940:A:G	1.4505e-19	-2.23889	0.979261	3.92079e-14	-2.18296	1.06441
22414290	chr9:22414290:C:T	2.05723e-18	-4.40445e-10	1.39241	7.98294e-13	-4.40445e-10	1.89504
22414406	chr9:22414406:G:C	5.96145e-19	-4.40445e-10	0.153782	1.95191e-13	-4.40445e-10	0.486543
22414520	chr9:22414520:C:G	1.80301e-18	-4.40445e-10	1.26051	6.91139e-13	-4.40445e-10	1.75091
22414672	chr9:22414672:A:G	2.13467e-19	-4.40445e-10	-0.87322	4.93277e-14	-4.40445e-10	-0.88895
22415214	chr9:22415214:TG:T	1.97986e-19	-2.10807	1.15956	5.3784e-14	-2.22922	1.42676
22415303	chr9:22415303:T:C	1.6915e-19	-2.15318	1.04726	4.3394e-14	-2.21442	1.1973
22415333	chr9:22415333:C:T	2.50499e-19	-4.40445e-10	-0.713246	5.93214e-14	-4.40445e-10	-0.704465
22415449	chr9:22415449:C:G	2.83338e-19	-4.40445e-10	-0.59006	6.72779e-14	-4.40445e-10	-0.578604
22415627	chr9:22415627:T:A	3.08251e-20	-1.98586	-0.822513	5.45665e-15	-2.23463	-0.855974
22416539	chr9:22416539:G:A	9.51289e-20	-2.18592	0.504448	2.69288e-14	-2.23881	0.74457
22416895	chr9:22416895:AT:A	1.89492e-19	-4.40445e-10	-0.992353	4.67603e-14	-4.40445e-10	-0.9424
22417017	chr9:22417017:G:A	1.04339e-18	-2.23314	2.94667	1.87827e-13	-2.22533	2.67342
22417150	chr9:22417150:A:G	5.60379e-19	-4.40445e-10	0.0919118	1.54486e-13	-4.40445e-10	0.25267
22417162	chr9:22417162:G:C	1.14757e-18	1.9486	-1.1399	7.54118e-14	0.728096	-1.19257
22417343	chr9:22417343:C:G	9.95732e-19	-4.40445e-10	0.666777	2.28862e-13	-4.40445e-10	0.645684
22417405	chr9:22417405:T:C	1.81311e-19	-4.40445e-10	-1.03649	3.70267e-14	-4.40445e-10	-1.1758
22417491	chr9:22417491:G:T	2.60681e-19	-4.40445e-10	-0.673405	5.42227e-14	-4.40445e-10	-0.794335
22417514	chr9:22417514:C:T	3.62012e-19	-4.40445e-10	-0.345023	7.87683e-14	-4.40445e-10	-0.420924
22417553	chr9:22417553:G:A	1.10836e-19	-2.23806	0.70941	3.22608e-14	-2.21124	0.89766
22417597	chr9:22417597:G:A	2.53935e-18	-4.40445e-10	1.60296	1.00624e-12	-4.40445e-10	2.12654
22417750	chr9:22417750:A:G	3.44843e-19	-4.40445e-10	-0.393612	7.52594e-14	-4.40445e-10	-0.466495
22417779	chr9:22417779:G:A	1.24164e-19	-2.23163	0.816531	2.08341e-14	-2.22091	0.470061
22418442	chr9:22418442:A:G	4.19691e-19	-4.40445e-10	-0.197182	9.83235e-14	-4.40445e-10	-0.199172
22418486	chr9:22418486:A:G	4.36881e-19	-4.40445e-10	-0.15704	1.02283e-13	-4.40445e-10	-0.159692
22418736	chr9:22418736:C:T	1.01141e-19	-2.21737	0.59718	2.66571e-14	-2.22593	0.721552
22418979	chr9:22418979:G:A	2.49693e-19	-4.40445e-10	-0.71647	5.18241e-14	-4.40445e-10	-0.839579
22419930	chr9:22419930:A:G	1.53014e-19	-4.40445e-10	-1.20617	3.62158e-14	-4.40445e-10	-1.19794
22420020	chr9:22420020:T:C	3.43715e-19	-4.40445e-10	-0.396889	1.06758e-13	-4.40445e-10	-0.116869
22420039	chr9:22420039:T:C	1.05277e-19	-2.19612	0.616011	3.24042e-14	-2.2304	0.921249
22420522	chr9:22420522:A:G	2.05957e-19	-4.40445e-10	-0.909032	5.23384e-14	-4.40445e-10	-0.829704
22420836	chr9:22420836:C:T	4.4736e-20	-2.18466	-0.251263	1.00355e-14	-2.23072	-0.250593
22421306	chr9:22421306:T:C	3.02478e-19	-4.40445e-10	-0.524692	6.6401e-14	-4.40445e-10	-0.591723
22421554	chr9:22421554:C:T	6.82699e-20	-2.18979	0.176557	1.18137e-14	-2.2389	-0.0792763
22421928	chr9:22421928:C:T	1.19421e-19	-2.15304	0.698991	3.13614e-14	-2.23715	0.895289
22422150	chr9:22422150:G:A	2.6329e-20	-2.15275	-0.813276	5.09381e-15	-2.20569	-0.953721
22422193	chr9:22422193:T:G	3.14776e-18	-4.40445e-10	1.81775	1.26725e-12	-4.40445e-10	2.35717
22422288	chr9:22422288:T:C	2.01568e-19	-2.0321	1.10153	5.67524e-14	-2.20489	1.45616
22422555	chr9:22422555:A:T	1.65071e-19	-4.40445e-10	-1.13032	3.81974e-14	-4.40445e-10	-1.14467
22422799	chr9:22422799:C:T	2.8024e-19	-4.40445e-10	-0.601056	6.62755e-14	-4.40445e-10	-0.593615
22423445	chr9:22423445:A:G	2.48626e-19	-4.40445e-10	-0.720752	4.74415e-14	-4.40445e-10	-0.927939
22423628	chr9:22423628:A:T	4.84835e-19	-4.40445e-10	-0.0528928	1.32387e-13	-4.40445e-10	0.0982975
22423819	chr9:22423819:A:G	1.5081e-18	1.68668	-0.604772	1.22801e-13	0.696245	-0.673113
22424048	chr9:22424048:C:A	2.72352e-19	-4.40445e-10	-0.629604	6.22422e-14	-4.40445e-10	-0.656402
22424163	chr9:22424163:T:C	2.57333e-18	-4.40445e-10	1.61625	1.01882e-12	-4.40445e-10	2.13896
22424200	chr9:22424200:G:A	1.95747e-19	-4.40445e-10	-0.959879	4.79091e-14	-4.40445e-10	-0.91813
22424332	chr9:22424332:T:C	1.99505e-19	-4.40445e-10	-0.94086	4.91575e-14	-4.40445e-10	-0.892405
22424346	chr9:22424346:TGATA:T	9.80082e-20	-1.65165	-2.57401e-10	1.56314e-14	-2.03815	-2.57401e-10
22424481	chr9:22424481:A:T	4.16977e-20	-2.23873	-0.267523	8.35474e-15	-2.19157	-0.473036
22424663	chr9:22424663:T:C	6.86861e-20	-2.00715	-2.57401e-10	1.31202e-14	-2.21328	-2.57401e-10
22424724	chr9:22424724:A:G	2.9457e-20	-2.21133	-0.642436	7.4495e-15	-2.23383	-0.545462
22424835	chr9:22424835:A:G	3.04877e-19	-4.40445e-10	-0.516792	7.33975e-14	-4.40445e-10	-0.491545
22425174	chr9:22425174:G:T	1.62343e-19	-4.40445e-10	-1.14699	3.586e-14	-4.40445e-10	-1.20781
22425318	chr9:22425318:C:A	1.5223e-19	-4.40445e-10	-1.21131	3.57732e-14	-4.40445e-10	-1.21024
22425381	chr9:22425381:A:G	2.72264e-19	-4.40445e-10	-0.629927	6.76629e-14	-4.40445e-10	-0.572896
22426486	chr9:22426486:T:C	3.20041e-19	-4.40445e-10	-0.468252	6.95733e-14	-4.40445e-10	-0.545054
22426540	chr9:22426540:G:A	4.14363e-20	-2.23695	-0.275592	8.81472e-15	-2.23754	-0.373476
22426565	chr9:22426565:A:G	6.91783e-19	0.772721	-0.470149	1.10191e-13	0.209287	-0.294508
22426610	chr9:22426610:C:G	5.01924e-19	-4.40445e-10	-0.0182526	1.58541e-13	-4.40445e-10	0.27858
22426644	chr9:22426644:C:T	1.52781e-19	-4.40445e-10	-1.2077	3.60018e-14	-4.40445e-10	-1.20387
22426646	chr9:22426646:C:T	1.5245e-19	-4.40445e-10	-1.20987	3.67213e-14	-4.40445e-10	-1.18408
22426802	chr9:22426802:T:A	1.57521e-18	-4.40445e-10	1.12544	5.6849e-13	-4.40445e-10	1.55555
22426837	chr9:22426837:T:C	2.10668e-19	-4.40445e-10	-0.886418	4.90601e-14	-4.40445e-10	-0.894388
22426921	chr9:22426921:T:C	1.90713e-19	-4.40445e-10	-0.98593	3.72084e-14	-4.40445e-10	-1.1709
22427119	chr9:22427119:C:T	6.63504e-20	-2.04175	-2.57401e-10	1.62091e-14	-2.00186	-2.57401e-10
22427314	chr9:22427314:T:A	2.58875e-19	-4.40445e-10	-0.680357	5.60155e-14	-4.40445e-10	-0.761807
22427594	chr9:22427594:G:A	3.34764e-19	0.708961	-1.13224	3.23654e-14	-0.130315	-1.18003
22427626	chr9:22427626:C:T	3.57616e-19	-4.40445e-10	-0.357242	7.09716e-14	-4.40445e-10	-0.525155
22427718	chr9:22427718:G:A	3.61776e-19	-4.40445e-10	-0.345675	8.30211e-14	-4.40445e-10	-0.36834
22427975	chr9:22427975:A:G	1.69314e-18	-4.40445e-10	1.19764	6.14676e-13	-4.40445e-10	1.63366
22428154	chr9:22428154:T:A	8.62388e-19	0.851564	-0.32856	9.81262e-14	0.247766	-0.448947
22428190	chr9:22428190:G:A	2.43202e-19	-4.40445e-10	-0.742809	5.67831e-14	-4.40445e-10	-0.748196
22428242	chr9:22428242:A:C	4.83784e-20	-2.19024	-0.167406	1.38535e-14	-2.23768	0.07878
22428346	chr9:22428346:T:C	3.44206e-20	-1.84037	-0.857679	5.25773e-15	-2.23329	-0.894449
22428509	chr9:22428509:C:A	2.15824e-19	-4.40445e-10	-0.862236	5.51031e-14	-4.40445e-10	-0.778229
22428647	chr9:22428647:TATATATATATAA:T	1.7587e-19	-4.40445e-10	-1.06695	4.0544e-14	-4.40445e-10	-1.08505
22428673	chr9:22428673:A:C	4.01539e-20	-2.22594	-0.318038	1.17366e-14	-2.22331	-0.101413
22428734	chr9:22428734:A:G	1.736e-20	-2.18471	-1.19782	4.2355e-15	-2.23282	-1.11111
22429033	chr9:22429033:T:C	1.74378e-19	-4.40445e-10	-1.07548	3.80898e-14	-4.40445e-10	-1.14749
22429353	chr9:22429353:C:T	1.52205e-19	-4.40445e-10	-1.21147	3.72517e-14	-4.40445e-10	-1.16974
22429372	chr9:22429372:C:T	4.15264e-19	0.938026	-1.14581	4.05442e-14	0.108082	-1.19313
22429831	chr9:22429831:A:T	3.04816e-19	-4.40445e-10	-0.516993	5.9376e-14	-4.40445e-10	-0.703544
22430805	chr9:22430805:G:A	2.00058e-20	-2.15334	-1.08733	7.6217e-15	-1.91539	-0.84105
22431137	chr9:22431137:A:G	2.61937e-19	-4.40445e-10	-0.668598	6.09994e-14	-4.40445e-10	-0.676571
22431173	chr9:22431173:G:A	2.67206e-19	-0.426896	-0.221784	3.17637e-14	-1.38577	0.0566644
22431268	chr9:22431268:T:C	2.23279e-19	-4.40445e-10	-0.828281	5.19489e-14	-4.40445e-10	-0.837174
22431930	chr9:22431930:C:T	3.05968e-19	0.558419	-1.07164	3.78658e-14	-0.00457006	-1.14882
22432000	chr9:22432000:C:G	2.52853e-19	-4.40445e-10	-0.703893	5.95381e-14	-4.40445e-10	-0.700819
22432508	chr9:22432508:A:G	1.55232e-19	-4.40445e-10	-1.19178	3.66974e-14	-4.40445e-10	-1.18473
22432674	chr9:22432674:G:A	3.09659e-19	-4.40445e-10	-0.501229	6.21885e-14	-4.40445e-10	-0.657265
22432777	chr9:22432777:CT:C	2.16315e-19	-0.49885	-0.361116	2.42411e-14	-1.46167	-0.137714
22433179	chr9:22433179:G:A	2.33826e-19	-4.40445e-10	-0.782124	5.00111e-14	-4.40445e-10	-0.87519
22433447	chr9:22433447:T:A	1.54404e-19	-4.40445e-10	-1.19713	3.58769e-14	-4.40445e-10	-1.20734
22433498	chr9:22433498:T:C	6.06503e-19	-4.40445e-10	0.171009	1.89445e-13	-4.40445e-10	0.456664
22433784	chr9:22433784:C:T	2.17426e-20	-2.12018	-1.03725	8.9287e-15	-1.8501	-0.748062
22433801	chr9:22433801:G:A	1.68751e-19	-4.40445e-10	-1.10827	3.76579e-14	-4.40445e-10	-1.15889
22433836	chr9:22433836:G:A	2.17249e-20	-2.13322	-1.02502	8.9097e-15	-1.87195	-0.728345
22433896	chr9:22433896:A:G	4.10779e-19	0.954472	-1.17312	6.13899e-14	0.536595	-1.20678
22433900	chr9:22433900:C:T	5.45586e-20	-2.23742	-2.57401e-10	1.33352e-14	-2.19703	-2.57401e-10
22433904	chr9:22433904:C:T	2.24024e-20	-2.09352	-1.03401	9.42333e-15	-1.80192	-0.742323
22433941	chr9:22433941:A:G	4.22406e-19	-4.40445e-10	-0.190733	9.9371e-14	-4.40445e-10	-0.188574
22433951	chr9:22433951:G:A	2.97431e-19	-4.40445e-10	-0.541517	6.50779e-14	-4.40445e-10	-0.61185
22433982	chr9:22433982:G:A	1.5281e-19	-4.40445e-10	-1.2075	3.59074e-14	-4.40445e-10	-1.20649
22434076	chr9:22434076:G:A	2.36345e-19	-4.40445e-10	-0.771409	5.53358e-14	-4.40445e-10	-0.774015
22434128	chr9:22434128:C:T	3.54928e-19	-4.40445e-10	-0.364786	6.785e-14	-4.40445e-10	-0.570136
22434229	chr9:22434229:C:A	5.01693e-19	-0.248486	0.229773	6.16242e-14	-1.22505	0.558666
22434317	chr9:22434317:C:A	2.10322e-20	-2.11786	-1.07279	8.38674e-15	-1.85297	-0.807815
22434361	chr9:22434361:G:A	5.6397e-19	-4.40445e-10	0.0983	1.7957e-13	-4.40445e-10	0.403129
22434715	chr9:22434715:G:A	1.76942e-19	-4.40445e-10	-1.06088	4.39053e-14	-4.40445e-10	-1.0054
22434724	chr9:22434724:G:A	2.14498e-19	0.196875	-1.06528	3.1063e-14	-0.208888	-1.14253
22434869	chr9:22434869:G:A	5.59453e-19	0.0902593	-2.57401e-10	6.76239e-14	-0.573473	-2.57401e-10
22434920	chr9:22434920:A:G	5.53352e-19	0.855734	-0.776441	7.87762e-14	0.334912	-0.755736
22435050	chr9:22435050:G:A	7.67547e-20	-1.89609	-2.57401e-10	3.1921e-14	-1.32417	-2.57401e-10
22435239	chr9:22435239:G:A	4.74849e-19	-4.40445e-10	-0.0737047	1.2687e-13	-4.40445e-10	0.0557244
22435303	chr9:22435303:G:A	5.36954e-19	-4.40445e-10	0.0492122	1.70361e-13	-4.40445e-10	0.350486
22435335	chr9:22435335:T:C	3.25656e-19	0.357393	-0.808251	4.56109e-14	-0.177327	-0.789962
22435506	chr9:22435506:T:C	1.10241e-19	-0.626869	-0.907161	1.41345e-14	-1.38513	-0.753692
22435726	chr9:22435726:C:A	2.13989e-20	-1.96639	-1.20697	6.81381e-15	-1.67195	-1.19654
22435988	chr9:22435988:C:G	1.69018e-19	-4.40445e-10	-1.10669	3.85817e-14	-4.40445e-10	-1.13466
22436111	chr9:22436111:C:T	1.80767e-19	-4.40445e-10	-1.03949	5.02899e-14	-4.40445e-10	-0.869632
22436245	chr9:22436245:A:G	1.56806e-19	-4.40445e-10	-1.18169	3.6318e-14	-4.40445e-10	-1.19512
22436299	chr9:22436299:G:C	4.17095e-19	-4.40445e-10	-0.203388	1.00378e-13	-4.40445e-10	-0.178488
22436431	chr9:22436431:A:C	1.84415e-19	0.042153	-1.06166	2.70253e-14	-0.351179	-1.13948
22436525	chr9:22436525:C:G	2.2874e-19	-0.551408	-0.252705	2.46799e-14	-1.5721	-0.0093455
22436713	chr9:22436713:C:T	1.52219e-19	-4.40445e-10	-1.21138	3.57372e-14	-4.40445e-10	-1.21124
22436951	chr9:22436951:G:A	2.87693e-19	-4.40445e-10	-0.574807	6.68243e-14	-4.40445e-10	-0.585368
22436968	chr9:22436968:G:A	1.75691e-20	-2.22279	-1.14777	4.74712e-15	-2.03586	-1.19403
22437172	chr9:22437172:A:G	6.57778e-20	-2.05042	-2.57401e-10	1.49615e-14	-2.08195	-2.57401e-10
22437349	chr9:22437349:C:T	1.54384e-19	-4.40445e-10	-1.19726	3.60818e-14	-4.40445e-10	-1.20165
22437429	chr9:22437429:C:T	1.54277e-19	-4.40445e-10	-1.19795	3.60576e-14	-4.40445e-10	-1.20232
22437521	chr9:22437521:A:G	2.90908e-19	-4.40445e-10	-0.563693	6.36801e-14	-4.40445e-10	-0.633564
22437549	chr9:22437549:A:C	5.68848e-20	-2.19567	-2.57401e-10	1.39763e-14	-2.15007	-2.57401e-10
22437629	chr9:22437629:G:A	1.75073e-20	-2.23067	-1.14341	4.06423e-15	-2.19369	-1.19152
22437803	chr9:22437803:A:C	2.90983e-19	-4.40445e-10	-0.563435	6.37002e-14	-4.40445e-10	-0.633248
22437898	chr9:22437898:C:T	2.08757e-19	-4.40445e-10	-0.895529	4.83895e-14	-4.40445e-10	-0.908152
22438063	chr9:22438063:A:G	1.53111e-19	-4.40445e-10	-1.20554	3.58649e-14	-4.40445e-10	-1.20768
22438118	chr9:22438118:A:T	1.65458e-19	-4.40445e-10	-1.12798	3.86356e-14	-4.40445e-10	-1.13326
22438832	chr9:22438832:G:T	4.25143e-19	-4.40445e-10	-0.184276	1.32011e-13	-4.40445e-10	0.0954486
22438863	chr9:22438863:A:G	3.38871e-19	-4.40445e-10	-0.411082	7.02386e-14	-4.40445e-10	-0.535536
22438910	chr9:22438910:G:A	2.45124e-19	-4.40445e-10	-0.734937	5.1945e-14	-4.40445e-10	-0.83725
22439048	chr9:22439048:T:C	1.25402e-19	-0.276821	-1.12835	1.64802e-14	-0.801501	-1.18378
22439406	chr9:22439406:G:A	2.76987e-19	0.220245	-0.832977	3.31825e-14	-0.448954	-0.836458
22439464	chr9:22439464:AT:A	1.48825e-19	-0.966384	-0.267543	1.90965e-14	-1.81212	-0.0258122
22439494	chr9:22439494:G:A	1.55412e-19	-4.40445e-10	-1.19062	3.67953e-14	-4.40445e-10	-1.18206
22439560	chr9:22439560:T:C	8.2167e-20	-0.86558	-0.962367	1.03243e-14	-1.61127	-0.841667
22439736	chr9:22439736:G:A	2.75749e-19	-4.40445e-10	-0.617209	6.43082e-14	-4.40445e-10	-0.623748
22439782	chr9:22439782:A:G	2.52604e-20	-1.85211	-1.15535	7.40108e-15	-1.57644	-1.20937
22439812	chr9:22439812:G:A	5.54959e-20	-2.22039	-2.57401e-10	1.42219e-14	-2.13265	-2.57401e-10
22439823	chr9:22439823:G:A	6.00508e-20	-2.14151	-2.57401e-10	1.41943e-14	-2.1346	-2.57401e-10
22439850	chr9:22439850:A:G	9.9322e-20	-0.718689	-0.919644	1.32036e-14	-1.41535	-0.791596
22440070	chr9:22440070:G:A	5.76811e-20	-2.18177	-2.57401e-10	1.27891e-14	-2.23884	-2.57401e-10
22440155	chr9:22440155:G:T	3.0733e-19	-4.40445e-10	-0.508778	6.06606e-14	-4.40445e-10	-0.682141
22440212	chr9:22440212:A:C	1.53875e-19	-4.40445e-10	-1.20056	3.60292e-14	-4.40445e-10	-1.20311
22440559	chr9:22440559:G:A	2.94799e-19	-4.40445e-10	-0.550406	6.82719e-14	-4.40445e-10	-0.563937
22441009	chr9:22441009:C:G	1.75451e-19	-1.06934	-2.57401e-10	4.49046e-14	-0.982895	-2.57401e-10
22441135	chr9:22441135:C:A	1.02193e-19	-0.692867	-0.91697	1.04576e-14	-1.65327	-0.786828
22441318	chr9:22441318:A:G	3.66707e-19	-4.40445e-10	-0.332136	8.83346e-14	-4.40445e-10	-0.306304
22441414	chr9:22441414:C:T	3.39714e-19	-4.40445e-10	-0.408595	6.63518e-14	-4.40445e-10	-0.592464
22441640	chr9:22441640:C:T	3.62038e-19	-4.40445e-10	-0.344951	8.75918e-14	-4.40445e-10	-0.314747
22441741	chr9:22441741:A:T	7.19005e-20	-1.96142	-2.57401e-10	1.44849e-14	-2.11433	-2.57401e-10
22442147	chr9:22442147:T:G	1.81189e-19	-0.362261	-0.674897	2.17384e-14	-1.23624	-0.472109
22442257	chr9:22442257:A:T	1.74988e-19	-0.47464	-0.597345	1.84838e-14	-1.48927	-0.381276
22442364	chr9:22442364:A:G	1.73461e-19	-0.346907	-0.733841	2.04367e-14	-1.228	-0.542106
22442658	chr9:22442658:G:A	2.9984e-19	-0.414133	-0.119317	3.34188e-14	-1.45019	0.171874
22442749	chr9:22442749:A:G	2.63943e-19	-4.40445e-10	-0.660966	6.50155e-14	-4.40445e-10	-0.612809
22442782	chr9:22442782:C:G	2.86559e-20	-2.15297	-0.728369	6.16335e-15	-2.19492	-0.77389
22442889	chr9:22442889:T:C	2.48041e-19	-0.432302	-0.290804	3.26633e-14	-1.26818	-0.0330037
22443764	chr9:22443764:A:G	4.01327e-20	-2.0433	-0.501213	1.5478e-14	-1.82332	-0.224694
22443876	chr9:22443876:T:C	3.69936e-20	-2.0359	-0.590059	1.48186e-14	-1.76287	-0.328685
22444333	chr9:22444333:C:G	1.54367e-19	-4.40445e-10	-1.19737	3.61165e-14	-4.40445e-10	-1.20069
22444549	chr9:22444549:C:T	2.07487e-20	-2.00069	-1.20353	6.89337e-15	-1.72073	-1.13615
22444763	chr9:22444763:A:G	1.60608e-19	-4.40445e-10	-1.15773	3.75613e-14	-4.40445e-10	-1.16146
22444799	chr9:22444799:G:A	2.2062e-19	-4.40445e-10	-0.840261	5.05558e-14	-4.40445e-10	-0.864358
22444956	chr9:22444956:A:C	3.19618e-19	-4.40445e-10	-0.469574	7.62943e-14	-4.40445e-10	-0.452837
22445120	chr9:22445120:A:C	1.57405e-19	-4.40445e-10	-1.17788	3.68468e-14	-4.40445e-10	-1.18067
22446291	chr9:22446291:A:G	1.53235e-19	-4.40445e-10	-1.20473	3.59023e-14	-4.40445e-10	-1.20663
22446696	chr9:22446696:G:T	4.85267e-19	0.281763	-0.333764	7.12151e-14	-0.391719	-0.130011
22446752	chr9:22446752:C:T	5.24683e-18	1.06353	1.26514	1.95096e-13	-1.12159	1.60764
22447524	chr9:22447524:C:T	6.63608e-20	-2.04159	-2.57401e-10	1.55043e-14	-2.04632	-2.57401e-10
22447656	chr9:22447656:T:A	4.46695e-19	0.351646	-0.486471	4.57347e-14	-0.613019	-0.351559
22447755	chr9:22447755:CTT:C	3.76197e-19	-4.40445e-10	-0.306588	1.07388e-13	-4.40445e-10	-0.110985
22447908	chr9:22447908:C:T	5.66246e-19	-0.570383	0.67271	5.64251e-14	-1.65613	0.901613
22448277	chr9:22448277:G:A	4.73187e-19	-4.40445e-10	-0.0772104	1.14896e-13	-4.40445e-10	-0.0434076
22448441	chr9:22448441:A:G	2.27285e-19	-4.40445e-10	-0.810495	5.24264e-14	-4.40445e-10	-0.828025
22448621	chr9:22448621:AAAAACTTATAC:A	5.69325e-20	-2.19483	-2.57401e-10	2.98752e-14	-1.39041	-2.57401e-10
22448730	chr9:22448730:A:G	2.11772e-19	-4.40445e-10	-0.88119	4.99397e-14	-4.40445e-10	-0.876619
22448846	chr9:22448846:A:G	7.52082e-20	-1.91644	-2.57401e-10	3.99581e-14	-1.0996	-2.57401e-10
22448847	chr9:22448847:C:CT	1.20558e-19	-0.237142	-1.20743	2.22885e-14	-0.473577	-1.20979
22449251	chr9:22449251:G:A	2.14904e-19	-4.40445e-10	-0.866509	4.93123e-14	-4.40445e-10	-0.889262
22449451	chr9:22449451:A:G	8.15929e-20	-1.83496	-2.57401e-10	1.94637e-14	-1.81888	-2.57401e-10
22449587	chr9:22449587:C:T	4.21511e-19	-4.40445e-10	-0.192854	1.28127e-13	-4.40445e-10	0.065589
22449679	chr9:22449679:A:G	1.54221e-19	-4.40445e-10	-1.19832	3.59123e-14	-4.40445e-10	-1.20636
22449821	chr9:22449821:A:G	6.67699e-20	-2.03545	-2.57401e-10	1.54845e-14	-2.04759	-2.57401e-10
22449910	chr9:22449910:T:C	2.3044e-19	0.158296	-0.955004	3.93356e-14	-0.17145	-0.943855
22450063	chr9:22450063:A:G	3.15679e-19	-4.40445e-10	-0.481976	6.9118e-14	-4.40445e-10	-0.551619
22450209	chr9:22450209:G:A	2.84001e-19	-4.40445e-10	-0.587724	7.03487e-14	-4.40445e-10	-0.533971
22450419	chr9:22450419:A:C	2.67814e-19	-4.40445e-10	-0.64641	7.35711e-14	-4.40445e-10	-0.489183
22450567	chr9:22450567:T:C	3.23458e-20	-1.54987	-1.21035	8.75657e-15	-1.40652	-1.21111
22450725	chr9:22450725:C:T	4.12678e-20	-1.91525	-0.601368	1.67128e-14	-1.59471	-0.376548
22450863	chr9:22450863:A:G	2.18562e-19	-4.40445e-10	-0.849629	5.22869e-14	-4.40445e-10	-0.830689
22450989	chr9:22450989:T:C	1.72518e-19	-4.40445e-10	-1.0862	4.19788e-14	-4.40445e-10	-1.05027
22451009	chr9:22451009:C:G	5.55423e-19	-4.40445e-10	0.0830288	1.76694e-13	-4.40445e-10	0.386983
22451032	chr9:22451032:G:A	3.26878e-20	-1.56032	-1.18938	1.09884e-14	-1.23259	-1.158
22451707	chr9:22451707:A:G	1.54523e-19	-4.40445e-10	-1.19636	3.67125e-14	-4.40445e-10	-1.18432
22451800	chr9:22451800:A:G	1.5395e-19	-4.40445e-10	-1.20007	3.63358e-14	-4.40445e-10	-1.19463
22453034	chr9:22453034:A:G	4.5444e-19	-4.40445e-10	-0.117634	1.16113e-13	-4.40445e-10	-0.0328699
22453085	chr9:22453085:A:G	2.69095e-19	-4.40445e-10	-0.641637	4.85153e-14	-4.40445e-10	-0.905555
22453839	chr9:22453839:T:G	2.24053e-19	-4.40445e-10	-0.82482	5.37147e-14	-4.40445e-10	-0.803747
22454029	chr9:22454029:G:A	5.56046e-20	-1.38857	-0.829863	1.22142e-14	-1.48868	-0.796149
22454151	chr9:22454151:G:A	1.26578e-17	1.99436	1.21497	6.27537e-12	2.53561	1.42135
22454796	chr9:22454796:G:A	5.58956e-20	-2.00772	-0.205495	1.65278e-14	-1.74077	-0.241619
22454906	chr9:22454906:A:C	2.13395e-19	0.326449	-1.20001	3.60347e-14	-0.0109034	-1.19205
22455130	chr9:22455130:C:T	2.20913e-19	-4.40445e-10	-0.838933	5.19427e-14	-4.40445e-10	-0.837294
22455380	chr9:22455380:T:A	3.93839e-19	-4.40445e-10	-0.260758	8.54678e-14	-4.40445e-10	-0.339295
22455384	chr9:22455384:A:G	1.52306e-19	-4.40445e-10	-1.21081	3.59195e-14	-4.40445e-10	-1.20615
22455527	chr9:22455527:C:G	2.2113e-19	-4.40445e-10	-0.83795	5.30438e-14	-4.40445e-10	-0.816317
22455560	chr9:22455560:C:T	3.67881e-19	-4.40445e-10	-0.32894	1.06991e-13	-4.40445e-10	-0.114686
22455721	chr9:22455721:A:C	2.57373e-19	-4.40445e-10	-0.686174	5.51055e-14	-4.40445e-10	-0.778185
22455893	chr9:22455893:A:C	5.67189e-20	-1.08653	-1.11206	7.39941e-15	-1.80048	-0.985558
22456217	chr9:22456217:C:G	3.72857e-19	-4.40445e-10	-0.315507	8.11148e-14	-4.40445e-10	-0.391569
22456297	chr9:22456297:G:A	2.49074e-19	-0.28935	-0.4296	4.68174e-14	-0.475256	-0.465925
22456629	chr9:22456629:T:C	5.64033e-20	-1.94689	-0.25728	1.7189e-14	-1.64756	-0.295606
22457109	chr9:22457109:G:A	5.36603e-20	-2.00452	-0.249509	1.57588e-14	-1.74176	-0.288273
22457183	chr9:22457183:G:A	2.3108e-19	-4.40445e-10	-0.793936	4.35478e-14	-4.40445e-10	-1.01358
22457215	chr9:22457215:T:C	1.57166e-19	-4.40445e-10	-1.1794	4.12159e-14	-4.40445e-10	-1.06861
22457903	chr9:22457903:G:A	1.52205e-19	-4.40445e-10	-1.21147	3.57462e-14	-4.40445e-10	-1.21099
22458192	chr9:22458192:C:T	2.14791e-19	0.121019	-0.988056	3.78218e-14	-0.183869	-0.970681
22458278	chr9:22458278:G:A	1.52767e-19	-4.40445e-10	-1.20779	3.5773e-14	-4.40445e-10	-1.21024
22458645	chr9:22458645:C:T	1.10909e-19	-1.68959	0.161594	1.78952e-14	-2.02932	0.126419
22458701	chr9:22458701:A:G	1.20253e-19	-1.62832	0.181219	1.89487e-14	-1.99154	0.145841
22458898	chr9:22458898:C:G	3.22952e-20	-1.97904	-0.782742	1.31066e-14	-1.54911	-0.665212
22458981	chr9:22458981:G:A	1.58847e-19	-2.05913	0.890372	4.44164e-14	-2.12817	1.13434
22459084	chr9:22459084:G:C	1.37761e-19	-1.98703	0.675851	4.40398e-14	-1.52015	0.517809
22459284	chr9:22459284:G:A	2.95741e-19	-4.40445e-10	-0.547217	6.35234e-14	-4.40445e-10	-0.636027
22459775	chr9:22459775:C:A	4.15364e-20	-1.94926	-0.560873	1.76119e-14	-1.52773	-0.391131
22459889	chr9:22459889:A:G	2.90118e-19	-4.40445e-10	-0.566414	5.13e-14	-4.40445e-10	-0.849745
22460096	chr9:22460096:C:A	2.50699e-20	-1.9861	-1.02893	8.87051e-15	-1.62208	-0.982626
22460134	chr9:22460134:T:G	6.03948e-19	-2.23462	2.40141	1.95631e-13	-2.23813	2.72692
22460755	chr9:22460755:G:A	1.52223e-19	-4.40445e-10	-1.21136	3.57365e-14	-4.40445e-10	-1.21126
22461195	chr9:22461195:A:C	1.52205e-19	-4.40445e-10	-1.21147	3.57548e-14	-4.40445e-10	-1.21075
22461355	chr9:22461355:G:C	4.63744e-19	-4.40445e-10	-0.0973674	1.41899e-13	-4.40445e-10	0.167683
22461402	chr9:22461402:G:A	1.523e-19	-4.40445e-10	-1.21085	3.5729e-14	-4.40445e-10	-1.21147
22461476	chr9:22461476:G:A	1.9011e-19	-4.40445e-10	-0.9891	4.49483e-14	-4.40445e-10	-0.981923
22461525	chr9:22461525:C:T	4.22878e-19	-2.2052	2.01558	1.33642e-13	-2.23016	2.33789
22461526	chr9:22461526:G:A	1.52334e-19	-4.40445e-10	-1.21062	3.57297e-14	-4.40445e-10	-1.21145
22461642	chr9:22461642:C:T	4.81478e-19	-4.40445e-10	-0.0598394	1.47537e-13	-4.40445e-10	0.206646
22461724	chr9:22461724:T:C	2.03116e-19	-4.40445e-10	-0.922922	4.76562e-14	-4.40445e-10	-0.923423
22461865	chr9:22461865:T:G	2.0692e-19	-4.40445e-10	-0.904368	4.93418e-14	-4.40445e-10	-0.888664
22462063	chr9:22462063:G:T	1.53824e-19	-4.40445e-10	-1.20089	3.58809e-14	-4.40445e-10	-1.20723
22462384	chr9:22462384:A:G	5.49415e-20	-1.13231	-1.09812	8.13702e-15	-1.58483	-1.10618
22462780	chr9:22462780:A:T	5.99621e-20	-2.19912	0.0561328	1.82069e-14	-2.1733	0.287665
22462881	chr9:22462881:G:C	5.54519e-20	-2.1774	-0.0437878	1.66683e-14	-2.15281	0.178886
22462966	chr9:22462966:G:A	6.12989e-20	-2.17553	0.0545945	1.86615e-14	-2.14688	0.285903
22463043	chr9:22463043:A:G	3.65713e-19	-4.40445e-10	-0.334851	1.04992e-13	-4.40445e-10	-0.133547
22463099	chr9:22463099:T:C	1.60424e-19	-4.40445e-10	-1.15888	3.91226e-14	-4.40445e-10	-1.12073
22463202	chr9:22463202:A:G	8.57418e-20	-0.641623	-1.14374	1.28115e-14	-1.08464	-1.15246
22463252	chr9:22463252:C:T	1.88899e-19	-4.40445e-10	-0.995488	4.27461e-14	-4.40445e-10	-1.03216
22463560	chr9:22463560:A:T	2.38162e-19	-4.40445e-10	-0.763751	5.44785e-14	-4.40445e-10	-0.78963
22463658	chr9:22463658:T:C	1.52206e-19	-4.40445e-10	-1.21147	3.58455e-14	-4.40445e-10	-1.20822
22463906	chr9:22463906:T:A	1.56554e-19	-1.774	0.590702	4.41796e-14	-1.88422	0.885052
22464096	chr9:22464096:ATATAAATAT:A	2.06008e-19	-4.40445e-10	-0.908787	4.36648e-14	-4.40445e-10	-1.01089
22464160	chr9:22464160:AATAT:A	1.94346e-19	-4.40445e-10	-0.967059	4.55768e-14	-4.40445e-10	-0.968036
22464179	chr9:22464179:TATAA:T	1.69999e-19	-4.40445e-10	-1.10091	4.17533e-14	-4.40445e-10	-1.05566
22464383	chr9:22464383:G:A	1.52572e-19	-4.40445e-10	-1.20906	3.57344e-14	-4.40445e-10	-1.21132
22464569	chr9:22464569:G:A	3.03336e-19	-4.40445e-10	-0.521858	7.70083e-14	-4.40445e-10	-0.443521
22464661	chr9:22464661:T:C	2.25423e-20	-1.95632	-1.16499	4.2585e-15	-2.13569	-1.20283
22465240	chr9:22465240:C:T	1.97326e-19	-4.40445e-10	-0.951842	4.79686e-14	-4.40445e-10	-0.916889
22465998	chr9:22465998:G:A	5.94687e-20	-2.15125	-2.57401e-10	1.51641e-14	-2.0685	-2.57401e-10
22466006	chr9:22466006:C:A	3.66391e-20	-1.95635	-0.679238	1.72955e-14	-1.3052	-0.631788
22466172	chr9:22466172:A:G	2.42014e-20	-2.22863	-0.821659	5.83143e-15	-2.23665	-0.787526
22466698	chr9:22466698:A:G	1.5249e-19	-4.40445e-10	-1.2096	3.57382e-14	-4.40445e-10	-1.21122
22466792	chr9:22466792:A:G	2.28211e-20	-1.9559	-1.15311	4.52522e-15	-2.10935	-1.16842
22467276	chr9:22467276:A:G	1.8626e-20	-2.14474	-1.16741	4.04559e-15	-2.22319	-1.16661
22467510	chr9:22467510:A:T	1.04283e-17	4.22375	-1.20818	5.10188e-12	4.95679	-1.20686
22467537	chr9:22467537:T:C	4.62987e-19	-4.40445e-10	-0.0990019	9.79697e-14	-4.40445e-10	-0.202776
22467697	chr9:22467697:A:G	4.38204e-20	-2.08231	-0.374288	9.75239e-15	-2.18236	-0.327566
22468302	chr9:22468302:C:T	3.5367e-20	-2.14103	-0.529896	8.24864e-15	-2.21191	-0.465476
22468949	chr9:22468949:T:C	7.78271e-20	-1.88221	-2.57401e-10	1.38835e-14	-2.15673	-2.57401e-10
22469464	chr9:22469464:C:T	5.0094e-18	3.28951	-1.00714	1.10619e-12	3.13313	-0.911888
22469474	chr9:22469474:G:A	1.52271e-19	-4.40445e-10	-1.21104	3.57823e-14	-4.40445e-10	-1.20998
22469599	chr9:22469599:T:TG	7.65869e-18	3.51828	-0.811389	1.78158e-12	3.47118	-0.773352
22469861	chr9:22469861:C:G	2.04444e-20	-2.11375	-1.10524	4.33921e-15	-2.21505	-1.1047
22470057	chr9:22470057:T:C	1.51987e-17	4.26883	-0.876566	6.5975e-12	4.85222	-0.845212
22471419	chr9:22471419:A:G	2.95479e-19	-2.23434	1.68623	9.56643e-14	-2.21268	1.98609
22471833	chr9:22471833:T:C	1.32871e-19	-0.165538	-1.18179	3.00986e-14	-0.210007	-1.17295
22472069	chr9:22472069:C:T	1.00221e-17	4.12979	-1.15394	1.91303e-12	3.93988	-1.17087
22472147	chr9:22472147:A:T	3.51483e-19	-4.40445e-10	-0.374539	7.79301e-14	-4.40445e-10	-0.431622
22472209	chr9:22472209:A:G	3.63702e-20	-1.63243	-1.01052	6.83582e-15	-1.88982	-0.975441
22472212	chr9:22472212:C:T	1.54048e-19	-4.40445e-10	-1.19943	3.91944e-14	-4.40445e-10	-1.1189
22472290	chr9:22472290:G:T	2.54734e-20	-1.80074	-1.19833	4.91229e-15	-1.99289	-1.20281
22472312	chr9:22472312:G:T	2.3325e-19	-4.40445e-10	-0.784588	5.81232e-14	-4.40445e-10	-0.72487
22472339	chr9:22472339:A:T	2.39983e-20	-1.86999	-1.18872	4.71678e-15	-2.04162	-1.19469
22472519	chr9:22472519:C:A	1.52232e-19	-4.40445e-10	-1.21129	3.59219e-14	-4.40445e-10	-1.20609
22472574	chr9:22472574:C:T	1.91166e-19	-4.40445e-10	-0.983561	4.45108e-14	-4.40445e-10	-0.991703
22472797	chr9:22472797:T:C	2.42438e-20	-1.84062	-1.20792	4.75228e-15	-2.01886	-1.20995
22472918	chr9:22472918:C:T	1.54355e-19	-4.40445e-10	-1.19745	3.66056e-14	-4.40445e-10	-1.18723
22473051	chr9:22473051:C:T	1.52483e-19	-4.40445e-10	-1.20965	3.57716e-14	-4.40445e-10	-1.21028
22473165	chr9:22473165:G:A	1.81936e-19	-4.40445e-10	-1.03305	3.90243e-14	-4.40445e-10	-1.12325
22473190	chr9:22473190:T:C	1.2062e-17	4.03968	-0.878567	5.58317e-12	4.81318	-0.973106
22473217	chr9:22473217:C:T	1.52217e-19	-4.40445e-10	-1.2114	3.59008e-14	-4.40445e-10	-1.20668
22473367	chr9:22473367:G:T	1.52329e-19	-4.40445e-10	-1.21066	3.57639e-14	-4.40445e-10	-1.2105
22473483	chr9:22473483:T:A	1.55019e-19	-4.40445e-10	-1.19315	3.68851e-14	-4.40445e-10	-1.17963
22473933	chr9:22473933:T:C	3.21236e-20	-1.71595	-1.05116	6.12507e-15	-1.94505	-1.03
22474174	chr9:22474174:T:C	2.11478e-19	-4.40445e-10	-0.882578	4.56992e-14	-4.40445e-10	-0.965354
22474191	chr9:22474191:A:G	4.75813e-18	3.4224	-1.19149	1.79007e-12	3.9014	-1.19883
22474393	chr9:22474393:T:A	1.67672e-19	-4.40445e-10	-1.11469	4.15965e-14	-4.40445e-10	-1.05942
22474885	chr9:22474885:A:G	6.04728e-18	3.64547	-1.17481	2.91596e-12	4.37512	-1.1846
22475095	chr9:22475095:G:T	1.58796e-19	-4.40445e-10	-1.16908	3.83596e-14	-4.40445e-10	-1.14043
22475131	chr9:22475131:G:A	7.73407e-19	-4.40445e-10	0.414105	1.47228e-13	-4.40445e-10	0.204545
22475459	chr9:22475459:A:G	5.44829e-20	-2.23881	-2.57401e-10	2.14005e-14	-1.72402	-2.57401e-10
22475582	chr9:22475582:T:C	2.83669e-20	-1.74957	-1.14191	5.37497e-15	-1.98069	-1.12499
22475834	chr9:22475834:A:G	3.91401e-18	3.20064	-1.16502	8.41301e-13	3.12577	-1.17825
22475934	chr9:22475934:G:T	1.52233e-19	-4.40445e-10	-1.21129	3.59243e-14	-4.40445e-10	-1.20602
22476160	chr9:22476160:T:C	1.02578e-19	-1.60607	-2.57401e-10	6.79606e-14	-0.568506	-2.57401e-10
22476207	chr9:22476207:C:T	6.88599e-20	-2.00463	-2.57401e-10	2.83413e-14	-1.44311	-2.57401e-10
22476546	chr9:22476546:C:CA	3.54223e-19	-4.40445e-10	-0.366774	5.98746e-14	-4.40445e-10	-0.695183
22476547	chr9:22476547:C:A	3.58336e-19	-4.40445e-10	-0.35523	6.04234e-14	-4.40445e-10	-0.686059
22476565	chr9:22476565:C:T	1.86264e-19	-4.40445e-10	-1.00954	4.55666e-14	-4.40445e-10	-0.968261
22476583	chr9:22476583:G:T	2.81176e-19	-4.40445e-10	-0.597719	5.67418e-14	-4.40445e-10	-0.748924
22477135	chr9:22477135:C:T	9.0461e-20	-1.64963	-0.0821573	1.17048e-14	-2.07302	-0.254417
22477221	chr9:22477221:T:G	2.59578e-19	-2.19001	1.51237	8.61201e-14	-2.13703	1.80534
22477243	chr9:22477243:A:G	2.53259e-19	-4.40445e-10	-0.702288	5.18745e-14	-4.40445e-10	-0.838608
22477827	chr9:22477827:A:G	1.62134e-19	-4.40445e-10	-1.14828	3.94024e-14	-4.40445e-10	-1.11361
22478015	chr9:22478015:G:A	2.22788e-19	-4.40445e-10	-0.830478	4.57268e-14	-4.40445e-10	-0.964749
22478063	chr9:22478063:T:C	1.53651e-19	-4.40445e-10	-1.20202	3.60795e-14	-4.40445e-10	-1.20171
22478149	chr9:22478149:T:G	2.58621e-19	-4.40445e-10	-0.681336	6.42141e-14	-4.40445e-10	-0.625213
22478538	chr9:22478538:A:G	3.48166e-19	-4.40445e-10	-0.384022	5.90365e-14	-4.40445e-10	-0.709279
22478589	chr9:22478589:A:T	1.54496e-19	-4.40445e-10	-1.19654	3.69187e-14	-4.40445e-10	-1.17872
22478824	chr9:22478824:A:T	4.10781e-19	-4.40445e-10	-0.218641	8.84805e-14	-4.40445e-10	-0.304653
22479014	chr9:22479014:A:G	1.54528e-19	-4.40445e-10	-1.19632	3.69342e-14	-4.40445e-10	-1.1783
22479103	chr9:22479103:T:C	1.03526e-17	3.94633	-0.938039	2.39764e-12	3.89428	-0.89948
22479808	chr9:22479808:C:T	1.55078e-19	-4.40445e-10	-1.19277	3.70971e-14	-4.40445e-10	-1.1739
22479814	chr9:22479814:C:T	1.53042e-19	-4.40445e-10	-1.20599	3.57807e-14	-4.40445e-10	-1.21003
22479963	chr9:22479963:A:G	2.63151e-19	-4.40445e-10	-0.663974	5.36003e-14	-4.40445e-10	-0.805881
22480171	chr9:22480171:T:C	1.59816e-19	-4.40445e-10	-1.16268	3.87045e-14	-4.40445e-10	-1.13148
22480186	chr9:22480186:C:A	1.52229e-19	-4.40445e-10	-1.21131	3.58183e-14	-4.40445e-10	-1.20898
22480486	chr9:22480486:G:A	1.67364e-19	-4.40445e-10	-1.11653	4.12505e-14	-4.40445e-10	-1.06777
22480633	chr9:22480633:C:T	1.53178e-19	-4.40445e-10	-1.2051	3.59174e-14	-4.40445e-10	-1.20621
22480637	chr9:22480637:G:T	1.56131e-19	-4.40445e-10	-1.186	3.75028e-14	-4.40445e-10	-1.16302
22480851	chr9:22480851:C:T	5.03144e-19	-4.40445e-10	-0.0158242	1.5287e-13	-4.40445e-10	0.24215
22481068	chr9:22481068:C:T	1.62398e-19	-4.40445e-10	-1.14665	3.95048e-14	-4.40445e-10	-1.11101
22481287	chr9:22481287:C:T	6.39482e-20	-2.12945	0.0508268	2.62419e-14	-1.86329	0.343215
22481680	chr9:22481680:T:C	1.47168e-18	1.05746	-2.57401e-10	3.07014e-13	0.939457	-2.57401e-10
22481754	chr9:22481754:T:A	2.19315e-20	-2.17796	-0.970821	5.13739e-15	-2.17248	-0.978415
22482482	chr9:22482482:C:G	2.38929e-19	-4.40445e-10	-0.760534	5.96291e-14	-4.40445e-10	-0.699291
22482542	chr9:22482542:T:C	3.65032e-19	-4.40445e-10	-0.336716	8.03249e-14	-4.40445e-10	-0.401355
22482706	chr9:22482706:T:C	2.27039e-20	-2.17097	-0.943197	5.42202e-15	-2.14719	-0.949781
22482707	chr9:22482707:G:A	2.33703e-20	-2.11692	-0.968317	4.94525e-15	-2.2141	-0.974906
22482827	chr9:22482827:A:G	2.28115e-19	-4.40445e-10	-0.80685	4.74999e-14	-4.40445e-10	-0.926708
22482891	chr9:22482891:T:C	2.51648e-19	-4.40445e-10	-0.70867	5.66354e-14	-4.40445e-10	-0.7508
22482956	chr9:22482956:T:G	1.57036e-19	-4.40445e-10	-1.18022	3.78807e-14	-4.40445e-10	-1.15299
22483349	chr9:22483349:TA:T	2.2367e-20	-2.17069	-0.958429	5.18052e-15	-2.1777	-0.964832
22483522	chr9:22483522:G:A	5.64744e-20	-2.20291	-2.57401e-10	1.3038e-14	-2.21957	-2.57401e-10
22484570	chr9:22484570:G:A	6.74475e-20	-2.02535	-2.57401e-10	2.59351e-14	-1.53184	-2.57401e-10
22484703	chr9:22484703:G:A	1.41927e-19	-2.22584	0.944453	4.61185e-14	-2.19339	1.23717
22484936	chr9:22484936:A:G	2.56236e-20	-1.78185	-1.21134	4.78763e-15	-2.01135	-1.21005
22485226	chr9:22485226:A:G	7.84854e-18	3.6908	-0.959421	3.56044e-12	4.43261	-1.0424
22485418	chr9:22485418:A:G	1.55846e-19	-4.40445e-10	-1.18783	3.70495e-14	-4.40445e-10	-1.17518
22485739	chr9:22485739:T:C	1.53179e-19	-4.40445e-10	-1.2051	3.64366e-14	-4.40445e-10	-1.19186
22485809	chr9:22485809:G:A	1.57604e-19	-4.40445e-10	-1.17662	3.75683e-14	-4.40445e-10	-1.16127
22485880	chr9:22485880:C:G	1.55881e-19	-4.40445e-10	-1.18761	3.70592e-14	-4.40445e-10	-1.17492
22485959	chr9:22485959:A:C	4.31887e-18	3.19706	-1.06302	1.94339e-12	3.90953	-1.12477
22486116	chr9:22486116:A:G	1.70143e-19	-4.40445e-10	-1.10006	4.28858e-14	-4.40445e-10	-1.0289
22486326	chr9:22486326:G:A	5.95936e-20	-2.14915	-2.57401e-10	1.27885e-14	-2.23889	-2.57401e-10
22486566	chr9:22486566:T:C	2.98924e-20	-1.73473	-1.10437	5.04342e-15	-2.07446	-1.09489
22486749	chr9:22486749:G:T	1.6536e-19	-4.40445e-10	-1.12857	4.03313e-14	-4.40445e-10	-1.09031
22487550	chr9:22487550:C:T	1.64698e-19	-4.40445e-10	-1.13259	4.01552e-14	-4.40445e-10	-1.09468
22487594	chr9:22487594:T:C	7.14317e-20	-1.96796	-2.57401e-10	1.86414e-14	-1.86205	-2.57401e-10
22487716	chr9:22487716:T:A	1.53325e-19	-4.40445e-10	-1.20414	3.65126e-14	-4.40445e-10	-1.18978
22487769	chr9:22487769:C:T	1.46729e-19	-0.103462	-1.14465	7.93414e-14	0.715095	-1.12877
22487837	chr9:22487837:C:G	2.04069e-19	0.216995	-1.13524	1.16986e-13	1.09256	-1.11794
22488473	chr9:22488473:A:G	3.18071e-19	-4.40445e-10	-0.474425	6.37616e-14	-4.40445e-10	-0.632283
22488929	chr9:22488929:C:T	1.67863e-19	-4.40445e-10	-1.11356	3.78167e-14	-4.40445e-10	-1.15468
22489243	chr9:22489243:T:C	2.51856e-19	-4.40445e-10	-0.707844	5.36476e-14	-4.40445e-10	-0.804998
22489497	chr9:22489497:T:C	1.73061e-19	-4.40445e-10	-1.08306	4.42595e-14	-4.40445e-10	-0.997365
22490230	chr9:22490230:G:A	6.27558e-20	-2.09745	-2.57401e-10	5.6137e-14	-0.75964	-2.57401e-10
22490448	chr9:22490448:G:T	2.13867e-18	-4.40445e-10	1.43124	3.52582e-13	-4.40445e-10	1.07785
22490687	chr9:22490687:A:T	2.48706e-20	-2.07387	-0.949146	5.12036e-15	-2.19054	-0.963675
22490744	chr9:22490744:T:C	2.8226e-19	-1.41327	0.819393	4.498e-14	-1.77584	0.794626
22490888	chr9:22490888:T:C	3.3888e-19	-0.557202	0.146147	2.62344e-14	-1.59261	0.072251
22491192	chr9:22491192:C:A	1.59553e-19	-4.40445e-10	-1.16432	3.6441e-14	-4.40445e-10	-1.19174
22491565	chr9:22491565:C:T	2.45089e-20	-1.88357	-1.1541	1.32205e-14	-1.02132	-1.18434
22491579	chr9:22491579:T:C	1.55345e-19	-4.40445e-10	-1.19105	3.62296e-14	-4.40445e-10	-1.19756
22491609	chr9:22491609:G:T	2.50595e-19	-4.40445e-10	-0.712864	5.90305e-14	-4.40445e-10	-0.70938
22491720	chr9:22491720:T:A	1.67916e-19	-4.40445e-10	-1.11324	4.11634e-14	-4.40445e-10	-1.06989
22492029	chr9:22492029:A:G	1.07129e-18	-4.40445e-10	0.739919	1.9028e-13	-4.40445e-10	0.461063
22492123	chr9:22492123:A:T	1.88708e-19	-4.40445e-10	-0.996502	5.0057e-14	-4.40445e-10	-0.874272
22492451	chr9:22492451:C:G	2.34163e-19	-4.40445e-10	-0.780683	5.39495e-14	-4.40445e-10	-0.799387
22492649	chr9:22492649:C:T	1.90268e-19	-4.40445e-10	-0.988265	4.39303e-14	-4.40445e-10	-1.00483
22492889	chr9:22492889:C:T	1.68477e-19	-4.40445e-10	-1.1099	4.19221e-14	-4.40445e-10	-1.05162
22493119	chr9:22493119:G:A	6.01829e-20	-2.13931	-2.57401e-10	1.6145e-14	-2.00582	-2.57401e-10
22493235	chr9:22493235:A:G	7.83946e-18	3.74644	-1.01622	3.63415e-12	4.49763	-1.08694
22493285	chr9:22493285:T:C	1.81393e-19	0.0445852	-1.08062	9.89667e-14	0.813109	-1.00576
22493301	chr9:22493301:T:A	1.23902e-19	-1.57774	0.160528	2.26835e-14	-1.81951	0.153716
22493587	chr9:22493587:T:C	2.75256e-20	-1.71276	-1.20883	5.04926e-15	-1.95691	-1.21129
22493724	chr9:22493724:C:G	1.44776e-19	-0.130806	-1.1307	7.54199e-14	0.656404	-1.12077
22493922	chr9:22493922:A:C	1.06593e-19	-1.94669	0.379012	7.08655e-14	-1.22597	0.699324
22494316	chr9:22494316:C:T	1.62776e-19	-4.40445e-10	-1.14433	3.76976e-14	-4.40445e-10	-1.15784
22494362	chr9:22494362:G:C	3.07005e-20	-1.8928	-0.919623	5.94003e-15	-2.06549	-0.940228
22494454	chr9:22494454:G:A	1.95595e-19	-4.40445e-10	-0.960656	4.74231e-14	-4.40445e-10	-0.928325
22494535	chr9:22494535:CAT:C	1.59503e-19	-4.40445e-10	-1.16464	3.90195e-14	-4.40445e-10	-1.12337
22494538	chr9:22494538:A:T	2.82221e-20	-1.68592	-1.21068	5.15355e-15	-1.94118	-1.20657
22494539	chr9:22494539:G:T	1.66667e-19	-4.40445e-10	-1.1207	4.0783e-14	-4.40445e-10	-1.07917
22494611	chr9:22494611:C:T	5.90371e-20	-2.15853	-2.57401e-10	1.28326e-14	-2.23545	-2.57401e-10
22494955	chr9:22494955:T:G	1.56561e-19	-4.40445e-10	-1.18325	4.08575e-14	-4.40445e-10	-1.07735
22495006	chr9:22495006:G:A	2.68901e-20	-1.73519	-1.20976	5.00312e-15	-1.97317	-1.2042
22495035	chr9:22495035:G:A	3.18533e-20	-1.9253	-0.850264	6.24968e-15	-2.0848	-0.8701
22495201	chr9:22495201:C:T	5.56139e-20	-1.67334	-0.544931	9.09208e-15	-1.92258	-0.657453
22496181	chr9:22496181:A:G	1.64707e-19	-4.40445e-10	-1.13253	4.07213e-14	-4.40445e-10	-1.08068
22496203	chr9:22496203:G:A	1.31359e-19	-1.69353	0.334767	2.42131e-14	-1.92207	0.321531
22497182	chr9:22497182:A:G	2.17457e-19	-4.40445e-10	-0.854697	5.2785e-14	-4.40445e-10	-0.821209
22497290	chr9:22497290:C:G	2.89327e-19	-4.40445e-10	-0.569144	6.1361e-14	-4.40445e-10	-0.670661
22497557	chr9:22497557:T:C	3.23197e-19	-4.40445e-10	-0.45844	6.82335e-14	-4.40445e-10	-0.5645
22497916	chr9:22497916:G:A	1.55699e-19	-4.40445e-10	-1.18878	3.73228e-14	-4.40445e-10	-1.16783
22498440	chr9:22498440:G:A	1.62344e-18	-4.40445e-10	1.1556	3.70094e-13	-4.40445e-10	1.12632
22499389	chr9:22499389:A:C	1.75049e-19	-4.40445e-10	-1.07164	4.3105e-14	-4.40445e-10	-1.0238
22499569	chr9:22499569:T:C	2.65658e-19	-4.40445e-10	-0.654493	5.67569e-14	-4.40445e-10	-0.748658
22500349	chr9:22500349:T:G	3.41877e-19	-4.40445e-10	-0.40225	6.86506e-14	-4.40445e-10	-0.558404
22500714	chr9:22500714:C:A	1.92764e-19	-4.40445e-10	-0.975236	4.35471e-14	-4.40445e-10	-1.01359
22501750	chr9:22501750:G:A	2.08315e-19	-4.40445e-10	-0.897649	5.24394e-14	-4.40445e-10	-0.827778
22502466	chr9:22502466:A:AT	1.80164e-19	-4.40445e-10	-1.04283	4.45431e-14	-4.40445e-10	-0.990978
22502671	chr9:22502671:A:ACT	1.60005e-19	-4.40445e-10	-1.1615	3.72575e-14	-4.40445e-10	-1.16958
22502674	chr9:22502674:A:AT	1.57983e-19	-4.40445e-10	-1.17421	3.6825e-14	-4.40445e-10	-1.18126
22502677	chr9:22502677:C:T	1.5865e-19	-4.40445e-10	-1.17	3.69651e-14	-4.40445e-10	-1.17746
22502679	chr9:22502679:G:GAAA	1.57836e-19	-4.40445e-10	-1.17514	3.6797e-14	-4.40445e-10	-1.18202
22502681	chr9:22502681:G:A	1.54886e-19	-4.40445e-10	-1.19401	3.61831e-14	-4.40445e-10	-1.19884
22502957	chr9:22502957:T:C	2.59158e-19	-4.40445e-10	-0.679262	6.53926e-14	-4.40445e-10	-0.607026
22504262	chr9:22504262:T:TGTTTTG	2.35169e-19	-4.40445e-10	-0.776395	5.95002e-14	-4.40445e-10	-0.701455
22504358	chr9:22504358:G:A	1.57313e-19	-4.40445e-10	-1.17846	3.72257e-14	-4.40445e-10	-1.17044
22504466	chr9:22504466:T:C	2.01474e-19	-2.23849	1.30745	6.36357e-14	-2.22183	1.58757
22504606	chr9:22504606:T:G	4.41434e-18	3.30886	-1.15295	2.13008e-12	4.05829	-1.18181
22504656	chr9:22504656:C:T	2.08476e-19	-4.40445e-10	-0.896879	5.28083e-14	-4.40445e-10	-0.820766
22504784	chr9:22504784:A:G	1.73962e-19	-4.40445e-10	-1.07787	4.26111e-14	-4.40445e-10	-1.03532
22504927	chr9:22504927:G:A	2.10466e-19	-1.60776	0.720388	3.54834e-14	-1.91833	0.699956
22505105	chr9:22505105:G:A	2.3646e-20	-2.18634	-0.887169	6.40248e-15	-2.00277	-0.927985
22505194	chr9:22505194:T:C	2.72768e-20	-1.78626	-1.1444	5.22929e-15	-2.00154	-1.13162
22505195	chr9:22505195:G:A	1.7364e-19	-4.40445e-10	-1.07972	3.90413e-14	-4.40445e-10	-1.12281
22505261	chr9:22505261:C:T	2.23933e-19	-4.40445e-10	-0.825353	5.71655e-14	-4.40445e-10	-0.741484
22505544	chr9:22505544:T:C	3.19052e-19	-4.40445e-10	-0.471347	6.74603e-14	-4.40445e-10	-0.575896
22506014	chr9:22506014:T:G	1.52241e-19	-4.40445e-10	-1.21123	3.58698e-14	-4.40445e-10	-1.20754
22506161	chr9:22506161:G:A	4.61355e-19	-4.40445e-10	-0.102534	1.00864e-13	-4.40445e-10	-0.173662
22506214	chr9:22506214:A:C	2.61387e-19	-4.40445e-10	-0.670699	5.80594e-14	-4.40445e-10	-0.725968
22506330	chr9:22506330:A:T	2.0935e-19	-4.40445e-10	-0.892691	5.3237e-14	-4.40445e-10	-0.812681
22506365	chr9:22506365:T:C	2.70228e-19	-4.40445e-10	-0.637434	6.81471e-14	-4.40445e-10	-0.565766
22506667	chr9:22506667:C:G	1.5544e-19	-4.40445e-10	-1.19044	3.6277e-14	-4.40445e-10	-1.19625
22506687	chr9:22506687:C:T	1.52404e-19	-4.40445e-10	-1.21016	3.59505e-14	-4.40445e-10	-1.20529
22506723	chr9:22506723:T:C	6.07609e-20	-1.54935	-0.580403	8.88911e-15	-1.89165	-0.710956
22506726	chr9:22506726:C:T	2.85475e-19	-4.40445e-10	-0.582547	5.99548e-14	-4.40445e-10	-0.693843
22507126	chr9:22507126:G:A	2.22698e-19	-2.07295	1.24207	7.0213e-14	-2.06608	1.53018
22507131	chr9:22507131:T:C	6.08302e-20	-1.96206	-0.166552	4.28462e-14	-1.23156	0.201741
22507145	chr9:22507145:A:G	3.25833e-19	-4.40445e-10	-0.450316	7.46187e-14	-4.40445e-10	-0.475044
22507153	chr9:22507153:C:T	2.78954e-19	-4.40445e-10	-0.605656	7.04639e-14	-4.40445e-10	-0.532334
22507245	chr9:22507245:C:G	1.97354e-19	-4.40445e-10	-0.951702	4.23911e-14	-4.40445e-10	-1.0405
22507380	chr9:22507380:G:A	9.27718e-18	4.05584	-1.15723	4.68481e-12	4.84849	-1.18384
22507403	chr9:22507403:A:T	1.08811e-19	-1.54709	-2.57401e-10	1.68589e-14	-1.96256	-2.57401e-10
22507830	chr9:22507830:G:A	3.26722e-20	-1.74912	-1.00106	6.40167e-15	-1.97024	-0.960635
22508101	chr9:22508101:T:C	9.17316e-20	-1.69082	-0.0270113	2.18738e-14	-1.94293	0.240785
22508383	chr9:22508383:C:T	2.95871e-20	-1.68671	-1.16266	1.74646e-14	-0.737065	-1.19019
22508477	chr9:22508477:C:T	1.79945e-19	-4.40445e-10	-1.04405	4.48269e-14	-4.40445e-10	-0.984627
22508702	chr9:22508702:T:C	2.44378e-19	-4.40445e-10	-0.737987	5.11524e-14	-4.40445e-10	-0.852625
22508719	chr9:22508719:C:T	1.58345e-19	-4.40445e-10	-1.17192	3.73177e-14	-4.40445e-10	-1.16797
22508808	chr9:22508808:C:T	2.83034e-20	-1.72225	-1.17147	1.63425e-14	-0.796622	-1.19704
22508920	chr9:22508920:C:T	2.80817e-19	-4.40445e-10	-0.598998	7.06322e-14	-4.40445e-10	-0.529948
22509013	chr9:22509013:G:A	1.43767e-19	-1.6996	0.43109	2.91632e-14	-1.96143	0.546899
22509070	chr9:22509070:G:T	9.81115e-20	-1.71037	0.0597754	2.39413e-14	-1.9591	0.347272
22509535	chr9:22509535:C:G	5.54765e-20	-2.22074	-2.57401e-10	1.2798e-14	-2.23815	-2.57401e-10
22509887	chr9:22509887:G:A	3.05632e-19	-4.40445e-10	-0.51432	6.47871e-14	-4.40445e-10	-0.616328
22509912	chr9:22509912:C:A	2.70647e-20	-1.79648	-1.14199	5.20446e-15	-2.00798	-1.12994
22510013	chr9:22510013:T:C	1.33898e-18	-4.40445e-10	0.962963	2.35671e-13	-4.40445e-10	0.675002
22510112	chr9:22510112:G:A	2.88317e-19	-4.40445e-10	-0.572641	6.03808e-14	-4.40445e-10	-0.686764
22510188	chr9:22510188:G:A	3.13633e-19	-4.40445e-10	-0.488478	6.69876e-14	-4.40445e-10	-0.582927
22510505	chr9:22510505:G:A	3.72674e-19	-0.315996	-2.57401e-10	6.21558e-14	-0.657791	-2.57401e-10
22510534	chr9:22510534:A:G	1.3713e-18	-4.40445e-10	0.986813	2.52143e-13	-4.40445e-10	0.74256
22510605	chr9:22510605:T:G	1.9688e-19	-4.40445e-10	-0.954107	3.9456e-14	-4.40445e-10	-1.11225
22510710	chr9:22510710:T:G	2.23735e-19	-4.40445e-10	-0.82624	5.7278e-14	-4.40445e-10	-0.739518
22512015	chr9:22512015:A:G	5.63105e-20	-2.20582	-2.57401e-10	1.33468e-14	-2.19616	-2.57401e-10
22512263	chr9:22512263:C:T	3.00302e-20	-1.79396	-1.04053	1.61736e-14	-0.90377	-1.10029
22512389	chr9:22512389:ATTCT:A	3.34191e-19	-4.40445e-10	-0.424989	6.83689e-14	-4.40445e-10	-0.562517
22512852	chr9:22512852:G:T	1.95888e-19	-4.40445e-10	-0.959159	4.92479e-14	-4.40445e-10	-0.890568
22512940	chr9:22512940:G:T	2.4051e-19	-4.40445e-10	-0.753939	7.19491e-14	-4.40445e-10	-0.511476
22512942	chr9:22512942:T:C	2.09647e-19	-4.40445e-10	-0.891278	4.09744e-14	-4.40445e-10	-1.07449
22513078	chr9:22513078:T:G	1.94171e-19	-4.40445e-10	-0.967961	4.88956e-14	-4.40445e-10	-0.897748
22513121	chr9:22513121:T:A	1.20668e-19	-1.66348	0.219816	2.92681e-14	-1.92827	0.517328
22513245	chr9:22513245:T:A	2.28392e-19	-4.40445e-10	-0.805639	5.08492e-14	-4.40445e-10	-0.85857
22513286	chr9:22513286:A:G	4.61456e-20	-1.56229	-0.842607	9.49195e-15	-1.86968	-0.667311
22513320	chr9:22513320:G:A	1.20577e-19	-1.68563	0.241214	2.94424e-14	-1.94418	0.539179
22513556	chr9:22513556:GA:G	1.31928e-19	-1.6571	0.302656	3.22799e-14	-1.92134	0.608354
22513683	chr9:22513683:A:G	3.0089e-19	-1.37775	0.847791	7.77359e-14	-1.7175	1.28338
22513842	chr9:22513842:T:C	1.44735e-19	-1.5831	0.321309	3.4763e-14	-1.8676	0.628723
22513911	chr9:22513911:C:CA	1.55306e-19	-1.50843	0.317124	3.62498e-14	-1.82317	0.626172
22513989	chr9:22513989:C:G	1.36352e-17	4.45494	-1.17123	5.88018e-12	5.08706	-1.19515
22514092	chr9:22514092:C:T	1.55875e-19	-4.40445e-10	-1.18764	3.6064e-14	-4.40445e-10	-1.20214
22514266	chr9:22514266:G:A	3.4558e-19	-4.40445e-10	-0.391477	7.04732e-14	-4.40445e-10	-0.532203
22514425	chr9:22514425:T:C	1.92652e-19	-4.40445e-10	-0.975814	3.88409e-14	-4.40445e-10	-1.12796
22514460	chr9:22514460:G:A	1.33752e-19	-1.59593	0.255218	3.21576e-14	-1.87572	0.558931
22514878	chr9:22514878:A:G	1.3165e-19	-1.64122	0.28467	3.21124e-14	-1.90995	0.591751
22514963	chr9:22514963:A:G	4.25649e-18	3.31055	-1.19105	2.17038e-12	4.10119	-1.20597
22515367	chr9:22515367:A:G	4.761e-18	3.41077	-1.17926	2.4382e-12	4.21093	-1.19935
22515503	chr9:22515503:A:G	4.54882e-18	3.33841	-1.15248	2.30568e-12	4.13696	-1.18126
22515596	chr9:22515596:A:C	3.25547e-19	-4.40445e-10	-0.451195	6.90838e-14	-4.40445e-10	-0.552114
22515689	chr9:22515689:A:G	1.53634e-19	-4.40445e-10	-1.20213	3.57784e-14	-4.40445e-10	-1.21009
22515738	chr9:22515738:C:T	4.0065e-19	-4.40445e-10	-0.243612	8.65931e-14	-4.40445e-10	-0.326215
22515958	chr9:22515958:T:C	2.958e-20	-1.67078	-1.17883	5.51032e-15	-1.9102	-1.17062
22516422	chr9:22516422:C:T	2.21104e-20	-1.95011	-1.19055	1.09387e-14	-1.18602	-1.20911
22516964	chr9:22516964:A:G	3.00303e-20	-1.65338	-1.18112	5.5804e-15	-1.89512	-1.17306
22517148	chr9:22517148:A:G	1.23972e-19	-1.6484	0.231759	3.00939e-14	-1.91628	0.53317
22517258	chr9:22517258:A:G	3.72948e-19	-4.40445e-10	-0.315261	8.0863e-14	-4.40445e-10	-0.394679
22517383	chr9:22517383:T:C	3.73398e-19	-4.40445e-10	-0.314055	8.09597e-14	-4.40445e-10	-0.393483
22517462	chr9:22517462:A:T	2.23534e-19	-4.40445e-10	-0.827136	5.47346e-14	-4.40445e-10	-0.784939
22517470	chr9:22517470:G:T	1.59606e-19	-4.40445e-10	-1.16399	3.65863e-14	-4.40445e-10	-1.18776
22517762	chr9:22517762:C:G	6.66979e-20	-1.52829	-0.508242	9.63949e-15	-1.87947	-0.642101
22518183	chr9:22518183:G:A	1.1459e-19	-1.5764	0.0810666	2.67268e-14	-1.86353	0.361766
22518196	chr9:22518196:T:G	4.47372e-18	3.35613	-1.18686	2.29011e-12	4.15232	-1.2034
22518311	chr9:22518311:C:G	2.9554e-20	-1.68445	-1.16603	5.50325e-15	-1.92665	-1.15544
22518322	chr9:22518322:G:A	1.55248e-19	-4.40445e-10	-1.19168	3.71989e-14	-4.40445e-10	-1.17115
22519403	chr9:22519403:A:G	1.64772e-19	-4.40445e-10	-1.13214	3.97814e-14	-4.40445e-10	-1.10403
22519475	chr9:22519475:T:C	9.40824e-20	-0.488327	-1.2042	4.54106e-14	0.217738	-1.18943
22519776	chr9:22519776:T:C	1.95539e-19	-4.40445e-10	-0.960941	4.13522e-14	-4.40445e-10	-1.06531
22520711	chr9:22520711:C:T	1.58302e-17	4.64196	-1.20899	6.758e-12	5.24236	-1.21131
22520898	chr9:22520898:G:T	6.15384e-20	-2.11704	-2.57401e-10	1.66892e-14	-1.97267	-2.57401e-10
22520978	chr9:22520978:T:G	1.70791e-19	-4.40445e-10	-1.09626	4.18345e-14	-4.40445e-10	-1.05371
22521012	chr9:22521012:T:C	1.66019e-19	-4.40445e-10	-1.1246	4.54552e-14	-4.40445e-10	-0.970707
22521095	chr9:22521095:A:G	3.92974e-17	4.20043	0.14178	2.1155e-11	4.94665	0.225553
22521171	chr9:22521171:A:G	3.26833e-19	-4.40445e-10	-0.447253	9.74342e-14	-4.40445e-10	-0.208257
22521521	chr9:22521521:G:T	1.89474e-17	4.31301	-0.700283	5.68588e-12	4.71001	-0.8517
22521831	chr9:22521831:G:A	3.44671e-19	-4.40445e-10	-0.394109	7.47528e-14	-4.40445e-10	-0.473249
22522719	chr9:22522719:A:C	1.54894e-19	-4.40445e-10	-1.19396	3.71358e-14	-4.40445e-10	-1.17285
22522739	chr9:22522739:A:G	2.5184e-20	-1.81938	-1.19111	4.8566e-15	-2.01168	-1.19542
22522811	chr9:22522811:G:A	4.92639e-18	3.47286	-1.2072	1.88371e-12	3.92975	-1.17619
22523534	chr9:22523534:G:A	1.34651e-19	-0.294462	-1.03955	6.7412e-14	0.305935	-0.882547
22523645	chr9:22523645:A:C	1.6169e-19	-4.40445e-10	-1.15102	3.93463e-14	-4.40445e-10	-1.11503
22523806	chr9:22523806:T:G	3.22751e-18	3.05365	-1.21089	1.37206e-12	3.64068	-1.20405
22524082	chr9:22524082:A:AT	2.96065e-19	-4.40445e-10	-0.546121	6.28119e-14	-4.40445e-10	-0.64729
22524170	chr9:22524170:G:A	5.63986e-19	-4.40445e-10	0.0983295	1.3299e-13	-4.40445e-10	0.102837
22524186	chr9:22524186:G:A	3.03197e-19	-4.40445e-10	-0.522317	6.80909e-14	-4.40445e-10	-0.566592
22524418	chr9:22524418:G:C	3.02634e-20	-1.71994	-1.10682	6.28742e-15	-1.92668	-1.02221
22524796	chr9:22524796:A:G	2.80871e-19	-4.40445e-10	-0.598806	7.49306e-14	-4.40445e-10	-0.470873
22524926	chr9:22524926:T:C	2.60446e-20	-1.77665	-1.20024	4.9559e-15	-1.99115	-1.19571
22525280	chr9:22525280:T:C	2.52403e-20	-1.80632	-1.20193	4.83928e-15	-2.01304	-1.19763
22525377	chr9:22525377:C:G	5.90796e-20	-2.15782	-2.57401e-10	1.28074e-14	-2.23741	-2.57401e-10
22525506	chr9:22525506:A:G	2.29497e-20	-1.89568	-1.20772	1.22273e-14	-1.09716	-1.1866
22525700	chr9:22525700:G:A	1.24223e-19	-2.04628	0.631661	3.78249e-14	-2.04432	0.889854
22526471	chr9:22526471:C:T	2.46095e-18	-4.40445e-10	1.5716	8.86422e-13	-4.40445e-10	1.99976
22526709	chr9:22526709:A:G	1.90256e-18	2.51375	-1.19949	9.06104e-13	3.13732	-1.11561
22526739	chr9:22526739:G:A	1.83134e-19	-4.40445e-10	-1.02648	4.55723e-14	-4.40445e-10	-0.968135
22526804	chr9:22526804:T:C	2.46996e-20	-1.81854	-1.21137	4.76273e-15	-2.01522	-1.21139
22526959	chr9:22526959:A:G	1.52447e-19	-4.40445e-10	-1.20988	3.57525e-14	-4.40445e-10	-1.21081
22526996	chr9:22526996:T:C	1.69844e-18	2.4081	-1.20733	7.87685e-13	3.02316	-1.14149
22527118	chr9:22527118:C:G	1.04563e-19	-2.19827	0.611352	3.22082e-14	-2.19258	0.877367
22527628	chr9:22527628:T:G	1.68945e-18	2.33703	-1.14157	8.11904e-13	2.94987	-1.03792
22528076	chr9:22528076:CT:C	6.23861e-20	-2.10336	-2.57401e-10	1.27958e-14	-2.23832	-2.57401e-10
22528083	chr9:22528083:CCTTCCTT:C	3.32625e-19	-4.40445e-10	-0.429685	9.50691e-14	-4.40445e-10	-0.232831
22529096	chr9:22529096:A:C	1.078e-19	-1.55642	-2.57401e-10	2.68299e-14	-1.49792	-2.57401e-10
22529138	chr9:22529138:A:G	5.63618e-20	-2.23746	0.0325505	1.33286e-14	-2.22446	0.0269423
22530548	chr9:22530548:A:G	2.23511e-19	-4.40445e-10	-0.827238	5.08343e-14	-4.40445e-10	-0.858865
22530854	chr9:22530854:C:T	2.81194e-19	-4.40445e-10	-0.597656	5.89299e-14	-4.40445e-10	-0.711087
22531027	chr9:22531027:A:G	4.18887e-18	3.27781	-1.17433	2.76944e-12	4.33371	-1.19475
22531191	chr9:22531191:G:A	7.72024e-20	-1.33971	-0.550556	1.50159e-14	-1.64522	-0.433101
22531576	chr9:22531576:T:G	2.59851e-19	-4.40445e-10	-0.676592	5.99581e-14	-4.40445e-10	-0.693789
22531774	chr9:22531774:C:G	1.36644e-19	-2.06461	0.745289	3.13172e-14	-1.98491	0.641646
22531949	chr9:22531949:A:C	3.71079e-18	3.09089	-1.10859	2.51048e-12	4.16645	-1.12566
22532074	chr9:22532074:T:G	3.13452e-19	-4.40445e-10	-0.489055	6.50732e-14	-4.40445e-10	-0.611923
22532146	chr9:22532146:C:T	2.72693e-20	-1.79585	-1.13509	5.21096e-15	-2.03478	-1.10189
22532250	chr9:22532250:T:C	3.78216e-20	-1.76942	-0.834396	7.09467e-15	-2.04212	-0.785972
22532388	chr9:22532388:T:C	1.53302e-19	-4.40445e-10	-1.20429	3.5734e-14	-4.40445e-10	-1.21133
22532760	chr9:22532760:G:A	3.32509e-19	-4.40445e-10	-0.430033	6.8698e-14	-4.40445e-10	-0.557715
22532876	chr9:22532876:C:T	2.32663e-19	-4.40445e-10	-0.787111	5.81174e-14	-4.40445e-10	-0.724969
22533141	chr9:22533141:A:G	2.79789e-19	-4.40445e-10	-0.602666	6.44316e-14	-4.40445e-10	-0.62183
22533291	chr9:22533291:A:G	5.79563e-19	-4.40445e-10	0.125574	1.24767e-13	-4.40445e-10	0.0390155
22533620	chr9:22533620:G:C	5.95693e-20	-2.23679	0.0872351	1.47508e-14	-2.22878	0.132641
22533623	chr9:22533623:T:C	1.57333e-19	-4.40445e-10	-1.17834	3.76115e-14	-4.40445e-10	-1.16012
22533880	chr9:22533880:G:A	2.44273e-19	-4.40445e-10	-0.738414	6.11866e-14	-4.40445e-10	-0.673507
22534107	chr9:22534107:A:G	2.93062e-19	-4.40445e-10	-0.556317	6.77622e-14	-4.40445e-10	-0.571431
22534117	chr9:22534117:G:C	1.24625e-19	-1.41139	-2.57401e-10	3.51768e-14	-1.22705	-2.57401e-10
22534128	chr9:22534128:A:C	1.52247e-19	-4.40445e-10	-1.2112	3.57503e-14	-4.40445e-10	-1.21088
22534185	chr9:22534185:G:A	3.64486e-19	-0.886796	0.548583	5.33935e-14	-1.34635	0.536605
22534334	chr9:22534334:A:G	2.85559e-19	-4.40445e-10	-0.582254	6.43298e-14	-4.40445e-10	-0.623412
22534342	chr9:22534342:T:A	2.95583e-19	-4.40445e-10	-0.547751	6.6478e-14	-4.40445e-10	-0.590563
22534382	chr9:22534382:A:G	3.51826e-19	-0.920908	0.547344	5.16914e-14	-1.37552	0.533377
22534520	chr9:22534520:G:C	6.49657e-20	-2.06284	-2.57401e-10	1.34542e-14	-2.18814	-2.57401e-10
22534642	chr9:22534642:A:T	2.87731e-19	-4.40445e-10	-0.574674	6.48643e-14	-4.40445e-10	-0.615137
22534702	chr9:22534702:G:T	1.53143e-19	-4.40445e-10	-1.20533	3.5777e-14	-4.40445e-10	-1.21013
22534705	chr9:22534705:C:G	2.00637e-19	-4.40445e-10	-0.935204	4.88326e-14	-4.40445e-10	-0.899037
22535247	chr9:22535247:T:C	5.61091e-20	-2.2094	-2.57401e-10	1.30746e-14	-2.21676	-2.57401e-10
22535295	chr9:22535295:C:G	3.16419e-19	-4.40445e-10	-0.479634	7.102e-14	-4.40445e-10	-0.524474
22535422	chr9:22535422:A:G	1.66757e-19	-4.40445e-10	-1.12017	3.96723e-14	-4.40445e-10	-1.10678
22535512	chr9:22535512:T:C	3.84839e-20	-2.23498	-0.351482	8.43307e-15	-2.2388	-0.416477
22535933	chr9:22535933:A:G	2.17297e-19	-4.40445e-10	-0.855435	5.03749e-14	-4.40445e-10	-0.867941
22536153	chr9:22536153:G:A	1.02913e-19	-1.60281	-2.57401e-10	2.79081e-14	-1.45852	-2.57401e-10
22536220	chr9:22536220:C:G	2.95861e-20	-1.95035	-0.899048	7.59943e-15	-1.91692	-0.842442
22536263	chr9:22536263:A:G	1.73145e-19	-4.40445e-10	-1.08257	3.96948e-14	-4.40445e-10	-1.10621
22536571	chr9:22536571:G:C	2.38677e-19	-4.40445e-10	-0.76159	5.94546e-14	-4.40445e-10	-0.702222
22536837	chr9:22536837:A:G	1.16439e-17	4.28505	-1.15921	5.77334e-12	5.05532	-1.18175
22536895	chr9:22536895:A:G	3.4942e-19	-4.40445e-10	-0.380426	7.18555e-14	-4.40445e-10	-0.512778
22537092	chr9:22537092:C:T	6.01584e-20	-2.13972	-2.57401e-10	2.00796e-14	-1.78773	-2.57401e-10
22537143	chr9:22537143:T:A	1.90991e-19	-4.40445e-10	-0.984477	4.63355e-14	-4.40445e-10	-0.951526
22537219	chr9:22537219:G:C	4.5725e-19	-4.40445e-10	-0.11147	9.13974e-14	-4.40445e-10	-0.272219
22537256	chr9:22537256:A:G	2.00703e-20	-2.06752	-1.16994	4.43626e-15	-2.15051	-1.14712
22537361	chr9:22537361:C:G	2.47713e-19	-4.40445e-10	-0.72443	5.67647e-14	-4.40445e-10	-0.74852
22537564	chr9:22537564:T:C	9.59704e-18	4.14265	-1.21014	5.3309e-12	4.99561	-1.20177
22537639	chr9:22537639:C:T	6.31497e-20	-2.09119	-2.57401e-10	1.32539e-14	-2.20315	-2.57401e-10
22538334	chr9:22538334:G:C	1.31489e-19	-2.21607	0.858291	3.1504e-14	-2.2053	0.867982
22538428	chr9:22538428:G:A	1.81286e-19	-4.40445e-10	-1.03662	4.22775e-14	-4.40445e-10	-1.04318
22538745	chr9:22538745:T:A	2.52862e-19	-4.40445e-10	-0.703857	6.3362e-14	-4.40445e-10	-0.638571
22538957	chr9:22538957:A:G	2.31141e-19	-4.40445e-10	-0.793672	4.72678e-14	-4.40445e-10	-0.931606
22539016	chr9:22539016:C:T	3.27846e-19	-4.40445e-10	-0.444157	7.35837e-14	-4.40445e-10	-0.489011
22539020	chr9:22539020:C:A	6.18527e-20	-2.21436	0.102411	1.54957e-14	-2.20048	0.153607
22539220	chr9:22539220:CTG:C	1.81639e-20	-2.12791	-1.20935	4.23993e-15	-2.13679	-1.2061
22539311	chr9:22539311:G:A	2.12183e-19	-4.40445e-10	-0.87925	4.42245e-14	-4.40445e-10	-0.998157
22539430	chr9:22539430:G:A	2.65753e-19	-4.40445e-10	-0.654135	5.05464e-14	-4.40445e-10	-0.864543
22539850	chr9:22539850:G:C	1.90025e-19	-4.40445e-10	-0.989544	3.82456e-14	-4.40445e-10	-1.14341
22540041	chr9:22540041:C:T	3.33604e-19	-4.40445e-10	-0.426745	7.48911e-14	-4.40445e-10	-0.4714
22540084	chr9:22540084:T:C	2.76184e-18	2.89484	-1.20789	1.76505e-12	3.88423	-1.19573
22540193	chr9:22540193:T:C	1.52387e-19	-4.40445e-10	-1.21028	3.59454e-14	-4.40445e-10	-1.20543
22540581	chr9:22540581:T:C	2.95308e-19	-1.11421	0.565526	3.84658e-14	-1.66114	0.523472
22540691	chr9:22540691:G:T	6.14049e-20	-2.11921	-2.57401e-10	2.25648e-14	-1.67104	-2.57401e-10
22540746	chr9:22540746:C:T	1.24246e-19	-0.664482	-0.749959	4.42714e-14	-0.0958639	-0.901232
22540938	chr9:22540938:T:C	4.00401e-18	3.26698	-1.20863	2.62705e-12	4.28371	-1.19752
22541094	chr9:22541094:G:A	2.10654e-20	-2.03317	-1.1559	8.82513e-15	-1.41974	-1.19009
22541138	chr9:22541138:T:C	3.39377e-19	-2.20713	1.79754	1.04094e-13	-2.20911	2.06697
22541327	chr9:22541327:G:A	3.26336e-19	-4.40445e-10	-0.448775	6.79262e-14	-4.40445e-10	-0.569013
22541384	chr9:22541384:A:G	2.72352e-20	-2.01825	-0.913942	6.63751e-15	-1.94916	-0.945538
22541411	chr9:22541411:T:G	2.73867e-19	-4.40445e-10	-0.624059	6.94434e-14	-4.40445e-10	-0.546923
22541920	chr9:22541920:G:A	1.59944e-19	-4.40445e-10	-1.16188	3.76109e-14	-4.40445e-10	-1.16014
22542176	chr9:22542176:G:A	1.22848e-19	-1.42575	-2.57401e-10	1.70986e-13	0.354144	-2.57401e-10
22542286	chr9:22542286:A:G	2.8701e-19	0.547845	-1.12503	2.89148e-14	-0.327545	-1.09554
22543280	chr9:22543280:G:A	7.17222e-19	-2.16699	2.50568	2.43106e-13	-2.1774	2.88346
22543394	chr9:22543394:C:T	1.69723e-19	-4.40445e-10	-1.10253	3.87198e-14	-4.40445e-10	-1.13108
22543627	chr9:22543627:G:A	4.26372e-19	0.194855	-0.376244	4.66621e-14	-0.495157	-0.449345
22543732	chr9:22543732:G:A	1.61587e-19	-4.40445e-10	-1.15166	3.99098e-14	-4.40445e-10	-1.10081
22543801	chr9:22543801:A:G	1.60814e-19	-4.40445e-10	-1.15645	3.62752e-14	-4.40445e-10	-1.1963
22543845	chr9:22543845:G:GT	1.55326e-19	-4.40445e-10	-1.19117	3.57427e-14	-4.40445e-10	-1.21109
22543847	chr9:22543847:T:G	3.79391e-19	-0.298134	-2.57401e-10	1.18209e-13	-0.0149833	-2.57401e-10
22543851	chr9:22543851:A:T	4.33235e-19	-4.40445e-10	-0.165421	8.76528e-14	-4.40445e-10	-0.314052
22543852	chr9:22543852:T:A	3.11155e-19	-4.40445e-10	-0.49641	8.93598e-14	-4.40445e-10	-0.294764
22543977	chr9:22543977:G:A	1.62236e-19	-4.40445e-10	-1.14765	3.87813e-14	-4.40445e-10	-1.1295
22544005	chr9:22544005:C:T	2.10174e-20	-2.08612	-1.10523	4.54215e-15	-2.22233	-1.0517
22544054	chr9:22544054:A:G	2.65869e-19	-4.40445e-10	-0.653699	7.31015e-14	-4.40445e-10	-0.495586
22544137	chr9:22544137:C:T	5.55858e-20	-2.21877	-2.57401e-10	1.47723e-14	-2.09468	-2.57401e-10
22544460	chr9:22544460:G:A	7.5691e-20	-2.01381	0.103772	1.40614e-14	-2.23735	0.0933504
22544608	chr9:22544608:A:G	6.75869e-20	-2.01995	-0.00333394	1.26506e-14	-2.23797	-0.0117586
22544615	chr9:22544615:G:A	2.31682e-19	-4.40445e-10	-0.791335	4.75192e-14	-4.40445e-10	-0.926302
22544740	chr9:22544740:A:G	1.59579e-19	-4.40445e-10	-1.16416	3.92125e-14	-4.40445e-10	-1.11844
22544805	chr9:22544805:T:C	2.05628e-19	-4.40445e-10	-0.910632	4.31094e-14	-4.40445e-10	-1.02369
22544844	chr9:22544844:T:C	1.81055e-19	-4.40445e-10	-1.0379	4.25729e-14	-4.40445e-10	-1.03622
22544938	chr9:22544938:G:C	1.53349e-19	-4.40445e-10	-1.20398	3.68325e-14	-4.40445e-10	-1.18106
22545281	chr9:22545281:C:T	6.60401e-20	-2.02805	-0.0183844	1.25374e-14	-2.23836	-0.0203587
22545432	chr9:22545432:C:T	2.25712e-19	-4.40445e-10	-0.81744	5.07426e-14	-4.40445e-10	-0.86067
22545713	chr9:22545713:T:C	4.64999e-19	-4.40445e-10	-0.0946666	9.35185e-14	-4.40445e-10	-0.249276
22545723	chr9:22545723:T:A	1.84419e-19	-4.40445e-10	-1.01949	4.336e-14	-4.40445e-10	-1.0179
22546032	chr9:22546032:T:A	1.7856e-19	-4.40445e-10	-1.05177	3.8717e-14	-4.40445e-10	-1.13116
22546356	chr9:22546356:AC:A	1.85151e-18	2.4547	-1.16765	4.1993e-14	0.113981	-1.16391
22546661	chr9:22546661:C:T	2.49747e-19	-4.40445e-10	-0.716252	6.49343e-14	-4.40445e-10	-0.614059
22546870	chr9:22546870:A:G	2.21633e-19	-4.40445e-10	-0.835677	5.9246e-14	-4.40445e-10	-0.705737
22547229	chr9:22547229:G:GA	1.56085e-19	-4.40445e-10	-1.1863	3.79286e-14	-4.40445e-10	-1.15173
22547509	chr9:22547509:C:T	1.39803e-18	2.14081	-1.1347	3.56018e-14	-0.0849303	-1.13011
22547695	chr9:22547695:A:C	2.15718e-19	-4.40445e-10	-0.862731	5.76642e-14	-4.40445e-10	-0.732799
22547861	chr9:22547861:G:C	4.44575e-19	-2.18622	2.04663	1.45725e-13	-2.19307	2.38735
22547919	chr9:22547919:T:A	1.62332e-18	2.28481	-1.12928	1.39142e-12	3.51896	-1.06831
22547927	chr9:22547927:A:G	1.52351e-19	-4.40445e-10	-1.21051	3.70822e-14	-4.40445e-10	-1.1743
22548036	chr9:22548036:C:T	1.81799e-19	-4.40445e-10	-1.0338	4.27659e-14	-4.40445e-10	-1.03169
22549386	chr9:22549386:A:G	7.91856e-20	-1.00244	-0.862466	1.03986e-14	-1.48486	-0.960904
22549506	chr9:22549506:T:C	5.56874e-20	-2.21695	-2.57401e-10	1.61255e-14	-2.00704	-2.57401e-10
22549703	chr9:22549703:T:C	2.81607e-20	-1.69066	-1.20811	7.01859e-15	-1.63195	-1.20692
22549821	chr9:22549821:G:A	1.61347e-19	-1.15314	-2.57401e-10	6.99032e-14	-0.540323	-2.57401e-10
22549887	chr9:22549887:A:G	4.38009e-20	-1.2675	-1.18954	6.53757e-15	-1.73307	-1.1768
22550013	chr9:22550013:G:A	1.73601e-19	-4.40445e-10	-1.07994	4.34367e-14	-4.40445e-10	-1.01613
22550154	chr9:22550154:T:C	2.42894e-19	-4.40445e-10	-0.744076	6.7375e-14	-4.40445e-10	-0.577161
22550467	chr9:22550467:T:C	6.72409e-20	-2.02842	-2.57401e-10	1.81684e-14	-1.88775	-2.57401e-10
22550931	chr9:22550931:TC:T	1.6625e-19	-4.40445e-10	-1.12321	4.00815e-14	-4.40445e-10	-1.09652
22551097	chr9:22551097:T:C	1.52229e-19	-4.40445e-10	-1.21131	3.59671e-14	-4.40445e-10	-1.20483
22551276	chr9:22551276:CT:C	3.44437e-18	3.11537	-1.20757	8.15684e-14	0.825141	-1.21113
22551733	chr9:22551733:G:C	2.58661e-18	2.81302	-1.19162	6.90575e-14	0.648859	-1.20135
22551753	chr9:22551753:A:G	3.12001e-19	-4.40445e-10	-0.493696	6.12556e-14	-4.40445e-10	-0.672379
22551791	chr9:22551791:G:A	2.86546e-19	-2.20847	1.62967	9.26442e-14	-2.21469	1.95602
22551859	chr9:22551859:C:A	1.40955e-19	-1.28826	-2.57401e-10	1.67182e-14	-1.97094	-2.57401e-10
22551937	chr9:22551937:C:G	2.59761e-20	-1.80776	-1.17177	5.40042e-15	-1.98944	-1.11152
22552171	chr9:22552171:A:G	1.57766e-19	-4.40445e-10	-1.17559	3.5852e-14	-4.40445e-10	-1.20804
22552594	chr9:22552594:T:A	8.25978e-20	-2.06	0.237283	1.53856e-14	-2.23881	0.18481
22552660	chr9:22552660:T:C	1.83818e-20	-2.18419	-1.14115	4.21458e-15	-2.20551	-1.14337
22552952	chr9:22552952:T:C	1.66968e-19	-4.40445e-10	-1.1189	3.92268e-14	-4.40445e-10	-1.11807
22553657	chr9:22553657:A:C	1.5299e-19	-4.40445e-10	-1.20633	3.5729e-14	-4.40445e-10	-1.21147
22553729	chr9:22553729:A:G	8.73322e-20	-1.76698	-2.57401e-10	6.15952e-14	-0.666851	-2.57401e-10
22553768	chr9:22553768:G:A	5.70347e-20	-0.999024	-1.19402	1.334e-14	-1.00764	-1.18903
22554381	chr9:22554381:T:C	1.62029e-19	-4.40445e-10	-1.14892	3.87831e-14	-4.40445e-10	-1.12945
22554516	chr9:22554516:G:A	2.3259e-19	-4.40445e-10	-0.787425	4.33654e-14	-4.40445e-10	-1.01777
22554602	chr9:22554602:G:A	2.11134e-20	-2.20399	-0.982808	6.60401e-15	-1.88753	-1.01223
22554826	chr9:22554826:C:G	1.52486e-19	-4.40445e-10	-1.20963	3.57615e-14	-4.40445e-10	-1.21056
22555607	chr9:22555607:A:T	3.38642e-18	3.1006	-1.20978	8.55619e-14	0.873276	-1.21147
22555671	chr9:22555671:G:A	3.58614e-19	-4.40445e-10	-0.354454	7.27555e-14	-4.40445e-10	-0.500331
22556392	chr9:22556392:G:A	3.19698e-18	3.04267	-1.2094	8.24284e-14	0.83594	-1.21145
22556448	chr9:22556448:C:G	1.75188e-18	2.44076	-1.20902	5.48611e-14	0.428736	-1.21137
22556626	chr9:22556626:A:T	2.40654e-19	-4.40445e-10	-0.753343	5.60755e-14	-4.40445e-10	-0.760736
22557021	chr9:22557021:A:G	2.40431e-19	-4.40445e-10	-0.754266	5.60254e-14	-4.40445e-10	-0.761631
22557398	chr9:22557398:C:T	5.51356e-20	-2.22691	-2.57401e-10	1.27922e-14	-2.2386	-2.57401e-10
22557527	chr9:22557527:T:C	1.76526e-19	-4.40445e-10	-1.06324	4.00764e-14	-4.40445e-10	-1.09665
22558422	chr9:22558422:G:A	3.63116e-18	3.16878	-1.20817	8.97144e-14	0.920342	-1.21115
22558434	chr9:22558434:T:C	5.64961e-19	-1.94646	2.04652	1.83176e-13	-2.0546	2.47761
22558533	chr9:22558533:A:C	1.52819e-19	-4.40445e-10	-1.20744	3.58138e-14	-4.40445e-10	-1.2091
22558933	chr9:22558933:T:C	2.03845e-19	-4.40445e-10	-0.919341	5.32096e-14	-4.40445e-10	-0.813196
22559113	chr9:22559113:C:T	1.68137e-18	-4.40445e-10	1.19066	2.85556e-13	-4.40445e-10	0.867002
22559490	chr9:22559490:C:T	6.15142e-19	-4.40445e-10	0.185153	1.22899e-13	-4.40445e-10	0.0239269
22560076	chr9:22560076:C:G	3.1114e-19	-4.40445e-10	-0.496459	6.22523e-14	-4.40445e-10	-0.656239
22560207	chr9:22560207:A:C	2.43168e-19	-4.40445e-10	-0.742949	6.74663e-14	-4.40445e-10	-0.575807
22560295	chr9:22560295:CT:C	2.58554e-20	-2.08001	-0.904173	5.81172e-15	-2.08828	-0.939277
22560525	chr9:22560525:T:A	3.19373e-20	-2.22656	-0.546371	8.5634e-15	-2.08236	-0.557577
22560668	chr9:22560668:G:A	2.20822e-19	-4.40445e-10	-0.839345	4.18946e-14	-4.40445e-10	-1.05228
22560712	chr9:22560712:C:T	7.56433e-19	-4.40445e-10	0.391913	1.76682e-13	-4.40445e-10	0.386916
22560726	chr9:22560726:C:T	1.92777e-19	-4.40445e-10	-0.975167	4.56043e-14	-4.40445e-10	-0.967433
22560838	chr9:22560838:G:A	4.17948e-18	3.31214	-1.2109	1.00106e-13	1.03002	-1.21123
22561817	chr9:22561817:A:T	2.65542e-19	-4.40445e-10	-0.654928	5.88306e-14	-4.40445e-10	-0.712773
22561946	chr9:22561946:T:G	7.8826e-18	3.94574	-1.21003	9.19788e-12	5.54434	-1.20505
22562154	chr9:22562154:C:A	2.01606e-19	-0.930384	-2.57401e-10	2.80245e-14	-1.45436	-2.57401e-10
22562511	chr9:22562511:A:T	4.87091e-19	-2.01293	1.96468	1.74871e-13	-2.09446	2.47107
22562995	chr9:22562995:C:G	3.23041e-18	3.01143	-1.16776	8.7467e-14	0.864825	-1.181
22563061	chr9:22563061:C:T	3.83288e-19	-4.40445e-10	-0.287914	7.83861e-14	-4.40445e-10	-0.425789
22563117	chr9:22563117:T:C	6.28322e-18	3.66382	-1.15488	8.16084e-12	5.33509	-1.11542
22563155	chr9:22563155:A:G	1.86e-19	-4.40445e-10	-1.01095	4.07184e-14	-4.40445e-10	-1.08075
22563433	chr9:22563433:G:A	1.63845e-19	-4.40445e-10	-1.13778	3.84599e-14	-4.40445e-10	-1.13782
22563725	chr9:22563725:ATATAT:A	3.37506e-19	-4.40445e-10	-0.415119	6.94485e-14	-4.40445e-10	-0.546849
22564572	chr9:22564572:A:G	2.41974e-19	-4.40445e-10	-0.747871	6.70804e-14	-4.40445e-10	-0.581543
22564669	chr9:22564669:T:G	2.98839e-18	2.95321	-1.18743	8.94646e-14	0.908381	-1.20197
22565186	chr9:22565186:G:A	5.44782e-20	-2.2389	-2.57401e-10	2.32508e-14	-1.6411	-2.57401e-10
22565345	chr9:22565345:A:G	3.20581e-18	3.02791	-1.1919	8.73298e-14	0.883695	-1.20144
22565578	chr9:22565578:T:C	1.677e-19	-4.40445e-10	-1.11452	4.05455e-14	-4.40445e-10	-1.08501
22565717	chr9:22565717:G:A	1.54376e-19	-4.40445e-10	-1.19731	3.58929e-14	-4.40445e-10	-1.20689
22565751	chr9:22565751:T:A	3.68699e-18	3.17109	-1.19523	9.72388e-14	0.993536	-1.2038
22566023	chr9:22566023:G:A	2.43058e-19	-4.40445e-10	-0.7434	6.74326e-14	-4.40445e-10	-0.576307
22566345	chr9:22566345:G:A	1.97744e-19	-2.23388	1.28415	6.24537e-14	-2.2347	1.58169
22566809	chr9:22566809:T:C	3.60619e-18	2.97815	-1.02444	1.13182e-13	0.922652	-0.98109
22566816	chr9:22566816:T:C	1.46667e-19	-1.24853	-2.57401e-10	3.28828e-14	-1.29449	-2.57401e-10
22567119	chr9:22567119:C:G	8.63451e-20	-1.99343	0.215079	1.57804e-14	-2.23263	0.203966
22567265	chr9:22567265:G:C	2.29123e-19	-4.40445e-10	-0.802444	4.90117e-14	-4.40445e-10	-0.895376
22567551	chr9:22567551:C:T	1.99753e-20	-2.18035	-1.06185	5.74437e-15	-1.95832	-1.08089
22567730	chr9:22567730:T:G	1.54863e-19	-4.40445e-10	-1.19416	3.58163e-14	-4.40445e-10	-1.20903
22568167	chr9:22568167:C:T	2.25324e-19	-4.40445e-10	-0.819163	4.6815e-14	-4.40445e-10	-0.941232
22568209	chr9:22568209:TG:T	1.66632e-18	2.39307	-1.2114	5.37709e-14	0.407859	-1.21056
22568271	chr9:22568271:A:T	2.91301e-20	-2.18479	-0.680139	8.97216e-15	-1.94323	-0.650082
22568459	chr9:22568459:G:T	1.73367e-19	-4.40445e-10	-1.08129	4.21269e-14	-4.40445e-10	-1.04675
22568502	chr9:22568502:A:C	8.19614e-20	-2.2124	0.381945	2.56339e-14	-1.88901	0.345491
22568607	chr9:22568607:C:T	3.07436e-19	-2.23736	1.72893	9.69051e-14	-2.23564	2.02193
22568779	chr9:22568779:G:A	5.11863e-19	-4.40445e-10	0.00135642	1.02368e-13	-4.40445e-10	-0.158863
22569091	chr9:22569091:T:G	4.89234e-20	-1.15899	-1.18746	6.93304e-15	-1.66576	-1.18538
22569106	chr9:22569106:T:C	1.95098e-19	-4.40445e-10	-0.963199	5.22194e-14	-4.40445e-10	-0.831981
22569235	chr9:22569235:C:T	1.81999e-19	-4.40445e-10	-1.0327	4.4513e-14	-4.40445e-10	-0.991653
22569440	chr9:22569440:T:G	1.75987e-19	-4.40445e-10	-1.06629	4.09039e-14	-4.40445e-10	-1.07621
22569725	chr9:22569725:A:G	1.6728e-19	-4.40445e-10	-1.11703	3.92896e-14	-4.40445e-10	-1.11648
22569841	chr9:22569841:A:G	2.8907e-19	-2.23431	1.66428	8.73243e-14	-2.23429	1.91649
22570061	chr9:22570061:C:T	1.69638e-19	-4.40445e-10	-1.10303	4.10969e-14	-4.40445e-10	-1.0715
22570217	chr9:22570217:C:T	2.5082e-18	2.7981	-1.20748	7.7804e-14	0.777549	-1.21079
22570284	chr9:22570284:T:G	1.70495e-19	-4.40445e-10	-1.098	4.00467e-14	-4.40445e-10	-1.09739
22570415	chr9:22570415:G:A	3.91373e-19	-1.45529	1.18825	8.37829e-14	-1.77342	1.41422
22570485	chr9:22570485:G:A	2.92177e-19	-0.559341	-2.57401e-10	3.72016e-14	-1.17108	-2.57401e-10
22570566	chr9:22570566:C:A	1.66372e-19	-4.40445e-10	-1.12248	3.90547e-14	-4.40445e-10	-1.12247
22570722	chr9:22570722:C:T	1.86221e-19	-4.40445e-10	-1.00977	4.5242e-14	-4.40445e-10	-0.975408
22570796	chr9:22570796:G:T	2.24019e-18	2.67841	-1.2008	6.67694e-14	0.621121	-1.20731
22571164	chr9:22571164:T:C	3.7075e-20	-2.13511	-0.488652	9.85793e-15	-2.02466	-0.474501
22571170	chr9:22571170:A:G	1.73762e-19	-4.40445e-10	-1.07902	4.22532e-14	-4.40445e-10	-1.04375
22571469	chr9:22571469:G:A	2.24987e-18	2.68507	-1.20314	6.69433e-14	0.625179	-1.20877
22571670	chr9:22571670:T:G	5.78592e-20	-2.17869	-2.57401e-10	1.34625e-14	-2.18753	-2.57401e-10
22571900	chr9:22571900:G:C	2.68005e-19	-0.645697	-2.57401e-10	3.4648e-14	-1.24219	-2.57401e-10
22571959	chr9:22571959:A:G	1.52879e-19	-4.40445e-10	-1.20705	3.77367e-14	-4.40445e-10	-1.1568
22571981	chr9:22571981:T:C	6.60979e-18	3.52357	-0.963964	8.59885e-12	5.28788	-1.01594
22571990	chr9:22571990:CTT:C	2.48226e-19	-2.23793	1.51557	7.57332e-14	-2.23636	1.77614
22572139	chr9:22572139:T:C	2.99376e-19	-4.40445e-10	-0.535001	5.74995e-14	-4.40445e-10	-0.735658
22572164	chr9:22572164:A:G	2.94292e-19	-4.40445e-10	-0.552129	5.66935e-14	-4.40445e-10	-0.749776
22572194	chr9:22572194:T:C	7.93809e-20	-1.86244	-2.57401e-10	1.5412e-14	-2.05229	-2.57401e-10
22572301	chr9:22572301:T:C	2.24075e-20	-2.15753	-0.969773	6.05552e-15	-2.0044	-0.982061
22572924	chr9:22572924:T:C	1.15026e-19	-1.49154	-2.57401e-10	2.86011e-14	-1.43399	-2.57401e-10
22572944	chr9:22572944:C:A	6.60258e-19	-4.40445e-10	0.25593	1.30253e-13	-4.40445e-10	0.0820467
22573119	chr9:22573119:A:G	8.05601e-20	-2.23034	0.382638	2.80227e-14	-1.80183	0.347407
22573789	chr9:22573789:G:A	3.20239e-19	-2.21431	1.74667	1.04201e-13	-2.21659	2.07548
22573959	chr9:22573959:A:G	3.09764e-19	-4.40445e-10	-0.50089	5.92854e-14	-4.40445e-10	-0.705072
22574040	chr9:22574040:C:T	2.18281e-20	-2.1676	-0.985898	6.00985e-15	-1.99576	-0.998279
22574361	chr9:22574361:A:G	1.66642e-19	-4.40445e-10	-1.12085	3.91457e-14	-4.40445e-10	-1.12014
22574430	chr9:22574430:C:G	1.55341e-18	1.90685	-0.795342	1.88399e-12	3.61094	-0.857223
22574483	chr9:22574483:T:G	1.54031e-19	-4.40445e-10	-1.19955	3.85279e-14	-4.40445e-10	-1.13605
22574526	chr9:22574526:T:C	6.31468e-19	-4.40445e-10	0.211347	1.24944e-13	-4.40445e-10	0.0404334
22574549	chr9:22574549:T:C	2.97656e-20	-2.1438	-0.699545	8.296e-15	-2.02235	-0.649309
22574704	chr9:22574704:G:C	6.48082e-19	-4.40445e-10	0.237317	1.27819e-13	-4.40445e-10	0.0631812
22574799	chr9:22574799:A:G	1.63642e-18	1.97459	-0.81103	2.03406e-12	3.70143	-0.87107
22575331	chr9:22575331:A:G	6.7196e-19	-4.40445e-10	0.273498	1.32602e-13	-4.40445e-10	0.0999153
22575453	chr9:22575453:T:C	3.05143e-20	-2.12809	-0.69042	8.20081e-15	-2.04272	-0.640482
22575461	chr9:22575461:A:T	2.24332e-19	-4.40445e-10	-0.823572	4.6669e-14	-4.40445e-10	-0.944354
22575569	chr9:22575569:A:G	2.29866e-19	-4.40445e-10	-0.799204	5.15234e-14	-4.40445e-10	-0.8454
22576045	chr9:22576045:C:T	2.30193e-19	-4.40445e-10	-0.797783	5.15925e-14	-4.40445e-10	-0.844059
22576207	chr9:22576207:AACAG:A	1.78268e-19	-4.40445e-10	-1.05341	4.35568e-14	-4.40445e-10	-1.01337
22576211	chr9:22576211:G:A	1.54982e-19	-4.40445e-10	-1.19339	3.61324e-14	-4.40445e-10	-1.20024
22576257	chr9:22576257:A:G	5.03445e-20	-1.1394	-1.17841	7.28827e-15	-1.6357	-1.16547
22576909	chr9:22576909:C:T	4.88637e-20	-1.18456	-1.16311	7.20266e-15	-1.66476	-1.14822
22576955	chr9:22576955:G:A	2.06978e-19	-2.17483	1.27074	6.59389e-14	-2.17642	1.57771
22577208	chr9:22577208:A:G	2.12411e-19	-4.40445e-10	-0.878176	5.70367e-14	-4.40445e-10	-0.743739
22577273	chr9:22577273:T:A	2.47869e-19	-4.40445e-10	-0.723802	5.52325e-14	-4.40445e-10	-0.775884
22577291	chr9:22577291:G:T	6.28481e-19	-4.40445e-10	0.206604	1.40092e-13	-4.40445e-10	0.154865
22577687	chr9:22577687:TGTTCTCATTTATAA:T	3.63946e-20	-2.22876	-0.413523	9.81862e-15	-2.09767	-0.40548
22577762	chr9:22577762:T:C	1.58536e-19	-1.17072	-2.57401e-10	6.84329e-14	-0.561581	-2.57401e-10
22577819	chr9:22577819:G:T	2.25188e-19	-4.40445e-10	-0.819766	4.25485e-14	-4.40445e-10	-1.03679
22577963	chr9:22577963:T:C	2.4112e-19	-4.40445e-10	-0.751404	5.1398e-14	-4.40445e-10	-0.847836
22578445	chr9:22578445:G:A	1.65157e-19	-4.40445e-10	-1.12981	3.84528e-14	-4.40445e-10	-1.138
22578623	chr9:22578623:A:G	1.00588e-18	1.82004	-1.14312	1.24485e-12	3.44687	-1.10754
22578934	chr9:22578934:C:T	3.95647e-20	-2.12627	-0.432493	8.14293e-15	-2.23281	-0.457478
22579010	chr9:22579010:T:C	1.6398e-19	-4.40445e-10	-1.13696	3.85276e-14	-4.40445e-10	-1.13606
22579021	chr9:22579021:C:T	3.31798e-19	-2.23796	1.80579	1.07254e-13	-2.23825	2.12602
22579028	chr9:22579028:C:T	6.41935e-19	-4.40445e-10	0.227786	1.43058e-13	-4.40445e-10	0.175816
22579204	chr9:22579204:C:T	3.17471e-19	-4.40445e-10	-0.476313	7.0043e-14	-4.40445e-10	-0.538326
22579238	chr9:22579238:T:C	3.03336e-20	-2.17735	-0.647093	8.50292e-15	-1.9727	-0.67433
22579468	chr9:22579468:G:A	2.31767e-19	-4.40445e-10	-0.790968	6.36873e-14	-4.40445e-10	-0.633449
22579822	chr9:22579822:T:C	6.94519e-19	-4.40445e-10	0.306519	1.36494e-13	-4.40445e-10	0.128844
22580061	chr9:22580061:C:T	6.08353e-19	-4.40445e-10	0.174055	1.35728e-13	-4.40445e-10	0.123221
22580100	chr9:22580100:A:G	1.84959e-19	-4.40445e-10	-1.01657	4.3441e-14	-4.40445e-10	-1.01603
22580114	chr9:22580114:A:G	2.15545e-19	-4.40445e-10	-0.86353	5.7988e-14	-4.40445e-10	-0.727199
22580379	chr9:22580379:G:A	4.75066e-20	-1.16438	-1.21146	6.83885e-15	-1.65444	-1.21038
22580933	chr9:22580933:G:A	2.37486e-20	-2.19515	-0.874023	7.06161e-15	-1.92979	-0.902969
22581261	chr9:22581261:C:A	3.97016e-20	-2.23354	-0.321772	1.0019e-14	-2.12309	-0.359857
22581320	chr9:22581320:G:C	3.47534e-19	-4.40445e-10	-0.385839	7.7391e-14	-4.40445e-10	-0.438564
22582570	chr9:22582570:A:G	1.78803e-19	-4.40445e-10	-1.05041	4.3601e-14	-4.40445e-10	-1.01235
22582873	chr9:22582873:C:T	2.45101e-19	-4.40445e-10	-0.735029	5.47516e-14	-4.40445e-10	-0.784628
22582921	chr9:22582921:C:G	2.31405e-19	-4.40445e-10	-0.792532	4.33649e-14	-4.40445e-10	-1.01778
22582975	chr9:22582975:G:A	9.88702e-20	-0.695251	-0.947642	1.91981e-14	-0.866275	-0.966347
22583182	chr9:22583182:T:C	3.81882e-20	-2.23854	-0.355634	9.36923e-15	-2.15603	-0.393979
22583226	chr9:22583226:A:G	7.22431e-19	1.51591	-1.16999	8.32193e-13	3.07799	-1.14136
22583426	chr9:22583426:A:G	1.85638e-19	-4.40445e-10	-1.0129	4.37402e-14	-4.40445e-10	-1.00917
22583429	chr9:22583429:A:G	3.748e-19	-4.40445e-10	-0.310307	7.63009e-14	-4.40445e-10	-0.452751
22583562	chr9:22583562:A:G	6.24054e-19	1.06242	-0.862886	1.54157e-13	1.17155	-0.921013
22583729	chr9:22583729:C:T	4.11843e-19	-4.40445e-10	-0.216058	9.31983e-14	-4.40445e-10	-0.252706
22583916	chr9:22583916:G:T	7.69921e-19	1.53856	-1.12898	8.55654e-13	3.05163	-1.0872
22583951	chr9:22583951:A:G	2.44666e-19	-4.40445e-10	-0.736806	6.73593e-14	-4.40445e-10	-0.577394
22584193	chr9:22584193:AGTTTT:A	1.73262e-19	-1.0819	-2.57401e-10	2.43055e-14	-1.59673	-2.57401e-10
22584528	chr9:22584528:A:G	2.12751e-19	-4.40445e-10	-0.876578	4.61514e-14	-4.40445e-10	-0.955507
22584585	chr9:22584585:A:G	7.1946e-19	1.20687	-0.865067	1.70692e-13	1.27556	-0.923132
22585009	chr9:22585009:G:A	4.77547e-19	-4.40445e-10	-0.0680375	1.0756e-13	-4.40445e-10	-0.109386
22585168	chr9:22585168:T:C	1.55511e-19	-4.40445e-10	-1.18998	3.57513e-14	-4.40445e-10	-1.21085
22585364	chr9:22585364:T:C	2.27118e-19	-4.40445e-10	-0.81123	4.71567e-14	-4.40445e-10	-0.933958
22586183	chr9:22586183:T:C	3.16952e-19	-4.40445e-10	-0.47795	6.83458e-14	-4.40445e-10	-0.562854
22586355	chr9:22586355:C:G	2.37976e-20	-2.23179	-0.835329	8.39564e-15	-1.78796	-0.871758
22587308	chr9:22587308:C:T	1.52742e-19	-4.40445e-10	-1.20795	3.57328e-14	-4.40445e-10	-1.21137
22587976	chr9:22587976:A:G	3.50834e-20	-2.02088	-0.658094	6.94819e-15	-2.23661	-0.612343
22588224	chr9:22588224:T:C	7.35993e-19	-4.40445e-10	0.36452	1.45049e-13	-4.40445e-10	0.189638
22588433	chr9:22588433:A:G	1.13112e-19	-2.19586	0.687545	3.61019e-14	-1.91298	0.711894
22588442	chr9:22588442:A:G	1.73072e-19	-4.40445e-10	-1.08299	4.20055e-14	-4.40445e-10	-1.04963
22589172	chr9:22589172:G:A	4.47195e-19	1.07773	-1.21144	2.27853e-14	-0.451294	-1.21003
22591119	chr9:22591119:G:A	1.56327e-19	-4.40445e-10	-1.18475	3.60051e-14	-4.40445e-10	-1.20378
22591197	chr9:22591197:A:C	2.43881e-20	-2.20164	-0.840971	6.9843e-15	-2.03078	-0.812989
22592180	chr9:22592180:A:G	1.10909e-18	1.92192	-1.14732	1.40003e-12	3.5701	-1.11328
22592296	chr9:22592296:A:G	7.34234e-19	0.873574	-0.511447	1.80409e-13	1.01609	-0.608297
22592368	chr9:22592368:G:A	1.07921e-19	-1.5553	-2.57401e-10	2.4987e-14	-1.56908	-2.57401e-10
22592385	chr9:22592385:C:G	7.35457e-19	-4.40445e-10	0.363791	1.44001e-13	-4.40445e-10	0.182382
22592590	chr9:22592590:T:C	1.14423e-19	-2.23872	0.741922	3.07902e-14	-2.16543	0.805196
22592704	chr9:22592704:CAAAT:C	1.76636e-19	-4.40445e-10	-1.06261	4.29568e-14	-4.40445e-10	-1.02724
22592895	chr9:22592895:C:T	1.73407e-19	-4.40445e-10	-1.08106	4.20813e-14	-4.40445e-10	-1.04783
22593376	chr9:22593376:T:C	1.16188e-18	-1.1132	1.93429	2.54525e-13	-1.43649	2.18846
22593525	chr9:22593525:ATAAG:A	1.97588e-19	-4.40445e-10	-0.950517	4.73826e-14	-4.40445e-10	-0.92918
22594728	chr9:22594728:A:G	1.5398e-19	-4.40445e-10	-1.19988	3.63696e-14	-4.40445e-10	-1.1937
22595049	chr9:22595049:A:G	2.45666e-20	-1.87589	-1.15943	5.09566e-15	-1.99853	-1.16052
22595153	chr9:22595153:T:C	1.53336e-19	-4.40445e-10	-1.20407	3.64461e-14	-4.40445e-10	-1.1916
22595235	chr9:22595235:A:G	1.55006e-19	-4.40445e-10	-1.19324	3.71173e-14	-4.40445e-10	-1.17335
22595280	chr9:22595280:G:A	1.78557e-19	-4.40445e-10	-1.05179	4.44942e-14	-4.40445e-10	-0.992077
22595333	chr9:22595333:A:G	2.92768e-20	-1.6589	-1.20101	4.99716e-15	-1.96736	-1.21121
22595382	chr9:22595382:A:T	2.43688e-19	-4.40445e-10	-0.740812	6.33675e-14	-4.40445e-10	-0.638484
22595483	chr9:22595483:T:C	2.66591e-20	-1.75133	-1.20224	4.69605e-15	-2.0297	-1.21101
22595547	chr9:22595547:C:T	2.2987e-19	-4.40445e-10	-0.799188	5.95053e-14	-4.40445e-10	-0.701369
22595654	chr9:22595654:A:T	2.63412e-20	-1.76566	-1.19991	4.67387e-15	-2.03409	-1.21136
22595658	chr9:22595658:A:T	2.58374e-20	-1.78438	-1.2005	4.61615e-15	-2.04658	-1.2113
22596092	chr9:22596092:T:G	1.63433e-19	-4.40445e-10	-1.1403	3.91544e-14	-4.40445e-10	-1.11992
22596164	chr9:22596164:A:T	7.40507e-20	-2.22495	0.293001	2.22655e-14	-2.10626	0.421864
22596572	chr9:22596572:C:T	8.22098e-20	-2.17023	0.342801	2.384e-14	-2.07014	0.454069
22596679	chr9:22596679:T:C	2.74263e-19	-4.40445e-10	-0.622615	5.10021e-14	-4.40445e-10	-0.855568
22596792	chr9:22596792:G:A	1.64361e-20	-2.2389	-1.19833	3.9887e-15	-2.20026	-1.20371
22596809	chr9:22596809:T:C	7.96304e-20	-2.18049	0.321187	2.29122e-14	-2.08767	0.431907
22596868	chr9:22596868:T:C	4.216e-20	-2.23575	-0.25948	1.06812e-14	-2.05935	-0.359604
22596978	chr9:22596978:G:C	1.67188e-19	-4.40445e-10	-1.11758	4.00826e-14	-4.40445e-10	-1.09649
22597080	chr9:22597080:T:C	1.89858e-19	-4.40445e-10	-0.990423	4.23925e-14	-4.40445e-10	-1.04046
22597352	chr9:22597352:T:A	7.22025e-20	-2.2285	0.271272	1.98348e-14	-2.17713	0.377131
22597509	chr9:22597509:T:C	1.01197e-19	-1.61963	-2.57401e-10	1.55068e-14	-2.04616	-2.57401e-10
22597824	chr9:22597824:C:T	1.5903e-19	-4.40445e-10	-1.16761	3.77361e-14	-4.40445e-10	-1.15682
22597832	chr9:22597832:G:A	1.60997e-19	-4.40445e-10	-1.15532	3.84061e-14	-4.40445e-10	-1.13922
22598140	chr9:22598140:G:C	2.04657e-19	-4.40445e-10	-0.915365	4.9093e-14	-4.40445e-10	-0.893719
22598371	chr9:22598371:T:C	1.62767e-19	-4.40445e-10	-1.14438	3.98024e-14	-4.40445e-10	-1.10351
22598742	chr9:22598742:A:G	2.27515e-20	-2.06474	-1.04733	4.54032e-15	-2.22499	-1.04945
22598915	chr9:22598915:G:A	2.44126e-20	-2.14318	-0.898422	5.41958e-15	-2.2389	-0.858521
22598996	chr9:22598996:G:T	1.91035e-20	-2.22446	-1.06237	4.66658e-15	-2.2339	-1.01311
22599200	chr9:22599200:A:G	1.75078e-19	-4.40445e-10	-1.07147	4.36776e-14	-4.40445e-10	-1.0106
22599345	chr9:22599345:C:A	6.60398e-20	-1.29533	-0.751111	1.95231e-14	-1.13579	-0.680044
22599368	chr9:22599368:T:C	1.93797e-20	-2.21824	-1.05424	4.69914e-15	-2.23679	-1.00326
22599457	chr9:22599457:G:A	5.68812e-20	-1.37996	-0.815774	1.66133e-14	-1.22559	-0.751642
22599609	chr9:22599609:ATTTG:A	1.53576e-19	-4.40445e-10	-1.2025	3.57292e-14	-4.40445e-10	-1.21147
22599714	chr9:22599714:G:A	1.55515e-19	-1.18996	-2.57401e-10	4.204e-14	-1.04881	-2.57401e-10
22599838	chr9:22599838:A:G	2.76458e-20	-2.03868	-0.878549	5.18108e-15	-2.21609	-0.926329
22600061	chr9:22600061:C:CA	3.07484e-19	-4.40445e-10	-0.508279	8.37262e-14	-4.40445e-10	-0.359883
22600089	chr9:22600089:T:C	3.18221e-19	-4.40445e-10	-0.473955	8.70747e-14	-4.40445e-10	-0.320669
22600092	chr9:22600092:TTA:T	1.76883e-19	-4.40445e-10	-1.06121	4.11513e-14	-4.40445e-10	-1.07018
22600163	chr9:22600163:G:T	6.84388e-19	-4.40445e-10	0.291824	1.7958e-13	-4.40445e-10	0.403185
22600310	chr9:22600310:A:T	3.14855e-19	-4.40445e-10	-0.48459	8.59195e-14	-4.40445e-10	-0.334024
22601140	chr9:22601140:T:G	1.71545e-19	-4.40445e-10	-1.09186	4.26179e-14	-4.40445e-10	-1.03516
22601381	chr9:22601381:G:A	1.58609e-18	-1.95223	3.08455	6.22715e-13	-1.94577	3.59243
22601486	chr9:22601486:T:C	1.68247e-19	-4.40445e-10	-1.11127	4.01631e-14	-4.40445e-10	-1.09449
22601620	chr9:22601620:A:G	1.56511e-19	-4.40445e-10	-1.18357	3.77725e-14	-4.40445e-10	-1.15585
22601732	chr9:22601732:A:G	1.56442e-19	-4.40445e-10	-1.18402	3.77488e-14	-4.40445e-10	-1.15648
22602226	chr9:22602226:G:T	1.1814e-19	-1.46483	-2.57401e-10	4.08426e-14	-1.07771	-2.57401e-10
22602497	chr9:22602497:G:A	4.93499e-20	-1.31717	-1.02059	7.19255e-15	-1.96634	-0.848045
22603264	chr9:22603264:G:A	2.96286e-19	-4.40445e-10	-0.545375	8.02791e-14	-4.40445e-10	-0.401926
22603608	chr9:22603608:A:G	1.79541e-20	-2.13806	-1.21082	3.88293e-15	-2.21977	-1.21108
22603825	chr9:22603825:C:T	9.59232e-20	-1.67315	-2.57401e-10	1.92172e-14	-1.83163	-2.57401e-10
22605106	chr9:22605106:A:G	1.99538e-19	-4.40445e-10	-0.940698	3.99416e-14	-4.40445e-10	-1.10002
22605497	chr9:22605497:T:C	1.63168e-19	-4.40445e-10	-1.14192	3.79991e-14	-4.40445e-10	-1.14987
22605721	chr9:22605721:C:G	1.05654e-19	-1.22647	-0.350063	1.45652e-14	-1.51826	-0.590536
22605829	chr9:22605829:G:A	1.52223e-19	-4.40445e-10	-1.21136	3.59101e-14	-4.40445e-10	-1.20642
22605884	chr9:22605884:ACTT:A	1.52775e-19	-4.40445e-10	-1.20774	3.57434e-14	-4.40445e-10	-1.21107
22605984	chr9:22605984:A:G	2.54271e-20	-1.80104	-1.19984	4.38466e-15	-2.1054	-1.20392
22606077	chr9:22606077:A:C	3.14966e-19	-4.40445e-10	-0.484236	8.5732e-14	-4.40445e-10	-0.336209
22606576	chr9:22606576:A:C	2.14388e-20	-2.06316	-1.10833	4.58608e-15	-2.15314	-1.11127
22606786	chr9:22606786:A:G	2.40438e-19	-4.40445e-10	-0.754237	5.22303e-14	-4.40445e-10	-0.831772
22606815	chr9:22606815:G:A	5.44858e-20	-2.23876	-2.57401e-10	1.32468e-14	-2.20368	-2.57401e-10
22607614	chr9:22607614:C:T	9.76122e-20	-0.717777	-0.937921	1.54603e-14	-1.04558	-1.00358
22607675	chr9:22607675:C:A	1.23441e-18	-2.16898	3.05063	5.1187e-13	-2.10207	3.5527
22608166	chr9:22608166:T:C	3.13315e-19	-4.40445e-10	-0.489493	6.90108e-14	-4.40445e-10	-0.553171
22608276	chr9:22608276:A:G	1.65805e-20	-2.23802	-1.19045	4.04897e-15	-2.19163	-1.19734
22608383	chr9:22608383:AT:A	4.10023e-20	-1.64687	-0.876203	1.26095e-14	-1.39187	-0.861113
22608773	chr9:22608773:C:G	1.63394e-19	-4.40445e-10	-1.14054	3.87982e-14	-4.40445e-10	-1.12906
22608774	chr9:22608774:A:G	1.81328e-20	-2.15258	-1.18639	3.95082e-15	-2.22286	-1.19065
22608834	chr9:22608834:G:C	2.57603e-19	-4.40445e-10	-0.68528	7.60659e-14	-4.40445e-10	-0.455835
22609111	chr9:22609111:A:G	1.00919e-19	-1.62238	-2.57401e-10	1.44264e-14	-2.11838	-2.57401e-10
22610100	chr9:22610100:A:G	2.64609e-20	-1.76371	-1.19732	4.74743e-15	-2.0245	-1.20533
22610367	chr9:22610367:C:T	4.0733e-20	-1.85078	-0.678879	1.41298e-14	-1.4984	-0.640747
22610532	chr9:22610532:A:G	4.02873e-20	-1.93415	-0.606516	7.2601e-15	-2.14426	-0.66078
22610695	chr9:22610695:G:C	4.93145e-20	-1.71329	-0.625193	1.05244e-14	-1.86532	-0.568419
22610976	chr9:22610976:G:A	5.92956e-19	-4.40445e-10	0.14842	1.53432e-13	-4.40445e-10	0.245821
22610989	chr9:22610989:G:A	5.85515e-19	-4.40445e-10	0.13579	1.04552e-13	-4.40445e-10	-0.137748
22611156	chr9:22611156:A:G	3.78172e-20	-1.69283	-0.911109	7.00033e-15	-1.97855	-0.862926
22611199	chr9:22611199:A:T	3.60211e-20	-1.44592	-1.20668	6.02777e-15	-1.78724	-1.20382
22611603	chr9:22611603:G:A	4.50698e-19	-4.40445e-10	-0.125903	1.14638e-13	-4.40445e-10	-0.0456551
22612076	chr9:22612076:G:A	2.77919e-19	-4.40445e-10	-0.609371	6.61768e-14	-4.40445e-10	-0.595106
22612080	chr9:22612080:C:A	2.47953e-19	-4.40445e-10	-0.723461	5.85524e-14	-4.40445e-10	-0.717512
22612585	chr9:22612585:G:T	2.57724e-20	-1.9387	-1.0487	4.93485e-15	-2.1259	-1.06521
22612601	chr9:22612601:T:C	5.49813e-20	-2.22971	-2.57401e-10	1.58653e-14	-2.0233	-2.57401e-10
22612890	chr9:22612890:A:G	4.90408e-20	-1.41309	-0.930955	8.41349e-15	-1.7747	-0.882897
22612961	chr9:22612961:A:G	8.90643e-20	-0.722795	-1.02455	8.86961e-15	-1.58181	-1.023
22613237	chr9:22613237:T:C	4.01833e-20	-1.59119	-0.952063	7.17029e-15	-1.90743	-0.910058
22613536	chr9:22613536:T:A	1.54723e-19	-4.40445e-10	-1.19506	3.58311e-14	-4.40445e-10	-1.20862
22613542	chr9:22613542:C:A	2.53993e-20	-1.90763	-1.09435	4.87217e-15	-2.10773	-1.09616
22613562	chr9:22613562:A:G	5.56189e-20	-2.21818	-2.57401e-10	1.29299e-14	-2.2279	-2.57401e-10
22613939	chr9:22613939:A:T	6.2369e-20	-1.2617	-0.841928	1.27352e-14	-1.46365	-0.779416
22613998	chr9:22613998:G:C	2.86051e-19	-4.40445e-10	-0.580531	6.82012e-14	-4.40445e-10	-0.564973
22614017	chr9:22614017:T:C	7.75098e-20	-1.8863	-2.57401e-10	1.64321e-14	-1.9882	-2.57401e-10
22614117	chr9:22614117:T:C	1.53593e-19	-4.40445e-10	-1.2024	3.72914e-14	-4.40445e-10	-1.16867
22614732	chr9:22614732:T:C	1.62491e-19	-4.40445e-10	-1.14608	3.74841e-14	-4.40445e-10	-1.16352
22614767	chr9:22614767:T:A	1.52214e-19	-4.40445e-10	-1.21141	3.57962e-14	-4.40445e-10	-1.20959
22614837	chr9:22614837:A:G	3.41783e-19	-4.40445e-10	-0.402526	8.62857e-14	-4.40445e-10	-0.329771
22614874	chr9:22614874:C:T	7.61764e-20	-1.90365	-2.57401e-10	1.68142e-14	-1.96521	-2.57401e-10
22614986	chr9:22614986:A:G	8.07601e-20	-2.10034	0.255119	3.43364e-14	-1.59072	0.339494
22615418	chr9:22615418:C:T	6.24195e-20	-1.94249	-0.160334	2.42833e-14	-1.58538	-0.0122674
22615605	chr9:22615605:T:C	8.70535e-20	-2.23843	0.468251	2.37752e-14	-2.01272	0.393931
22615647	chr9:22615647:C:T	1.58853e-19	-4.40445e-10	-1.16872	3.67981e-14	-4.40445e-10	-1.18199
22615800	chr9:22615800:A:T	1.54214e-19	-2.00763	0.809273	6.3609e-14	-1.6865	1.05182
22615883	chr9:22615883:T:C	2.74132e-19	-4.40445e-10	-0.623091	6.54269e-14	-4.40445e-10	-0.606501
22616454	chr9:22616454:T:C	1.3651e-19	-1.96987	0.649571	5.60215e-14	-1.64028	0.878577
22616770	chr9:22616770:G:T	1.96842e-20	-2.14649	-1.11039	4.2705e-15	-2.22644	-1.10927
22616864	chr9:22616864:A:G	7.45373e-19	-4.40445e-10	0.377184	2.35078e-13	-4.40445e-10	0.672484
22617010	chr9:22617010:G:A	5.17078e-20	-2.23777	-0.0533242	1.37523e-14	-2.21121	0.0449879
22617270	chr9:22617270:G:T	8.92616e-20	-1.91205	0.166919	3.69181e-14	-1.51982	0.341082
22618100	chr9:22618100:T:G	3.13152e-19	-4.40445e-10	-0.490013	7.99976e-14	-4.40445e-10	-0.405438
22618339	chr9:22618339:A:G	1.55541e-19	-4.40445e-10	-1.18979	3.62307e-14	-4.40445e-10	-1.19753
22618478	chr9:22618478:G:A	3.31419e-20	-1.69131	-1.04459	1.11459e-14	-1.34048	-1.03588
22619534	chr9:22619534:G:T	2.17595e-19	-4.40445e-10	-0.854063	4.85148e-14	-4.40445e-10	-0.905566
22619648	chr9:22619648:G:A	2.72244e-20	-1.73189	-1.2007	9.02523e-15	-1.39318	-1.19423
22619665	chr9:22619665:C:T	2.68822e-20	-1.75598	-1.18926	8.88589e-15	-1.42254	-1.18043
22619734	chr9:22619734:A:G	4.75786e-19	-1.94633	1.8746	1.0841e-13	-2.01886	1.91735
22620282	chr9:22620282:G:A	4.77209e-19	-4.40445e-10	-0.0687467	1.52854e-13	-4.40445e-10	0.24205
22620410	chr9:22620410:T:C	4.57612e-20	-1.70631	-0.70695	9.03909e-15	-1.96072	-0.625159
22620423	chr9:22620423:G:A	3.31752e-20	-2.17535	-0.559549	8.03418e-15	-2.02516	-0.678566
22620643	chr9:22620643:T:C	3.65992e-19	-4.40445e-10	-0.334088	9.258e-14	-4.40445e-10	-0.259361
22620864	chr9:22620864:AAAG:A	1.63563e-19	-4.40445e-10	-1.13951	3.73824e-14	-4.40445e-10	-1.16624
22621681	chr9:22621681:T:G	2.01532e-19	-4.40445e-10	-0.930751	4.7832e-14	-4.40445e-10	-0.91974
22622062	chr9:22622062:A:G	5.7793e-20	-1.14179	-1.03804	6.57038e-15	-1.86803	-1.03684
22622176	chr9:22622176:A:T	6.62361e-19	-4.40445e-10	0.25911	2.05208e-13	-4.40445e-10	0.536591
22622453	chr9:22622453:G:A	9.60964e-20	-1.32057	-0.350781	1.16721e-14	-1.99774	-0.332487
22622496	chr9:22622496:T:A	2.41074e-19	-4.40445e-10	-0.751595	5.26659e-14	-4.40445e-10	-0.823467
22622677	chr9:22622677:C:T	8.23544e-20	-1.33844	-0.48723	1.00385e-14	-2.00654	-0.474465
22623172	chr9:22623172:G:A	1.33801e-19	-1.34035	-2.57401e-10	2.13295e-14	-1.72735	-2.57401e-10
22623270	chr9:22623270:T:A	7.7422e-19	-4.40445e-10	0.415155	2.43838e-13	-4.40445e-10	0.709068
22623332	chr9:22623332:A:G	8.40835e-19	-4.40445e-10	0.497695	2.68352e-13	-4.40445e-10	0.804863
22623388	chr9:22623388:T:C	4.94896e-19	-1.89279	1.86043	1.14687e-13	-1.96311	1.91788
22624205	chr9:22624205:T:C	6.37206e-20	-2.08219	-2.57401e-10	1.31221e-14	-2.21314	-2.57401e-10
22624611	chr9:22624611:G:A	1.13516e-19	-1.24307	-0.261683	1.32501e-14	-1.95624	-0.247185
22625248	chr9:22625248:A:G	3.20801e-20	-2.19964	-0.568825	7.11635e-15	-2.23109	-0.593949
22625329	chr9:22625329:A:G	1.61041e-19	-4.40445e-10	-1.15504	3.73451e-14	-4.40445e-10	-1.16723
22625354	chr9:22625354:A:C	1.76366e-19	-4.40445e-10	-1.06414	3.90942e-14	-4.40445e-10	-1.12146
22625935	chr9:22625935:C:T	1.62604e-19	-4.40445e-10	-1.14539	3.75318e-14	-4.40445e-10	-1.16225
22626318	chr9:22626318:G:A	2.05018e-20	-2.10414	-1.11205	4.26451e-15	-2.21071	-1.1264
22626572	chr9:22626572:G:C	3.58869e-20	-1.53073	-1.1256	4.81322e-15	-2.06717	-1.14889
22627306	chr9:22627306:C:T	5.48572e-20	-2.23197	-2.57401e-10	2.17298e-14	-1.70875	-2.57401e-10
22627494	chr9:22627494:G:T	1.67783e-19	-4.40445e-10	-1.11403	3.85759e-14	-4.40445e-10	-1.13481
22627603	chr9:22627603:C:T	2.4416e-19	-4.40445e-10	-0.738876	5.52625e-14	-4.40445e-10	-0.775341
22627743	chr9:22627743:G:A	1.36177e-19	-2.02761	0.704865	3.3344e-14	-2.04169	0.761135
22628020	chr9:22628020:G:C	1.62469e-19	-4.40445e-10	-1.14622	3.75058e-14	-4.40445e-10	-1.16294
22628152	chr9:22628152:T:C	1.43857e-18	-1.33834	2.37305	3.79103e-13	-1.30168	2.45205
22628386	chr9:22628386:G:A	6.68834e-20	-2.1859	0.152147	1.48474e-14	-2.18871	0.0990935
22628394	chr9:22628394:A:G	3.23185e-19	-4.40445e-10	-0.458475	8.13444e-14	-4.40445e-10	-0.388743
22628445	chr9:22628445:G:T	1.55768e-19	-4.40445e-10	-1.18833	3.82069e-14	-4.40445e-10	-1.14442
22628607	chr9:22628607:G:A	1.06938e-19	-1.62876	0.0643139	1.98663e-14	-1.88795	0.0895407
22628870	chr9:22628870:C:T	1.52251e-19	-4.40445e-10	-1.21117	3.57379e-14	-4.40445e-10	-1.21122
22628883	chr9:22628883:C:T	2.30575e-20	-2.23853	-0.860185	5.11534e-15	-2.21074	-0.94445
22628904	chr9:22628904:A:G	3.30785e-19	-4.40445e-10	-0.435231	8.3394e-14	-4.40445e-10	-0.363858
22628932	chr9:22628932:A:G	9.41312e-20	-2.22818	0.536166	2.97681e-14	-1.8613	0.467299
22629129	chr9:22629129:T:C	6.7318e-19	-1.18456	1.45988	1.42839e-13	-1.19132	1.3656
22629230	chr9:22629230:T:C	8.65927e-19	-1.11812	1.64522	1.82609e-13	-1.12534	1.54525
22630011	chr9:22630011:C:G	2.51415e-20	-2.14748	-0.864707	6.64615e-15	-1.94059	-0.952811
22630353	chr9:22630353:T:A	1.50446e-18	-1.03658	2.11606	3.18753e-13	-1.05648	2.03347
22630433	chr9:22630433:C:T	1.60835e-19	-4.40445e-10	-1.15632	3.74893e-14	-4.40445e-10	-1.16338
22630632	chr9:22630632:T:C	4.36837e-20	-2.17799	-0.281739	1.03441e-14	-2.23866	-0.212365
22630733	chr9:22630733:A:T	1.5308e-18	-1.2111	2.30795	3.44023e-13	-1.2257	2.27898
22630893	chr9:22630893:A:G	6.60537e-19	-1.25592	1.51227	1.39754e-13	-1.26448	1.41693
22631220	chr9:22631220:T:C	1.7533e-19	-4.40445e-10	-1.07003	3.88362e-14	-4.40445e-10	-1.12808
22631451	chr9:22631451:G:A	5.68456e-19	-1.05333	1.15955	1.26234e-13	-1.05126	1.10197
22631471	chr9:22631471:A:G	1.35404e-19	-2.16061	0.832172	2.35685e-14	-2.23841	0.610881
22631636	chr9:22631636:T:C	2.02488e-19	-4.40445e-10	-0.92602	4.67132e-14	-4.40445e-10	-0.943409
22631803	chr9:22631803:T:G	1.6252e-19	-4.40445e-10	-1.1459	4.07425e-14	-4.40445e-10	-1.08016
22631819	chr9:22631819:A:G	3.78306e-19	-4.40445e-10	-0.300997	6.92228e-14	-4.40445e-10	-0.550104
22631823	chr9:22631823:A:T	4.00405e-19	-4.40445e-10	-0.244224	1.01976e-13	-4.40445e-10	-0.162699
22632272	chr9:22632272:AC:A	2.59997e-19	-4.40445e-10	-0.676032	6.29207e-14	-4.40445e-10	-0.64556
22632328	chr9:22632328:TA:T	3.64561e-19	-4.40445e-10	-0.338007	6.69032e-14	-4.40445e-10	-0.584188
22632654	chr9:22632654:A:AAT	3.95396e-19	-4.40445e-10	-0.256813	1.00665e-13	-4.40445e-10	-0.175633
22632855	chr9:22632855:A:T	1.23345e-18	-1.1221	2.00297	2.71579e-13	-1.17915	1.99597
22633106	chr9:22633106:G:A	1.75898e-19	-4.40445e-10	-1.0668	4.17475e-14	-4.40445e-10	-1.0558
22633349	chr9:22633349:G:T	3.02903e-20	-1.88406	-0.941816	6.08122e-15	-2.01988	-0.962351
22633380	chr9:22633380:T:C	5.31378e-19	-4.40445e-10	0.0387729	1.15881e-13	-4.40445e-10	-0.0348727
22633391	chr9:22633391:T:A	4.35316e-19	-1.92678	1.76615	9.74072e-14	-2.026	1.81747
22633461	chr9:22633461:G:C	2.03708e-19	-4.40445e-10	-0.920015	4.6858e-14	-4.40445e-10	-0.940314
22633565	chr9:22633565:T:A	1.52776e-19	-4.40445e-10	-1.20773	3.60498e-14	-4.40445e-10	-1.20253
22633571	chr9:22633571:T:C	1.6458e-19	-4.40445e-10	-1.1333	3.75183e-14	-4.40445e-10	-1.16261
22633925	chr9:22633925:G:A	1.57688e-19	-4.40445e-10	-1.17608	3.64029e-14	-4.40445e-10	-1.19279
22634106	chr9:22634106:CATCATTTGTCA:C	3.85617e-19	-4.40445e-10	-0.281855	9.80375e-14	-4.40445e-10	-0.202085
22634276	chr9:22634276:G:A	2.48032e-20	-2.15528	-0.870444	6.53308e-15	-1.95218	-0.958377
22634894	chr9:22634894:G:A	2.28035e-19	-1.83266	1.02546	3.3104e-14	-2.22062	0.932842
22634916	chr9:22634916:G:A	4.18164e-19	-4.40445e-10	-0.200827	8.79266e-14	-4.40445e-10	-0.310933
22635221	chr9:22635221:C:A	3.38756e-19	-4.40445e-10	-0.411419	7.27862e-14	-4.40445e-10	-0.499908
22635452	chr9:22635452:T:C	3.86413e-19	-4.40445e-10	-0.279795	8.16608e-14	-4.40445e-10	-0.384861
22635516	chr9:22635516:CTAT:C	2.52119e-19	-4.40445e-10	-0.706799	6.09423e-14	-4.40445e-10	-0.677507
22635714	chr9:22635714:T:A	3.57192e-19	-4.40445e-10	-0.358427	7.29992e-14	-4.40445e-10	-0.496987
22635724	chr9:22635724:G:A	1.02542e-19	-2.22851	0.622084	2.44245e-14	-2.06979	0.477944
22636219	chr9:22636219:G:C	1.73679e-19	-4.40445e-10	-1.07949	3.99725e-14	-4.40445e-10	-1.09924
22636227	chr9:22636227:G:C	3.92091e-19	-4.40445e-10	-0.265207	8.27493e-14	-4.40445e-10	-0.37162
22636239	chr9:22636239:A:G	8.10281e-19	-4.40445e-10	0.460681	2.57498e-13	-4.40445e-10	0.763575
22636244	chr9:22636244:C:A	3.75382e-19	-4.40445e-10	-0.308757	7.93962e-14	-4.40445e-10	-0.412984
22636257	chr9:22636257:T:A	3.78782e-19	-4.40445e-10	-0.299739	8.00779e-14	-4.40445e-10	-0.404435
22636350	chr9:22636350:C:T	2.16241e-20	-2.08602	-1.07687	4.46184e-15	-2.20442	-1.08746
22636542	chr9:22636542:T:C	3.63151e-19	-4.40445e-10	-0.341882	7.70223e-14	-4.40445e-10	-0.44334
22636740	chr9:22636740:C:G	5.44853e-20	-2.23877	-2.57401e-10	1.32624e-14	-2.20251	-2.57401e-10
22636783	chr9:22636783:T:C	1.53894e-19	-4.40445e-10	-1.20044	3.73019e-14	-4.40445e-10	-1.16839
22637338	chr9:22637338:G:A	1.66996e-19	-4.40445e-10	-1.11873	3.88712e-14	-4.40445e-10	-1.12718
22638062	chr9:22638062:T:A	1.7416e-19	-1.84758	0.770857	4.01966e-14	-1.91775	0.8241
22638120	chr9:22638120:C:T	1.98771e-19	-1.55238	0.607835	4.43007e-14	-1.65665	0.660211
22638130	chr9:22638130:A:G	3.74064e-19	-4.40445e-10	-0.312273	7.65873e-14	-4.40445e-10	-0.449004
22638208	chr9:22638208:G:A	2.56264e-20	-1.97286	-1.02021	4.96469e-15	-2.15098	-1.03411
22638215	chr9:22638215:C:T	1.01828e-18	-1.34091	2.03008	2.50691e-13	-1.36107	2.09786
22638320	chr9:22638320:TC:T	2.69855e-20	-2.21394	-0.727465	6.35093e-15	-2.2142	-0.724631
22638568	chr9:22638568:G:A	2.60038e-19	-4.40445e-10	-0.675871	6.01796e-14	-4.40445e-10	-0.690102
22638732	chr9:22638732:C:A	6.53992e-20	-2.05619	-2.57401e-10	2.1741e-14	-1.70824	-2.57401e-10
22638844	chr9:22638844:G:A	1.21203e-19	-2.20504	0.765809	2.59413e-14	-2.13922	0.607618
22638892	chr9:22638892:G:C	3.29186e-20	-1.88233	-0.860332	6.08944e-15	-2.09849	-0.882391
22638968	chr9:22638968:T:C	6.65202e-20	-1.91735	-0.121846	1.10406e-14	-2.23627	-0.149592
22638991	chr9:22638991:A:G	5.51466e-20	-1.69858	-0.528126	9.02479e-15	-2.07021	-0.517251
22639091	chr9:22639091:C:T	1.69051e-20	-2.2053	-1.20379	4.29135e-15	-2.13326	-1.19757
22639157	chr9:22639157:G:A	3.34106e-20	-2.2118	-0.516028	7.97437e-15	-2.12479	-0.586415
22639439	chr9:22639439:T:C	3.56462e-19	-4.40445e-10	-0.360474	6.88902e-14	-4.40445e-10	-0.554921
22639462	chr9:22639462:C:T	1.74318e-19	-4.40445e-10	-1.07582	3.90551e-14	-4.40445e-10	-1.12246
22639568	chr9:22639568:C:T	1.93201e-19	-1.56626	0.593287	4.3068e-14	-1.66792	0.643267
22639692	chr9:22639692:T:C	1.95603e-19	-4.40445e-10	-0.960612	4.68516e-14	-4.40445e-10	-0.940449
22639708	chr9:22639708:T:C	1.52236e-19	-4.40445e-10	-1.21127	3.62217e-14	-4.40445e-10	-1.19778
22639970	chr9:22639970:G:C	1.67523e-19	-4.40445e-10	-1.11558	3.79995e-14	-4.40445e-10	-1.14986
22639999	chr9:22639999:A:C	1.5222e-19	-4.40445e-10	-1.21138	3.6028e-14	-4.40445e-10	-1.20314
22641098	chr9:22641098:T:A	4.68185e-19	-2.01186	1.92403	1.09243e-13	-2.07272	1.97886
22641127	chr9:22641127:G:A	1.15411e-19	-2.2269	0.7387	2.69164e-14	-2.08064	0.585941
22641506	chr9:22641506:C:A	2.00092e-19	-4.40445e-10	-0.937923	4.3843e-14	-4.40445e-10	-1.00682
22641580	chr9:22641580:C:T	1.52395e-19	-4.40445e-10	-1.21022	3.64188e-14	-4.40445e-10	-1.19235
22641922	chr9:22641922:T:C	2.66316e-19	-4.40445e-10	-0.652016	6.14873e-14	-4.40445e-10	-0.668605
22642187	chr9:22642187:A:C	1.66981e-20	-2.21284	-1.20857	4.37004e-15	-2.11239	-1.20028
22642423	chr9:22642423:G:C	1.68501e-20	-2.20097	-1.21138	4.25955e-15	-2.12872	-1.20955
22642503	chr9:22642503:T:C	5.45873e-20	-2.2369	-2.57401e-10	1.36204e-14	-2.17587	-2.57401e-10
22642528	chr9:22642528:G:A	1.91202e-19	-4.40445e-10	-0.983372	4.66507e-14	-4.40445e-10	-0.944747
22642719	chr9:22642719:TACTC:T	1.52816e-19	-4.40445e-10	-1.20747	3.66995e-14	-4.40445e-10	-1.18467
```
