## Supplementary material for "Characterization of shared and ancestry-specific signals driving complex traits using multi-ancestry fine-mapping": susiex_nc2.cs80.summary

```
# chr9:21490457-22642908
CS_ID	CS_LENGTH	CS_PURITY	MAX_PIP_SNP	BP	REF_ALLELE	ALT_ALLELE	REF_FRQ	BETA	SE	-LOG10P	MAX_PIP	POST-HOC_PROB_POP1	POST-HOC_PROB_POP2
1	1	1	chr9:22142908:G:A	22142908	A,A	G,G	1,1	inf,inf	inf,inf	19.945,2.01389	0.940229	1	0.863241
2	2	0.996226	chr9:21990458:C:T	21990458	T,T	C,C	1,1	-inf,-inf	inf,inf	14.9605,1.15873	0.655203	1	0.550636
```
