## Supplementary material for "Characterization of shared and ancestry-specific signals driving complex traits using multi-ancestry fine-mapping": susiex_nc3.cs80.cs

```
CS_ID	SNP	BP	REF_ALLELE	ALT_ALLELE	REF_FRQ	BETA	SE	-LOG10P	CS_PIP	OVRL_PIP
1	chr9:22142908:G:A	22142908	A,A	G,G	1,1	inf,inf	inf,inf	19.945,2.01389	0.940662	0.940662
2	chr9:21990458:C:T	21990458	T,T	C,C	1,1	-inf,-inf	inf,inf	14.9605,1.15873	0.655152	0.655157
2	chr9:21986848:T:A	21986848	A,A	T,T	1,1	-inf,-inf	inf,inf	14.8008,1.0257	0.344486	0.344495
3	chr9:22521095:A:G	22521095	G,G	A,A	1,1	-inf,-inf	inf,inf	4.5987,1.07021	0.00874583	0.00874583
3	chr9:22422193:T:G	22422193	NA,G	NA,T	NA,1	NA,-inf	NA,inf	NA,1.93912	0.00490611	0.00490611
3	chr9:21737047:T:C	21737047	NA,C	NA,T	NA,1	NA,inf	NA,inf	NA,2.36987	0.00474407	0.00474407
3	chr9:22454151:G:A	22454151	A,A	G,G	1,1	-inf,-inf	inf,inf	3.35137,1.65253	0.00434871	0.00434871
3	chr9:22424163:T:C	22424163	NA,C	NA,T	NA,1	NA,-inf	NA,inf	NA,1.83348	0.00392172	0.00392172
3	chr9:22417597:G:A	22417597	NA,A	NA,G	NA,1	NA,-inf	NA,inf	NA,1.82586	0.00387722	0.00387722
3	chr9:22252441:T:G	22252441	NA,G	NA,T	NA,1	NA,-inf	NA,inf	NA,2.25872	0.00380972	0.00380972
3	chr9:22251978:C:G	22251978	NA,G	NA,C	NA,1	NA,-inf	NA,inf	NA,2.2485	0.00373532	0.00373532
3	chr9:22561946:T:G	22561946	G,G	T,T	1,1	inf,inf	inf,inf	4.4438,0.00111211	0.00354178	0.00354178
3	chr9:22571981:T:C	22571981	C,C	T,T	1,1	inf,-inf	inf,inf	4.22694,0.352238	0.00332698	0.00332698
3	chr9:22563117:T:C	22563117	C,C	T,T	1,1	inf,-inf	inf,inf	4.31275,0.158884	0.00308487	0.00308487
3	chr9:22323869:A:G	22323869	NA,G	NA,A	NA,1	NA,-inf	NA,inf	NA,2.07184	0.00308026	0.00308026
3	chr9:22414290:C:T	22414290	NA,T	NA,C	NA,1	NA,-inf	NA,inf	NA,1.716	0.00304812	0.00304812
3	chr9:22520711:C:T	22520711	T,T	C,C	1,1	inf,inf	inf,inf	4.75939,0.0174693	0.00301841	0.00301841
3	chr9:22410320:G:T	22410320	NA,T	NA,G	NA,1	NA,-inf	NA,inf	NA,1.70679	0.00300958	0.00300958
3	chr9:21785019:C:T	21785019	T,T	C,C	1,1	-inf,-inf	inf,inf	0.872409,2.81887	0.00298935	0.00298935
3	chr9:21967866:T:C	21967866	NA,C	NA,T	NA,1	NA,inf	NA,inf	NA,1.71504	0.00297339	0.00297339
3	chr9:22521521:G:T	22521521	T,T	G,G	1,1	-inf,-inf	inf,inf	4.57746,0.499694	0.00291627	0.00291627
3	chr9:22365137:C:T	22365137	NA,T	NA,C	NA,1	NA,-inf	NA,inf	NA,1.67921	0.002915	0.002915
3	chr9:22470057:T:C	22470057	C,C	T,T	1,1	inf,-inf	inf,inf	4.59811,0.427514	0.00286024	0.00286024
3	chr9:22536837:A:G	22536837	G,G	A,A	1,1	inf,inf	inf,inf	4.53051,0.122961	0.00284761	0.00284761
3	chr9:21552265:T:C	21552265	NA,C	NA,T	NA,1	NA,-inf	NA,inf	NA,2.17015	0.00283922	0.00283922
3	chr9:22299914:G:GT	22299914	NA,GT	NA,G	NA,1	NA,-inf	NA,inf	NA,1.66928	0.00273925	0.00273925
3	chr9:21829118:C:T	21829118	NA,T	NA,C	NA,1	NA,inf	NA,inf	NA,1.89398	0.00273568	0.00273568
3	chr9:22513989:C:G	22513989	G,G	C,C	1,1	inf,inf	inf,inf	4.66701,0.105465	0.00266741	0.00266741
3	chr9:22414520:C:G	22414520	NA,G	NA,C	NA,1	NA,-inf	NA,inf	NA,1.64543	0.00263119	0.00263119
3	chr9:22279251:A:C	22279251	NA,C	NA,A	NA,1	NA,-inf	NA,inf	NA,1.79916	0.00258578	0.00258578
3	chr9:22526471:C:T	22526471	NA,T	NA,C	NA,1	NA,inf	NA,inf	NA,1.95502	0.00253587	0.00253587
3	chr9:22354946:A:G	22354946	NA,G	NA,A	NA,1	NA,-inf	NA,inf	NA,1.84546	0.00247967	0.00247967
3	chr9:22537564:T:C	22537564	C,C	T,T	1,1	inf,-inf	inf,inf	4.50245,0.027744	0.0024244	0.0024244
3	chr9:21737823:A:G	21737823	G,G	A,A	1,1	-inf,-inf	inf,inf	1.11736,2.54897	0.00236712	0.00236712
3	chr9:22335468:C:T	22335468	NA,T	NA,C	NA,1	NA,-inf	NA,inf	NA,1.55168	0.00236685	0.00236685
3	chr9:22427975:A:G	22427975	NA,G	NA,A	NA,1	NA,-inf	NA,inf	NA,1.6126	0.00232873	0.00232873
3	chr9:22473190:T:C	22473190	C,C	T,T	1,1	inf,inf	inf,inf	4.5199,0.409285	0.00231159	0.00231159
3	chr9:21572644:T:C	21572644	NA,C	NA,T	NA,1	NA,-inf	NA,inf	NA,1.81576	0.0023055	0.0023055
3	chr9:22314908:C:T	22314908	NA,T	NA,C	NA,1	NA,-inf	NA,inf	NA,1.54122	0.00228936	0.00228936
3	chr9:22467510:A:T	22467510	T,T	A,A	1,1	inf,inf	inf,inf	4.56299,0.0374986	0.00227151	0.00227151
3	chr9:22174088:CTCT:C	22174088	NA,C	NA,CTCT	NA,1	NA,inf	NA,inf	NA,2.03367	0.00218956	0.00218956
3	chr9:22252034:A:G	22252034	NA,G	NA,A	NA,1	NA,-inf	NA,inf	NA,1.55462	0.00215185	0.00215185
3	chr9:22426802:T:A	22426802	NA,A	NA,T	NA,1	NA,-inf	NA,inf	NA,1.57364	0.00215054	0.00215054
3	chr9:22173678:T:C	22173678	NA,C	NA,T	NA,1	NA,inf	NA,inf	NA,2.13626	0.00212462	0.00212462
3	chr9:21853340:A:G	21853340	G,G	A,A	1,1	inf,inf	inf,inf	0.513976,2.78923	0.00208117	0.00208117
3	chr9:22314680:T:C	22314680	NA,C	NA,T	NA,1	NA,-inf	NA,inf	NA,1.86083	0.00206881	0.00206881
3	chr9:22352554:C:T	22352554	NA,T	NA,C	NA,1	NA,-inf	NA,inf	NA,1.74789	0.00205185	0.00205185
3	chr9:22507380:G:A	22507380	A,A	G,G	1,1	inf,inf	inf,inf	4.51891,0.128506	0.00197639	0.00197639
3	chr9:22399773:C:T	22399773	NA,T	NA,C	NA,1	NA,-inf	NA,inf	NA,1.50214	0.00197576	0.00197576
3	chr9:21575660:A:G	21575660	NA,G	NA,A	NA,1	NA,-inf	NA,inf	NA,1.73217	0.00197286	0.00197286
3	chr9:22310888:G:A	22310888	NA,A	NA,G	NA,1	NA,-inf	NA,inf	NA,1.49678	0.00195805	0.00195805
3	chr9:22285270:G:T	22285270	NA,T	NA,G	NA,1	NA,inf	NA,inf	NA,1.82938	0.00193634	0.00193634
3	chr9:21970275:G:C	21970275	NA,C	NA,G	NA,1	NA,inf	NA,inf	NA,1.8351	0.00192028	0.00192028
3	chr9:21851839:C:A	21851839	A,A	C,C	1,1	inf,inf	inf,inf	0.450923,2.73642	0.00180922	0.00180922
3	chr9:22334815:A:G	22334815	NA,G	NA,A	NA,1	NA,-inf	NA,inf	NA,1.61843	0.00174807	0.00174807
3	chr9:21771242:T:C	21771242	C,C	T,T	1,1	-inf,-inf	inf,inf	0.93294,2.55651	0.0017144	0.0017144
3	chr9:22013064:A:G	22013064	G,NA	A,NA	1,NA	inf,NA	inf,NA	4.35804,NA	0.00170777	0.00170778
3	chr9:22358200:A:G	22358200	NA,G	NA,A	NA,1	NA,inf	NA,inf	NA,1.64385	0.00168828	0.00168828
3	chr9:22317573:T:A	22317573	NA,A	NA,T	NA,1	NA,-inf	NA,inf	NA,1.36403	0.00163856	0.00163856
3	chr9:21495153:G:A	21495153	NA,A	NA,G	NA,1	NA,inf	NA,inf	NA,1.71849	0.00159658	0.00159658
3	chr9:22354808:T:A	22354808	A,A	T,T	1,1	inf,inf	inf,inf	3.60138,1.39269	0.00159047	0.00159047
3	chr9:22485226:A:G	22485226	G,G	A,A	1,1	inf,inf	inf,inf	4.32622,0.340695	0.00158528	0.00158528
3	chr9:22479103:T:C	22479103	C,C	T,T	1,1	inf,-inf	inf,inf	4.26082,0.3729	0.00158177	0.00158177
3	chr9:22493235:A:G	22493235	G,G	A,A	1,1	inf,inf	inf,inf	4.36432,0.291113	0.00158034	0.00158034
3	chr9:22221735:C:T	22221735	NA,T	NA,C	NA,1	NA,-inf	NA,inf	NA,1.31712	0.00156805	0.00156805
3	chr9:21567270:G:A	21567270	NA,A	NA,G	NA,1	NA,inf	NA,inf	NA,1.73785	0.00154876	0.00154876
3	chr9:22321234:C:T	22321234	NA,T	NA,C	NA,1	NA,inf	NA,inf	NA,1.58653	0.00149903	0.00149903
3	chr9:21769790:T:A	21769790	A,A	T,T	1,1	-inf,-inf	inf,inf	1.09156,2.39066	0.00148654	0.00148654
3	chr9:22402652:A:G	22402652	NA,G	NA,A	NA,1	NA,-inf	NA,inf	NA,1.36118	0.00147652	0.00147652
3	chr9:22251311:T:G	22251311	NA,G	NA,T	NA,1	NA,-inf	NA,inf	NA,1.36445	0.00147467	0.00147467
3	chr9:21566187:T:C	21566187	NA,C	NA,T	NA,1	NA,-inf	NA,inf	NA,1.58958	0.0014718	0.0014718
3	chr9:22288284:G:T	22288284	NA,T	NA,G	NA,1	NA,inf	NA,inf	NA,1.68317	0.00147121	0.00147121
3	chr9:21803166:A:G	21803166	NA,G	NA,A	NA,1	NA,inf	NA,inf	NA,1.539	0.00146091	0.00146091
3	chr9:22342328:A:G	22342328	NA,G	NA,A	NA,1	NA,inf	NA,inf	NA,1.67006	0.00145779	0.00145779
3	chr9:22601381:G:A	22601381	A,A	G,G	1,1	inf,inf	inf,inf	0.521611,2.76805	0.00145457	0.00145457
3	chr9:22472069:C:T	22472069	T,T	C,C	1,1	inf,inf	inf,inf	4.27956,0.142233	0.00144914	0.00144914
3	chr9:22024213:G:A	22024213	NA,A	NA,G	NA,1	NA,inf	NA,inf	NA,1.92272	0.00143375	0.00143375
3	chr9:22253382:T:G	22253382	NA,G	NA,T	NA,1	NA,inf	NA,inf	NA,1.5448	0.0013781	0.0013781
3	chr9:22277919:G:A	22277919	NA,A	NA,G	NA,1	NA,inf	NA,inf	NA,1.6242	0.00136291	0.00136291
3	chr9:22342496:T:C	22342496	NA,C	NA,T	NA,1	NA,-inf	NA,inf	NA,1.65249	0.00133485	0.00133485
3	chr9:22474885:A:G	22474885	G,G	A,A	1,1	inf,inf	inf,inf	4.29285,0.114817	0.00132755	0.00132755
3	chr9:22531027:A:G	22531027	G,G	A,A	1,1	inf,inf	inf,inf	4.07724,0.101085	0.0013093	0.0013093
3	chr9:22540938:T:C	22540938	C,C	T,T	1,1	inf,-inf	inf,inf	4.0414,0.0377976	0.00130591	0.00130591
3	chr9:22469599:T:TG	22469599	TG,TG	T,T	1,1	inf,-inf	inf,inf	4.02436,0.478621	0.00125536	0.00125536
3	chr9:22607675:C:A	22607675	A,A	C,C	1,1	inf,inf	inf,inf	0.336066,2.75082	0.00125319	0.00125319
3	chr9:22359649:C:G	22359649	NA,G	NA,C	NA,1	NA,-inf	NA,inf	NA,1.48171	0.00124806	0.00124806
3	chr9:22235482:G:A	22235482	NA,A	NA,G	NA,1	NA,inf	NA,inf	NA,1.61805	0.00124535	0.00124535
3	chr9:22498440:G:A	22498440	NA,A	NA,G	NA,1	NA,-inf	NA,inf	NA,1.64964	0.00123454	0.00123454
3	chr9:22354772:C:T	22354772	T,T	C,C	1,1	inf,inf	inf,inf	3.48779,1.3442	0.00122776	0.00122776
3	chr9:22531949:A:C	22531949	C,C	A,A	1,1	inf,-inf	inf,inf	3.972,0.205107	0.00121288	0.00121288
3	chr9:22490448:G:T	22490448	NA,T	NA,G	NA,1	NA,inf	NA,inf	NA,1.783	0.00120873	0.00120873
3	chr9:21933126:G:C	21933126	NA,C	NA,G	NA,1	NA,inf	NA,inf	NA,1.44778	0.00119511	0.00119511
3	chr9:22311291:T:G	22311291	NA,G	NA,T	NA,1	NA,-inf	NA,inf	NA,1.27707	0.00119449	0.00119449
3	chr9:22337275:T:C	22337275	NA,C	NA,T	NA,1	NA,inf	NA,inf	NA,1.56217	0.00119377	0.00119377
3	chr9:22364710:A:G	22364710	NA,G	NA,A	NA,1	NA,-inf	NA,inf	NA,1.25684	0.00118395	0.00118395
3	chr9:22332340:G:A	22332340	NA,A	NA,G	NA,1	NA,-inf	NA,inf	NA,1.39105	0.00117058	0.00117058
3	chr9:21858124:T:C	21858124	NA,C	NA,T	NA,1	NA,inf	NA,inf	NA,1.64568	0.00115568	0.00115568
3	chr9:22515367:A:G	22515367	G,G	A,A	1,1	inf,inf	inf,inf	4.17372,0.0941202	0.00113073	0.00113073
3	chr9:21829508:T:C	21829508	NA,C	NA,T	NA,1	NA,inf	NA,inf	NA,1.41379	0.00112964	0.00112964
3	chr9:22055836:A:G	22055836	NA,G	NA,A	NA,1	NA,inf	NA,inf	NA,1.70487	0.00112722	0.00112722
3	chr9:22263891:T:G	22263891	NA,G	NA,T	NA,1	NA,-inf	NA,inf	NA,1.46897	0.00111995	0.00111995
3	chr9:22334689:G:A	22334689	NA,A	NA,G	NA,1	NA,-inf	NA,inf	NA,1.39061	0.00111923	0.00111923
3	chr9:22312918:T:C	22312918	NA,C	NA,T	NA,1	NA,-inf	NA,inf	NA,1.23639	0.00109376	0.00109376
3	chr9:22515503:A:G	22515503	G,G	A,A	1,1	inf,inf	inf,inf	4.13468,0.135114	0.00108317	0.00108317
3	chr9:22252884:T:C	22252884	NA,C	NA,T	NA,1	NA,-inf	NA,inf	NA,1.4378	0.00108242	0.00108242
3	chr9:22518196:T:G	22518196	G,G	T,T	1,1	inf,inf	inf,inf	4.14033,0.0808034	0.00107794	0.00107794
3	chr9:22413792:G:T	22413792	NA,T	NA,G	NA,1	NA,-inf	NA,inf	NA,1.52746	0.00107646	0.00107646
3	chr9:22281875:A:G	22281875	NA,G	NA,A	NA,1	NA,-inf	NA,inf	NA,1.44873	0.00105622	0.00105622
3	chr9:22319567:A:G	22319567	NA,G	NA,A	NA,1	NA,-inf	NA,inf	NA,1.21364	0.00104982	0.00104982
3	chr9:21684614:C:G	21684614	NA,G	NA,C	NA,1	NA,inf	NA,inf	NA,1.61949	0.00104618	0.00104618
3	chr9:22304291:A:G	22304291	NA,G	NA,A	NA,1	NA,inf	NA,inf	NA,1.48301	0.00103933	0.00103933
3	chr9:22366465:A:G	22366465	NA,G	NA,A	NA,1	NA,-inf	NA,inf	NA,1.39635	0.0010337	0.0010337
3	chr9:22169525:C:T	22169525	NA,T	NA,C	NA,1	NA,inf	NA,inf	NA,1.32383	0.0010335	0.0010335
3	chr9:22335049:A:C	22335049	NA,C	NA,A	NA,1	NA,inf	NA,inf	NA,1.48336	0.00103247	0.00103247
3	chr9:22514963:A:G	22514963	G,G	A,A	1,1	inf,inf	inf,inf	4.11658,0.0719471	0.0010282	0.0010282
3	chr9:22504606:T:G	22504606	G,G	T,T	1,1	inf,inf	inf,inf	4.1107,0.134357	0.00102702	0.00102702
3	chr9:22335144:A:C	22335144	NA,C	NA,A	NA,1	NA,inf	NA,inf	NA,1.47849	0.0010221	0.0010221
3	chr9:21558808:T:G	21558808	NA,G	NA,T	NA,1	NA,-inf	NA,inf	NA,1.37112	0.00101716	0.00101716
3	chr9:22312206:C:T	22312206	NA,T	NA,C	NA,1	NA,inf	NA,inf	NA,1.46771	0.00101097	0.00101097
3	chr9:22345547:C:T	22345547	NA,T	NA,C	NA,1	NA,inf	NA,inf	NA,1.47021	0.00101041	0.00101041
3	chr9:22574799:A:G	22574799	G,G	A,A	1,1	inf,-inf	inf,inf	3.36899,0.480223	0.00100596	0.00100596
3	chr9:22481680:T:C	22481680	C,NA	T,NA	1,NA	inf,NA	inf,NA	2.01969,NA	0.00100496	0.00100496
3	chr9:22309774:A:G	22309774	NA,G	NA,A	NA,1	NA,-inf	NA,inf	NA,1.19027	0.00100263	0.00100263
3	chr9:22339973:G:A	22339973	NA,A	NA,G	NA,1	NA,inf	NA,inf	NA,1.46255	0.00100107	0.00100107
3	chr9:22559113:C:T	22559113	NA,T	NA,C	NA,1	NA,inf	NA,inf	NA,1.63965	0.00100045	0.00100045
3	chr9:22522811:G:A	22522811	A,A	G,G	1,1	inf,-inf	inf,inf	4.14398,0.0551817	0.000998912	0.000998912
3	chr9:22352471:A:T	22352471	NA,T	NA,A	NA,1	NA,inf	NA,inf	NA,1.46174	0.000997677	0.000997677
3	chr9:22345395:T:C	22345395	NA,C	NA,T	NA,1	NA,inf	NA,inf	NA,1.46178	0.000997032	0.000997032
3	chr9:22305934:G:T	22305934	NA,T	NA,G	NA,1	NA,inf	NA,inf	NA,1.46012	0.000995355	0.000995355
3	chr9:22345096:G:A	22345096	NA,A	NA,G	NA,1	NA,inf	NA,inf	NA,1.45534	0.000983193	0.000983193
3	chr9:22406161:T:C	22406161	C,C	T,T	1,1	-inf,-inf	inf,inf	3.30967,1.03204	0.000978581	0.000978581
3	chr9:21936382:T:C	21936382	NA,C	NA,T	NA,1	NA,inf	NA,inf	NA,1.35753	0.000975834	0.000975834
3	chr9:21862898:T:A	21862898	NA,A	NA,T	NA,1	NA,inf	NA,inf	NA,1.43724	0.000972154	0.000972154
3	chr9:21591878:G:A	21591878	NA,A	NA,G	NA,1	NA,-inf	NA,inf	NA,1.6013	0.000970676	0.000970676
3	chr9:21899651:AC:A	21899651	NA,A	NA,AC	NA,1	NA,inf	NA,inf	NA,1.38813	0.000957527	0.000957527
3	chr9:22356701:A:G	22356701	NA,G	NA,A	NA,1	NA,inf	NA,inf	NA,1.43705	0.000956367	0.000956367
3	chr9:22485959:A:C	22485959	C,C	A,A	1,1	inf,inf	inf,inf	4.05194,0.243862	0.000953883	0.000953883
3	chr9:22574430:C:G	22574430	G,G	C,C	1,1	inf,-inf	inf,inf	3.32692,0.491069	0.000953213	0.000953213
3	chr9:22274957:C:T	22274957	NA,T	NA,C	NA,1	NA,inf	NA,inf	NA,1.42954	0.000953153	0.000953153
3	chr9:22354838:T:C	22354838	NA,C	NA,T	NA,1	NA,inf	NA,inf	NA,1.4371	0.000950513	0.000950513
3	chr9:22356773:C:G	22356773	NA,G	NA,C	NA,1	NA,inf	NA,inf	NA,1.43368	0.000947298	0.000947298
3	chr9:22021738:G:C	22021738	C,C	G,G	1,1	inf,inf	inf,inf	0.163886,2.87015	0.000937418	0.000937418
3	chr9:22540084:T:C	22540084	C,C	T,T	1,1	inf,-inf	inf,inf	3.83881,0.0414101	0.000934164	0.000934164
3	chr9:22407213:A:T	22407213	T,T	A,A	1,1	-inf,-inf	inf,inf	3.28588,1.04932	0.000933162	0.000933162
3	chr9:22239437:A:C	22239437	NA,C	NA,A	NA,1	NA,-inf	NA,inf	NA,1.37516	0.000926991	0.000926991
3	chr9:22178063:A:C	22178063	NA,C	NA,A	NA,1	NA,inf	NA,inf	NA,1.30072	0.000919781	0.000919781
3	chr9:22474191:A:G	22474191	G,G	A,A	1,1	inf,inf	inf,inf	4.14718,0.081592	0.000918455	0.000918455
3	chr9:22356882:GT:G	22356882	NA,G	NA,GT	NA,1	NA,-inf	NA,inf	NA,1.31917	0.000918219	0.000918219
3	chr9:21865843:T:C	21865843	NA,C	NA,T	NA,1	NA,inf	NA,inf	NA,1.39311	0.000905348	0.000905348
3	chr9:21956284:A:G	21956284	NA,G	NA,A	NA,1	NA,inf	NA,inf	NA,1.63724	0.0009044	0.0009044
3	chr9:21849067:A:T	21849067	T,T	A,A	1,1	-inf,-inf	inf,inf	1.00616,1.60887	0.000903113	0.000903113
3	chr9:21585134:T:A	21585134	NA,A	NA,T	NA,1	NA,inf	NA,inf	NA,1.52557	0.000899042	0.000899042
3	chr9:22352363:A:G	22352363	NA,G	NA,A	NA,1	NA,-inf	NA,inf	NA,1.31954	0.000895464	0.000895464
3	chr9:22382901:A:C	22382901	C,C	A,A	1,1	inf,-inf	inf,inf	4.11331,0.11841	0.000892496	0.000892496
3	chr9:22232524:AATAG:A	22232524	NA,A	NA,AATAG	NA,1	NA,-inf	NA,inf	NA,1.09798	0.000892122	0.000892122
3	chr9:21925164:A:C	21925164	NA,C	NA,A	NA,1	NA,inf	NA,inf	NA,1.37917	0.000891201	0.000891201
3	chr9:22593376:T:C	22593376	C,C	T,T	1,1	-inf,inf	inf,inf	0.87463,2.05221	0.000889997	0.000889997
3	chr9:22628152:T:C	22628152	C,C	T,T	1,1	inf,inf	inf,inf	0.99286,2.30535	0.00088666	0.00088666
3	chr9:22383495:C:G	22383495	G,G	C,C	1,1	inf,inf	inf,inf	2.06809,1.57513	0.00088522	0.00088522
3	chr9:22366175:A:G	22366175	NA,G	NA,A	NA,1	NA,-inf	NA,inf	NA,1.3121	0.000881687	0.000881687
3	chr9:22623332:A:G	22623332	NA,G	NA,A	NA,1	NA,-inf	NA,inf	NA,1.29188	0.000881597	0.000881597
3	chr9:22256057:T:A	22256057	NA,A	NA,T	NA,1	NA,-inf	NA,inf	NA,1.36054	0.000880816	0.000880816
3	chr9:22232827:C:T	22232827	NA,T	NA,C	NA,1	NA,-inf	NA,inf	NA,1.0801	0.000880437	0.000880437
3	chr9:22280391:GT:G	22280391	NA,G	NA,GT	NA,1	NA,inf	NA,inf	NA,1.38759	0.000876847	0.000876847
3	chr9:21612677:C:T	21612677	NA,T	NA,C	NA,1	NA,-inf	NA,inf	NA,1.47253	0.000871358	0.000871358
3	chr9:21988671:A:C	21988671	NA,C	NA,A	NA,1	NA,inf	NA,inf	NA,1.35637	0.000865323	0.000865323
3	chr9:22510534:A:G	22510534	NA,G	NA,A	NA,1	NA,inf	NA,inf	NA,1.5437	0.000859369	0.000859369
3	chr9:22357326:A:G	22357326	NA,G	NA,A	NA,1	NA,-inf	NA,inf	NA,1.29651	0.000858665	0.000858665
3	chr9:22446752:C:T	22446752	T,T	C,C	1,1	-inf,inf	inf,inf	1.79929,1.70766	0.000858272	0.000858272
3	chr9:22214256:G:A	22214256	NA,A	NA,G	NA,1	NA,inf	NA,inf	NA,1.48676	0.000848083	0.000848083
3	chr9:22636239:A:G	22636239	NA,G	NA,A	NA,1	NA,-inf	NA,inf	NA,1.2717	0.000844423	0.000844423
3	chr9:22404682:C:T	22404682	T,T	C,C	1,1	-inf,-inf	inf,inf	3.18108,1.04334	0.000840093	0.000840093
3	chr9:22469464:C:T	22469464	T,T	C,C	1,1	inf,-inf	inf,inf	3.89915,0.308164	0.00083754	0.00083754
3	chr9:22358029:A:G	22358029	NA,G	NA,A	NA,1	NA,inf	NA,inf	NA,1.36637	0.000836813	0.000836813
3	chr9:22320799:T:A	22320799	NA,A	NA,T	NA,1	NA,-inf	NA,inf	NA,1.26561	0.00083301	0.00083301
3	chr9:22361961:A:G	22361961	NA,G	NA,A	NA,1	NA,-inf	NA,inf	NA,1.26138	0.000827924	0.000827924
3	chr9:22332999:G:A	22332999	A,A	G,G	1,1	inf,inf	inf,inf	3.99519,0.412318	0.000827299	0.000827299
3	chr9:21714256:T:A	21714256	NA,A	NA,T	NA,1	NA,inf	NA,inf	NA,1.37087	0.000820278	0.000820278
3	chr9:22277674:C:T	22277674	NA,T	NA,C	NA,1	NA,inf	NA,inf	NA,1.32971	0.00081872	0.00081872
3	chr9:21816638:T:C	21816638	C,C	T,T	1,1	-inf,-inf	inf,inf	0.421901,2.32501	0.000817508	0.000817508
3	chr9:22268275:G:A	22268275	NA,A	NA,G	NA,1	NA,inf	NA,inf	NA,1.35048	0.000814605	0.000814605
3	chr9:22353608:C:T	22353608	NA,T	NA,C	NA,1	NA,-inf	NA,inf	NA,1.25208	0.000814272	0.000814272
3	chr9:22383772:A:G	22383772	NA,G	NA,A	NA,1	NA,-inf	NA,inf	NA,1.13994	0.000812992	0.000812992
3	chr9:21864379:C:T	21864379	NA,T	NA,C	NA,1	NA,inf	NA,inf	NA,1.33214	0.000807981	0.000807981
3	chr9:22510013:T:C	22510013	NA,C	NA,T	NA,1	NA,inf	NA,inf	NA,1.52711	0.000807506	0.000807506
3	chr9:22623270:T:A	22623270	NA,A	NA,T	NA,1	NA,-inf	NA,inf	NA,1.2424	0.000804584	0.000804584
3	chr9:22337303:A:G	22337303	NA,G	NA,A	NA,1	NA,inf	NA,inf	NA,1.42425	0.000804056	0.000804056
3	chr9:22630733:A:T	22630733	T,T	A,A	1,1	inf,inf	inf,inf	1.04083,2.28669	0.000803456	0.000803456
3	chr9:22547919:T:A	22547919	A,A	T,T	1,1	-inf,inf	inf,inf	3.49225,0.168812	0.000801422	0.000801422
3	chr9:22258504:A:G	22258504	NA,G	NA,A	NA,1	NA,-inf	NA,inf	NA,1.30255	0.00079897	0.00079897
3	chr9:22543280:G:A	22543280	A,A	G,G	1,1	-inf,inf	inf,inf	0.130913,2.39023	0.000798793	0.000798793
3	chr9:22229224:C:T	22229224	NA,T	NA,C	NA,1	NA,inf	NA,inf	NA,1.45658	0.00079713	0.00079713
3	chr9:22344387:T:A	22344387	NA,A	NA,T	NA,1	NA,inf	NA,inf	NA,1.33786	0.00079282	0.00079282
3	chr9:22417343:C:G	22417343	NA,G	NA,C	NA,1	NA,-inf	NA,inf	NA,1.36202	0.000786506	0.000786506
3	chr9:22246017:C:T	22246017	NA,T	NA,C	NA,1	NA,-inf	NA,inf	NA,1.2731	0.000784389	0.000784389
3	chr9:22274572:A:T	22274572	NA,T	NA,A	NA,1	NA,inf	NA,inf	NA,1.32046	0.000780888	0.000780888
3	chr9:21818675:A:G	21818675	G,G	A,A	1,1	-inf,-inf	inf,inf	0.39337,2.32048	0.00078019	0.00078019
3	chr9:21985577:C:A	21985577	NA,A	NA,C	NA,1	NA,inf	NA,inf	NA,1.55248	0.000776337	0.000776337
3	chr9:22616864:A:G	22616864	NA,G	NA,A	NA,1	NA,-inf	NA,inf	NA,1.22249	0.000772889	0.000772889
3	chr9:22221225:T:C	22221225	NA,C	NA,T	NA,1	NA,inf	NA,inf	NA,1.44186	0.000770581	0.000770581
3	chr9:22323519:C:T	22323519	NA,T	NA,C	NA,1	NA,-inf	NA,inf	NA,1.26803	0.00077037	0.00077037
3	chr9:22347406:T:C	22347406	NA,C	NA,T	NA,1	NA,-inf	NA,inf	NA,1.23548	0.000766764	0.000766764
3	chr9:21973372:G:C	21973372	NA,C	NA,G	NA,1	NA,inf	NA,inf	NA,1.38694	0.000762362	0.000762362
3	chr9:22280797:A:G	22280797	NA,G	NA,A	NA,1	NA,inf	NA,inf	NA,1.30864	0.000759436	0.000759436
3	chr9:22523806:T:G	22523806	G,G	T,T	1,1	inf,-inf	inf,inf	3.93011,0.020191	0.000753009	0.000753009
3	chr9:22542176:G:A	22542176	A,NA	G,NA	1,NA	-inf,NA	inf,NA	0.611436,NA	0.000752682	0.000752682
3	chr9:22346685:T:G	22346685	NA,G	NA,T	NA,1	NA,-inf	NA,inf	NA,1.22488	0.000752516	0.000752516
3	chr9:22253453:A:G	22253453	NA,G	NA,A	NA,1	NA,inf	NA,inf	NA,1.36813	0.000746437	0.000746437
3	chr9:22272808:C:T	22272808	NA,T	NA,C	NA,1	NA,inf	NA,inf	NA,1.29376	0.000741435	0.000741435
3	chr9:21972814:T:C	21972814	NA,C	NA,T	NA,1	NA,inf	NA,inf	NA,1.21277	0.000741049	0.000741049
3	chr9:21846286:A:G	21846286	G,G	A,A	1,1	-inf,-inf	inf,inf	1.06565,1.47202	0.00073458	0.00073458
3	chr9:22630353:T:A	22630353	A,A	T,T	1,1	inf,inf	inf,inf	1.14995,2.1796	0.000732147	0.000732147
3	chr9:22417017:G:A	22417017	A,A	G,G	1,1	inf,inf	inf,inf	0.0516364,2.51576	0.000732088	0.000732088
3	chr9:21855017:G:A	21855017	NA,A	NA,G	NA,1	NA,-inf	NA,inf	NA,1.30331	0.000731104	0.000731104
3	chr9:22390912:A:T	22390912	NA,T	NA,A	NA,1	NA,-inf	NA,inf	NA,1.04221	0.000729552	0.000729552
3	chr9:22253660:C:T	22253660	NA,T	NA,C	NA,1	NA,-inf	NA,inf	NA,1.24101	0.000729144	0.000729144
3	chr9:22304525:T:C	22304525	NA,C	NA,T	NA,1	NA,inf	NA,inf	NA,1.28263	0.000725581	0.000725581
3	chr9:22332704:G:A	22332704	A,A	G,G	1,1	inf,inf	inf,inf	3.89674,0.40868	0.000723257	0.000723257
3	chr9:21921017:A:G	21921017	NA,G	NA,A	NA,1	NA,inf	NA,inf	NA,1.04245	0.000719252	0.000719252
3	chr9:22366015:A:G	22366015	G,G	A,A	1,1	-inf,inf	inf,inf	1.11426,2.16373	0.000716039	0.000716039
3	chr9:22475834:A:G	22475834	G,G	A,A	1,1	inf,inf	inf,inf	3.78686,0.127545	0.000714616	0.000714616
3	chr9:21590928:A:G	21590928	NA,G	NA,A	NA,1	NA,inf	NA,inf	NA,1.3832	0.000711798	0.000711798
3	chr9:22193036:G:C	22193036	NA,C	NA,G	NA,1	NA,inf	NA,inf	NA,1.16827	0.000711275	0.000711275
3	chr9:22592180:A:G	22592180	G,G	A,A	1,1	inf,-inf	inf,inf	3.3452,0.167238	0.000710465	0.000710465
3	chr9:22414406:G:C	22414406	NA,C	NA,G	NA,1	NA,-inf	NA,inf	NA,1.04203	0.000708593	0.000708593
3	chr9:22304491:T:C	22304491	NA,C	NA,T	NA,1	NA,inf	NA,inf	NA,1.26619	0.0007045	0.0007045
3	chr9:22313094:T:C	22313094	C,NA	T,NA	1,NA	inf,NA	inf,NA	2.10246,NA	0.000703712	0.000703712
3	chr9:22328004:T:A	22328004	NA,A	NA,T	NA,1	NA,-inf	NA,inf	NA,1.19535	0.00070276	0.00070276
3	chr9:21852182:G:T	21852182	T,T	G,G	1,1	inf,inf	inf,inf	0.633861,2.10954	0.000699976	0.000699976
3	chr9:21692108:A:G	21692108	NA,G	NA,A	NA,1	NA,inf	NA,inf	NA,1.28958	0.000699872	0.000699872
3	chr9:22271558:T:C	22271558	NA,C	NA,T	NA,1	NA,-inf	NA,inf	NA,1.2593	0.000696517	0.000696517
3	chr9:21922185:A:C	21922185	NA,C	NA,A	NA,1	NA,inf	NA,inf	NA,1.0194	0.000693105	0.000693105
3	chr9:22327382:T:A	22327382	NA,A	NA,T	NA,1	NA,-inf	NA,inf	NA,1.18397	0.000688377	0.000688377
3	chr9:22433498:T:C	22433498	NA,C	NA,T	NA,1	NA,-inf	NA,inf	NA,1.05193	0.000687073	0.000687073
3	chr9:22327409:G:C	22327409	NA,C	NA,G	NA,1	NA,-inf	NA,inf	NA,1.18144	0.000685103	0.000685103
3	chr9:22005331:T:G	22005331	NA,G	NA,T	NA,1	NA,-inf	NA,inf	NA,1.48464	0.000684861	0.000684861
3	chr9:21852192:T:C	21852192	C,C	T,T	1,1	inf,inf	inf,inf	0.608623,2.10482	0.000681789	0.000681789
3	chr9:22410959:T:G	22410959	NA,G	NA,T	NA,1	NA,-inf	NA,inf	NA,1.01819	0.000680248	0.000680248
3	chr9:22622176:A:T	22622176	NA,T	NA,A	NA,1	NA,-inf	NA,inf	NA,1.15347	0.000675641	0.000675641
3	chr9:22102328:C:G	22102328	NA,G	NA,C	NA,1	NA,-inf	NA,inf	NA,1.08872	0.000675454	0.000675454
3	chr9:21713976:T:A	21713976	NA,A	NA,T	NA,1	NA,inf	NA,inf	NA,1.29862	0.000675059	0.000675059
3	chr9:21848745:C:A	21848745	A,A	C,C	1,1	-inf,-inf	inf,inf	0.799425,1.93806	0.000672776	0.000672776
3	chr9:21857304:C:T	21857304	T,T	C,C	1,1	inf,inf	inf,inf	0.0910007,2.42765	0.000671389	0.000671389
3	chr9:22460134:T:G	22460134	G,G	T,T	1,1	inf,inf	inf,inf	0.0159084,2.30694	0.000670979	0.000670979
3	chr9:22031982:A:G	22031982	NA,G	NA,A	NA,1	NA,-inf	NA,inf	NA,1.5537	0.000668951	0.000668951
3	chr9:22251528:C:T	22251528	NA,T	NA,C	NA,1	NA,-inf	NA,inf	NA,1.1713	0.00066597	0.00066597
3	chr9:22081870:T:C	22081870	NA,C	NA,T	NA,1	NA,-inf	NA,inf	NA,1.30535	0.000664708	0.000664708
3	chr9:21813770:G:C	21813770	NA,C	NA,G	NA,1	NA,inf	NA,inf	NA,1.06298	0.000663881	0.000663881
3	chr9:21842155:G:A	21842155	A,A	G,G	1,1	inf,inf	inf,inf	1.18072,1.64261	0.000661993	0.000661993
3	chr9:22369738:C:G	22369738	NA,G	NA,C	NA,1	NA,-inf	NA,inf	NA,1.14399	0.00066167	0.00066167
3	chr9:21813773:T:C	21813773	NA,C	NA,T	NA,1	NA,inf	NA,inf	NA,1.06047	0.000660163	0.000660163
3	chr9:22578623:A:G	22578623	G,G	A,A	1,1	inf,-inf	inf,inf	3.27646,0.172695	0.000657446	0.000657446
3	chr9:22492029:A:G	22492029	NA,G	NA,A	NA,1	NA,inf	NA,inf	NA,1.39835	0.000656884	0.000656884
3	chr9:22434361:G:A	22434361	NA,A	NA,G	NA,1	NA,-inf	NA,inf	NA,1.00953	0.000650933	0.000650933
3	chr9:22600163:G:T	22600163	NA,T	NA,G	NA,1	NA,inf	NA,inf	NA,1.1201	0.000650858	0.000650858
3	chr9:22042086:C:T	22042086	NA,T	NA,C	NA,1	NA,-inf	NA,inf	NA,1.52936	0.000649043	0.000649043
3	chr9:22372492:A:C	22372492	NA,C	NA,A	NA,1	NA,-inf	NA,inf	NA,1.22901	0.000647191	0.000647191
3	chr9:22632855:A:T	22632855	T,T	A,A	1,1	inf,inf	inf,inf	1.07796,2.1238	0.000647105	0.000647105
3	chr9:22028930:T:C	22028930	NA,C	NA,T	NA,1	NA,-inf	NA,inf	NA,1.52717	0.000641221	0.000641221
3	chr9:22451009:C:G	22451009	NA,G	NA,C	NA,1	NA,-inf	NA,inf	NA,1.00081	0.00064006	0.00064006
3	chr9:22140340:T:C	22140340	NA,C	NA,T	NA,1	NA,inf	NA,inf	NA,0.963595	0.000637359	0.000637359
3	chr9:22000960:C:G	22000960	NA,G	NA,C	NA,1	NA,inf	NA,inf	NA,1.3708	0.000630077	0.000630077
3	chr9:22214958:T:A	22214958	NA,A	NA,T	NA,1	NA,inf	NA,inf	NA,1.16196	0.000629871	0.000629871
3	chr9:22344472:G:C	22344472	NA,C	NA,G	NA,1	NA,-inf	NA,inf	NA,1.11873	0.000629288	0.000629288
3	chr9:21843737:A:G	21843737	G,G	A,A	1,1	inf,inf	inf,inf	1.12768,1.66089	0.000625889	0.000625889
3	chr9:22387799:G:A	22387799	A,A	G,G	1,1	inf,inf	inf,inf	2.43649,0.899279	0.000621457	0.000621457
3	chr9:21851778:G:A	21851778	A,A	G,G	1,1	-inf,-inf	inf,inf	0.798023,1.88482	0.000620476	0.000620476
3	chr9:22338696:T:G	22338696	NA,G	NA,T	NA,1	NA,-inf	NA,inf	NA,1.10311	0.000616957	0.000616957
3	chr9:22435303:G:A	22435303	NA,A	NA,G	NA,1	NA,-inf	NA,inf	NA,0.980811	0.000616902	0.000616902
3	chr9:21610961:A:G	21610961	NA,G	NA,A	NA,1	NA,inf	NA,inf	NA,1.30517	0.000615911	0.000615911
3	chr9:21857303:G:A	21857303	NA,A	NA,G	NA,1	NA,-inf	NA,inf	NA,0.986448	0.000615846	0.000615846
3	chr9:22236320:G:C	22236320	NA,C	NA,G	NA,1	NA,-inf	NA,inf	NA,1.22978	0.000613871	0.000613871
3	chr9:22373458:C:T	22373458	T,T	C,C	1,1	inf,inf	inf,inf	3.69296,0.665747	0.000612866	0.000612866
3	chr9:21813596:A:G	21813596	NA,G	NA,A	NA,1	NA,inf	NA,inf	NA,1.07093	0.000609701	0.000609701
3	chr9:21777762:G:A	21777762	A,NA	G,NA	1,NA	-inf,NA	inf,NA	1.32163,NA	0.000606427	0.000606427
3	chr9:22638215:C:T	22638215	T,T	C,C	1,1	inf,inf	inf,inf	0.978666,2.12259	0.000604032	0.000604032
3	chr9:22394448:C:A	22394448	NA,A	NA,C	NA,1	NA,-inf	NA,inf	NA,1.10013	0.000603835	0.000603835
3	chr9:22338616:T:C	22338616	NA,C	NA,T	NA,1	NA,-inf	NA,inf	NA,1.08488	0.00059683	0.00059683
3	chr9:21827193:G:A	21827193	NA,A	NA,G	NA,1	NA,inf	NA,inf	NA,1.04585	0.000595537	0.000595537
3	chr9:22072239:C:T	22072239	NA,T	NA,C	NA,1	NA,inf	NA,inf	NA,1.37092	0.000595157	0.000595157
3	chr9:22060712:A:G	22060712	NA,G	NA,A	NA,1	NA,-inf	NA,inf	NA,1.47812	0.000590387	0.000590387
3	chr9:22407390:A:G	22407390	NA,G	NA,A	NA,1	NA,-inf	NA,inf	NA,1.05927	0.000589617	0.000589617
3	chr9:22388029:C:T	22388029	NA,T	NA,C	NA,1	NA,-inf	NA,inf	NA,1.02694	0.000589133	0.000589133
3	chr9:21950961:A:T	21950961	NA,T	NA,A	NA,1	NA,-inf	NA,inf	NA,1.21518	0.00058827	0.00058827
3	chr9:21844644:A:G	21844644	G,G	A,A	1,1	-inf,-inf	inf,inf	1.41397,1.55481	0.000584335	0.000584335
3	chr9:22337324:T:C	22337324	C,C	T,T	1,1	inf,inf	inf,inf	3.95465,0.5431	0.000582375	0.000582375
3	chr9:21881339:T:C	21881339	NA,C	NA,T	NA,1	NA,inf	NA,inf	NA,1.24229	0.000580651	0.000580651
3	chr9:21920267:G:A	21920267	NA,A	NA,G	NA,1	NA,inf	NA,inf	NA,0.938038	0.00057794	0.00057794
3	chr9:22061640:A:G	22061640	NA,G	NA,A	NA,1	NA,-inf	NA,inf	NA,1.46367	0.000577089	0.000577089
3	chr9:22105042:T:A	22105042	NA,A	NA,T	NA,1	NA,inf	NA,inf	NA,1.03848	0.000576561	0.000576561
3	chr9:21739229:C:T	21739229	NA,T	NA,C	NA,1	NA,inf	NA,inf	NA,1.39752	0.000576524	0.000576524
3	chr9:21884053:T:C	21884053	NA,C	NA,T	NA,1	NA,inf	NA,inf	NA,1.15733	0.000575005	0.000575005
3	chr9:22426610:C:G	22426610	NA,G	NA,C	NA,1	NA,-inf	NA,inf	NA,0.942337	0.000571818	0.000571818
3	chr9:22011396:C:T	22011396	NA,T	NA,C	NA,1	NA,-inf	NA,inf	NA,1.45551	0.000571693	0.000571693
3	chr9:21999584:G:T	21999584	NA,T	NA,G	NA,1	NA,-inf	NA,inf	NA,1.4551	0.000571505	0.000571505
3	chr9:21869559:C:T	21869559	NA,T	NA,C	NA,1	NA,inf	NA,inf	NA,1.23471	0.000569693	0.000569693
3	chr9:21692785:A:G	21692785	NA,G	NA,A	NA,1	NA,inf	NA,inf	NA,1.18927	0.00056894	0.00056894
3	chr9:21618702:C:G	21618702	NA,G	NA,C	NA,1	NA,inf	NA,inf	NA,1.21526	0.000567915	0.000567915
3	chr9:22610976:G:A	22610976	NA,A	NA,G	NA,1	NA,inf	NA,inf	NA,1.02465	0.000567782	0.000567782
3	chr9:22103278:A:G	22103278	NA,G	NA,A	NA,1	NA,inf	NA,inf	NA,1.03015	0.000566899	0.000566899
3	chr9:22558434:T:C	22558434	C,C	T,T	1,1	-inf,inf	inf,inf	0.289581,2.21102	0.000562529	0.000562529
3	chr9:21704009:A:G	21704009	NA,G	NA,A	NA,1	NA,inf	NA,inf	NA,1.0783	0.000561777	0.000561777
3	chr9:22394582:A:G	22394582	NA,G	NA,A	NA,1	NA,-inf	NA,inf	NA,1.05901	0.000560866	0.000560866
3	chr9:22222651:C:T	22222651	NA,T	NA,C	NA,1	NA,-inf	NA,inf	NA,1.00144	0.000560382	0.000560382
3	chr9:22480851:C:T	22480851	NA,T	NA,C	NA,1	NA,-inf	NA,inf	NA,0.935547	0.000559636	0.000559636
3	chr9:22340927:G:GA	22340927	GA,GA	G,G	1,1	inf,inf	inf,inf	3.81487,0.541854	0.000557946	0.000557946
3	chr9:22560712:C:T	22560712	NA,T	NA,C	NA,1	NA,-inf	NA,inf	NA,1.25618	0.000555872	0.000555872
3	chr9:21964169:T:A	21964169	NA,A	NA,T	NA,1	NA,-inf	NA,inf	NA,1.21384	0.00055322	0.00055322
3	chr9:22394492:T:C	22394492	NA,C	NA,T	NA,1	NA,-inf	NA,inf	NA,1.05024	0.000552017	0.000552017
3	chr9:22417150:A:G	22417150	NA,G	NA,A	NA,1	NA,-inf	NA,inf	NA,1.01425	0.000548549	0.000548549
3	chr9:22231839:A:G	22231839	NA,G	NA,A	NA,1	NA,-inf	NA,inf	NA,0.965447	0.000547939	0.000547939
3	chr9:22562511:A:T	22562511	T,T	A,A	1,1	-inf,inf	inf,inf	0.251133,2.14676	0.000547299	0.000547299
3	chr9:21980745:G:A	21980745	A,NA	G,NA	1,NA	inf,NA	inf,NA	0.682371,NA	0.000545976	0.000545976
3	chr9:22401414:T:C	22401414	C,C	T,T	1,1	-inf,-inf	inf,inf	3.04928,0.896631	0.000537707	0.000537707
3	chr9:22401041:T:C	22401041	C,C	T,T	1,1	-inf,-inf	inf,inf	2.95884,0.95383	0.000537528	0.000537528
3	chr9:21846328:C:T	21846328	T,T	C,C	1,1	-inf,-inf	inf,inf	1.05833,1.39151	0.000536687	0.000536687
3	chr9:21819183:C:G	21819183	NA,G	NA,C	NA,1	NA,inf	NA,inf	NA,0.981662	0.000534804	0.000534804
3	chr9:22011014:G:A	22011014	NA,A	NA,G	NA,1	NA,inf	NA,inf	NA,1.01882	0.000530908	0.000530908
3	chr9:22011015:C:A	22011015	NA,A	NA,C	NA,1	NA,inf	NA,inf	NA,1.01882	0.000530908	0.000530908
3	chr9:22461642:C:T	22461642	NA,T	NA,C	NA,1	NA,-inf	NA,inf	NA,0.919221	0.000529563	0.000529563
3	chr9:21932367:A:G	21932367	NA,G	NA,A	NA,1	NA,inf	NA,inf	NA,1.04183	0.000528866	0.000528866
3	chr9:22336369:G:A	22336369	NA,A	NA,G	NA,1	NA,-inf	NA,inf	NA,1.01164	0.000525725	0.000525725
3	chr9:22345668:C:T	22345668	T,T	C,C	1,1	inf,inf	inf,inf	3.37562,0.676191	0.000524784	0.000524784
3	chr9:21883747:A:G	21883747	NA,G	NA,A	NA,1	NA,inf	NA,inf	NA,1.15253	0.000524	0.000524
3	chr9:21898998:A:G	21898998	NA,G	NA,A	NA,1	NA,inf	NA,inf	NA,1.15575	0.000523096	0.000523096
3	chr9:22175236:C:T	22175236	NA,T	NA,C	NA,1	NA,-inf	NA,inf	NA,1.28962	0.000522283	0.000522283
3	chr9:22106587:T:C	22106587	NA,C	NA,T	NA,1	NA,-inf	NA,inf	NA,1.38954	0.000516038	0.000516038
3	chr9:21850045:C:G	21850045	G,G	C,C	1,1	-inf,-inf	inf,inf	0.911096,1.40875	0.000514943	0.000514943
3	chr9:21944906:G:C	21944906	NA,C	NA,G	NA,1	NA,-inf	NA,inf	NA,1.37375	0.000514018	0.000514018
3	chr9:22252665:C:A	22252665	NA,A	NA,C	NA,1	NA,inf	NA,inf	NA,1.1528	0.00051299	0.00051299
3	chr9:22526709:A:G	22526709	G,G	A,A	1,1	inf,-inf	inf,inf	3.66392,0.0695775	0.000512651	0.000512651
3	chr9:21823625:G:A	21823625	NA,A	NA,G	NA,1	NA,inf	NA,inf	NA,1.16258	0.000511207	0.000511207
3	chr9:21825524:C:T	21825524	NA,T	NA,C	NA,1	NA,inf	NA,inf	NA,1.16184	0.000510522	0.000510522
3	chr9:22014048:G:A	22014048	NA,A	NA,G	NA,1	NA,-inf	NA,inf	NA,1.38336	0.000509766	0.000509766
3	chr9:22461355:G:C	22461355	NA,C	NA,G	NA,1	NA,-inf	NA,inf	NA,0.896689	0.000509056	0.000509056
3	chr9:22328892:T:C	22328892	NA,C	NA,T	NA,1	NA,inf	NA,inf	NA,1.28126	0.000508879	0.000508879
3	chr9:21561313:A:G	21561313	NA,G	NA,A	NA,1	NA,-inf	NA,inf	NA,1.00733	0.000508116	0.000508116
3	chr9:22330718:G:A	22330718	NA,A	NA,G	NA,1	NA,-inf	NA,inf	NA,1.00559	0.000507776	0.000507776
3	chr9:22475131:G:A	22475131	NA,A	NA,G	NA,1	NA,inf	NA,inf	NA,1.2163	0.000506103	0.000506103
3	chr9:21732640:AAAAG:A	21732640	NA,A	NA,AAAAG	NA,1	NA,inf	NA,inf	NA,1.14891	0.000505483	0.000505483
3	chr9:21556245:C:T	21556245	NA,T	NA,C	NA,1	NA,inf	NA,inf	NA,1.13197	0.00050547	0.00050547
3	chr9:21843843:A:G	21843843	G,G	A,A	1,1	-inf,-inf	inf,inf	1.36444,1.52958	0.000505007	0.000505007
3	chr9:22399694:T:C	22399694	C,C	T,T	1,1	-inf,-inf	inf,inf	3.12195,0.786113	0.000503466	0.000503466
3	chr9:22620282:G:A	22620282	NA,A	NA,G	NA,1	NA,-inf	NA,inf	NA,0.961809	0.000501075	0.000501075
3	chr9:22583916:G:T	22583916	T,T	G,G	1,1	inf,-inf	inf,inf	3.09633,0.192119	0.000499839	0.000499839
3	chr9:21532583:A:G	21532583	NA,G	NA,A	NA,1	NA,inf	NA,inf	NA,1.04396	0.000497311	0.000497311
3	chr9:22178223:G:A	22178223	NA,A	NA,G	NA,1	NA,-inf	NA,inf	NA,1.16175	0.000496183	0.000496183
3	chr9:21944524:T:C	21944524	NA,C	NA,T	NA,1	NA,inf	NA,inf	NA,1.13757	0.000493523	0.000493523
3	chr9:22113713:G:A	22113713	NA,A	NA,G	NA,1	NA,-inf	NA,inf	NA,1.36222	0.000493182	0.000493182
3	chr9:22254533:C:T	22254533	NA,T	NA,C	NA,1	NA,-inf	NA,inf	NA,1.06877	0.000493092	0.000493092
3	chr9:21945533:C:G	21945533	NA,G	NA,C	NA,1	NA,inf	NA,inf	NA,1.13534	0.000491554	0.000491554
3	chr9:22098137:A:G	22098137	NA,G	NA,A	NA,1	NA,-inf	NA,inf	NA,1.35963	0.000490912	0.000490912
3	chr9:22588224:T:C	22588224	NA,C	NA,T	NA,1	NA,inf	NA,inf	NA,1.19748	0.000490766	0.000490766
3	chr9:22383191:G:A	22383191	NA,A	NA,G	NA,1	NA,inf	NA,inf	NA,0.962069	0.000489688	0.000489688
3	chr9:22592385:C:G	22592385	NA,G	NA,C	NA,1	NA,inf	NA,inf	NA,1.19519	0.000488713	0.000488713
3	chr9:22385853:T:C	22385853	C,NA	T,NA	1,NA	inf,NA	inf,NA	2.44652,NA	0.000487837	0.000487837
3	chr9:22115218:G:T	22115218	NA,T	NA,G	NA,1	NA,-inf	NA,inf	NA,0.726043	0.00048672	0.00048672
3	chr9:22394320:T:C	22394320	NA,C	NA,T	NA,1	NA,-inf	NA,inf	NA,0.980064	0.000485722	0.000485722
3	chr9:22122561:A:T	22122561	NA,T	NA,A	NA,1	NA,inf	NA,inf	NA,0.9791	0.000485678	0.000485678
3	chr9:21522385:T:C	21522385	NA,C	NA,T	NA,1	NA,-inf	NA,inf	NA,0.863117	0.000485318	0.000485318
3	chr9:22098745:A:G	22098745	NA,G	NA,A	NA,1	NA,-inf	NA,inf	NA,1.35067	0.000484698	0.000484698
3	chr9:21939590:G:A	21939590	NA,A	NA,G	NA,1	NA,-inf	NA,inf	NA,1.24803	0.000483911	0.000483911
3	chr9:22547861:G:C	22547861	C,C	G,G	1,1	-inf,inf	inf,inf	0.110172,2.14107	0.000482999	0.000482999
3	chr9:22067188:A:C	22067188	NA,C	NA,A	NA,1	NA,-inf	NA,inf	NA,1.35278	0.000482984	0.000482984
3	chr9:22579028:C:T	22579028	NA,T	NA,C	NA,1	NA,inf	NA,inf	NA,1.12032	0.000482817	0.000482817
3	chr9:22402378:A:T	22402378	NA,T	NA,A	NA,1	NA,-inf	NA,inf	NA,0.835264	0.000480885	0.000480885
3	chr9:22083401:A:T	22083401	T,NA	A,NA	1,NA	-inf,NA	inf,NA	3.31014,NA	0.000477335	0.000477335
3	chr9:22236583:C:G	22236583	NA,G	NA,C	NA,1	NA,-inf	NA,inf	NA,1.07273	0.000476887	0.000476887
3	chr9:22527628:T:G	22527628	G,G	T,T	1,1	inf,-inf	inf,inf	3.56334,0.166091	0.000476794	0.000476794
3	chr9:21875507:G:A	21875507	NA,A	NA,G	NA,1	NA,inf	NA,inf	NA,1.05193	0.000476586	0.000476586
3	chr9:21936912:A:G	21936912	NA,G	NA,A	NA,1	NA,inf	NA,inf	NA,0.795327	0.00047619	0.00047619
3	chr9:22438832:G:T	22438832	NA,T	NA,G	NA,1	NA,-inf	NA,inf	NA,0.844263	0.000473044	0.000473044
3	chr9:22090674:T:G	22090674	NA,G	NA,T	NA,1	NA,-inf	NA,inf	NA,1.33374	0.000472833	0.000472833
3	chr9:21559646:CGCCGCG:C	21559646	NA,C	NA,CGCCGCG	NA,1	NA,-inf	NA,inf	NA,1.12148	0.000472705	0.000472705
3	chr9:22577291:G:T	22577291	NA,T	NA,G	NA,1	NA,inf	NA,inf	NA,1.10814	0.000472649	0.000472649
3	chr9:22583226:A:G	22583226	G,G	A,A	1,1	inf,-inf	inf,inf	3.10146,0.133702	0.00047169	0.00047169
3	chr9:21899905:A:C	21899905	NA,C	NA,A	NA,1	NA,inf	NA,inf	NA,0.929104	0.000469899	0.000469899
3	chr9:22372941:G:A	22372941	A,A	G,G	1,1	inf,inf	inf,inf	4.01246,0.00220084	0.000469855	0.000469855
3	chr9:22295017:C:T	22295017	NA,T	NA,C	NA,1	NA,-inf	NA,inf	NA,1.02289	0.000468984	0.000468984
3	chr9:22324432:A:G	22324432	NA,G	NA,A	NA,1	NA,inf	NA,inf	NA,1.02977	0.00046823	0.00046823
3	chr9:22423628:A:T	22423628	NA,T	NA,A	NA,1	NA,-inf	NA,inf	NA,0.929499	0.000468151	0.000468151
3	chr9:22125586:A:G	22125586	NA,G	NA,A	NA,1	NA,-inf	NA,inf	NA,0.558781	0.000467568	0.000467568
3	chr9:22461525:C:T	22461525	T,T	C,C	1,1	-inf,inf	inf,inf	0.0436491,2.10531	0.000467226	0.000467226
3	chr9:21967136:T:C	21967136	NA,C	NA,T	NA,1	NA,-inf	NA,inf	NA,1.32879	0.000466972	0.000466972
3	chr9:22101604:GTTTTC:G	22101604	NA,G	NA,GTTTTC	NA,1	NA,-inf	NA,inf	NA,1.32978	0.000465989	0.000465989
3	chr9:22044298:C:T	22044298	NA,T	NA,C	NA,1	NA,-inf	NA,inf	NA,1.13474	0.000465893	0.000465893
3	chr9:22579822:T:C	22579822	NA,C	NA,T	NA,1	NA,inf	NA,inf	NA,1.16115	0.000463951	0.000463951
3	chr9:22127688:G:T	22127688	NA,T	NA,G	NA,1	NA,-inf	NA,inf	NA,1.36184	0.000462419	0.000462419
3	chr9:22102313:T:G	22102313	NA,G	NA,T	NA,1	NA,-inf	NA,inf	NA,1.31877	0.000461737	0.000461737
3	chr9:22215880:T:C	22215880	NA,C	NA,T	NA,1	NA,-inf	NA,inf	NA,1.13977	0.000460105	0.000460105
3	chr9:21581697:A:G	21581697	NA,G	NA,A	NA,1	NA,-inf	NA,inf	NA,0.945002	0.000459197	0.000459197
3	chr9:22449587:C:T	22449587	NA,T	NA,C	NA,1	NA,-inf	NA,inf	NA,0.838591	0.000459144	0.000459144
3	chr9:22580061:C:T	22580061	NA,T	NA,C	NA,1	NA,inf	NA,inf	NA,1.08914	0.000457868	0.000457868
3	chr9:22180019:G:C	22180019	NA,C	NA,G	NA,1	NA,-inf	NA,inf	NA,1.11252	0.000456545	0.000456545
3	chr9:22526996:T:C	22526996	C,C	T,T	1,1	inf,-inf	inf,inf	3.60383,0.0439777	0.00045626	0.00045626
3	chr9:22235047:C:G	22235047	NA,G	NA,C	NA,1	NA,-inf	NA,inf	NA,1.10164	0.000454767	0.000454767
3	chr9:21827407:A:G	21827407	G,G	A,A	1,1	-inf,-inf	inf,inf	0.497247,2.04727	0.000454076	0.000454076
3	chr9:21874136:A:C	21874136	NA,C	NA,A	NA,1	NA,inf	NA,inf	NA,1.06965	0.000453446	0.000453446
3	chr9:21784226:T:C	21784226	C,C	T,T	1,1	-inf,-inf	inf,inf	0.377374,2.13212	0.000453278	0.000453278
3	chr9:22575331:A:G	22575331	NA,G	NA,A	NA,1	NA,inf	NA,inf	NA,1.14222	0.000450557	0.000450557
3	chr9:22089610:C:CT	22089610	NA,CT	NA,C	NA,1	NA,-inf	NA,inf	NA,1.30414	0.000450471	0.000450471
3	chr9:21934443:T:C	21934443	NA,C	NA,T	NA,1	NA,inf	NA,inf	NA,0.765438	0.000449513	0.000449513
3	chr9:21751201:T:C	21751201	NA,C	NA,T	NA,1	NA,inf	NA,inf	NA,1.08371	0.000449257	0.000449257
3	chr9:22524170:G:A	22524170	NA,A	NA,G	NA,1	NA,-inf	NA,inf	NA,1.04665	0.000447279	0.000447279
3	chr9:21616180:T:C	21616180	NA,C	NA,T	NA,1	NA,inf	NA,inf	NA,1.19358	0.00044712	0.00044712
3	chr9:21707718:T:C	21707718	NA,C	NA,T	NA,1	NA,inf	NA,inf	NA,1.04272	0.000446858	0.000446858
3	chr9:22009338:G:T	22009338	NA,T	NA,G	NA,1	NA,inf	NA,inf	NA,0.766546	0.000446688	0.000446688
3	chr9:21563070:A:G	21563070	NA,G	NA,A	NA,1	NA,inf	NA,inf	NA,1.24795	0.000446268	0.000446268
3	chr9:22231375:C:G	22231375	NA,G	NA,C	NA,1	NA,-inf	NA,inf	NA,1.12018	0.000446189	0.000446189
3	chr9:21610520:A:T	21610520	NA,T	NA,A	NA,1	NA,inf	NA,inf	NA,1.19112	0.000444692	0.000444692
3	chr9:22435239:G:A	22435239	NA,A	NA,G	NA,1	NA,-inf	NA,inf	NA,0.922477	0.000443807	0.000443807
3	chr9:21525353:G:A	21525353	NA,A	NA,G	NA,1	NA,-inf	NA,inf	NA,0.817883	0.000443632	0.000443632
3	chr9:22533291:A:G	22533291	NA,G	NA,A	NA,1	NA,-inf	NA,inf	NA,1.02979	0.000443475	0.000443475
3	chr9:22572944:C:A	22572944	NA,A	NA,C	NA,1	NA,inf	NA,inf	NA,1.13227	0.000442373	0.000442373
3	chr9:22243403:G:C	22243403	NA,C	NA,G	NA,1	NA,inf	NA,inf	NA,1.0538	0.000442286	0.000442286
3	chr9:21762517:A:C	21762517	NA,C	NA,A	NA,1	NA,inf	NA,inf	NA,1.01313	0.000438955	0.000438955
3	chr9:21714329:C:T	21714329	NA,T	NA,C	NA,1	NA,inf	NA,inf	NA,0.967625	0.000437698	0.000437698
3	chr9:22574704:G:C	22574704	NA,C	NA,G	NA,1	NA,inf	NA,inf	NA,1.12106	0.000434352	0.000434352
3	chr9:21781479:C:T	21781479	NA,T	NA,C	NA,1	NA,inf	NA,inf	NA,0.925103	0.000433687	0.000433687
3	chr9:21679547:C:A	21679547	NA,A	NA,C	NA,1	NA,inf	NA,inf	NA,1.33589	0.000432852	0.000432852
3	chr9:22202192:T:G	22202192	NA,G	NA,T	NA,1	NA,-inf	NA,inf	NA,1.04344	0.000432818	0.000432818
3	chr9:22103789:G:T	22103789	NA,T	NA,G	NA,1	NA,inf	NA,inf	NA,0.89289	0.000431612	0.000431612
3	chr9:21854200:A:G	21854200	G,G	A,A	1,1	-inf,-inf	inf,inf	0.935904,1.29981	0.000430611	0.000430611
3	chr9:21891100:A:G	21891100	NA,G	NA,A	NA,1	NA,-inf	NA,inf	NA,0.865102	0.000430526	0.000430526
3	chr9:21695676:G:C	21695676	NA,C	NA,G	NA,1	NA,inf	NA,inf	NA,1.02867	0.000430312	0.000430312
3	chr9:22376422:A:G	22376422	NA,G	NA,A	NA,1	NA,inf	NA,inf	NA,1.08535	0.000429125	0.000429125
3	chr9:21818012:C:T	21818012	NA,T	NA,C	NA,1	NA,inf	NA,inf	NA,0.862611	0.000427418	0.000427418
3	chr9:21756932:A:G	21756932	NA,G	NA,A	NA,1	NA,inf	NA,inf	NA,0.994716	0.000426967	0.000426967
3	chr9:22309137:A:C	22309137	NA,C	NA,A	NA,1	NA,-inf	NA,inf	NA,1.08647	0.000425391	0.000425391
3	chr9:22335426:G:T	22335426	NA,T	NA,G	NA,1	NA,inf	NA,inf	NA,1.00381	0.000425318	0.000425318
3	chr9:22574526:T:C	22574526	NA,C	NA,T	NA,1	NA,inf	NA,inf	NA,1.10608	0.000424455	0.000424455
3	chr9:21940003:G:A	21940003	NA,A	NA,G	NA,1	NA,inf	NA,inf	NA,1.06183	0.000423287	0.000423287
3	chr9:21980195:C:CA	21980195	NA,CA	NA,C	NA,1	NA,inf	NA,inf	NA,0.788811	0.000422272	0.000422272
3	chr9:21840299:A:G	21840299	G,G	A,A	1,1	-inf,-inf	inf,inf	0.991297,1.61708	0.000421674	0.000421674
3	chr9:21762123:A:G	21762123	NA,G	NA,A	NA,1	NA,inf	NA,inf	NA,1.02512	0.00042161	0.00042161
3	chr9:21758656:C:A	21758656	NA,A	NA,C	NA,1	NA,inf	NA,inf	NA,0.987797	0.000421574	0.000421574
3	chr9:22212315:T:C	22212315	NA,C	NA,T	NA,1	NA,-inf	NA,inf	NA,1.14175	0.000421407	0.000421407
3	chr9:21889293:A:G	21889293	NA,G	NA,A	NA,1	NA,inf	NA,inf	NA,0.983075	0.000421376	0.000421376
3	chr9:21763430:T:C	21763430	NA,C	NA,T	NA,1	NA,inf	NA,inf	NA,1.02468	0.000421268	0.000421268
3	chr9:22236175:G:A	22236175	NA,A	NA,G	NA,1	NA,inf	NA,inf	NA,1.08351	0.000419324	0.000419324
3	chr9:21735261:G:A	21735261	NA,A	NA,G	NA,1	NA,inf	NA,inf	NA,0.943758	0.000419039	0.000419039
3	chr9:22341667:A:G	22341667	G,G	A,A	1,1	inf,inf	inf,inf	3.68946,0.495435	0.000417084	0.000417084
3	chr9:21681119:G:A	21681119	A,A	G,G	1,1	inf,inf	inf,inf	1.72508,1.22016	0.000416905	0.000416905
3	chr9:21853456:G:A	21853456	NA,A	NA,G	NA,1	NA,inf	NA,inf	NA,1.04722	0.000415784	0.000415784
3	chr9:22559490:C:T	22559490	NA,T	NA,C	NA,1	NA,inf	NA,inf	NA,1.0943	0.000415111	0.000415111
3	chr9:22328727:G:C	22328727	NA,C	NA,G	NA,1	NA,-inf	NA,inf	NA,0.914264	0.000415068	0.000415068
3	chr9:22611603:G:A	22611603	NA,A	NA,G	NA,1	NA,inf	NA,inf	NA,0.871712	0.000414383	0.000414383
3	chr9:22334337:G:A	22334337	A,A	G,G	1,1	inf,inf	inf,inf	3.98812,0.312354	0.000414017	0.000414017
3	chr9:22633380:T:C	22633380	NA,C	NA,T	NA,1	NA,-inf	NA,inf	NA,0.976578	0.000413005	0.000413005
3	chr9:22173659:G:A	22173659	NA,A	NA,G	NA,1	NA,inf	NA,inf	NA,1.01546	0.000412948	0.000412948
3	chr9:22162549:G:A	22162549	A,NA	G,NA	1,NA	inf,NA	inf,NA	1.26952,NA	0.000412902	0.000412902
3	chr9:22382413:A:G	22382413	G,G	A,A	1,1	inf,-inf	inf,inf	2.83914,0.173258	0.000412599	0.000412599
3	chr9:21840778:G:A	21840778	A,A	G,G	1,1	-inf,-inf	inf,inf	1.00507,1.61213	0.000412199	0.000412199
3	chr9:21760261:A:G	21760261	NA,G	NA,A	NA,1	NA,inf	NA,inf	NA,0.975935	0.000411735	0.000411735
3	chr9:21764146:T:G	21764146	NA,G	NA,T	NA,1	NA,inf	NA,inf	NA,0.975838	0.000411531	0.000411531
3	chr9:21987473:C:T	21987473	NA,T	NA,C	NA,1	NA,-inf	NA,inf	NA,1.45714	0.000410502	0.000410502
3	chr9:22448277:G:A	22448277	NA,A	NA,G	NA,1	NA,-inf	NA,inf	NA,0.911016	0.000407664	0.000407664
3	chr9:22377090:A:G	22377090	NA,G	NA,A	NA,1	NA,inf	NA,inf	NA,0.8655	0.000405399	0.000405399
3	chr9:22061987:G:A	22061987	NA,A	NA,G	NA,1	NA,-inf	NA,inf	NA,0.571585	0.000404936	0.000404936
3	chr9:22111325:C:T	22111325	NA,T	NA,C	NA,1	NA,inf	NA,inf	NA,0.885743	0.000404915	0.000404915
3	chr9:21587404:G:A	21587404	NA,A	NA,G	NA,1	NA,-inf	NA,inf	NA,0.874271	0.000404207	0.000404207
3	chr9:21725127:C:G	21725127	NA,G	NA,C	NA,1	NA,inf	NA,inf	NA,1.00888	0.000403017	0.000403017
3	chr9:21821509:C:T	21821509	NA,T	NA,C	NA,1	NA,inf	NA,inf	NA,0.82992	0.000402119	0.000402119
3	chr9:22202266:G:T	22202266	NA,T	NA,G	NA,1	NA,-inf	NA,inf	NA,0.996838	0.000401788	0.000401788
3	chr9:22368122:C:T	22368122	T,T	C,C	1,1	inf,-inf	inf,inf	3.90462,0.00341708	0.000401359	0.000401359
3	chr9:22231940:A:T	22231940	NA,T	NA,A	NA,1	NA,-inf	NA,inf	NA,0.972349	0.000399088	0.000399088
3	chr9:21891346:T:C	21891346	NA,C	NA,T	NA,1	NA,-inf	NA,inf	NA,0.870949	0.000398808	0.000398808
3	chr9:22377256:A:G	22377256	NA,G	NA,A	NA,1	NA,inf	NA,inf	NA,1.03794	0.000397505	0.000397505
3	chr9:22092529:A:G	22092529	NA,G	NA,A	NA,1	NA,-inf	NA,inf	NA,1.22085	0.000397417	0.000397417
3	chr9:22071796:A:C	22071796	NA,C	NA,A	NA,1	NA,inf	NA,inf	NA,0.868409	0.000396681	0.000396681
3	chr9:22193837:C:T	22193837	NA,T	NA,C	NA,1	NA,inf	NA,inf	NA,0.829449	0.00039599	0.00039599
3	chr9:22629230:T:C	22629230	C,C	T,T	1,1	inf,inf	inf,inf	1.12021,1.95119	0.000395928	0.000395928
3	chr9:22237617:G:A	22237617	A,A	G,G	1,1	-inf,-inf	inf,inf	0.635051,1.62156	0.000395927	0.000395927
3	chr9:22346919:CA:C	22346919	C,C	CA,CA	1,1	inf,inf	inf,inf	3.77197,0.351893	0.000393691	0.000393691
3	chr9:21877326:C:T	21877326	NA,T	NA,C	NA,1	NA,inf	NA,inf	NA,0.975279	0.000393606	0.000393606
3	chr9:22371675:C:T	22371675	NA,T	NA,C	NA,1	NA,inf	NA,inf	NA,0.874092	0.000393196	0.000393196
3	chr9:22090514:G:A	22090514	NA,A	NA,G	NA,1	NA,-inf	NA,inf	NA,1.21237	0.000392684	0.000392684
3	chr9:21503937:C:T	21503937	NA,T	NA,C	NA,1	NA,inf	NA,inf	NA,0.963806	0.000391391	0.000391391
3	chr9:22447755:CTT:C	22447755	NA,C	NA,CTT	NA,1	NA,-inf	NA,inf	NA,0.75805	0.000390903	0.000390903
3	chr9:22338575:A:G	22338575	G,G	A,A	1,1	inf,inf	inf,inf	3.29247,0.63895	0.00039066	0.00039066
3	chr9:21722196:G:A	21722196	A,A	G,G	1,1	-inf,-inf	inf,inf	1.2629,1.66885	0.000390518	0.000390518
3	chr9:22275720:CTTAACCCTCCTAGT:C	22275720	NA,C	NA,CTTAACCCTCCTAGT	NA,1	NA,inf	NA,inf	NA,0.932592	0.000389725	0.000389725
3	chr9:22455560:C:T	22455560	NA,T	NA,C	NA,1	NA,-inf	NA,inf	NA,0.74437	0.000389408	0.000389408
3	chr9:21719280:G:A	21719280	A,A	G,G	1,1	-inf,-inf	inf,inf	1.22275,1.69592	0.000387507	0.000387507
3	chr9:22347179:C:A	22347179	A,A	C,C	1,1	inf,inf	inf,inf	3.25945,0.600641	0.00038723	0.00038723
3	chr9:21762867:C:T	21762867	NA,T	NA,C	NA,1	NA,-inf	NA,inf	NA,0.752371	0.000387182	0.000387182
3	chr9:21584942:G:A	21584942	NA,A	NA,G	NA,1	NA,inf	NA,inf	NA,1.01431	0.000386566	0.000386566
3	chr9:21764748:G:A	21764748	NA,A	NA,G	NA,1	NA,inf	NA,inf	NA,1.00795	0.00038593	0.00038593
3	chr9:22092505:G:C	22092505	NA,C	NA,G	NA,1	NA,-inf	NA,inf	NA,1.19855	0.000384408	0.000384408
3	chr9:21713191:C:T	21713191	NA,T	NA,C	NA,1	NA,inf	NA,inf	NA,0.914077	0.00038413	0.00038413
3	chr9:21708221:C:T	21708221	NA,T	NA,C	NA,1	NA,inf	NA,inf	NA,0.913642	0.000383665	0.000383665
3	chr9:21715180:A:G	21715180	NA,G	NA,A	NA,1	NA,-inf	NA,inf	NA,0.853803	0.000383546	0.000383546
3	chr9:21505539:G:A	21505539	A,NA	G,NA	1,NA	inf,NA	inf,NA	1.73972,NA	0.000383209	0.000383209
3	chr9:22384398:G:C	22384398	NA,C	NA,G	NA,1	NA,inf	NA,inf	NA,0.791222	0.000382472	0.000382472
3	chr9:22453034:A:G	22453034	NA,G	NA,A	NA,1	NA,-inf	NA,inf	NA,0.930708	0.000381735	0.000381735
3	chr9:21840843:C:T	21840843	T,T	C,C	1,1	inf,inf	inf,inf	0.950301,1.5253	0.00038077	0.00038077
3	chr9:21784991:T:A	21784991	NA,A	NA,T	NA,1	NA,inf	NA,inf	NA,0.880086	0.000379998	0.000379998
3	chr9:22219566:G:A	22219566	A,NA	G,NA	1,NA	-inf,NA	inf,NA	1.98762,NA	0.000379294	0.000379294
3	chr9:22463043:A:G	22463043	NA,G	NA,A	NA,1	NA,-inf	NA,inf	NA,0.744473	0.000379142	0.000379142
3	chr9:21949399:T:G	21949399	NA,G	NA,T	NA,1	NA,-inf	NA,inf	NA,1.14308	0.000378965	0.000378965
3	chr9:22092297:G:A	22092297	NA,A	NA,G	NA,1	NA,-inf	NA,inf	NA,1.18843	0.000378841	0.000378841
3	chr9:21884771:C:A	21884771	NA,A	NA,C	NA,1	NA,inf	NA,inf	NA,0.945462	0.000376752	0.000376752
3	chr9:21974852:G:A	21974852	NA,A	NA,G	NA,1	NA,inf	NA,inf	NA,0.796971	0.000376552	0.000376552
3	chr9:21681672:A:G	21681672	G,G	A,A	1,1	inf,inf	inf,inf	1.68665,1.19681	0.000375199	0.000375199
3	chr9:22126886:A:G	22126886	NA,G	NA,A	NA,1	NA,-inf	NA,inf	NA,1.26688	0.000375113	0.000375113
3	chr9:22032885:A:G	22032885	NA,G	NA,A	NA,1	NA,-inf	NA,inf	NA,0.672389	0.000374075	0.000374075
3	chr9:21676274:G:C	21676274	C,C	G,G	1,1	-inf,-inf	inf,inf	0.55071,1.7828	0.000373514	0.000373514
3	chr9:21851486:G:T	21851486	NA,T	NA,G	NA,1	NA,inf	NA,inf	NA,1.00148	0.000373276	0.000373276
3	chr9:22363443:T:C	22363443	C,C	T,T	1,1	inf,inf	inf,inf	3.70065,0.424439	0.000373002	0.000373002
3	chr9:21711128:T:C	21711128	NA,C	NA,T	NA,1	NA,inf	NA,inf	NA,0.939876	0.00037156	0.00037156
3	chr9:22178765:G:A	22178765	NA,A	NA,G	NA,1	NA,-inf	NA,inf	NA,1.01355	0.000371483	0.000371483
3	chr9:22118471:C:T	22118471	NA,T	NA,C	NA,1	NA,inf	NA,inf	NA,0.597491	0.00037059	0.00037059
3	chr9:21706572:A:G	21706572	G,G	A,A	1,1	-inf,-inf	inf,inf	0.0903569,2.13471	0.000370309	0.000370309
3	chr9:22610989:G:A	22610989	NA,A	NA,G	NA,1	NA,inf	NA,inf	NA,1.03612	0.000369311	0.000369311
3	chr9:21824895:C:T	21824895	NA,T	NA,C	NA,1	NA,-inf	NA,inf	NA,0.707342	0.000368011	0.000368011
3	chr9:22230957:A:G	22230957	NA,G	NA,A	NA,1	NA,inf	NA,inf	NA,0.988126	0.000367703	0.000367703
3	chr9:21840761:A:G	21840761	G,G	A,A	1,1	inf,inf	inf,inf	0.943528,1.51247	0.000367048	0.000367048
3	chr9:22109581:C:A	22109581	NA,A	NA,C	NA,1	NA,inf	NA,inf	NA,0.828233	0.000366718	0.000366718
3	chr9:22268720:C:G	22268720	G,NA	C,NA	1,NA	-inf,NA	inf,NA	0.599862,NA	0.000365675	0.000365675
3	chr9:22631823:A:T	22631823	NA,T	NA,A	NA,1	NA,inf	NA,inf	NA,0.803313	0.000365361	0.000365361
3	chr9:21602349:G:T	21602349	T,NA	G,NA	1,NA	inf,NA	inf,NA	1.41321,NA	0.000364933	0.000364933
3	chr9:21840194:C:G	21840194	G,G	C,C	1,1	inf,inf	inf,inf	0.92507,1.5158	0.000363913	0.000363913
3	chr9:21580659:C:T	21580659	NA,T	NA,C	NA,1	NA,inf	NA,inf	NA,0.975969	0.000363798	0.000363798
3	chr9:21979243:G:T	21979243	NA,T	NA,G	NA,1	NA,-inf	NA,inf	NA,1.16789	0.000363463	0.000363463
3	chr9:21900674:C:G	21900674	NA,G	NA,C	NA,1	NA,inf	NA,inf	NA,0.776671	0.000363155	0.000363155
3	chr9:22210988:T:C	22210988	NA,C	NA,T	NA,1	NA,inf	NA,inf	NA,1.23253	0.000362898	0.000362898
3	chr9:21554409:A:C	21554409	NA,C	NA,A	NA,1	NA,inf	NA,inf	NA,0.930527	0.000362654	0.000362654
3	chr9:21973845:T:A	21973845	NA,A	NA,T	NA,1	NA,-inf	NA,inf	NA,1.15855	0.000362202	0.000362202
3	chr9:22585009:G:A	22585009	NA,A	NA,G	NA,1	NA,inf	NA,inf	NA,0.946467	0.000361991	0.000361991
3	chr9:22395571:G:A	22395571	A,A	G,G	1,1	-inf,-inf	inf,inf	3.02769,0.775603	0.00036092	0.00036092
3	chr9:22177891:G:A	22177891	NA,A	NA,G	NA,1	NA,-inf	NA,inf	NA,0.955071	0.000360514	0.000360514
3	chr9:22214922:G:T	22214922	NA,T	NA,G	NA,1	NA,-inf	NA,inf	NA,0.60663	0.000358775	0.000358775
3	chr9:22219410:G:C	22219410	NA,C	NA,G	NA,1	NA,inf	NA,inf	NA,1.03997	0.000358512	0.000358512
3	chr9:21760592:AG:A	21760592	A,A	AG,AG	1,1	-inf,-inf	inf,inf	0.80886,1.89059	0.000358467	0.000358467
3	chr9:22632654:A:AAT	22632654	NA,AAT	NA,A	NA,1	NA,inf	NA,inf	NA,0.798845	0.000358466	0.000358466
3	chr9:21602784:A:C	21602784	NA,C	NA,A	NA,1	NA,inf	NA,inf	NA,0.912381	0.00035613	0.00035613
3	chr9:21569159:T:C	21569159	NA,C	NA,T	NA,1	NA,inf	NA,inf	NA,0.861063	0.000355581	0.000355581
3	chr9:22261672:CTG:C	22261672	NA,C	NA,CTG	NA,1	NA,inf	NA,inf	NA,0.728399	0.000354902	0.000354902
3	chr9:21712602:G:C	21712602	NA,C	NA,G	NA,1	NA,inf	NA,inf	NA,0.867972	0.00035453	0.00035453
3	chr9:22228222:T:C	22228222	NA,C	NA,T	NA,1	NA,inf	NA,inf	NA,0.954114	0.00035451	0.00035451
3	chr9:21918113:G:A	21918113	A,NA	G,NA	1,NA	inf,NA	inf,NA	2.33138,NA	0.000353748	0.000353748
3	chr9:21657616:A:G	21657616	NA,G	NA,A	NA,1	NA,-inf	NA,inf	NA,0.931099	0.000353668	0.000353668
3	chr9:21658089:T:A	21658089	NA,A	NA,T	NA,1	NA,-inf	NA,inf	NA,0.929457	0.00035276	0.00035276
3	chr9:21616950:G:A	21616950	NA,A	NA,G	NA,1	NA,-inf	NA,inf	NA,0.915447	0.00035274	0.00035274
3	chr9:21809078:T:A	21809078	A,A	T,T	1,1	-inf,-inf	inf,inf	0.460352,1.93842	0.00035139	0.00035139
3	chr9:22634106:CATCATTTGTCA:C	22634106	NA,C	NA,CATCATTTGTCA	NA,1	NA,inf	NA,inf	NA,0.780509	0.000350698	0.000350698
3	chr9:21753971:G:A	21753971	NA,A	NA,G	NA,1	NA,inf	NA,inf	NA,0.866706	0.000348672	0.000348672
3	chr9:22091707:C:G	22091707	NA,G	NA,C	NA,1	NA,-inf	NA,inf	NA,0.713707	0.000348361	0.000348361
3	chr9:22135572:A:G	22135572	NA,G	NA,A	NA,1	NA,-inf	NA,inf	NA,1.07984	0.000348011	0.000348011
3	chr9:21827044:T:A	21827044	NA,A	NA,T	NA,1	NA,inf	NA,inf	NA,0.927192	0.000348006	0.000348006
3	chr9:22568779:G:A	22568779	NA,A	NA,G	NA,1	NA,inf	NA,inf	NA,0.982008	0.000347619	0.000347619
3	chr9:22541138:T:C	22541138	C,C	T,T	1,1	-inf,inf	inf,inf	0.0773035,2.00466	0.000347175	0.000347175
3	chr9:22394634:T:A	22394634	NA,A	NA,T	NA,1	NA,-inf	NA,inf	NA,0.770839	0.000346954	0.000346954
3	chr9:22506161:G:A	22506161	NA,A	NA,G	NA,1	NA,-inf	NA,inf	NA,0.912449	0.000346773	0.000346773
3	chr9:22085490:G:T	22085490	NA,T	NA,G	NA,1	NA,inf	NA,inf	NA,1.02398	0.000346759	0.000346759
3	chr9:21938821:G:A	21938821	NA,A	NA,G	NA,1	NA,inf	NA,inf	NA,0.96412	0.000346388	0.000346388
3	chr9:22326995:A:G	22326995	NA,G	NA,A	NA,1	NA,-inf	NA,inf	NA,0.844151	0.000345997	0.000345997
3	chr9:22293805:G:A	22293805	A,A	G,G	1,1	inf,-inf	inf,inf	0.772587,1.8718	0.00034474	0.00034474
3	chr9:21744694:G:T	21744694	NA,T	NA,G	NA,1	NA,inf	NA,inf	NA,0.875111	0.000344645	0.000344645
3	chr9:21565459:T:C	21565459	NA,C	NA,T	NA,1	NA,-inf	NA,inf	NA,0.907714	0.000343681	0.000343681
3	chr9:22328608:A:T	22328608	NA,T	NA,A	NA,1	NA,-inf	NA,inf	NA,0.839879	0.000343549	0.000343549
3	chr9:21673395:C:T	21673395	NA,T	NA,C	NA,1	NA,inf	NA,inf	NA,0.934734	0.000342135	0.000342135
3	chr9:22579021:C:T	22579021	T,T	C,C	1,1	inf,inf	inf,inf	0.00926062,2.02825	0.000341837	0.000341837
3	chr9:21605601:C:T	21605601	NA,T	NA,C	NA,1	NA,inf	NA,inf	NA,0.886956	0.000339805	0.000339805
3	chr9:21530468:T:G	21530468	NA,G	NA,T	NA,1	NA,inf	NA,inf	NA,0.851215	0.00033978	0.00033978
3	chr9:21683305:C:G	21683305	NA,G	NA,C	NA,1	NA,-inf	NA,inf	NA,0.929345	0.000339714	0.000339714
3	chr9:21838146:A:G	21838146	G,G	A,A	1,1	-inf,-inf	inf,inf	0.861999,1.61113	0.000339524	0.000339524
3	chr9:21873934:ATTATT:A	21873934	NA,A	NA,ATTATT	NA,1	NA,-inf	NA,inf	NA,0.64057	0.00033917	0.00033917
3	chr9:21930804:A:G	21930804	NA,G	NA,A	NA,1	NA,inf	NA,inf	NA,0.837264	0.000338998	0.000338998
3	chr9:21856662:G:C	21856662	C,C	G,G	1,1	-inf,-inf	inf,inf	1.00567,1.10925	0.000338879	0.000338879
3	chr9:21865351:A:G	21865351	NA,G	NA,A	NA,1	NA,-inf	NA,inf	NA,0.946312	0.000338461	0.000338461
3	chr9:21687407:G:A	21687407	NA,A	NA,G	NA,1	NA,-inf	NA,inf	NA,0.881519	0.000336964	0.000336964
3	chr9:21931610:A:G	21931610	NA,G	NA,A	NA,1	NA,inf	NA,inf	NA,0.832883	0.000336784	0.000336784
3	chr9:22389459:G:A	22389459	NA,A	NA,G	NA,1	NA,inf	NA,inf	NA,0.738944	0.000336498	0.000336498
3	chr9:21942358:C:A	21942358	NA,A	NA,C	NA,1	NA,inf	NA,inf	NA,0.908072	0.000336404	0.000336404
3	chr9:21747857:A:G	21747857	NA,G	NA,A	NA,1	NA,inf	NA,inf	NA,0.85946	0.000336373	0.000336373
3	chr9:22382391:C:T	22382391	NA,T	NA,C	NA,1	NA,inf	NA,inf	NA,0.739904	0.000335816	0.000335816
3	chr9:22436299:G:C	22436299	NA,C	NA,G	NA,1	NA,-inf	NA,inf	NA,0.868481	0.000335442	0.000335442
3	chr9:22620643:T:C	22620643	NA,C	NA,T	NA,1	NA,inf	NA,inf	NA,0.740233	0.000335334	0.000335334
3	chr9:22418486:A:G	22418486	NA,G	NA,A	NA,1	NA,inf	NA,inf	NA,0.910131	0.000334473	0.000334473
3	chr9:22573789:G:A	22573789	A,A	G,G	1,1	-inf,inf	inf,inf	0.0557212,1.99963	0.000334311	0.000334311
3	chr9:21564229:G:A	21564229	NA,A	NA,G	NA,1	NA,-inf	NA,inf	NA,0.775877	0.00033412	0.00033412
3	chr9:22055099:T:C	22055099	NA,C	NA,T	NA,1	NA,-inf	NA,inf	NA,0.614876	0.000333504	0.000333504
3	chr9:22433941:A:G	22433941	NA,G	NA,A	NA,1	NA,inf	NA,inf	NA,0.8742	0.000333136	0.000333136
3	chr9:21747917:C:T	21747917	NA,T	NA,C	NA,1	NA,inf	NA,inf	NA,0.852457	0.000332553	0.000332553
3	chr9:22216688:C:T	22216688	NA,T	NA,C	NA,1	NA,-inf	NA,inf	NA,0.572207	0.000332459	0.000332459
3	chr9:22237757:C:G	22237757	NA,G	NA,C	NA,1	NA,-inf	NA,inf	NA,0.866579	0.000332325	0.000332325
3	chr9:21746420:T:C	21746420	C,C	T,T	1,1	-inf,-inf	inf,inf	0.954963,1.71118	0.000331895	0.000331895
3	chr9:21933057:C:A	21933057	NA,A	NA,C	NA,1	NA,inf	NA,inf	NA,0.60485	0.000331421	0.000331421
3	chr9:22467537:T:C	22467537	NA,C	NA,T	NA,1	NA,-inf	NA,inf	NA,0.924308	0.000331392	0.000331392
3	chr9:22049039:A:G	22049039	NA,G	NA,A	NA,1	NA,-inf	NA,inf	NA,0.610939	0.000331267	0.000331267
3	chr9:22271355:T:C	22271355	NA,C	NA,T	NA,1	NA,-inf	NA,inf	NA,0.893478	0.000331077	0.000331077
3	chr9:21787263:C:T	21787263	T,T	C,C	1,1	-inf,-inf	inf,inf	0.799382,1.75347	0.000330291	0.000330291
3	chr9:22402267:A:C	22402267	NA,C	NA,A	NA,1	NA,-inf	NA,inf	NA,0.825253	0.000329772	0.000329772
3	chr9:21679770:C:A	21679770	NA,A	NA,C	NA,1	NA,-inf	NA,inf	NA,0.910662	0.000329733	0.000329733
3	chr9:21679633:T:G	21679633	NA,G	NA,T	NA,1	NA,-inf	NA,inf	NA,0.910662	0.000329733	0.000329733
3	chr9:21796221:G:A	21796221	A,A	G,G	1,1	-inf,-inf	inf,inf	0.626039,1.79469	0.00032944	0.00032944
3	chr9:22040291:T:C	22040291	NA,C	NA,T	NA,1	NA,inf	NA,inf	NA,0.844543	0.000329331	0.000329331
3	chr9:22229817:G:A	22229817	NA,A	NA,G	NA,1	NA,-inf	NA,inf	NA,0.834294	0.000327883	0.000327883
3	chr9:22160371:T:C	22160371	NA,C	NA,T	NA,1	NA,inf	NA,inf	NA,1.23547	0.000327772	0.000327772
3	chr9:22528083:CCTTCCTT:C	22528083	NA,C	NA,CCTTCCTT	NA,1	NA,inf	NA,inf	NA,0.709095	0.000327489	0.000327489
3	chr9:22623388:T:C	22623388	C,C	T,T	1,1	inf,inf	inf,inf	0.564888,2.02943	0.000327425	0.000327425
3	chr9:22641098:T:A	22641098	A,A	T,T	1,1	inf,inf	inf,inf	0.455388,2.06166	0.00032719	0.00032719
3	chr9:21739763:G:A	21739763	NA,A	NA,G	NA,1	NA,inf	NA,inf	NA,0.834394	0.000324892	0.000324892
3	chr9:21610331:T:C	21610331	NA,C	NA,T	NA,1	NA,inf	NA,inf	NA,0.908705	0.00032371	0.00032371
3	chr9:21862295:A:G	21862295	NA,G	NA,A	NA,1	NA,-inf	NA,inf	NA,0.914068	0.000323176	0.000323176
3	chr9:21765611:T:C	21765611	NA,C	NA,T	NA,1	NA,inf	NA,inf	NA,0.828971	0.000322507	0.000322507
3	chr9:22369655:G:C	22369655	C,C	G,G	1,1	inf,-inf	inf,inf	3.77396,0.017105	0.000321913	0.000321913
3	chr9:21733645:T:A	21733645	A,A	T,T	1,1	inf,inf	inf,inf	1.81672,0.761547	0.000321825	0.000321825
3	chr9:22077288:T:G	22077288	NA,G	NA,T	NA,1	NA,-inf	NA,inf	NA,0.390927	0.000321657	0.000321657
3	chr9:21664238:C:T	21664238	NA,T	NA,C	NA,1	NA,inf	NA,inf	NA,0.926493	0.000321629	0.000321629
3	chr9:22418442:A:G	22418442	NA,G	NA,A	NA,1	NA,inf	NA,inf	NA,0.885386	0.000321624	0.000321624
3	chr9:22116760:G:T	22116760	NA,T	NA,G	NA,1	NA,-inf	NA,inf	NA,0.664324	0.000321362	0.000321362
3	chr9:21904086:C:G	21904086	NA,G	NA,C	NA,1	NA,inf	NA,inf	NA,1.1657	0.000321108	0.000321108
3	chr9:21610266:C:A	21610266	NA,A	NA,C	NA,1	NA,inf	NA,inf	NA,0.897175	0.000320865	0.000320865
3	chr9:21707198:G:C	21707198	NA,C	NA,G	NA,1	NA,inf	NA,inf	NA,0.855905	0.00032028	0.00032028
3	chr9:22543852:T:A	22543852	NA,A	NA,T	NA,1	NA,-inf	NA,inf	NA,0.644203	0.000320035	0.000320035
3	chr9:22339158:ATTGAT:A	22339158	A,A	ATTGAT,ATTGAT	1,1	inf,inf	inf,inf	3.24628,0.536236	0.000319601	0.000319601
3	chr9:21723663:C:T	21723663	NA,T	NA,C	NA,1	NA,inf	NA,inf	NA,0.855759	0.00031927	0.00031927
3	chr9:22619734:A:G	22619734	G,G	A,A	1,1	inf,inf	inf,inf	0.511031,2.03423	0.000319067	0.000319067
3	chr9:22242056:T:C	22242056	NA,C	NA,T	NA,1	NA,inf	NA,inf	NA,1.02371	0.000318495	0.000318495
3	chr9:22545713:T:C	22545713	NA,C	NA,T	NA,1	NA,inf	NA,inf	NA,0.922876	0.000318155	0.000318155
3	chr9:21741540:A:T	21741540	NA,T	NA,A	NA,1	NA,inf	NA,inf	NA,0.864015	0.000317738	0.000317738
3	chr9:22223584:T:G	22223584	NA,G	NA,T	NA,1	NA,inf	NA,inf	NA,0.88811	0.000317633	0.000317633
3	chr9:22076339:C:T	22076339	NA,T	NA,C	NA,1	NA,inf	NA,inf	NA,0.809139	0.000316868	0.000316868
3	chr9:21900600:G:A	21900600	NA,A	NA,G	NA,1	NA,inf	NA,inf	NA,0.825431	0.000316561	0.000316561
3	chr9:22600089:T:C	22600089	NA,C	NA,T	NA,1	NA,inf	NA,inf	NA,0.649654	0.000316532	0.000316532
3	chr9:21740065:C:T	21740065	NA,T	NA,C	NA,1	NA,inf	NA,inf	NA,0.818997	0.000316324	0.000316324
3	chr9:21851506:C:G	21851506	G,G	C,C	1,1	-inf,-inf	inf,inf	0.828921,1.25734	0.000316289	0.000316289
3	chr9:22270881:A:T	22270881	NA,T	NA,A	NA,1	NA,-inf	NA,inf	NA,0.864764	0.000316285	0.000316285
3	chr9:21548243:T:C	21548243	NA,C	NA,T	NA,1	NA,-inf	NA,inf	NA,0.63836	0.000316189	0.000316189
3	chr9:22131462:G:T	22131462	NA,T	NA,G	NA,1	NA,inf	NA,inf	NA,0.745468	0.000315957	0.000315957
3	chr9:22402373:T:G	22402373	NA,G	NA,T	NA,1	NA,inf	NA,inf	NA,0.884252	0.000315917	0.000315917
3	chr9:22234235:T:C	22234235	NA,C	NA,T	NA,1	NA,inf	NA,inf	NA,0.884142	0.000315381	0.000315381
3	chr9:22188716:A:G	22188716	G,NA	A,NA	1,NA	-inf,NA	inf,NA	3.22621,NA	0.000315288	0.000315288
3	chr9:22315593:A:G	22315593	NA,G	NA,A	NA,1	NA,-inf	NA,inf	NA,0.616348	0.000314981	0.000314981
3	chr9:21509793:G:A	21509793	NA,A	NA,G	NA,1	NA,inf	NA,inf	NA,0.829268	0.000314818	0.000314818
3	chr9:22220107:A:C	22220107	NA,C	NA,A	NA,1	NA,-inf	NA,inf	NA,0.842536	0.000314701	0.000314701
3	chr9:21741182:G:A	21741182	NA,A	NA,G	NA,1	NA,inf	NA,inf	NA,0.857787	0.000314637	0.000314637
3	chr9:22629129:T:C	22629129	C,C	T,T	1,1	inf,inf	inf,inf	1.07804,1.84968	0.00031442	0.00031442
3	chr9:22396271:G:A	22396271	NA,A	NA,G	NA,1	NA,-inf	NA,inf	NA,0.715271	0.00031415	0.00031415
3	chr9:22131453:C:G	22131453	NA,G	NA,C	NA,1	NA,inf	NA,inf	NA,0.741129	0.000313676	0.000313676
3	chr9:22583729:C:T	22583729	NA,T	NA,C	NA,1	NA,inf	NA,inf	NA,0.856227	0.000313539	0.000313539
3	chr9:21935459:A:G	21935459	NA,G	NA,A	NA,1	NA,inf	NA,inf	NA,0.607114	0.000313005	0.000313005
3	chr9:21677021:A:G	21677021	NA,G	NA,A	NA,1	NA,-inf	NA,inf	NA,0.813253	0.000312826	0.000312826
3	chr9:21909088:C:G	21909088	NA,G	NA,C	NA,1	NA,inf	NA,inf	NA,1.14478	0.000312709	0.000312709
3	chr9:21579697:G:A	21579697	NA,A	NA,G	NA,1	NA,inf	NA,inf	NA,0.880067	0.00031241	0.00031241
3	chr9:22543847:T:G	22543847	G,NA	T,NA	1,NA	-inf,NA	inf,NA	1.44589,NA	0.000312364	0.000312364
3	chr9:22600310:A:T	22600310	NA,T	NA,A	NA,1	NA,inf	NA,inf	NA,0.642516	0.000312357	0.000312357
3	chr9:21645812:T:A	21645812	NA,A	NA,T	NA,1	NA,inf	NA,inf	NA,0.831655	0.00031155	0.00031155
3	chr9:22407064:C:G	22407064	NA,G	NA,C	NA,1	NA,-inf	NA,inf	NA,0.798626	0.0003112	0.0003112
3	chr9:22420020:T:C	22420020	NA,C	NA,T	NA,1	NA,inf	NA,inf	NA,0.827136	0.000310964	0.000310964
3	chr9:22630893:A:G	22630893	G,G	A,A	1,1	inf,inf	inf,inf	1.03136,1.88012	0.000310885	0.000310885
3	chr9:22537219:G:C	22537219	NA,C	NA,G	NA,1	NA,inf	NA,inf	NA,0.91276	0.000310852	0.000310852
3	chr9:21995045:T:G	21995045	G,NA	T,NA	1,NA	inf,NA	inf,NA	0.758954,NA	0.000310746	0.000310746
3	chr9:22229608:T:C	22229608	NA,C	NA,T	NA,1	NA,inf	NA,inf	NA,0.871392	0.00030999	0.00030999
3	chr9:22606077:A:C	22606077	NA,C	NA,A	NA,1	NA,inf	NA,inf	NA,0.646008	0.00030979	0.00030979
3	chr9:21885984:G:C	21885984	NA,C	NA,G	NA,1	NA,inf	NA,inf	NA,0.825708	0.000309479	0.000309479
3	chr9:21926928:T:C	21926928	NA,C	NA,T	NA,1	NA,inf	NA,inf	NA,0.759814	0.000308604	0.000308604
3	chr9:21759505:G:A	21759505	NA,A	NA,G	NA,1	NA,inf	NA,inf	NA,0.865359	0.000308111	0.000308111
3	chr9:22182900:A:T	22182900	T,NA	A,NA	1,NA	-inf,NA	inf,NA	3.21369,NA	0.000307963	0.000307963
3	chr9:22614837:A:G	22614837	NA,G	NA,A	NA,1	NA,inf	NA,inf	NA,0.704664	0.000307889	0.000307889
3	chr9:21798909:T:G	21798909	NA,G	NA,T	NA,1	NA,inf	NA,inf	NA,0.758971	0.000307855	0.000307855
3	chr9:21921672:C:T	21921672	NA,T	NA,C	NA,1	NA,inf	NA,inf	NA,0.746937	0.000307822	0.000307822
3	chr9:22091729:C:T	22091729	NA,T	NA,C	NA,1	NA,inf	NA,inf	NA,0.725279	0.000307181	0.000307181
3	chr9:21930813:C:T	21930813	NA,T	NA,C	NA,1	NA,inf	NA,inf	NA,0.572429	0.000307067	0.000307067
3	chr9:22218372:G:A	22218372	NA,A	NA,G	NA,1	NA,-inf	NA,inf	NA,0.929513	0.000307038	0.000307038
3	chr9:21661113:C:A	21661113	NA,A	NA,C	NA,1	NA,inf	NA,inf	NA,0.864855	0.000306867	0.000306867
3	chr9:21786070:A:G	21786070	G,G	A,A	1,1	-inf,-inf	inf,inf	0.757751,1.74568	0.000306724	0.000306724
3	chr9:21707295:C:T	21707295	NA,T	NA,C	NA,1	NA,inf	NA,inf	NA,0.837237	0.000306539	0.000306539
3	chr9:21773762:T:A	21773762	NA,A	NA,T	NA,1	NA,inf	NA,inf	NA,0.729967	0.000306452	0.000306452
3	chr9:22568607:C:T	22568607	T,T	C,C	1,1	inf,inf	inf,inf	0.0455934,1.98721	0.000306313	0.000306313
3	chr9:21861782:A:C	21861782	NA,C	NA,A	NA,1	NA,-inf	NA,inf	NA,0.877462	0.00030604	0.00030604
3	chr9:21846468:T:A	21846468	NA,A	NA,T	NA,1	NA,inf	NA,inf	NA,0.743399	0.000305667	0.000305667
3	chr9:21732961:T:G	21732961	NA,G	NA,T	NA,1	NA,inf	NA,inf	NA,0.796092	0.000305241	0.000305241
3	chr9:22092032:A:AG	22092032	NA,AG	NA,A	NA,1	NA,inf	NA,inf	NA,0.716405	0.000304305	0.000304305
3	chr9:22600061:C:CA	22600061	NA,CA	NA,C	NA,1	NA,inf	NA,inf	NA,0.627294	0.000304074	0.000304074
3	chr9:22194950:C:A	22194950	NA,A	NA,C	NA,1	NA,-inf	NA,inf	NA,0.827433	0.000304009	0.000304009
3	chr9:22332570:A:G	22332570	G,G	A,A	1,1	inf,inf	inf,inf	3.29324,0.339484	0.000303904	0.000303904
3	chr9:22521171:A:G	22521171	NA,G	NA,A	NA,1	NA,-inf	NA,inf	NA,0.755515	0.00030355	0.00030355
3	chr9:22400454:G:T	22400454	NA,T	NA,G	NA,1	NA,inf	NA,inf	NA,0.671029	0.00030349	0.00030349
3	chr9:22471419:A:G	22471419	G,G	A,A	1,1	inf,inf	inf,inf	0.100261,1.95369	0.000302375	0.000302375
3	chr9:22133815:C:T	22133815	NA,T	NA,C	NA,1	NA,inf	NA,inf	NA,0.913018	0.000302235	0.000302235
3	chr9:22103749:T:C	22103749	NA,C	NA,T	NA,1	NA,-inf	NA,inf	NA,0.486423	0.000301851	0.000301851
3	chr9:21566458:A:G	21566458	NA,G	NA,A	NA,1	NA,inf	NA,inf	NA,0.816707	0.000301626	0.000301626
3	chr9:21694179:T:C	21694179	NA,C	NA,T	NA,1	NA,-inf	NA,inf	NA,0.83094	0.000300718	0.000300718
3	chr9:22364081:G:A	22364081	A,A	G,G	1,1	inf,inf	inf,inf	3.3183,0.551021	0.000299467	0.000299467
3	chr9:22354830:G:A	22354830	A,A	G,G	1,1	inf,inf	inf,inf	3.20462,0.53184	0.000299285	0.000299285
3	chr9:21739046:T:A	21739046	NA,A	NA,T	NA,1	NA,inf	NA,inf	NA,0.828491	0.000299158	0.000299158
3	chr9:22247077:G:T	22247077	T,NA	G,NA	1,NA	-inf,NA	inf,NA	1.99374,NA	0.000298779	0.000298779
3	chr9:21719255:T:C	21719255	NA,C	NA,T	NA,1	NA,inf	NA,inf	NA,0.816416	0.000298708	0.000298708
3	chr9:21925904:T:G	21925904	NA,G	NA,T	NA,1	NA,inf	NA,inf	NA,0.739392	0.000298532	0.000298532
3	chr9:22551791:G:A	22551791	A,A	G,G	1,1	-inf,inf	inf,inf	0.066152,1.93588	0.000297875	0.000297875
3	chr9:21970980:C:A	21970980	NA,A	NA,C	NA,1	NA,-inf	NA,inf	NA,0.565239	0.000297502	0.000297502
3	chr9:21720315:T:C	21720315	NA,C	NA,T	NA,1	NA,inf	NA,inf	NA,0.812982	0.000297377	0.000297377
3	chr9:22378916:A:G	22378916	NA,G	NA,A	NA,1	NA,inf	NA,inf	NA,0.651918	0.00029727	0.00029727
3	chr9:22543851:A:T	22543851	NA,T	NA,A	NA,1	NA,inf	NA,inf	NA,0.882075	0.000297079	0.000297079
3	chr9:21665063:A:AC	21665063	NA,AC	NA,A	NA,1	NA,inf	NA,inf	NA,0.845032	0.000296997	0.000296997
3	chr9:22391493:T:C	22391493	NA,C	NA,T	NA,1	NA,inf	NA,inf	NA,0.665394	0.000296981	0.000296981
3	chr9:22271971:C:T	22271971	NA,T	NA,C	NA,1	NA,-inf	NA,inf	NA,0.718251	0.000296684	0.000296684
3	chr9:22441318:A:G	22441318	NA,G	NA,A	NA,1	NA,-inf	NA,inf	NA,0.785622	0.000296411	0.000296411
3	chr9:22634916:G:A	22634916	NA,A	NA,G	NA,1	NA,inf	NA,inf	NA,0.864156	0.000296358	0.000296358
3	chr9:22221809:A:T	22221809	NA,T	NA,A	NA,1	NA,-inf	NA,inf	NA,0.802534	0.000296088	0.000296088
3	chr9:22570415:G:A	22570415	A,A	G,G	1,1	-inf,inf	inf,inf	0.625826,1.67776	0.000295816	0.000295816
3	chr9:21762258:G:T	21762258	NA,T	NA,G	NA,1	NA,inf	NA,inf	NA,0.814401	0.000295659	0.000295659
3	chr9:22628904:A:G	22628904	NA,G	NA,A	NA,1	NA,inf	NA,inf	NA,0.68724	0.000295576	0.000295576
3	chr9:22406684:C:T	22406684	NA,T	NA,C	NA,1	NA,inf	NA,inf	NA,0.64312	0.000295435	0.000295435
3	chr9:21693931:A:G	21693931	NA,G	NA,A	NA,1	NA,inf	NA,inf	NA,0.781613	0.000295404	0.000295404
3	chr9:21827913:A:G	21827913	NA,G	NA,A	NA,1	NA,-inf	NA,inf	NA,0.703378	0.000295303	0.000295303
3	chr9:21727778:C:T	21727778	NA,T	NA,C	NA,1	NA,inf	NA,inf	NA,0.807083	0.000295172	0.000295172
3	chr9:22088042:A:C	22088042	NA,C	NA,A	NA,1	NA,-inf	NA,inf	NA,0.478173	0.000295168	0.000295168
3	chr9:21688386:T:C	21688386	NA,C	NA,T	NA,1	NA,-inf	NA,inf	NA,0.734986	0.000294804	0.000294804
3	chr9:21876390:A:G	21876390	NA,G	NA,A	NA,1	NA,-inf	NA,inf	NA,0.576695	0.000294604	0.000294604
3	chr9:21871051:A:G	21871051	NA,G	NA,A	NA,1	NA,inf	NA,inf	NA,0.781127	0.000294152	0.000294152
3	chr9:21885178:AAAC:A	21885178	NA,A	NA,AAAC	NA,1	NA,inf	NA,inf	NA,0.778858	0.000294125	0.000294125
3	chr9:22097411:G:A	22097411	NA,A	NA,G	NA,1	NA,inf	NA,inf	NA,0.895842	0.000293769	0.000293769
3	chr9:21842631:C:T	21842631	NA,T	NA,C	NA,1	NA,inf	NA,inf	NA,0.938507	0.00029351	0.00029351
3	chr9:22441640:C:T	22441640	NA,T	NA,C	NA,1	NA,-inf	NA,inf	NA,0.779357	0.000293046	0.000293046
3	chr9:21727719:C:T	21727719	T,T	C,C	1,1	-inf,-inf	inf,inf	1.10292,1.55307	0.00029241	0.00029241
3	chr9:22223879:A:G	22223879	NA,G	NA,A	NA,1	NA,-inf	NA,inf	NA,0.887847	0.00029213	0.00029213
3	chr9:21505771:T:C	21505771	NA,C	NA,T	NA,1	NA,inf	NA,inf	NA,0.762002	0.000292129	0.000292129
3	chr9:22101325:A:G	22101325	NA,G	NA,A	NA,1	NA,-inf	NA,inf	NA,0.611569	0.000292	0.000292
3	chr9:21507093:T:C	21507093	NA,C	NA,T	NA,1	NA,inf	NA,inf	NA,0.759078	0.000291021	0.000291021
3	chr9:22603264:G:A	22603264	NA,A	NA,G	NA,1	NA,inf	NA,inf	NA,0.603379	0.00029099	0.00029099
3	chr9:22390144:T:C	22390144	NA,C	NA,T	NA,1	NA,inf	NA,inf	NA,0.805186	0.000290779	0.000290779
3	chr9:21723358:T:C	21723358	NA,C	NA,T	NA,1	NA,inf	NA,inf	NA,0.799931	0.00028988	0.00028988
3	chr9:22219631:C:T	22219631	NA,T	NA,C	NA,1	NA,-inf	NA,inf	NA,0.889865	0.000288599	0.000288599
3	chr9:21728073:A:G	21728073	NA,G	NA,A	NA,1	NA,inf	NA,inf	NA,0.760287	0.000288238	0.000288238
3	chr9:22628394:A:G	22628394	NA,G	NA,A	NA,1	NA,inf	NA,inf	NA,0.672131	0.000288238	0.000288238
3	chr9:22633391:T:A	22633391	A,A	T,T	1,1	inf,inf	inf,inf	0.515008,1.97924	0.000288117	0.000288117
3	chr9:21564047:T:C	21564047	NA,C	NA,T	NA,1	NA,inf	NA,inf	NA,0.843179	0.000285566	0.000285566
3	chr9:21966550:C:T	21966550	NA,T	NA,C	NA,1	NA,-inf	NA,inf	NA,0.838725	0.000285372	0.000285372
3	chr9:21760541:G:A	21760541	NA,A	NA,G	NA,1	NA,inf	NA,inf	NA,0.754379	0.000285354	0.000285354
3	chr9:22569841:A:G	22569841	G,G	A,A	1,1	-inf,inf	inf,inf	0.0124591,1.94139	0.000285173	0.000285173
3	chr9:21575618:C:T	21575618	NA,T	NA,C	NA,1	NA,inf	NA,inf	NA,0.776262	0.000284456	0.000284456
3	chr9:21574285:G:T	21574285	NA,T	NA,G	NA,1	NA,inf	NA,inf	NA,0.775964	0.000284321	0.000284321
3	chr9:21881900:G:A	21881900	NA,A	NA,G	NA,1	NA,inf	NA,inf	NA,0.75705	0.000283955	0.000283955
3	chr9:22108946:A:T	22108946	NA,T	NA,A	NA,1	NA,-inf	NA,inf	NA,0.594084	0.000283453	0.000283453
3	chr9:21757917:T:A	21757917	A,A	T,T	1,1	-inf,-inf	inf,inf	0.954587,1.60315	0.000283324	0.000283324
3	chr9:21766867:G:A	21766867	NA,A	NA,G	NA,1	NA,-inf	NA,inf	NA,0.531234	0.00028329	0.00028329
3	chr9:22288589:T:G	22288589	NA,G	NA,T	NA,1	NA,inf	NA,inf	NA,0.670072	0.000283245	0.000283245
3	chr9:22260934:A:T	22260934	NA,T	NA,A	NA,1	NA,-inf	NA,inf	NA,0.578126	0.000282793	0.000282793
3	chr9:22478824:A:T	22478824	NA,T	NA,A	NA,1	NA,-inf	NA,inf	NA,0.888254	0.000282626	0.000282626
3	chr9:21760670:A:G	21760670	NA,G	NA,A	NA,1	NA,-inf	NA,inf	NA,0.763916	0.000282335	0.000282335
3	chr9:22618100:T:G	22618100	NA,G	NA,T	NA,1	NA,inf	NA,inf	NA,0.656396	0.000281177	0.000281177
3	chr9:21558726:G:T	21558726	NA,T	NA,G	NA,1	NA,-inf	NA,inf	NA,0.788407	0.000281176	0.000281176
3	chr9:21559218:G:A	21559218	NA,A	NA,G	NA,1	NA,-inf	NA,inf	NA,0.786674	0.000281028	0.000281028
3	chr9:21833660:A:G	21833660	G,G	A,A	1,1	inf,inf	inf,inf	0.813704,1.48661	0.000280426	0.000280426
3	chr9:21727212:C:T	21727212	NA,T	NA,C	NA,1	NA,inf	NA,inf	NA,0.773676	0.000280274	0.000280274
3	chr9:22106309:T:C	22106309	NA,C	NA,T	NA,1	NA,-inf	NA,inf	NA,0.589482	0.000280083	0.000280083
3	chr9:21684933:C:T	21684933	NA,T	NA,C	NA,1	NA,inf	NA,inf	NA,0.845001	0.000279441	0.000279441
3	chr9:21857969:A:G	21857969	NA,G	NA,A	NA,1	NA,-inf	NA,inf	NA,0.85273	0.000279242	0.000279242
3	chr9:21574693:T:C	21574693	NA,C	NA,T	NA,1	NA,-inf	NA,inf	NA,0.772972	0.000279125	0.000279125
3	chr9:21885035:G:A	21885035	NA,A	NA,G	NA,1	NA,-inf	NA,inf	NA,0.601666	0.000278904	0.000278904
3	chr9:22366219:A:G	22366219	G,G	A,A	1,1	inf,inf	inf,inf	3.42537,0.156133	0.000278885	0.000278885
3	chr9:22636227:G:C	22636227	NA,C	NA,G	NA,1	NA,inf	NA,inf	NA,0.824942	0.00027859	0.00027859
3	chr9:21505689:T:C	21505689	NA,C	NA,T	NA,1	NA,inf	NA,inf	NA,0.732331	0.000278465	0.000278465
3	chr9:22513683:A:G	22513683	G,G	A,A	1,1	-inf,-inf	inf,inf	0.696893,1.46689	0.000278415	0.000278415
3	chr9:22427718:G:A	22427718	NA,A	NA,G	NA,1	NA,inf	NA,inf	NA,0.777601	0.00027822	0.00027822
3	chr9:22232565:T:C	22232565	NA,C	NA,T	NA,1	NA,-inf	NA,inf	NA,0.855008	0.000277138	0.000277138
3	chr9:22515738:C:T	22515738	NA,T	NA,C	NA,1	NA,-inf	NA,inf	NA,0.872196	0.000276899	0.000276899
3	chr9:21678527:C:G	21678527	NA,G	NA,C	NA,1	NA,inf	NA,inf	NA,0.85015	0.000276722	0.000276722
3	chr9:22113925:T:A	22113925	NA,A	NA,T	NA,1	NA,-inf	NA,inf	NA,0.423449	0.000276673	0.000276673
3	chr9:22282016:A:G	22282016	NA,G	NA,A	NA,1	NA,-inf	NA,inf	NA,0.760951	0.000276657	0.000276657
3	chr9:22012423:G:A	22012423	A,A	G,G	1,1	-inf,inf	inf,inf	0.320232,1.69725	0.000276621	0.000276621
3	chr9:22397162:A:G	22397162	G,G	A,A	1,1	-inf,-inf	inf,inf	3.0827,1.05388	0.000276468	0.000276468
3	chr9:22231412:A:G	22231412	NA,G	NA,A	NA,1	NA,-inf	NA,inf	NA,0.853032	0.000276348	0.000276348
3	chr9:22455380:T:A	22455380	NA,A	NA,T	NA,1	NA,-inf	NA,inf	NA,0.854391	0.00027627	0.00027627
3	chr9:21926170:A:G	21926170	NA,G	NA,A	NA,1	NA,inf	NA,inf	NA,0.691933	0.0002761	0.0002761
3	chr9:22396404:G:T	22396404	NA,T	NA,G	NA,1	NA,-inf	NA,inf	NA,0.551551	0.000276039	0.000276039
3	chr9:21695725:A:G	21695725	NA,G	NA,A	NA,1	NA,inf	NA,inf	NA,0.763694	0.000275889	0.000275889
3	chr9:21572132:A:G	21572132	NA,G	NA,A	NA,1	NA,inf	NA,inf	NA,0.756404	0.00027569	0.00027569
3	chr9:21557359:C:T	21557359	NA,T	NA,C	NA,1	NA,-inf	NA,inf	NA,0.775374	0.000275425	0.000275425
3	chr9:22635452:T:C	22635452	NA,C	NA,T	NA,1	NA,inf	NA,inf	NA,0.815303	0.000275147	0.000275147
3	chr9:21858380:A:G	21858380	NA,G	NA,A	NA,1	NA,inf	NA,inf	NA,0.690772	0.00027506	0.00027506
3	chr9:22482542:T:C	22482542	NA,C	NA,T	NA,1	NA,-inf	NA,inf	NA,0.769327	0.000275056	0.000275056
3	chr9:21786964:C:T	21786964	NA,T	NA,C	NA,1	NA,-inf	NA,inf	NA,0.755094	0.000274994	0.000274994
3	chr9:21579883:C:T	21579883	NA,T	NA,C	NA,1	NA,inf	NA,inf	NA,0.836893	0.000274687	0.000274687
3	chr9:21571869:A:G	21571869	NA,G	NA,A	NA,1	NA,inf	NA,inf	NA,0.752946	0.000274247	0.000274247
3	chr9:22631451:G:A	22631451	A,A	G,G	1,1	inf,inf	inf,inf	1.1558,1.68446	0.000273975	0.000273975
3	chr9:21796836:T:A	21796836	NA,A	NA,T	NA,1	NA,inf	NA,inf	NA,0.690385	0.000273547	0.000273547
3	chr9:21833685:T:C	21833685	NA,C	NA,T	NA,1	NA,inf	NA,inf	NA,0.806776	0.000273346	0.000273346
3	chr9:22353340:TC:T	22353340	T,T	TC,TC	1,1	inf,inf	inf,inf	3.08661,0.534942	0.000273237	0.000273237
3	chr9:22215380:G:A	22215380	NA,A	NA,G	NA,1	NA,-inf	NA,inf	NA,0.806152	0.000273114	0.000273114
3	chr9:21567347:G:T	21567347	NA,T	NA,G	NA,1	NA,inf	NA,inf	NA,0.81243	0.000272238	0.000272238
3	chr9:22583429:A:G	22583429	NA,G	NA,A	NA,1	NA,inf	NA,inf	NA,0.758898	0.000272029	0.000272029
3	chr9:22378556:C:T	22378556	NA,T	NA,C	NA,1	NA,inf	NA,inf	NA,0.601183	0.000271642	0.000271642
3	chr9:22417514:C:T	22417514	NA,T	NA,C	NA,1	NA,inf	NA,inf	NA,0.760194	0.000271305	0.000271305
3	chr9:22100263:G:A	22100263	NA,A	NA,G	NA,1	NA,-inf	NA,inf	NA,0.570171	0.000270184	0.000270184
3	chr9:22636257:T:A	22636257	NA,A	NA,T	NA,1	NA,inf	NA,inf	NA,0.803123	0.000269677	0.000269677
3	chr9:21774951:T:G	21774951	NA,G	NA,T	NA,1	NA,inf	NA,inf	NA,0.726743	0.00026955	0.00026955
3	chr9:21571598:A:G	21571598	NA,G	NA,A	NA,1	NA,inf	NA,inf	NA,0.741678	0.000269336	0.000269336
3	chr9:22450209:G:A	22450209	NA,A	NA,G	NA,1	NA,-inf	NA,inf	NA,0.540649	0.000269267	0.000269267
3	chr9:22147945:G:A	22147945	NA,A	NA,G	NA,1	NA,-inf	NA,inf	NA,0.742934	0.000269204	0.000269204
3	chr9:21574786:A:C	21574786	NA,C	NA,A	NA,1	NA,inf	NA,inf	NA,0.741124	0.000269098	0.000269098
3	chr9:21962978:ATTGT:A	21962978	NA,A	NA,ATTGT	NA,1	NA,-inf	NA,inf	NA,0.939393	0.000269053	0.000269053
3	chr9:21727747:C:T	21727747	NA,T	NA,C	NA,1	NA,inf	NA,inf	NA,0.747005	0.000268903	0.000268903
3	chr9:21682261:G:C	21682261	C,C	G,G	1,1	inf,inf	inf,inf	0.699504,1.75888	0.000268855	0.000268855
3	chr9:21528321:T:A	21528321	NA,A	NA,T	NA,1	NA,-inf	NA,inf	NA,0.545891	0.000267848	0.000267848
3	chr9:22092884:C:G	22092884	G,G	C,C	1,1	inf,inf	inf,inf	1.53111,0.309335	0.000267833	0.000267833
3	chr9:22636244:C:A	22636244	NA,A	NA,C	NA,1	NA,inf	NA,inf	NA,0.797544	0.000267344	0.000267344
3	chr9:22412571:G:A	22412571	A,A	G,G	1,1	-inf,inf	inf,inf	3.21758,0.130384	0.00026704	0.00026704
3	chr9:22472147:A:T	22472147	NA,T	NA,A	NA,1	NA,-inf	NA,inf	NA,0.744995	0.000266968	0.000266968
3	chr9:21703251:T:C	21703251	NA,C	NA,T	NA,1	NA,inf	NA,inf	NA,0.741994	0.000266695	0.000266695
3	chr9:22363003:T:C	22363003	C,C	T,T	1,1	inf,inf	inf,inf	3.22961,0.605831	0.000266319	0.000266319
3	chr9:21842914:A:G	21842914	NA,G	NA,A	NA,1	NA,inf	NA,inf	NA,0.746184	0.000266319	0.000266319
3	chr9:21844007:A:G	21844007	NA,G	NA,A	NA,1	NA,inf	NA,inf	NA,0.745887	0.000266189	0.000266189
3	chr9:22280226:A:G	22280226	NA,G	NA,A	NA,1	NA,-inf	NA,inf	NA,0.649031	0.000265725	0.000265725
3	chr9:22410563:C:T	22410563	NA,T	NA,C	NA,1	NA,-inf	NA,inf	NA,0.707458	0.000265515	0.000265515
3	chr9:22240354:A:T	22240354	NA,T	NA,A	NA,1	NA,-inf	NA,inf	NA,0.646851	0.000265273	0.000265273
3	chr9:21973401:C:T	21973401	NA,T	NA,C	NA,1	NA,-inf	NA,inf	NA,0.984022	0.000265111	0.000265111
3	chr9:22381876:G:A	22381876	A,A	G,G	1,1	inf,inf	inf,inf	2.37714,0.824696	0.000264935	0.000264935
3	chr9:22563061:C:T	22563061	NA,T	NA,C	NA,1	NA,inf	NA,inf	NA,0.807947	0.000264914	0.000264914
3	chr9:22100937:T:G	22100937	NA,G	NA,T	NA,1	NA,inf	NA,inf	NA,0.621435	0.000264853	0.000264853
3	chr9:22411053:C:T	22411053	NA,T	NA,C	NA,1	NA,-inf	NA,inf	NA,0.831683	0.000264808	0.000264808
3	chr9:21648961:T:C	21648961	NA,C	NA,T	NA,1	NA,inf	NA,inf	NA,0.7841	0.000264558	0.000264558
3	chr9:21636224:A:G	21636224	NA,G	NA,A	NA,1	NA,inf	NA,inf	NA,0.785335	0.000264524	0.000264524
3	chr9:21535411:A:G	21535411	NA,G	NA,A	NA,1	NA,-inf	NA,inf	NA,0.535949	0.000264508	0.000264508
3	chr9:22363884:C:T	22363884	T,T	C,C	1,1	inf,inf	inf,inf	3.13798,0.6067	0.000264434	0.000264434
3	chr9:21557902:C:G	21557902	G,G	C,C	1,1	inf,-inf	inf,inf	0.380391,1.86665	0.000264365	0.000264365
3	chr9:21669507:C:T	21669507	NA,T	NA,C	NA,1	NA,inf	NA,inf	NA,0.766974	0.000263992	0.000263992
3	chr9:21547036:G:A	21547036	NA,A	NA,G	NA,1	NA,-inf	NA,inf	NA,0.544062	0.000263754	0.000263754
3	chr9:21548687:C:T	21548687	NA,T	NA,C	NA,1	NA,inf	NA,inf	NA,0.695641	0.000263318	0.000263318
3	chr9:22052032:T:TGG	22052032	NA,TGG	NA,T	NA,1	NA,inf	NA,inf	NA,0.667574	0.000263314	0.000263314
3	chr9:22113958:A:G	22113958	NA,G	NA,A	NA,1	NA,-inf	NA,inf	NA,0.553455	0.000263184	0.000263184
3	chr9:22477221:T:G	22477221	G,G	T,T	1,1	inf,inf	inf,inf	0.202231,1.85818	0.000263052	0.000263052
3	chr9:21909603:T:G	21909603	NA,G	NA,T	NA,1	NA,inf	NA,inf	NA,1.01656	0.000262942	0.000262942
3	chr9:22032120:A:G	22032120	G,G	A,A	1,1	-inf,-inf	inf,inf	0.447091,2.35974	0.000262925	0.000262925
3	chr9:22118425:G:GA	22118425	NA,GA	NA,G	NA,1	NA,-inf	NA,inf	NA,0.554394	0.000262671	0.000262671
3	chr9:22456217:C:G	22456217	NA,G	NA,C	NA,1	NA,-inf	NA,inf	NA,0.819287	0.00026264	0.00026264
3	chr9:21944653:C:G	21944653	NA,G	NA,C	NA,1	NA,inf	NA,inf	NA,0.771544	0.00026259	0.00026259
3	chr9:21612905:A:G	21612905	NA,G	NA,A	NA,1	NA,inf	NA,inf	NA,0.766282	0.00026258	0.00026258
3	chr9:21944652:C:T	21944652	NA,T	NA,C	NA,1	NA,inf	NA,inf	NA,0.770147	0.000262029	0.000262029
3	chr9:22544054:A:G	22544054	NA,G	NA,A	NA,1	NA,-inf	NA,inf	NA,0.536573	0.00026168	0.00026168
3	chr9:22374829:A:T	22374829	NA,T	NA,A	NA,1	NA,inf	NA,inf	NA,0.768526	0.000261668	0.000261668
3	chr9:22272283:C:T	22272283	NA,T	NA,C	NA,1	NA,-inf	NA,inf	NA,0.717346	0.000261165	0.000261165
3	chr9:22210866:C:G	22210866	NA,G	NA,C	NA,1	NA,-inf	NA,inf	NA,0.817999	0.000260746	0.000260746
3	chr9:22208059:G:T	22208059	NA,T	NA,G	NA,1	NA,-inf	NA,inf	NA,0.78107	0.000260734	0.000260734
3	chr9:22394134:G:A	22394134	NA,A	NA,G	NA,1	NA,inf	NA,inf	NA,0.615879	0.00026015	0.00026015
3	chr9:21772239:C:T	21772239	NA,T	NA,C	NA,1	NA,-inf	NA,inf	NA,0.628313	0.000259926	0.000259926
3	chr9:22524796:A:G	22524796	NA,G	NA,A	NA,1	NA,-inf	NA,inf	NA,0.591842	0.000259923	0.000259923
3	chr9:22636542:T:C	22636542	NA,C	NA,T	NA,1	NA,inf	NA,inf	NA,0.776664	0.000259337	0.000259337
3	chr9:22517383:T:C	22517383	NA,C	NA,T	NA,1	NA,-inf	NA,inf	NA,0.827528	0.000259328	0.000259328
3	chr9:22392165:A:T	22392165	T,T	A,A	1,1	inf,inf	inf,inf	2.04476,1.12567	0.000259325	0.000259325
3	chr9:21510938:A:C	21510938	NA,C	NA,A	NA,1	NA,-inf	NA,inf	NA,0.522848	0.000259293	0.000259293
3	chr9:22417750:A:G	22417750	NA,G	NA,A	NA,1	NA,inf	NA,inf	NA,0.729446	0.000259063	0.000259063
3	chr9:22517258:A:G	22517258	NA,G	NA,A	NA,1	NA,-inf	NA,inf	NA,0.826756	0.000259027	0.000259027
3	chr9:22638130:A:G	22638130	NA,G	NA,A	NA,1	NA,inf	NA,inf	NA,0.792281	0.000258988	0.000258988
3	chr9:22298726:C:G	22298726	NA,G	NA,C	NA,1	NA,-inf	NA,inf	NA,0.73423	0.000258938	0.000258938
3	chr9:21664411:G:A	21664411	NA,A	NA,G	NA,1	NA,inf	NA,inf	NA,0.754096	0.000258894	0.000258894
3	chr9:21941197:T:C	21941197	NA,C	NA,T	NA,1	NA,inf	NA,inf	NA,1.53645	0.000258401	0.000258401
3	chr9:21876136:T:C	21876136	NA,C	NA,T	NA,1	NA,inf	NA,inf	NA,0.731514	0.000257971	0.000257971
3	chr9:22221813:T:C	22221813	NA,C	NA,T	NA,1	NA,-inf	NA,inf	NA,0.713714	0.000257921	0.000257921
3	chr9:21674950:C:T	21674950	T,T	C,C	1,1	inf,inf	inf,inf	1.14159,1.2992	0.000257854	0.000257854
3	chr9:21618263:G:A	21618263	NA,A	NA,G	NA,1	NA,inf	NA,inf	NA,0.719121	0.000257717	0.000257717
3	chr9:21675464:C:T	21675464	T,T	C,C	1,1	-inf,-inf	inf,inf	0.335344,1.79166	0.000257392	0.000257392
3	chr9:22444956:A:C	22444956	NA,C	NA,A	NA,1	NA,-inf	NA,inf	NA,0.694065	0.000257334	0.000257334
3	chr9:21846823:A:G	21846823	NA,G	NA,A	NA,1	NA,inf	NA,inf	NA,0.728282	0.000257256	0.000257256
3	chr9:21883538:C:A	21883538	NA,A	NA,C	NA,1	NA,inf	NA,inf	NA,0.696424	0.000257024	0.000257024
3	chr9:21554366:G:C	21554366	NA,C	NA,G	NA,1	NA,inf	NA,inf	NA,0.774162	0.000256937	0.000256937
3	chr9:22221789:T:C	22221789	NA,C	NA,T	NA,1	NA,-inf	NA,inf	NA,0.708072	0.000256567	0.000256567
3	chr9:21833884:A:G	21833884	NA,G	NA,A	NA,1	NA,inf	NA,inf	NA,0.79983	0.000256488	0.000256488
3	chr9:21600129:G:A	21600129	NA,A	NA,G	NA,1	NA,inf	NA,inf	NA,0.685833	0.000256473	0.000256473
3	chr9:22366367:C:T	22366367	NA,T	NA,C	NA,1	NA,-inf	NA,inf	NA,0.724533	0.000256355	0.000256355
3	chr9:21572716:A:G	21572716	G,G	A,A	1,1	inf,-inf	inf,inf	0.311422,1.91773	0.00025633	0.00025633
3	chr9:22541411:T:G	22541411	NA,G	NA,T	NA,1	NA,-inf	NA,inf	NA,0.537484	0.000256107	0.000256107
3	chr9:21494768:G:A	21494768	NA,A	NA,G	NA,1	NA,inf	NA,inf	NA,0.698418	0.000256048	0.000256048
3	chr9:22508920:C:T	22508920	NA,T	NA,C	NA,1	NA,inf	NA,inf	NA,0.564878	0.000255836	0.000255836
3	chr9:22157513:A:G	22157513	NA,G	NA,A	NA,1	NA,inf	NA,inf	NA,0.530272	0.000255733	0.000255733
3	chr9:21734881:C:G	21734881	NA,G	NA,C	NA,1	NA,inf	NA,inf	NA,0.728804	0.000255609	0.000255609
3	chr9:21725543:G:C	21725543	NA,C	NA,G	NA,1	NA,inf	NA,inf	NA,0.72532	0.000255415	0.000255415
3	chr9:22507145:A:G	22507145	NA,G	NA,A	NA,1	NA,-inf	NA,inf	NA,0.697847	0.000255034	0.000255034
3	chr9:22540041:C:T	22540041	NA,T	NA,C	NA,1	NA,inf	NA,inf	NA,0.716061	0.000254732	0.000254732
3	chr9:22464569:G:A	22464569	NA,A	NA,G	NA,1	NA,-inf	NA,inf	NA,0.672834	0.000254453	0.000254453
3	chr9:21732351:A:T	21732351	NA,T	NA,A	NA,1	NA,inf	NA,inf	NA,0.717584	0.00025388	0.00025388
3	chr9:21645295:T:G	21645295	NA,G	NA,T	NA,1	NA,inf	NA,inf	NA,0.748931	0.000253421	0.000253421
3	chr9:21834969:C:T	21834969	NA,T	NA,C	NA,1	NA,inf	NA,inf	NA,0.784285	0.000253342	0.000253342
3	chr9:21735032:A:G	21735032	NA,G	NA,A	NA,1	NA,inf	NA,inf	NA,0.708713	0.000252693	0.000252693
3	chr9:21552596:A:G	21552596	G,G	A,A	1,1	inf,-inf	inf,inf	0.344772,1.87207	0.00025264	0.00025264
3	chr9:21589313:G:T	21589313	NA,T	NA,G	NA,1	NA,inf	NA,inf	NA,0.697822	0.000252421	0.000252421
3	chr9:22070976:C:T	22070976	NA,T	NA,C	NA,1	NA,-inf	NA,inf	NA,0.920522	0.000251769	0.000251769
3	chr9:21565308:A:G	21565308	NA,G	NA,A	NA,1	NA,inf	NA,inf	NA,0.727653	0.000251544	0.000251544
3	chr9:22021807:G:A	22021807	NA,A	NA,G	NA,1	NA,inf	NA,inf	NA,0.600232	0.000251441	0.000251441
3	chr9:21646052:T:G	21646052	NA,G	NA,T	NA,1	NA,-inf	NA,inf	NA,0.701493	0.000250637	0.000250637
3	chr9:22608834:G:C	22608834	NA,C	NA,G	NA,1	NA,-inf	NA,inf	NA,0.563292	0.000250578	0.000250578
3	chr9:22087252:C:A	22087252	NA,A	NA,C	NA,1	NA,-inf	NA,inf	NA,0.529164	0.000250386	0.000250386
3	chr9:22539016:C:T	22539016	NA,T	NA,C	NA,1	NA,inf	NA,inf	NA,0.704825	0.000250256	0.000250256
3	chr9:21835558:C:G	21835558	NA,G	NA,C	NA,1	NA,inf	NA,inf	NA,0.773929	0.000250176	0.000250176
3	chr9:22369086:AAAAC:A	22369086	NA,A	NA,AAAAC	NA,1	NA,-inf	NA,inf	NA,0.716791	0.00024975	0.00024975
3	chr9:22586183:T:C	22586183	NA,C	NA,T	NA,1	NA,-inf	NA,inf	NA,0.636653	0.00024939	0.00024939
3	chr9:22404196:T:C	22404196	C,C	T,T	1,1	-inf,-inf	inf,inf	3.08234,0.791376	0.00024875	0.00024875
3	chr9:22165234:A:G	22165234	NA,G	NA,A	NA,1	NA,inf	NA,inf	NA,0.560137	0.000248368	0.000248368
3	chr9:22111974:A:G	22111974	NA,G	NA,A	NA,1	NA,-inf	NA,inf	NA,0.306694	0.000248211	0.000248211
3	chr9:22098709:C:G	22098709	NA,G	NA,C	NA,1	NA,inf	NA,inf	NA,0.594296	0.000248006	0.000248006
3	chr9:21619742:G:A	21619742	NA,A	NA,G	NA,1	NA,inf	NA,inf	NA,0.692284	0.000247521	0.000247521
3	chr9:22555671:G:A	22555671	NA,A	NA,G	NA,1	NA,inf	NA,inf	NA,0.761752	0.000247363	0.000247363
3	chr9:22442749:A:G	22442749	NA,G	NA,A	NA,1	NA,-inf	NA,inf	NA,0.492428	0.000247313	0.000247313
3	chr9:22406008:GACAT:G	22406008	NA,G	NA,GACAT	NA,1	NA,inf	NA,inf	NA,0.596163	0.000247208	0.000247208
3	chr9:22635714:T:A	22635714	NA,A	NA,T	NA,1	NA,inf	NA,inf	NA,0.762316	0.000247103	0.000247103
3	chr9:22510188:G:A	22510188	NA,A	NA,G	NA,1	NA,-inf	NA,inf	NA,0.623188	0.000246766	0.000246766
3	chr9:21728108:G:A	21728108	NA,A	NA,G	NA,1	NA,inf	NA,inf	NA,0.66115	0.000246755	0.000246755
3	chr9:22581320:G:C	22581320	NA,C	NA,G	NA,1	NA,-inf	NA,inf	NA,0.787313	0.00024607	0.00024607
3	chr9:22635221:C:A	22635221	NA,A	NA,C	NA,1	NA,inf	NA,inf	NA,0.729913	0.000245954	0.000245954
3	chr9:22232105:C:G	22232105	NA,G	NA,C	NA,1	NA,-inf	NA,inf	NA,0.649965	0.000245927	0.000245927
3	chr9:22424835:A:G	22424835	NA,G	NA,A	NA,1	NA,inf	NA,inf	NA,0.668035	0.000245637	0.000245637
3	chr9:22125057:G:A	22125057	NA,A	NA,G	NA,1	NA,-inf	NA,inf	NA,0.514071	0.000245545	0.000245545
3	chr9:22515596:A:C	22515596	NA,C	NA,A	NA,1	NA,-inf	NA,inf	NA,0.670587	0.000245495	0.000245495
3	chr9:22034720:G:A	22034720	A,A	G,G	1,1	-inf,-inf	inf,inf	0.50566,2.3626	0.000245341	0.000245341
3	chr9:21589711:C:G	21589711	NA,G	NA,C	NA,1	NA,inf	NA,inf	NA,0.66871	0.000245246	0.000245246
3	chr9:22377967:G:A	22377967	A,A	G,G	1,1	inf,inf	inf,inf	2.30759,0.817914	0.000244559	0.000244559
3	chr9:22608166:T:C	22608166	NA,C	NA,T	NA,1	NA,-inf	NA,inf	NA,0.648416	0.000244441	0.000244441
3	chr9:21726479:A:T	21726479	NA,T	NA,A	NA,1	NA,inf	NA,inf	NA,0.657377	0.000243962	0.000243962
3	chr9:22370902:A:C	22370902	C,C	A,A	1,1	inf,inf	inf,inf	3.31175,0.127881	0.000243776	0.000243776
3	chr9:22536895:A:G	22536895	NA,G	NA,A	NA,1	NA,inf	NA,inf	NA,0.746782	0.00024376	0.00024376
3	chr9:22425381:A:G	22425381	NA,G	NA,A	NA,1	NA,inf	NA,inf	NA,0.54625	0.000243736	0.000243736
3	chr9:22204680:T:A	22204680	NA,A	NA,T	NA,1	NA,-inf	NA,inf	NA,0.517834	0.000243573	0.000243573
3	chr9:22427626:C:T	22427626	NA,T	NA,C	NA,1	NA,inf	NA,inf	NA,0.754263	0.000243234	0.000243234
3	chr9:21780101:G:A	21780101	NA,A	NA,G	NA,1	NA,inf	NA,inf	NA,0.610481	0.000243142	0.000243142
3	chr9:22300894:C:T	22300894	NA,T	NA,C	NA,1	NA,-inf	NA,inf	NA,0.69289	0.000242998	0.000242998
3	chr9:22300184:T:A	22300184	NA,A	NA,T	NA,1	NA,-inf	NA,inf	NA,0.69289	0.000242998	0.000242998
3	chr9:22300185:C:A	22300185	NA,A	NA,C	NA,1	NA,-inf	NA,inf	NA,0.69289	0.000242998	0.000242998
3	chr9:22391702:C:T	22391702	NA,T	NA,C	NA,1	NA,inf	NA,inf	NA,0.853417	0.000242941	0.000242941
3	chr9:22126543:T:TATACTTGA	22126543	NA,TATACTTGA	NA,T	NA,1	NA,inf	NA,inf	NA,0.579361	0.000242636	0.000242636
3	chr9:21817525:G:C	21817525	NA,C	NA,G	NA,1	NA,inf	NA,inf	NA,0.499722	0.00024242	0.00024242
3	chr9:22136110:A:G	22136110	NA,G	NA,A	NA,1	NA,inf	NA,inf	NA,0.979078	0.000242397	0.000242397
3	chr9:22571990:CTT:C	22571990	C,C	CTT,CTT	1,1	inf,inf	inf,inf	0.0432026,1.86666	0.000242309	0.000242309
3	chr9:22631819:A:G	22631819	NA,G	NA,A	NA,1	NA,inf	NA,inf	NA,0.774589	0.000242157	0.000242157
3	chr9:22447908:C:T	22447908	T,T	C,C	1,1	-inf,inf	inf,inf	0.974481,1.38713	0.000242054	0.000242054
3	chr9:22085493:G:T	22085493	NA,T	NA,G	NA,1	NA,-inf	NA,inf	NA,0.519968	0.000241933	0.000241933
3	chr9:21730424:A:T	21730424	NA,T	NA,A	NA,1	NA,inf	NA,inf	NA,0.686043	0.000241731	0.000241731
3	chr9:22237635:C:A	22237635	NA,A	NA,C	NA,1	NA,inf	NA,inf	NA,0.984741	0.000241599	0.000241599
3	chr9:21510695:A:C	21510695	NA,C	NA,A	NA,1	NA,-inf	NA,inf	NA,0.488077	0.000241247	0.000241247
3	chr9:22450419:A:C	22450419	NA,C	NA,A	NA,1	NA,-inf	NA,inf	NA,0.593617	0.000241161	0.000241161
3	chr9:22367386:G:A	22367386	A,NA	G,NA	1,NA	-inf,NA	inf,NA	1.67131,NA	0.000240957	0.000240957
3	chr9:22085090:A:G	22085090	NA,G	NA,A	NA,1	NA,-inf	NA,inf	NA,0.517455	0.000240924	0.000240924
3	chr9:22521831:G:A	22521831	NA,A	NA,G	NA,1	NA,-inf	NA,inf	NA,0.773321	0.00024087	0.00024087
3	chr9:22535295:C:G	22535295	NA,G	NA,C	NA,1	NA,inf	NA,inf	NA,0.683892	0.000240703	0.000240703
3	chr9:22020307:T:G	22020307	NA,G	NA,T	NA,1	NA,inf	NA,inf	NA,0.572532	0.000240527	0.000240527
3	chr9:22018620:T:C	22018620	NA,C	NA,T	NA,1	NA,inf	NA,inf	NA,0.572532	0.000240527	0.000240527
3	chr9:22073335:T:A	22073335	A,A	T,T	1,1	-inf,inf	inf,inf	0.14785,1.70081	0.000240238	0.000240238
3	chr9:22015676:T:C	22015676	NA,C	NA,T	NA,1	NA,inf	NA,inf	NA,0.571677	0.0002402	0.0002402
3	chr9:22507153:C:T	22507153	NA,T	NA,C	NA,1	NA,inf	NA,inf	NA,0.598325	0.000239686	0.000239686
3	chr9:22478149:T:G	22478149	NA,G	NA,T	NA,1	NA,-inf	NA,inf	NA,0.48926	0.000239626	0.000239626
3	chr9:22514266:G:A	22514266	NA,A	NA,G	NA,1	NA,inf	NA,inf	NA,0.738547	0.000239441	0.000239441
3	chr9:21862671:T:C	21862671	NA,C	NA,T	NA,1	NA,inf	NA,inf	NA,0.681825	0.0002394	0.0002394
3	chr9:21803796:C:G	21803796	NA,G	NA,C	NA,1	NA,inf	NA,inf	NA,0.694031	0.000239063	0.000239063
3	chr9:21580612:C:G	21580612	NA,G	NA,C	NA,1	NA,-inf	NA,inf	NA,0.663438	0.000238863	0.000238863
3	chr9:22226431:C:T	22226431	NA,T	NA,C	NA,1	NA,-inf	NA,inf	NA,0.62537	0.000238824	0.000238824
3	chr9:22273594:T:C	22273594	NA,C	NA,T	NA,1	NA,-inf	NA,inf	NA,0.683979	0.000238559	0.000238559
3	chr9:22247764:T:G	22247764	NA,G	NA,T	NA,1	NA,inf	NA,inf	NA,0.566065	0.000238359	0.000238359
3	chr9:22560207:A:C	22560207	NA,C	NA,A	NA,1	NA,-inf	NA,inf	NA,0.480717	0.000238357	0.000238357
3	chr9:22374033:C:T	22374033	T,T	C,C	1,1	inf,-inf	inf,inf	3.10741,0.233875	0.000238342	0.000238342
3	chr9:22566023:G:A	22566023	NA,A	NA,G	NA,1	NA,-inf	NA,inf	NA,0.48035	0.000238254	0.000238254
3	chr9:22550154:T:C	22550154	NA,C	NA,T	NA,1	NA,-inf	NA,inf	NA,0.479902	0.000238031	0.000238031
3	chr9:22583951:A:G	22583951	NA,G	NA,A	NA,1	NA,-inf	NA,inf	NA,0.485115	0.000237921	0.000237921
3	chr9:21715546:A:G	21715546	NA,G	NA,A	NA,1	NA,inf	NA,inf	NA,0.66724	0.000237787	0.000237787
3	chr9:21811155:A:G	21811155	G,G	A,A	1,1	-inf,-inf	inf,inf	0.33711,1.74137	0.000237782	0.000237782
3	chr9:21770952:T:C	21770952	C,C	T,T	1,1	-inf,-inf	inf,inf	0.876612,1.57266	0.000237701	0.000237701
3	chr9:22281825:C:A	22281825	NA,A	NA,C	NA,1	NA,-inf	NA,inf	NA,0.661582	0.000237589	0.000237589
3	chr9:22012567:C:T	22012567	NA,T	NA,C	NA,1	NA,-inf	NA,inf	NA,0.25545	0.000237564	0.000237564
3	chr9:21777625:G:A	21777625	NA,A	NA,G	NA,1	NA,inf	NA,inf	NA,0.668223	0.000237085	0.000237085
3	chr9:22564572:A:G	22564572	NA,G	NA,A	NA,1	NA,-inf	NA,inf	NA,0.477236	0.000236944	0.000236944
3	chr9:21716446:C:T	21716446	NA,T	NA,C	NA,1	NA,inf	NA,inf	NA,0.613153	0.00023627	0.00023627
3	chr9:22613998:G:C	22613998	NA,C	NA,G	NA,1	NA,inf	NA,inf	NA,0.603198	0.000236247	0.000236247
3	chr9:22127893:T:C	22127893	NA,C	NA,T	NA,1	NA,-inf	NA,inf	NA,0.889454	0.000236232	0.000236232
3	chr9:22399845:C:G	22399845	NA,G	NA,C	NA,1	NA,inf	NA,inf	NA,0.699142	0.00023613	0.00023613
3	chr9:22338190:G:T	22338190	T,T	G,G	1,1	inf,inf	inf,inf	3.36195,0.373932	0.000235841	0.000235841
3	chr9:21788114:G:A	21788114	NA,A	NA,G	NA,1	NA,inf	NA,inf	NA,0.590326	0.000235831	0.000235831
3	chr9:22326010:G:A	22326010	NA,A	NA,G	NA,1	NA,-inf	NA,inf	NA,0.484223	0.000235601	0.000235601
3	chr9:22579204:C:T	22579204	NA,T	NA,C	NA,1	NA,inf	NA,inf	NA,0.690979	0.000235579	0.000235579
3	chr9:21710920:A:AT	21710920	NA,AT	NA,A	NA,1	NA,-inf	NA,inf	NA,0.689137	0.00023547	0.00023547
3	chr9:21703861:T:C	21703861	C,C	T,T	1,1	-inf,-inf	inf,inf	0.120733,1.89	0.000235436	0.000235436
3	chr9:22083018:A:C	22083018	NA,C	NA,A	NA,1	NA,-inf	NA,inf	NA,0.485053	0.000235432	0.000235432
3	chr9:22563725:ATATAT:A	22563725	NA,A	NA,ATATAT	NA,1	NA,inf	NA,inf	NA,0.725035	0.000235396	0.000235396
3	chr9:21823803:G:A	21823803	NA,A	NA,G	NA,1	NA,inf	NA,inf	NA,0.6991	0.000235359	0.000235359
3	chr9:21496824:G:A	21496824	NA,A	NA,G	NA,1	NA,-inf	NA,inf	NA,0.653039	0.000235178	0.000235178
3	chr9:22438863:A:G	22438863	NA,G	NA,A	NA,1	NA,inf	NA,inf	NA,0.736949	0.000234934	0.000234934
3	chr9:22512940:G:T	22512940	NA,T	NA,G	NA,1	NA,-inf	NA,inf	NA,0.519644	0.000234921	0.000234921
3	chr9:22345330:T:C	22345330	C,C	T,T	1,1	inf,-inf	inf,inf	3.3243,0.240702	0.0002348	0.0002348
3	chr9:22434128:C:T	22434128	NA,T	NA,C	NA,1	NA,-inf	NA,inf	NA,0.743367	0.000234386	0.000234386
3	chr9:21805990:A:G	21805990	NA,G	NA,A	NA,1	NA,inf	NA,inf	NA,0.702174	0.000234213	0.000234213
3	chr9:22313006:A:G	22313006	NA,G	NA,A	NA,1	NA,inf	NA,inf	NA,0.655967	0.000234185	0.000234185
3	chr9:22497557:T:C	22497557	NA,C	NA,T	NA,1	NA,-inf	NA,inf	NA,0.68919	0.000234008	0.000234008
3	chr9:22632328:TA:T	22632328	NA,T	NA,TA	NA,1	NA,inf	NA,inf	NA,0.751059	0.000233992	0.000233992
3	chr9:21555800:G:A	21555800	NA,A	NA,G	NA,1	NA,inf	NA,inf	NA,0.711075	0.000233857	0.000233857
3	chr9:22307167:C:G	22307167	NA,G	NA,C	NA,1	NA,-inf	NA,inf	NA,0.665774	0.000233514	0.000233514
3	chr9:22532760:G:A	22532760	NA,A	NA,G	NA,1	NA,inf	NA,inf	NA,0.713812	0.000233395	0.000233395
3	chr9:22345790:A:G	22345790	G,G	A,A	1,1	inf,-inf	inf,inf	3.38025,0.190098	0.000233128	0.000233128
3	chr9:21849008:T:C	21849008	NA,C	NA,T	NA,1	NA,inf	NA,inf	NA,0.662128	0.00023311	0.00023311
3	chr9:22500349:T:G	22500349	NA,G	NA,T	NA,1	NA,-inf	NA,inf	NA,0.731941	0.000233105	0.000233105
3	chr9:22378903:T:C	22378903	NA,C	NA,T	NA,1	NA,-inf	NA,inf	NA,0.650043	0.00023294	0.00023294
3	chr9:22177018:G:A	22177018	NA,A	NA,G	NA,1	NA,inf	NA,inf	NA,0.514949	0.000232821	0.000232821
3	chr9:22180958:A:T	22180958	NA,T	NA,A	NA,1	NA,inf	NA,inf	NA,0.513607	0.000232815	0.000232815
3	chr9:21676760:T:G	21676760	NA,G	NA,T	NA,1	NA,-inf	NA,inf	NA,0.676295	0.000232579	0.000232579
3	chr9:22096856:G:A	22096856	NA,A	NA,G	NA,1	NA,-inf	NA,inf	NA,0.481389	0.000232505	0.000232505
3	chr9:22441414:C:T	22441414	NA,T	NA,C	NA,1	NA,inf	NA,inf	NA,0.706192	0.000232309	0.000232309
3	chr9:22512389:ATTCT:A	22512389	NA,A	NA,ATTCT	NA,1	NA,inf	NA,inf	NA,0.717027	0.000232261	0.000232261
3	chr9:21724753:G:A	21724753	NA,A	NA,G	NA,1	NA,inf	NA,inf	NA,0.651768	0.000231978	0.000231978
3	chr9:22384198:A:G	22384198	NA,G	NA,A	NA,1	NA,inf	NA,inf	NA,0.685645	0.000231939	0.000231939
3	chr9:22506365:T:C	22506365	NA,C	NA,T	NA,1	NA,inf	NA,inf	NA,0.576372	0.000231847	0.000231847
3	chr9:22135920:A:G	22135920	NA,G	NA,A	NA,1	NA,inf	NA,inf	NA,0.658139	0.000231571	0.000231571
3	chr9:22098126:A:G	22098126	NA,G	NA,A	NA,1	NA,-inf	NA,inf	NA,0.478697	0.000231556	0.000231556
3	chr9:21768845:C:T	21768845	NA,T	NA,C	NA,1	NA,inf	NA,inf	NA,0.493773	0.000231447	0.000231447
3	chr9:22524186:G:A	22524186	NA,A	NA,G	NA,1	NA,-inf	NA,inf	NA,0.653767	0.000231446	0.000231446
3	chr9:22254742:G:A	22254742	NA,A	NA,G	NA,1	NA,-inf	NA,inf	NA,0.601048	0.00023096	0.00023096
3	chr9:22404341:C:A	22404341	NA,A	NA,C	NA,1	NA,inf	NA,inf	NA,0.553047	0.000230804	0.000230804
3	chr9:21742498:G:C	21742498	NA,C	NA,G	NA,1	NA,inf	NA,inf	NA,0.599918	0.000230636	0.000230636
3	chr9:21974459:CTGT:C	21974459	NA,C	NA,CTGT	NA,1	NA,-inf	NA,inf	NA,0.353686	0.000230564	0.000230564
3	chr9:22107967:G:A	22107967	NA,A	NA,G	NA,1	NA,inf	NA,inf	NA,0.700864	0.000230484	0.000230484
3	chr9:22534107:A:G	22534107	NA,G	NA,A	NA,1	NA,-inf	NA,inf	NA,0.630909	0.000230479	0.000230479
3	chr9:22509887:G:A	22509887	NA,A	NA,G	NA,1	NA,-inf	NA,inf	NA,0.628372	0.000230224	0.000230224
3	chr9:22639439:T:C	22639439	NA,C	NA,T	NA,1	NA,inf	NA,inf	NA,0.769735	0.000230198	0.000230198
3	chr9:22207167:G:A	22207167	NA,A	NA,G	NA,1	NA,-inf	NA,inf	NA,0.712619	0.000230138	0.000230138
3	chr9:21714546:A:G	21714546	NA,G	NA,A	NA,1	NA,inf	NA,inf	NA,0.643883	0.000229994	0.000229994
3	chr9:22541327:G:A	22541327	NA,A	NA,G	NA,1	NA,inf	NA,inf	NA,0.704025	0.000229994	0.000229994
3	chr9:22195800:C:T	22195800	NA,T	NA,C	NA,1	NA,inf	NA,inf	NA,0.505756	0.000229927	0.000229927
3	chr9:22612076:G:A	22612076	NA,A	NA,G	NA,1	NA,inf	NA,inf	NA,0.582106	0.000229714	0.000229714
3	chr9:21847703:A:G	21847703	NA,G	NA,A	NA,1	NA,inf	NA,inf	NA,0.651899	0.000229664	0.000229664
3	chr9:21508002:G:A	21508002	NA,A	NA,G	NA,1	NA,inf	NA,inf	NA,0.64009	0.000229566	0.000229566
3	chr9:22372785:G:T	22372785	T,T	G,G	1,1	inf,inf	inf,inf	3.29113,0.135736	0.000229392	0.000229392
3	chr9:22221818:C:T	22221818	NA,T	NA,C	NA,1	NA,-inf	NA,inf	NA,0.635822	0.000228922	0.000228922
3	chr9:22346106:G:T	22346106	T,T	G,G	1,1	inf,inf	inf,inf	3.30076,0.359943	0.000228804	0.000228804
3	chr9:22329557:C:T	22329557	NA,T	NA,C	NA,1	NA,-inf	NA,inf	NA,0.56173	0.000228722	0.000228722
3	chr9:21945289:G:A	21945289	NA,A	NA,G	NA,1	NA,inf	NA,inf	NA,0.673985	0.000228679	0.000228679
3	chr9:21729035:G:A	21729035	NA,A	NA,G	NA,1	NA,inf	NA,inf	NA,0.562722	0.000228369	0.000228369
3	chr9:22022377:C:T	22022377	T,T	C,C	1,1	-inf,inf	inf,inf	2.37128,0.15321	0.000228113	0.000228113
3	chr9:22234525:T:C	22234525	NA,C	NA,T	NA,1	NA,-inf	NA,inf	NA,0.600108	0.000228102	0.000228102
3	chr9:22403577:A:T	22403577	NA,T	NA,A	NA,1	NA,-inf	NA,inf	NA,0.600907	0.000228094	0.000228094
3	chr9:22421306:T:C	22421306	NA,C	NA,T	NA,1	NA,inf	NA,inf	NA,0.645316	0.000227941	0.000227941
3	chr9:22361550:T:C	22361550	C,C	T,T	1,1	inf,inf	inf,inf	3.2481,0.46709	0.000227443	0.000227443
3	chr9:22062064:C:T	22062064	NA,T	NA,C	NA,1	NA,inf	NA,inf	NA,0.586492	0.00022724	0.00022724
3	chr9:22566809:T:C	22566809	C,C	T,T	1,1	-inf,-inf	inf,inf	3.26734,0.291141	0.000227205	0.000227205
3	chr9:21851658:G:A	21851658	NA,A	NA,G	NA,1	NA,inf	NA,inf	NA,0.643859	0.000226945	0.000226945
3	chr9:22178358:C:T	22178358	NA,T	NA,C	NA,1	NA,inf	NA,inf	NA,0.501786	0.000226898	0.000226898
3	chr9:22595382:A:T	22595382	NA,T	NA,A	NA,1	NA,inf	NA,inf	NA,0.472504	0.000226854	0.000226854
3	chr9:22371033:CA:C	22371033	NA,C	NA,CA	NA,1	NA,-inf	NA,inf	NA,0.646216	0.000226827	0.000226827
3	chr9:22363720:A:G	22363720	NA,G	NA,A	NA,1	NA,inf	NA,inf	NA,0.556412	0.000226509	0.000226509
3	chr9:22615883:T:C	22615883	NA,C	NA,T	NA,1	NA,inf	NA,inf	NA,0.57478	0.000226371	0.000226371
3	chr9:22615800:A:T	22615800	T,T	A,A	1,1	inf,inf	inf,inf	0.293323,1.4394	0.000225747	0.000225747
3	chr9:21781054:G:A	21781054	NA,A	NA,G	NA,1	NA,inf	NA,inf	NA,0.633583	0.000225483	0.000225483
3	chr9:21639232:G:C	21639232	NA,C	NA,G	NA,1	NA,inf	NA,inf	NA,0.642475	0.000225458	0.000225458
3	chr9:22534342:T:A	22534342	NA,A	NA,T	NA,1	NA,inf	NA,inf	NA,0.638364	0.000225437	0.000225437
3	chr9:22422799:C:T	22422799	NA,T	NA,C	NA,1	NA,inf	NA,inf	NA,0.602359	0.000224888	0.000224888
3	chr9:21783445:T:A	21783445	NA,A	NA,T	NA,1	NA,inf	NA,inf	NA,0.565422	0.000224885	0.000224885
3	chr9:22249261:T:C	22249261	NA,C	NA,T	NA,1	NA,-inf	NA,inf	NA,0.583218	0.000224803	0.000224803
3	chr9:21783886:G:A	21783886	NA,A	NA,G	NA,1	NA,inf	NA,inf	NA,0.564495	0.000224558	0.000224558
3	chr9:22507126:G:A	22507126	A,A	G,G	1,1	-inf,-inf	inf,inf	0.281002,1.70304	0.000224552	0.000224552
3	chr9:22380212:C:T	22380212	NA,T	NA,C	NA,1	NA,-inf	NA,inf	NA,0.342321	0.000224464	0.000224464
3	chr9:21689015:C:T	21689015	NA,T	NA,C	NA,1	NA,-inf	NA,inf	NA,0.604874	0.00022435	0.00022435
3	chr9:21780718:A:G	21780718	NA,G	NA,A	NA,1	NA,inf	NA,inf	NA,0.611682	0.000224349	0.000224349
3	chr9:22579468:G:A	22579468	NA,A	NA,G	NA,1	NA,-inf	NA,inf	NA,0.446915	0.000224308	0.000224308
3	chr9:21798582:G:A	21798582	NA,A	NA,G	NA,1	NA,inf	NA,inf	NA,0.561469	0.000224298	0.000224298
3	chr9:21927832:G:A	21927832	NA,A	NA,G	NA,1	NA,inf	NA,inf	NA,0.569325	0.000224253	0.000224253
3	chr9:21568776:C:T	21568776	NA,T	NA,C	NA,1	NA,inf	NA,inf	NA,0.628259	0.000224238	0.000224238
3	chr9:22426486:T:C	22426486	NA,C	NA,T	NA,1	NA,-inf	NA,inf	NA,0.726164	0.000224157	0.000224157
3	chr9:22340011:A:G	22340011	NA,G	NA,A	NA,1	NA,-inf	NA,inf	NA,0.633929	0.000223981	0.000223981
3	chr9:22259688:T:C	22259688	NA,C	NA,T	NA,1	NA,-inf	NA,inf	NA,0.629677	0.000223772	0.000223772
3	chr9:22375382:A:G	22375382	NA,G	NA,A	NA,1	NA,-inf	NA,inf	NA,0.551371	0.000223529	0.000223529
3	chr9:22440559:G:A	22440559	NA,A	NA,G	NA,1	NA,-inf	NA,inf	NA,0.660928	0.000223384	0.000223384
3	chr9:21511934:G:GC	21511934	NA,GC	NA,G	NA,1	NA,inf	NA,inf	NA,0.626095	0.00022328	0.00022328
3	chr9:22372818:C:T	22372818	T,T	C,C	1,1	inf,inf	inf,inf	3.27679,0.120284	0.000222911	0.000222911
3	chr9:21780175:A:G	21780175	NA,G	NA,A	NA,1	NA,inf	NA,inf	NA,0.626465	0.000222871	0.000222871
3	chr9:21831874:A:G	21831874	NA,G	NA,A	NA,1	NA,-inf	NA,inf	NA,0.699389	0.000222814	0.000222814
3	chr9:22191859:A:C	22191859	NA,C	NA,A	NA,1	NA,-inf	NA,inf	NA,0.809	0.00022273	0.00022273
3	chr9:22505544:T:C	22505544	NA,C	NA,T	NA,1	NA,-inf	NA,inf	NA,0.707498	0.000222601	0.000222601
3	chr9:21609208:A:C	21609208	NA,C	NA,A	NA,1	NA,inf	NA,inf	NA,0.660625	0.000222325	0.000222325
3	chr9:22249561:G:C	22249561	NA,C	NA,G	NA,1	NA,-inf	NA,inf	NA,0.575421	0.00022217	0.00022217
3	chr9:21950510:G:C	21950510	NA,C	NA,G	NA,1	NA,inf	NA,inf	NA,0.570886	0.000222026	0.000222026
3	chr9:22450063:A:G	22450063	NA,G	NA,A	NA,1	NA,-inf	NA,inf	NA,0.719664	0.000221928	0.000221928
3	chr9:22211056:T:C	22211056	NA,C	NA,T	NA,1	NA,inf	NA,inf	NA,0.665893	0.00022187	0.00022187
3	chr9:22546661:C:T	22546661	NA,T	NA,C	NA,1	NA,inf	NA,inf	NA,0.519209	0.000221677	0.000221677
3	chr9:22532074:T:G	22532074	NA,G	NA,T	NA,1	NA,inf	NA,inf	NA,0.675268	0.000221073	0.000221073
3	chr9:21844801:A:G	21844801	NA,G	NA,A	NA,1	NA,-inf	NA,inf	NA,0.521783	0.00022106	0.00022106
3	chr9:21779806:A:G	21779806	NA,G	NA,A	NA,1	NA,inf	NA,inf	NA,0.600761	0.000220937	0.000220937
3	chr9:21557645:T:C	21557645	NA,C	NA,T	NA,1	NA,inf	NA,inf	NA,0.606354	0.000220827	0.000220827
3	chr9:22345343:G:A	22345343	NA,A	NA,G	NA,1	NA,-inf	NA,inf	NA,0.62563	0.000220796	0.000220796
3	chr9:22402367:T:C	22402367	NA,C	NA,T	NA,1	NA,-inf	NA,inf	NA,0.652249	0.000220566	0.000220566
3	chr9:22379220:T:G	22379220	G,G	T,T	1,1	inf,-inf	inf,inf	2.37551,0.0984064	0.00022054	0.00022054
3	chr9:22400078:A:G	22400078	NA,G	NA,A	NA,1	NA,inf	NA,inf	NA,0.603032	0.000220492	0.000220492
3	chr9:22502957:T:C	22502957	NA,C	NA,T	NA,1	NA,inf	NA,inf	NA,0.553091	0.000220455	0.000220455
3	chr9:21897034:G:C	21897034	NA,C	NA,G	NA,1	NA,-inf	NA,inf	NA,0.444153	0.000220414	0.000220414
3	chr9:22381733:C:T	22381733	T,T	C,C	1,1	inf,inf	inf,inf	2.22367,0.432779	0.000220397	0.000220397
3	chr9:22415449:C:G	22415449	NA,G	NA,C	NA,1	NA,inf	NA,inf	NA,0.634746	0.000219976	0.000219976
3	chr9:22534642:A:T	22534642	NA,T	NA,A	NA,1	NA,inf	NA,inf	NA,0.620756	0.000219807	0.000219807
3	chr9:22105450:C:T	22105450	NA,T	NA,C	NA,1	NA,inf	NA,inf	NA,0.752748	0.000219584	0.000219584
3	chr9:22191348:A:G	22191348	NA,G	NA,A	NA,1	NA,inf	NA,inf	NA,0.478422	0.000219563	0.000219563
3	chr9:22439736:G:A	22439736	NA,A	NA,G	NA,1	NA,inf	NA,inf	NA,0.587552	0.000219419	0.000219419
3	chr9:21714666:T:A	21714666	NA,A	NA,T	NA,1	NA,inf	NA,inf	NA,0.602121	0.000219287	0.000219287
3	chr9:22191671:A:G	22191671	NA,G	NA,A	NA,1	NA,inf	NA,inf	NA,0.477398	0.000219192	0.000219192
3	chr9:21833421:G:T	21833421	NA,T	NA,G	NA,1	NA,inf	NA,inf	NA,0.686135	0.00021901	0.00021901
3	chr9:21507600:C:T	21507600	NA,T	NA,C	NA,1	NA,inf	NA,inf	NA,0.607544	0.000218994	0.000218994
3	chr9:22533141:A:G	22533141	NA,G	NA,A	NA,1	NA,-inf	NA,inf	NA,0.599954	0.000218991	0.000218991
3	chr9:22024024:A:T	22024024	T,T	A,A	1,1	inf,inf	inf,inf	0.187521,1.93423	0.000218882	0.000218882
3	chr9:21763749:G:A	21763749	A,A	G,G	1,1	inf,inf	inf,inf	1.67874,0.629652	0.000218796	0.000218796
3	chr9:22436951:G:A	22436951	NA,A	NA,G	NA,1	NA,-inf	NA,inf	NA,0.64509	0.00021852	0.00021852
3	chr9:21772319:T:C	21772319	NA,C	NA,T	NA,1	NA,inf	NA,inf	NA,0.612402	0.000218237	0.000218237
3	chr9:21773367:T:A	21773367	NA,A	NA,T	NA,1	NA,inf	NA,inf	NA,0.612324	0.000218189	0.000218189
3	chr9:22246586:C:A	22246586	A,A	C,C	1,1	inf,inf	inf,inf	2.3606,0.0584183	0.000218085	0.000218085
3	chr9:22534334:A:G	22534334	NA,G	NA,A	NA,1	NA,inf	NA,inf	NA,0.615388	0.00021807	0.00021807
3	chr9:22641922:T:C	22641922	NA,C	NA,T	NA,1	NA,inf	NA,inf	NA,0.538002	0.000217975	0.000217975
3	chr9:21914309:C:T	21914309	NA,T	NA,C	NA,1	NA,inf	NA,inf	NA,0.649055	0.000217675	0.000217675
3	chr9:22538745:T:A	22538745	NA,A	NA,T	NA,1	NA,inf	NA,inf	NA,0.523876	0.000217563	0.000217563
3	chr9:21774724:A:G	21774724	NA,G	NA,A	NA,1	NA,inf	NA,inf	NA,0.610492	0.000217412	0.000217412
3	chr9:22459284:G:A	22459284	NA,A	NA,G	NA,1	NA,-inf	NA,inf	NA,0.631886	0.00021741	0.00021741
3	chr9:22286957:A:G	22286957	NA,G	NA,A	NA,1	NA,-inf	NA,inf	NA,0.522628	0.000217354	0.000217354
3	chr9:21995883:C:T	21995883	T,T	C,C	1,1	inf,inf	inf,inf	0.120913,2.27257	0.000217233	0.000217233
3	chr9:21691599:T:C	21691599	NA,C	NA,T	NA,1	NA,-inf	NA,inf	NA,0.625506	0.000217095	0.000217095
3	chr9:22632272:AC:A	22632272	NA,A	NA,AC	NA,1	NA,inf	NA,inf	NA,0.540089	0.000217026	0.000217026
3	chr9:22122401:A:G	22122401	NA,G	NA,A	NA,1	NA,inf	NA,inf	NA,0.798721	0.000216775	0.000216775
3	chr9:22383599:C:T	22383599	NA,T	NA,C	NA,1	NA,inf	NA,inf	NA,0.640743	0.000216756	0.000216756
3	chr9:22076728:T:C	22076728	NA,C	NA,T	NA,1	NA,-inf	NA,inf	NA,0.453277	0.000216708	0.000216708
3	chr9:22424048:C:A	22424048	NA,A	NA,C	NA,1	NA,inf	NA,inf	NA,0.565674	0.000216555	0.000216555
3	chr9:21704495:C:A	21704495	NA,A	NA,C	NA,1	NA,-inf	NA,inf	NA,0.614702	0.000216366	0.000216366
3	chr9:22397341:G:A	22397341	NA,A	NA,G	NA,1	NA,-inf	NA,inf	NA,0.414043	0.00021606	0.00021606
3	chr9:22488473:A:G	22488473	NA,G	NA,A	NA,1	NA,-inf	NA,inf	NA,0.686973	0.000215893	0.000215893
3	chr9:22396307:C:T	22396307	NA,T	NA,C	NA,1	NA,inf	NA,inf	NA,0.606705	0.00021535	0.00021535
3	chr9:21773413:T:C	21773413	NA,C	NA,T	NA,1	NA,inf	NA,inf	NA,0.602953	0.000214997	0.000214997
3	chr9:22091732:T:C	22091732	C,C	T,T	1,1	inf,inf	inf,inf	1.66027,0.133677	0.000214952	0.000214952
3	chr9:21851323:T:C	21851323	NA,C	NA,T	NA,1	NA,inf	NA,inf	NA,0.60557	0.000214755	0.000214755
3	chr9:21813786:G:C	21813786	NA,C	NA,G	NA,1	NA,-inf	NA,inf	NA,0.580786	0.000214517	0.000214517
3	chr9:22139847:A:G	22139847	NA,G	NA,A	NA,1	NA,-inf	NA,inf	NA,0.645954	0.000214253	0.000214253
3	chr9:21842853:G:A	21842853	NA,A	NA,G	NA,1	NA,inf	NA,inf	NA,0.667383	0.000214119	0.000214119
3	chr9:21981636:T:TC	21981636	TC,NA	T,NA	1,NA	inf,NA	inf,NA	0.588863,NA	0.00021407	0.00021407
3	chr9:22080538:A:G	22080538	NA,G	NA,A	NA,1	NA,-inf	NA,inf	NA,0.475343	0.000213963	0.000213963
3	chr9:21520677:T:A	21520677	NA,A	NA,T	NA,1	NA,inf	NA,inf	NA,0.59775	0.000213941	0.000213941
3	chr9:22576955:G:A	22576955	A,A	G,G	1,1	-inf,inf	inf,inf	0.11686,1.73977	0.000213899	0.000213899
3	chr9:22125033:A:G	22125033	G,NA	A,NA	1,NA	inf,NA	inf,NA	1.62394,NA	0.000213885	0.000213885
3	chr9:21974313:A:C	21974313	NA,C	NA,A	NA,1	NA,-inf	NA,inf	NA,0.316994	0.000213876	0.000213876
3	chr9:22072731:C:T	22072731	NA,T	NA,C	NA,1	NA,-inf	NA,inf	NA,0.435688	0.000213631	0.000213631
3	chr9:22638568:G:A	22638568	NA,A	NA,G	NA,1	NA,inf	NA,inf	NA,0.5217	0.000213164	0.000213164
3	chr9:22476547:C:A	22476547	NA,A	NA,C	NA,1	NA,inf	NA,inf	NA,0.731023	0.000213117	0.000213117
3	chr9:22432674:G:A	22432674	NA,A	NA,G	NA,1	NA,inf	NA,inf	NA,0.661127	0.000212959	0.000212959
3	chr9:22180492:C:A	22180492	NA,A	NA,C	NA,1	NA,-inf	NA,inf	NA,0.440869	0.000212933	0.000212933
3	chr9:22180486:T:C	22180486	NA,C	NA,T	NA,1	NA,-inf	NA,inf	NA,0.440618	0.000212852	0.000212852
3	chr9:22072112:T:C	22072112	NA,C	NA,T	NA,1	NA,inf	NA,inf	NA,0.58254	0.000212587	0.000212587
3	chr9:21997724:T:C	21997724	NA,C	NA,T	NA,1	NA,inf	NA,inf	NA,0.532208	0.000212363	0.000212363
3	chr9:22277998:A:T	22277998	NA,T	NA,A	NA,1	NA,-inf	NA,inf	NA,0.613193	0.000212327	0.000212327
3	chr9:22595547:C:T	22595547	NA,T	NA,C	NA,1	NA,inf	NA,inf	NA,0.431323	0.000212211	0.000212211
3	chr9:22440155:G:T	22440155	NA,T	NA,G	NA,1	NA,inf	NA,inf	NA,0.641317	0.000211982	0.000211982
3	chr9:22037442:C:T	22037442	NA,T	NA,C	NA,1	NA,-inf	NA,inf	NA,0.523007	0.00021193	0.00021193
3	chr9:22180488:A:G	22180488	NA,G	NA,A	NA,1	NA,-inf	NA,inf	NA,0.437752	0.000211888	0.000211888
3	chr9:22235600:A:C	22235600	NA,C	NA,A	NA,1	NA,-inf	NA,inf	NA,0.549787	0.00021152	0.00021152
3	chr9:22560076:C:G	22560076	NA,G	NA,C	NA,1	NA,-inf	NA,inf	NA,0.67062	0.000211315	0.000211315
3	chr9:22524082:A:AT	22524082	NA,AT	NA,A	NA,1	NA,inf	NA,inf	NA,0.644534	0.0002113	0.0002113
3	chr9:21973051:T:C	21973051	NA,C	NA,T	NA,1	NA,-inf	NA,inf	NA,0.308533	0.000211186	0.000211186
3	chr9:22476546:C:CA	22476546	NA,CA	NA,C	NA,1	NA,inf	NA,inf	NA,0.723901	0.00021108	0.00021108
3	chr9:22118640:A:G	22118640	NA,G	NA,A	NA,1	NA,inf	NA,inf	NA,0.636877	0.000211011	0.000211011
3	chr9:22504262:T:TGTTTTG	22504262	NA,TGTTTTG	NA,T	NA,1	NA,-inf	NA,inf	NA,0.451133	0.000210984	0.000210984
3	chr9:21934806:T:C	21934806	C,NA	T,NA	1,NA	-inf,NA	inf,NA	0.979757,NA	0.000210762	0.000210762
3	chr9:22551753:A:G	22551753	NA,G	NA,A	NA,1	NA,-inf	NA,inf	NA,0.662672	0.000210671	0.000210671
3	chr9:22433951:G:A	22433951	NA,A	NA,G	NA,1	NA,-inf	NA,inf	NA,0.676192	0.000210367	0.000210367
3	chr9:22546870:A:G	22546870	NA,G	NA,A	NA,1	NA,-inf	NA,inf	NA,0.40762	0.000210284	0.000210284
3	chr9:22395047:T:C	22395047	NA,C	NA,T	NA,1	NA,inf	NA,inf	NA,0.605784	0.000210198	0.000210198
3	chr9:22635516:CTAT:C	22635516	NA,C	NA,CTAT	NA,1	NA,inf	NA,inf	NA,0.519033	0.00020994	0.00020994
3	chr9:21689666:C:G	21689666	NA,G	NA,C	NA,1	NA,-inf	NA,inf	NA,0.560059	0.000209926	0.000209926
3	chr9:21773342:C:A	21773342	NA,A	NA,C	NA,1	NA,inf	NA,inf	NA,0.585511	0.000209773	0.000209773
3	chr9:22497290:C:G	22497290	NA,G	NA,C	NA,1	NA,-inf	NA,inf	NA,0.619693	0.000209169	0.000209169
3	chr9:21628335:A:C	21628335	NA,C	NA,A	NA,1	NA,inf	NA,inf	NA,0.592645	0.00020905	0.00020905
3	chr9:22592296:A:G	22592296	G,G	A,A	1,1	-inf,-inf	inf,inf	2.53567,0.658425	0.000208994	0.000208994
3	chr9:22434229:C:A	22434229	A,A	C,C	1,1	-inf,inf	inf,inf	1.32528,1.13737	0.000208992	0.000208992
3	chr9:21962823:G:T	21962823	NA,T	NA,G	NA,1	NA,-inf	NA,inf	NA,0.653464	0.000208901	0.000208901
3	chr9:22023806:T:G	22023806	NA,G	NA,T	NA,1	NA,-inf	NA,inf	NA,0.509751	0.000208732	0.000208732
3	chr9:22560838:G:A	22560838	A,A	G,G	1,1	-inf,-inf	inf,inf	3.4084,0.00787433	0.000208716	0.000208716
3	chr9:21805934:G:C	21805934	NA,C	NA,G	NA,1	NA,-inf	NA,inf	NA,0.484985	0.000208592	0.000208592
3	chr9:21845259:T:C	21845259	NA,C	NA,T	NA,1	NA,-inf	NA,inf	NA,0.488756	0.000208457	0.000208457
3	chr9:22083358:T:C	22083358	NA,C	NA,T	NA,1	NA,-inf	NA,inf	NA,0.434188	0.00020839	0.00020839
3	chr9:22223944:T:G	22223944	NA,G	NA,T	NA,1	NA,-inf	NA,inf	NA,0.562103	0.000208363	0.000208363
3	chr9:22429831:A:T	22429831	NA,T	NA,A	NA,1	NA,inf	NA,inf	NA,0.633041	0.000208163	0.000208163
3	chr9:22478538:A:G	22478538	NA,G	NA,A	NA,1	NA,inf	NA,inf	NA,0.712549	0.000208156	0.000208156
3	chr9:22162935:C:A	22162935	NA,A	NA,C	NA,1	NA,inf	NA,inf	NA,0.419685	0.000208108	0.000208108
3	chr9:22431137:A:G	22431137	NA,G	NA,A	NA,1	NA,inf	NA,inf	NA,0.552044	0.000208073	0.000208073
3	chr9:22422288:T:C	22422288	C,C	T,T	1,1	-inf,inf	inf,inf	0.156936,1.62457	0.00020773	0.00020773
3	chr9:21676884:T:A	21676884	A,A	T,T	1,1	inf,inf	inf,inf	0.593102,1.65697	0.000207519	0.000207519
3	chr9:21861878:A:G	21861878	NA,G	NA,A	NA,1	NA,inf	NA,inf	NA,0.470971	0.000207219	0.000207219
3	chr9:22533880:G:A	22533880	NA,A	NA,G	NA,1	NA,inf	NA,inf	NA,0.508219	0.000207169	0.000207169
3	chr9:21585702:A:G	21585702	NA,G	NA,A	NA,1	NA,-inf	NA,inf	NA,0.569372	0.000206464	0.000206464
3	chr9:22437803:A:C	22437803	NA,C	NA,A	NA,1	NA,-inf	NA,inf	NA,0.661162	0.00020609	0.00020609
3	chr9:22437521:A:G	22437521	NA,G	NA,A	NA,1	NA,-inf	NA,inf	NA,0.660975	0.000206031	0.000206031
3	chr9:22355964:G:T	22355964	NA,T	NA,G	NA,1	NA,-inf	NA,inf	NA,0.576465	0.000205709	0.000205709
3	chr9:22321958:C:T	22321958	T,NA	C,NA	1,NA	-inf,NA	inf,NA	1.24767,NA	0.000205688	0.000205688
3	chr9:22286786:T:C	22286786	NA,C	NA,T	NA,1	NA,-inf	NA,inf	NA,0.370555	0.000205524	0.000205524
3	chr9:22098787:C:G	22098787	NA,G	NA,C	NA,1	NA,-inf	NA,inf	NA,0.586716	0.000205446	0.000205446
3	chr9:21858393:G:C	21858393	C,C	G,G	1,1	inf,inf	inf,inf	0.714125,1.23789	0.000205198	0.000205198
3	chr9:22015591:A:G	22015591	NA,G	NA,A	NA,1	NA,inf	NA,inf	NA,0.498717	0.000205128	0.000205128
3	chr9:22288403:G:GC	22288403	NA,GC	NA,G	NA,1	NA,inf	NA,inf	NA,0.467296	0.000205098	0.000205098
3	chr9:22534185:G:A	22534185	A,A	G,G	1,1	-inf,-inf	inf,inf	0.978009,1.25843	0.000205085	0.000205085
3	chr9:22510112:G:A	22510112	NA,A	NA,G	NA,1	NA,inf	NA,inf	NA,0.620653	0.000204814	0.000204814
3	chr9:22397337:T:G	22397337	NA,G	NA,T	NA,1	NA,inf	NA,inf	NA,0.571769	0.000204621	0.000204621
3	chr9:22225498:A:G	22225498	NA,G	NA,A	NA,1	NA,-inf	NA,inf	NA,0.547323	0.000204609	0.000204609
3	chr9:21860981:C:A	21860981	NA,A	NA,C	NA,1	NA,inf	NA,inf	NA,0.465321	0.00020434	0.00020434
3	chr9:22287609:G:A	22287609	A,A	G,G	1,1	inf,inf	inf,inf	3.2322,0.131097	0.00020433	0.00020433
3	chr9:22504466:T:C	22504466	C,C	T,T	1,1	-inf,-inf	inf,inf	0.0804691,1.74467	0.000204307	0.000204307
3	chr9:22077680:A:G	22077680	NA,G	NA,A	NA,1	NA,-inf	NA,inf	NA,0.416852	0.000204262	0.000204262
3	chr9:21637885:T:C	21637885	NA,C	NA,T	NA,1	NA,-inf	NA,inf	NA,0.599717	0.000203915	0.000203915
3	chr9:21957115:A:G	21957115	NA,G	NA,A	NA,1	NA,inf	NA,inf	NA,0.510039	0.000203881	0.000203881
3	chr9:21698312:T:G	21698312	NA,G	NA,T	NA,1	NA,inf	NA,inf	NA,0.606869	0.000203669	0.000203669
3	chr9:22338571:G:A	22338571	A,A	G,G	1,1	inf,inf	inf,inf	3.27268,0.331599	0.000203656	0.000203656
3	chr9:22547695:A:C	22547695	NA,C	NA,A	NA,1	NA,-inf	NA,inf	NA,0.389637	0.000203636	0.000203636
3	chr9:22204453:T:G	22204453	NA,G	NA,T	NA,1	NA,inf	NA,inf	NA,0.487094	0.000203576	0.000203576
3	chr9:22612080:C:A	22612080	NA,A	NA,C	NA,1	NA,inf	NA,inf	NA,0.50074	0.000203478	0.000203478
3	chr9:22531576:T:G	22531576	NA,G	NA,T	NA,1	NA,-inf	NA,inf	NA,0.550107	0.000203395	0.000203395
3	chr9:22075375:TGAAA:T	22075375	NA,T	NA,TGAAA	NA,1	NA,-inf	NA,inf	NA,0.414224	0.000203238	0.000203238
3	chr9:22580114:A:G	22580114	NA,G	NA,A	NA,1	NA,-inf	NA,inf	NA,0.393806	0.000203236	0.000203236
3	chr9:22506726:C:T	22506726	NA,T	NA,C	NA,1	NA,inf	NA,inf	NA,0.615274	0.000203005	0.000203005
3	chr9:22371043:G:A	22371043	A,A	G,G	1,1	inf,-inf	inf,inf	3.34995,0.0273767	0.000202994	0.000202994
3	chr9:21973858:T:C	21973858	C,C	T,T	1,1	inf,-inf	inf,inf	1.59814,1.3679	0.000202684	0.000202684
3	chr9:21724237:A:G	21724237	NA,G	NA,A	NA,1	NA,-inf	NA,inf	NA,0.585176	0.000202677	0.000202677
3	chr9:22245472:T:C	22245472	NA,C	NA,T	NA,1	NA,-inf	NA,inf	NA,0.48861	0.000202604	0.000202604
3	chr9:22482482:C:G	22482482	NA,G	NA,C	NA,1	NA,inf	NA,inf	NA,0.489834	0.000202586	0.000202586
3	chr9:22295502:T:G	22295502	NA,G	NA,T	NA,1	NA,inf	NA,inf	NA,0.721044	0.00020252	0.00020252
3	chr9:22337198:T:C	22337198	C,C	T,T	1,1	inf,inf	inf,inf	3.31428,0.280453	0.000202452	0.000202452
3	chr9:22428509:C:A	22428509	NA,A	NA,C	NA,1	NA,-inf	NA,inf	NA,0.36429	0.000202383	0.000202383
3	chr9:22536571:G:C	22536571	NA,C	NA,G	NA,1	NA,inf	NA,inf	NA,0.488081	0.000202298	0.000202298
3	chr9:22336939:C:A	22336939	NA,A	NA,C	NA,1	NA,inf	NA,inf	NA,0.540126	0.00020228	0.00020228
3	chr9:22044060:G:A	22044060	A,A	G,G	1,1	-inf,-inf	inf,inf	6.04915,2.06953	0.000201981	0.000201987
3	chr9:22415214:TG:T	22415214	T,T	TG,TG	1,1	-inf,inf	inf,inf	0.102535,1.62575	0.000201923	0.000201923
3	chr9:21870167:T:C	21870167	NA,C	NA,T	NA,1	NA,inf	NA,inf	NA,0.605476	0.000201914	0.000201914
3	chr9:21636494:C:G	21636494	NA,G	NA,C	NA,1	NA,inf	NA,inf	NA,0.59684	0.00020155	0.00020155
3	chr9:22573959:A:G	22573959	NA,G	NA,A	NA,1	NA,inf	NA,inf	NA,0.666089	0.000201523	0.000201523
3	chr9:22068732:T:C	22068732	NA,C	NA,T	NA,1	NA,inf	NA,inf	NA,0.532908	0.000201398	0.000201398
3	chr9:22415333:C:T	22415333	NA,T	NA,C	NA,1	NA,inf	NA,inf	NA,0.524321	0.000201254	0.000201254
3	chr9:21591458:T:C	21591458	NA,C	NA,T	NA,1	NA,inf	NA,inf	NA,0.539406	0.000201198	0.000201198
3	chr9:22376305:G:C	22376305	NA,C	NA,G	NA,1	NA,inf	NA,inf	NA,0.543318	0.000201197	0.000201197
3	chr9:22370746:G:A	22370746	A,A	G,G	1,1	inf,-inf	inf,inf	3.35104,0.0338249	0.000201068	0.000201068
3	chr9:21857245:A:G	21857245	G,G	A,A	1,1	-inf,inf	inf,inf	0.531168,1.37541	0.000201028	0.000201028
3	chr9:22090812:C:T	22090812	T,T	C,C	1,1	inf,inf	inf,inf	1.63392,0.130411	0.000200904	0.000200904
3	chr9:22510710:T:G	22510710	NA,G	NA,T	NA,1	NA,-inf	NA,inf	NA,0.4208	0.000200869	0.000200869
3	chr9:21550528:C:T	21550528	NA,T	NA,C	NA,1	NA,-inf	NA,inf	NA,0.373519	0.000200868	0.000200868
3	chr9:22366890:G:A	22366890	A,A	G,G	1,1	inf,-inf	inf,inf	3.36974,0.00444194	0.000200812	0.000200812
3	chr9:22331211:T:G	22331211	NA,G	NA,T	NA,1	NA,inf	NA,inf	NA,0.685299	0.000200803	0.000200803
3	chr9:22074471:T:A	22074471	NA,A	NA,T	NA,1	NA,-inf	NA,inf	NA,0.406151	0.00020078	0.00020078
3	chr9:22505261:C:T	22505261	NA,T	NA,C	NA,1	NA,-inf	NA,inf	NA,0.420553	0.00020074	0.00020074
3	chr9:21724898:G:A	21724898	A,A	G,G	1,1	inf,inf	inf,inf	1.84334,0.540604	0.00020073	0.00020073
3	chr9:21789739:C:G	21789739	NA,G	NA,C	NA,1	NA,inf	NA,inf	NA,0.553454	0.000200692	0.000200692
3	chr9:22584585:A:G	22584585	G,G	A,A	1,1	-inf,-inf	inf,inf	2.69577,0.391816	0.000200626	0.000200626
3	chr9:21861198:A:G	21861198	NA,G	NA,A	NA,1	NA,inf	NA,inf	NA,0.45287	0.000200589	0.000200589
3	chr9:21742143:G:A	21742143	NA,A	NA,G	NA,1	NA,inf	NA,inf	NA,0.652995	0.000200317	0.000200317
3	chr9:22432000:C:G	22432000	NA,G	NA,C	NA,1	NA,-inf	NA,inf	NA,0.537327	0.000200142	0.000200142
3	chr9:22003522:G:T	22003522	NA,T	NA,G	NA,1	NA,-inf	NA,inf	NA,0.481648	0.000200068	0.000200068
3	chr9:22530854:C:T	22530854	NA,T	NA,C	NA,1	NA,inf	NA,inf	NA,0.603072	0.000200056	0.000200056
3	chr9:21587418:C:T	21587418	NA,T	NA,C	NA,1	NA,-inf	NA,inf	NA,0.547935	0.000200047	0.000200047
3	chr9:21825718:A:G	21825718	NA,G	NA,A	NA,1	NA,-inf	NA,inf	NA,0.574661	0.000200032	0.000200032
3	chr9:21829129:T:A	21829129	NA,A	NA,T	NA,1	NA,inf	NA,inf	NA,0.495844	0.000199912	0.000199912
3	chr9:22577208:A:G	22577208	NA,G	NA,A	NA,1	NA,-inf	NA,inf	NA,0.382789	0.000199712	0.000199712
3	chr9:22506214:A:C	22506214	NA,C	NA,A	NA,1	NA,-inf	NA,inf	NA,0.543985	0.000199706	0.000199706
3	chr9:21547489:T:C	21547489	NA,C	NA,T	NA,1	NA,inf	NA,inf	NA,0.55022	0.000199586	0.000199586
3	chr9:22137634:A:G	22137634	NA,G	NA,A	NA,1	NA,inf	NA,inf	NA,0.801902	0.000199493	0.000199493
3	chr9:22326862:A:G	22326862	NA,G	NA,A	NA,1	NA,-inf	NA,inf	NA,0.55622	0.000199407	0.000199407
3	chr9:22565751:T:A	22565751	A,A	T,T	1,1	-inf,-inf	inf,inf	3.35317,0.0658179	0.000199325	0.000199325
3	chr9:22616454:T:C	22616454	C,C	T,T	1,1	inf,inf	inf,inf	0.323114,1.34927	0.000199178	0.000199178
3	chr9:21543209:G:C	21543209	NA,C	NA,G	NA,1	NA,-inf	NA,inf	NA,0.448269	0.000199052	0.000199052
3	chr9:22491609:G:T	22491609	NA,T	NA,G	NA,1	NA,-inf	NA,inf	NA,0.529644	0.000198811	0.000198811
3	chr9:21789709:A:G	21789709	NA,G	NA,A	NA,1	NA,inf	NA,inf	NA,0.587075	0.000198711	0.000198711
3	chr9:22386426:A:G	22386426	G,G	A,A	1,1	inf,inf	inf,inf	2.36754,0.211407	0.000198687	0.000198687
3	chr9:22397798:T:C	22397798	NA,C	NA,T	NA,1	NA,inf	NA,inf	NA,0.530552	0.000198669	0.000198669
3	chr9:22331774:G:C	22331774	NA,C	NA,G	NA,1	NA,inf	NA,inf	NA,0.678577	0.000198623	0.000198623
3	chr9:21686017:T:A	21686017	NA,A	NA,T	NA,1	NA,-inf	NA,inf	NA,0.562028	0.000198574	0.000198574
3	chr9:21786236:T:C	21786236	NA,C	NA,T	NA,1	NA,inf	NA,inf	NA,0.612512	0.000198552	0.000198552
3	chr9:22534382:A:G	22534382	G,G	A,A	1,1	-inf,-inf	inf,inf	0.959647,1.25765	0.000198375	0.000198375
3	chr9:22566345:G:A	22566345	A,A	G,G	1,1	-inf,inf	inf,inf	0.0126113,1.7508	0.000198218	0.000198218
3	chr9:21514317:G:A	21514317	NA,A	NA,G	NA,1	NA,-inf	NA,inf	NA,0.442053	0.000197641	0.000197641
3	chr9:21627301:G:A	21627301	NA,A	NA,G	NA,1	NA,-inf	NA,inf	NA,0.522069	0.000197613	0.000197613
3	chr9:22472312:G:T	22472312	NA,T	NA,G	NA,1	NA,inf	NA,inf	NA,0.472011	0.000197505	0.000197505
3	chr9:21631741:TTAAAATTCA:T	21631741	NA,T	NA,TTAAAATTCA	NA,1	NA,-inf	NA,inf	NA,0.486538	0.000197263	0.000197263
3	chr9:22353541:T:G	22353541	NA,G	NA,T	NA,1	NA,inf	NA,inf	NA,0.524019	0.000197262	0.000197262
3	chr9:21527302:T:C	21527302	NA,C	NA,T	NA,1	NA,inf	NA,inf	NA,0.523075	0.000196845	0.000196845
3	chr9:22532876:C:T	22532876	NA,T	NA,C	NA,1	NA,inf	NA,inf	NA,0.47259	0.000196786	0.000196786
3	chr9:22407357:A:C	22407357	NA,C	NA,A	NA,1	NA,inf	NA,inf	NA,0.540619	0.000196184	0.000196184
3	chr9:21577884:T:G	21577884	NA,G	NA,T	NA,1	NA,inf	NA,inf	NA,0.525933	0.000196164	0.000196164
3	chr9:22463560:A:T	22463560	NA,T	NA,A	NA,1	NA,inf	NA,inf	NA,0.447967	0.000195623	0.000195623
3	chr9:22572139:T:C	22572139	NA,C	NA,T	NA,1	NA,inf	NA,inf	NA,0.643214	0.000195497	0.000195497
3	chr9:22497182:A:G	22497182	NA,G	NA,A	NA,1	NA,-inf	NA,inf	NA,0.361831	0.000195474	0.000195474
3	chr9:21655864:C:G	21655864	NA,G	NA,C	NA,1	NA,inf	NA,inf	NA,0.54734	0.000195223	0.000195223
3	chr9:21763995:G:A	21763995	A,A	G,G	1,1	inf,inf	inf,inf	1.74842,0.467032	0.000195212	0.000195212
3	chr9:21515214:G:A	21515214	NA,A	NA,G	NA,1	NA,inf	NA,inf	NA,0.533826	0.000194984	0.000194984
3	chr9:21797676:T:C	21797676	NA,C	NA,T	NA,1	NA,inf	NA,inf	NA,0.528298	0.000194686	0.000194686
3	chr9:22325174:CT:C	22325174	NA,C	NA,CT	NA,1	NA,-inf	NA,inf	NA,0.453377	0.000194516	0.000194516
3	chr9:22245314:T:A	22245314	NA,A	NA,T	NA,1	NA,inf	NA,inf	NA,0.835671	0.000194249	0.000194249
3	chr9:21781366:G:A	21781366	NA,A	NA,G	NA,1	NA,inf	NA,inf	NA,0.465175	0.000193997	0.000193997
3	chr9:22428190:G:A	22428190	NA,A	NA,G	NA,1	NA,inf	NA,inf	NA,0.49876	0.0001938	0.0001938
3	chr9:21639919:T:G	21639919	NA,G	NA,T	NA,1	NA,-inf	NA,inf	NA,0.560962	0.000193768	0.000193768
3	chr9:21882027:AAAT:A	21882027	NA,A	NA,AAAT	NA,1	NA,inf	NA,inf	NA,0.42799	0.000193737	0.000193737
3	chr9:22537361:C:G	22537361	NA,G	NA,C	NA,1	NA,inf	NA,inf	NA,0.512585	0.000193509	0.000193509
3	chr9:22139086:G:C	22139086	NA,C	NA,G	NA,1	NA,inf	NA,inf	NA,0.343103	0.000193028	0.000193028
3	chr9:22476583:G:T	22476583	NA,T	NA,G	NA,1	NA,-inf	NA,inf	NA,0.601124	0.00019301	0.00019301
3	chr9:21863195:A:G	21863195	NA,G	NA,A	NA,1	NA,inf	NA,inf	NA,0.424612	0.000193002	0.000193002
3	chr9:22499569:T:C	22499569	NA,C	NA,T	NA,1	NA,-inf	NA,inf	NA,0.563399	0.000192874	0.000192874
3	chr9:22182821:A:C	22182821	NA,C	NA,A	NA,1	NA,-inf	NA,inf	NA,0.373791	0.000192862	0.000192862
3	chr9:22572164:A:G	22572164	NA,G	NA,A	NA,1	NA,inf	NA,inf	NA,0.63192	0.000192712	0.000192712
3	chr9:22379146:G:A	22379146	NA,A	NA,G	NA,1	NA,inf	NA,inf	NA,0.459339	0.000192697	0.000192697
3	chr9:21887211:T:G	21887211	NA,G	NA,T	NA,1	NA,inf	NA,inf	NA,0.651327	0.000192625	0.000192625
3	chr9:22482891:T:C	22482891	NA,C	NA,T	NA,1	NA,-inf	NA,inf	NA,0.526138	0.000192389	0.000192389
3	chr9:22397244:T:C	22397244	NA,C	NA,T	NA,1	NA,-inf	NA,inf	NA,0.490747	0.000192361	0.000192361
3	chr9:22016174:C:T	22016174	NA,T	NA,C	NA,1	NA,-inf	NA,inf	NA,0.735291	0.00019233	0.00019233
3	chr9:22558422:G:A	22558422	A,A	G,G	1,1	-inf,-inf	inf,inf	3.32378,0.0257094	0.000192324	0.000192324
3	chr9:22207654:T:C	22207654	NA,C	NA,T	NA,1	NA,-inf	NA,inf	NA,0.370414	0.000192322	0.000192322
3	chr9:22047827:C:T	22047827	NA,T	NA,C	NA,1	NA,inf	NA,inf	NA,0.524859	0.000192267	0.000192267
3	chr9:21633877:T:C	21633877	NA,C	NA,T	NA,1	NA,inf	NA,inf	NA,0.556528	0.000192101	0.000192101
3	chr9:21652260:C:G	21652260	NA,G	NA,C	NA,1	NA,-inf	NA,inf	NA,0.555199	0.00019207	0.00019207
3	chr9:22213863:A:G	22213863	G,NA	A,NA	1,NA	inf,NA	inf,NA	1.11957,NA	0.000192035	0.000192035
3	chr9:21534731:A:C	21534731	NA,C	NA,A	NA,1	NA,inf	NA,inf	NA,0.521212	0.000191962	0.000191962
3	chr9:21543428:C:T	21543428	NA,T	NA,C	NA,1	NA,inf	NA,inf	NA,0.511211	0.000191902	0.000191902
3	chr9:22358390:A:G	22358390	G,G	A,A	1,1	inf,inf	inf,inf	3.1586,0.274971	0.000191858	0.000191858
3	chr9:21569471:T:C	21569471	NA,C	NA,T	NA,1	NA,-inf	NA,inf	NA,0.519066	0.000191777	0.000191777
3	chr9:21645236:A:G	21645236	NA,G	NA,A	NA,1	NA,inf	NA,inf	NA,0.531707	0.00019161	0.00019161
3	chr9:21676446:AGAAG:A	21676446	NA,A	NA,AGAAG	NA,1	NA,inf	NA,inf	NA,0.488779	0.000191437	0.000191437
3	chr9:22420522:A:G	22420522	NA,G	NA,A	NA,1	NA,-inf	NA,inf	NA,0.328858	0.00019135	0.00019135
3	chr9:21833994:A:G	21833994	NA,G	NA,A	NA,1	NA,inf	NA,inf	NA,0.56259	0.000191345	0.000191345
3	chr9:22287488:G:C	22287488	NA,C	NA,G	NA,1	NA,-inf	NA,inf	NA,0.32809	0.000191267	0.000191267
3	chr9:21602208:A:G	21602208	NA,G	NA,A	NA,1	NA,-inf	NA,inf	NA,0.497379	0.000191129	0.000191129
3	chr9:21608310:T:G	21608310	NA,G	NA,T	NA,1	NA,inf	NA,inf	NA,0.534863	0.000190575	0.000190575
3	chr9:22627603:C:T	22627603	NA,T	NA,C	NA,1	NA,inf	NA,inf	NA,0.49402	0.000190482	0.000190482
3	chr9:21782818:ACT:A	21782818	NA,A	NA,ACT	NA,1	NA,inf	NA,inf	NA,0.452485	0.000190423	0.000190423
3	chr9:22394996:C:T	22394996	NA,T	NA,C	NA,1	NA,inf	NA,inf	NA,0.572133	0.000190127	0.000190127
3	chr9:21568583:C:T	21568583	NA,T	NA,C	NA,1	NA,inf	NA,inf	NA,0.513141	0.000190049	0.000190049
3	chr9:22301856:T:C	22301856	NA,C	NA,T	NA,1	NA,-inf	NA,inf	NA,0.321708	0.000190018	0.000190018
3	chr9:22205554:T:G	22205554	NA,G	NA,T	NA,1	NA,inf	NA,inf	NA,0.401649	0.000189921	0.000189921
3	chr9:22204446:G:A	22204446	NA,A	NA,G	NA,1	NA,-inf	NA,inf	NA,0.605877	0.000189907	0.000189907
3	chr9:22561817:A:T	22561817	NA,T	NA,A	NA,1	NA,-inf	NA,inf	NA,0.601757	0.000189861	0.000189861
3	chr9:21926617:A:G	21926617	NA,G	NA,A	NA,1	NA,inf	NA,inf	NA,0.452088	0.000189831	0.000189831
3	chr9:22455721:A:C	22455721	NA,C	NA,A	NA,1	NA,-inf	NA,inf	NA,0.532316	0.000189514	0.000189514
3	chr9:22055972:A:G	22055972	NA,G	NA,A	NA,1	NA,-inf	NA,inf	NA,0.396364	0.000189458	0.000189458
3	chr9:22176074:A:C	22176074	NA,C	NA,A	NA,1	NA,-inf	NA,inf	NA,0.371434	0.000189324	0.000189324
3	chr9:21836802:G:A	21836802	NA,A	NA,G	NA,1	NA,inf	NA,inf	NA,0.554205	0.000189186	0.000189186
3	chr9:22556626:A:T	22556626	NA,T	NA,A	NA,1	NA,-inf	NA,inf	NA,0.49942	0.000189145	0.000189145
3	chr9:21706984:C:T	21706984	NA,T	NA,C	NA,1	NA,inf	NA,inf	NA,0.551319	0.000189117	0.000189117
3	chr9:22214718:T:C	22214718	NA,C	NA,T	NA,1	NA,-inf	NA,inf	NA,0.479386	0.000189082	0.000189082
3	chr9:21922551:A:T	21922551	T,T	A,A	1,1	inf,inf	inf,inf	1.23903,0.922567	0.000189072	0.000189072
3	chr9:22049457:T:C	22049457	C,NA	T,NA	1,NA	inf,NA	inf,NA	0.504637,NA	0.000189027	0.000189027
3	chr9:22557021:A:G	22557021	NA,G	NA,A	NA,1	NA,-inf	NA,inf	NA,0.498757	0.000188974	0.000188974
3	chr9:21944503:A:G	21944503	NA,G	NA,A	NA,1	NA,inf	NA,inf	NA,0.50896	0.000188162	0.000188162
3	chr9:22434076:G:A	22434076	NA,A	NA,G	NA,1	NA,inf	NA,inf	NA,0.480649	0.000188122	0.000188122
3	chr9:22404362:A:G	22404362	NA,G	NA,A	NA,1	NA,-inf	NA,inf	NA,0.329762	0.00018807	0.00018807
3	chr9:22378432:G:A	22378432	A,A	G,G	1,1	inf,inf	inf,inf	2.22282,0.318862	0.000188012	0.000188012
3	chr9:22510505:G:A	22510505	A,NA	G,NA	1,NA	inf,NA	inf,NA	1.3774,NA	0.000187719	0.000187719
3	chr9:21740633:T:C	21740633	C,C	T,T	1,1	inf,inf	inf,inf	1.62408,0.647024	0.000187668	0.000187668
3	chr9:22385190:G:T	22385190	T,T	G,G	1,1	inf,inf	inf,inf	2.17918,0.374441	0.000187345	0.000187345
3	chr9:22517462:A:T	22517462	NA,T	NA,A	NA,1	NA,inf	NA,inf	NA,0.434983	0.000187317	0.000187317
3	chr9:22258075:C:G	22258075	NA,G	NA,C	NA,1	NA,-inf	NA,inf	NA,0.455463	0.000187194	0.000187194
3	chr9:22257687:T:C	22257687	NA,C	NA,T	NA,1	NA,-inf	NA,inf	NA,0.455163	0.00018712	0.00018712
3	chr9:22133623:A:T	22133623	NA,T	NA,A	NA,1	NA,inf	NA,inf	NA,0.762759	0.000187111	0.000187111
3	chr9:21891113:A:C	21891113	NA,C	NA,A	NA,1	NA,inf	NA,inf	NA,0.548711	0.000186984	0.000186984
3	chr9:22330900:T:C	22330900	NA,C	NA,T	NA,1	NA,-inf	NA,inf	NA,0.408935	0.000186684	0.000186684
3	chr9:21926578:T:A	21926578	NA,A	NA,T	NA,1	NA,inf	NA,inf	NA,0.440564	0.000186619	0.000186619
3	chr9:22355212:T:G	22355212	NA,G	NA,T	NA,1	NA,-inf	NA,inf	NA,0.44488	0.000186362	0.000186362
3	chr9:22173118:A:G	22173118	NA,G	NA,A	NA,1	NA,inf	NA,inf	NA,0.376795	0.000186357	0.000186357
3	chr9:22233566:T:G	22233566	NA,G	NA,T	NA,1	NA,-inf	NA,inf	NA,0.298327	0.00018635	0.00018635
3	chr9:22321590:T:C	22321590	NA,C	NA,T	NA,1	NA,-inf	NA,inf	NA,0.507171	0.000186277	0.000186277
3	chr9:22506330:A:T	22506330	NA,T	NA,A	NA,1	NA,-inf	NA,inf	NA,0.370133	0.000186196	0.000186196
3	chr9:21855347:G:A	21855347	NA,A	NA,G	NA,1	NA,-inf	NA,inf	NA,0.517504	0.000186091	0.000186091
3	chr9:22380029:G:A	22380029	A,A	G,G	1,1	inf,inf	inf,inf	2.38195,0.220673	0.000186045	0.000186045
3	chr9:22339145:C:T	22339145	T,T	C,C	1,1	inf,inf	inf,inf	3.1558,0.351627	0.000185736	0.000185736
3	chr9:21861471:C:T	21861471	NA,T	NA,C	NA,1	NA,inf	NA,inf	NA,0.397061	0.000185443	0.000185443
3	chr9:21935868:TC:T	21935868	NA,T	NA,TC	NA,1	NA,inf	NA,inf	NA,0.419885	0.000185155	0.000185155
3	chr9:21635631:C:T	21635631	NA,T	NA,C	NA,1	NA,inf	NA,inf	NA,0.503663	0.000185094	0.000185094
3	chr9:22121649:C:T	22121649	NA,T	NA,C	NA,1	NA,inf	NA,inf	NA,0.56228	0.000184961	0.000184961
3	chr9:22453839:T:G	22453839	NA,G	NA,T	NA,1	NA,inf	NA,inf	NA,0.432168	0.000184926	0.000184926
3	chr9:21960198:C:T	21960198	NA,T	NA,C	NA,1	NA,-inf	NA,inf	NA,0.25287	0.00018487	0.00018487
3	chr9:22504656:C:T	22504656	NA,T	NA,C	NA,1	NA,-inf	NA,inf	NA,0.366316	0.00018478	0.00018478
3	chr9:22213537:T:C	22213537	NA,C	NA,T	NA,1	NA,-inf	NA,inf	NA,0.465687	0.000184588	0.000184588
3	chr9:22254188:G:T	22254188	NA,T	NA,G	NA,1	NA,-inf	NA,inf	NA,0.475793	0.000184408	0.000184408
3	chr9:22417491:G:T	22417491	NA,T	NA,G	NA,1	NA,inf	NA,inf	NA,0.549154	0.000184401	0.000184401
3	chr9:22371904:T:A	22371904	A,A	T,T	1,1	inf,-inf	inf,inf	3.28045,0.016702	0.000184175	0.000184175
3	chr9:22564669:T:G	22564669	G,G	T,T	1,1	-inf,inf	inf,inf	3.24675,0.0802648	0.000184125	0.000184125
3	chr9:21897833:TC:T	21897833	NA,T	NA,TC	NA,1	NA,inf	NA,inf	NA,0.402006	0.000184077	0.000184077
3	chr9:22315641:T:A	22315641	NA,A	NA,T	NA,1	NA,-inf	NA,inf	NA,0.447746	0.000183995	0.000183995
3	chr9:22606786:A:G	22606786	NA,G	NA,A	NA,1	NA,-inf	NA,inf	NA,0.467045	0.000183654	0.000183654
3	chr9:21811023:CA:C	21811023	NA,C	NA,CA	NA,1	NA,inf	NA,inf	NA,0.339307	0.000183636	0.000183636
3	chr9:22130840:A:G	22130840	NA,G	NA,A	NA,1	NA,inf	NA,inf	NA,0.860848	0.000183612	0.000183612
3	chr9:22492451:C:G	22492451	NA,G	NA,C	NA,1	NA,-inf	NA,inf	NA,0.473091	0.000183533	0.000183533
3	chr9:22042978:C:T	22042978	NA,T	NA,C	NA,1	NA,inf	NA,inf	NA,0.489363	0.000183362	0.000183362
3	chr9:21971321:CTAAT:C	21971321	NA,C	NA,CTAAT	NA,1	NA,inf	NA,inf	NA,0.364668	0.000183269	0.000183269
3	chr9:21899716:A:G	21899716	NA,G	NA,A	NA,1	NA,inf	NA,inf	NA,0.392083	0.000183252	0.000183252
3	chr9:22555607:A:T	22555607	T,T	A,A	1,1	-inf,-inf	inf,inf	3.29312,0.0170943	0.000183173	0.000183173
3	chr9:22286800:T:C	22286800	NA,C	NA,T	NA,1	NA,-inf	NA,inf	NA,0.301087	0.00018308	0.00018308
3	chr9:21673257:C:A	21673257	NA,A	NA,C	NA,1	NA,inf	NA,inf	NA,0.499732	0.000183069	0.000183069
3	chr9:22501750:G:A	22501750	NA,A	NA,G	NA,1	NA,-inf	NA,inf	NA,0.367197	0.000183007	0.000183007
3	chr9:21633400:A:G	21633400	NA,G	NA,A	NA,1	NA,inf	NA,inf	NA,0.495038	0.000182996	0.000182996
3	chr9:21845188:C:G	21845188	NA,G	NA,C	NA,1	NA,inf	NA,inf	NA,0.571035	0.000182851	0.000182851
3	chr9:22394348:T:A	22394348	NA,A	NA,T	NA,1	NA,inf	NA,inf	NA,0.432171	0.000182846	0.000182846
3	chr9:21984332:G:A	21984332	NA,A	NA,G	NA,1	NA,-inf	NA,inf	NA,0.426054	0.000182636	0.000182636
3	chr9:22455527:C:G	22455527	NA,G	NA,C	NA,1	NA,inf	NA,inf	NA,0.422331	0.000182555	0.000182555
3	chr9:21556241:G:A	21556241	NA,A	NA,G	NA,1	NA,inf	NA,inf	NA,0.428933	0.000182457	0.000182457
3	chr9:22489243:T:C	22489243	NA,C	NA,T	NA,1	NA,-inf	NA,inf	NA,0.525313	0.000182399	0.000182399
3	chr9:22391703:A:G	22391703	G,G	A,A	1,1	inf,inf	inf,inf	2.31253,0.533998	0.000182313	0.000182313
3	chr9:22479963:A:G	22479963	NA,G	NA,A	NA,1	NA,-inf	NA,inf	NA,0.555414	0.000182309	0.000182309
3	chr9:22427314:T:A	22427314	NA,A	NA,T	NA,1	NA,inf	NA,inf	NA,0.579342	0.000182111	0.000182111
3	chr9:21569749:A:T	21569749	T,NA	A,NA	1,NA	-inf,NA	inf,NA	1.26129,NA	0.000182048	0.000182048
3	chr9:22551276:CT:C	22551276	C,C	CT,CT	1,1	-inf,-inf	inf,inf	3.27421,0.0273573	0.000181941	0.000181941
3	chr9:21508388:G:A	21508388	NA,A	NA,G	NA,1	NA,inf	NA,inf	NA,0.477283	0.000181939	0.000181939
3	chr9:21901760:C:T	21901760	NA,T	NA,C	NA,1	NA,inf	NA,inf	NA,0.394329	0.000181821	0.000181821
3	chr9:21513766:T:C	21513766	NA,C	NA,T	NA,1	NA,inf	NA,inf	NA,0.483034	0.000181716	0.000181716
3	chr9:21842045:G:A	21842045	NA,A	NA,G	NA,1	NA,inf	NA,inf	NA,0.711065	0.000181657	0.000181657
3	chr9:21841909:A:G	21841909	NA,G	NA,A	NA,1	NA,inf	NA,inf	NA,0.481419	0.000181625	0.000181625
3	chr9:22172260:A:T	22172260	T,T	A,A	1,1	inf,inf	inf,inf	1.54492,2.42729	0.000181557	0.000181557
3	chr9:22315184:G:A	22315184	NA,A	NA,G	NA,1	NA,-inf	NA,inf	NA,0.437695	0.000181485	0.000181485
3	chr9:22562995:C:G	22562995	G,G	C,C	1,1	-inf,-inf	inf,inf	3.2725,0.117784	0.000181453	0.000181453
3	chr9:22622496:T:A	22622496	NA,A	NA,T	NA,1	NA,-inf	NA,inf	NA,0.484223	0.00018143	0.00018143
3	chr9:22459889:A:G	22459889	NA,G	NA,A	NA,1	NA,inf	NA,inf	NA,0.588137	0.000181372	0.000181372
3	chr9:22335525:T:C	22335525	NA,C	NA,T	NA,1	NA,-inf	NA,inf	NA,0.386354	0.000180984	0.000180984
3	chr9:22565345:A:G	22565345	G,G	A,A	1,1	-inf,-inf	inf,inf	3.28075,0.0730592	0.000180875	0.000180875
3	chr9:22175493:T:A	22175493	NA,A	NA,T	NA,1	NA,-inf	NA,inf	NA,0.340153	0.000180858	0.000180858
3	chr9:22286729:T:C	22286729	NA,C	NA,T	NA,1	NA,-inf	NA,inf	NA,0.292605	0.000180634	0.000180634
3	chr9:22583562:A:G	22583562	G,G	A,A	1,1	-inf,-inf	inf,inf	2.62933,0.393202	0.000180537	0.000180537
3	chr9:21741762:C:A	21741762	NA,A	NA,C	NA,1	NA,inf	NA,inf	NA,0.524023	0.000180533	0.000180533
3	chr9:21865158:G:A	21865158	NA,A	NA,G	NA,1	NA,inf	NA,inf	NA,0.509815	0.000180477	0.000180477
3	chr9:21776715:T:C	21776715	C,C	T,T	1,1	inf,inf	inf,inf	1.53887,0.660041	0.000180449	0.000180449
3	chr9:21830268:A:G	21830268	NA,G	NA,A	NA,1	NA,inf	NA,inf	NA,0.433691	0.000180404	0.000180404
3	chr9:21795662:A:G	21795662	G,G	A,A	1,1	inf,inf	inf,inf	1.26516,0.863069	0.000180326	0.000180326
3	chr9:22008112:A:C	22008112	NA,C	NA,A	NA,1	NA,-inf	NA,inf	NA,0.402349	0.000180238	0.000180238
3	chr9:22098125:A:G	22098125	NA,G	NA,A	NA,1	NA,-inf	NA,inf	NA,0.154495	0.000180113	0.000180113
3	chr9:22450863:A:G	22450863	NA,G	NA,A	NA,1	NA,inf	NA,inf	NA,0.413079	0.000179985	0.000179985
3	chr9:21542822:A:C	21542822	NA,C	NA,A	NA,1	NA,inf	NA,inf	NA,0.472393	0.000179888	0.000179888
3	chr9:22289011:G:A	22289011	NA,A	NA,G	NA,1	NA,-inf	NA,inf	NA,0.197639	0.000179835	0.000179835
3	chr9:22338129:C:T	22338129	T,T	C,C	1,1	inf,inf	inf,inf	3.24436,0.23956	0.000179824	0.000179824
3	chr9:22399894:A:ATTTG	22399894	NA,ATTTG	NA,A	NA,1	NA,-inf	NA,inf	NA,0.554787	0.000179793	0.000179793
3	chr9:21596097:G:A	21596097	NA,A	NA,G	NA,1	NA,-inf	NA,inf	NA,0.449815	0.000179779	0.000179779
3	chr9:22394920:C:G	22394920	NA,G	NA,C	NA,1	NA,-inf	NA,inf	NA,0.44056	0.000179721	0.000179721
3	chr9:21524216:G:C	21524216	NA,C	NA,G	NA,1	NA,inf	NA,inf	NA,0.470234	0.000179648	0.000179648
3	chr9:21784988:G:C	21784988	NA,C	NA,G	NA,1	NA,-inf	NA,inf	NA,0.472864	0.000179631	0.000179631
3	chr9:22138434:A:G	22138434	NA,G	NA,A	NA,1	NA,inf	NA,inf	NA,0.500084	0.000179412	0.000179412
3	chr9:22316344:A:G	22316344	NA,G	NA,A	NA,1	NA,inf	NA,inf	NA,0.538039	0.00017939	0.00017939
3	chr9:22377819:C:G	22377819	NA,G	NA,C	NA,1	NA,-inf	NA,inf	NA,0.315613	0.000179339	0.000179339
3	chr9:22315358:A:G	22315358	NA,G	NA,A	NA,1	NA,-inf	NA,inf	NA,0.429051	0.000179329	0.000179329
3	chr9:21636270:A:G	21636270	NA,G	NA,A	NA,1	NA,inf	NA,inf	NA,0.479275	0.000179224	0.000179224
3	chr9:22333145:A:G	22333145	NA,G	NA,A	NA,1	NA,-inf	NA,inf	NA,0.535918	0.000179062	0.000179062
3	chr9:22316602:G:A	22316602	A,A	G,G	1,1	inf,-inf	inf,inf	1.77749,1.07538	0.000178949	0.000178949
3	chr9:21640028:A:G	21640028	NA,G	NA,A	NA,1	NA,-inf	NA,inf	NA,0.470955	0.0001789	0.0001789
3	chr9:22577273:T:A	22577273	NA,A	NA,T	NA,1	NA,-inf	NA,inf	NA,0.551548	0.000178899	0.000178899
3	chr9:21786292:A:G	21786292	G,G	A,A	1,1	inf,inf	inf,inf	1.1351,1.00235	0.000178725	0.000178725
3	chr9:21815939:G:T	21815939	NA,T	NA,G	NA,1	NA,inf	NA,inf	NA,0.686906	0.000178635	0.000178635
3	chr9:22359932:C:T	22359932	NA,T	NA,C	NA,1	NA,-inf	NA,inf	NA,0.469295	0.000178581	0.000178581
3	chr9:22072374:C:T	22072374	NA,T	NA,C	NA,1	NA,inf	NA,inf	NA,0.39343	0.000178561	0.000178561
3	chr9:22534705:C:G	22534705	NA,G	NA,C	NA,1	NA,-inf	NA,inf	NA,0.303626	0.000178513	0.000178513
3	chr9:22596679:T:C	22596679	NA,C	NA,T	NA,1	NA,inf	NA,inf	NA,0.559649	0.000178392	0.000178392
3	chr9:22292664:T:C	22292664	NA,C	NA,T	NA,1	NA,-inf	NA,inf	NA,0.28168	0.000178219	0.000178219
3	chr9:21762728:A:G	21762728	NA,G	NA,A	NA,1	NA,inf	NA,inf	NA,0.375262	0.00017809	0.00017809
3	chr9:21955117:C:T	21955117	NA,T	NA,C	NA,1	NA,-inf	NA,inf	NA,0.550164	0.000177976	0.000177976
3	chr9:21572341:A:T	21572341	NA,T	NA,A	NA,1	NA,inf	NA,inf	NA,0.44553	0.000177849	0.000177849
3	chr9:21851245:T:C	21851245	NA,C	NA,T	NA,1	NA,-inf	NA,inf	NA,0.50732	0.000177822	0.000177822
3	chr9:22257955:A:G	22257955	NA,G	NA,A	NA,1	NA,-inf	NA,inf	NA,0.417146	0.000177757	0.000177757
3	chr9:21625907:C:G	21625907	NA,G	NA,C	NA,1	NA,inf	NA,inf	NA,0.471047	0.000177546	0.000177546
3	chr9:21818729:T:C	21818729	NA,C	NA,T	NA,1	NA,inf	NA,inf	NA,0.466969	0.000177492	0.000177492
3	chr9:22582873:C:T	22582873	NA,T	NA,C	NA,1	NA,-inf	NA,inf	NA,0.543427	0.000177391	0.000177391
3	chr9:22375436:A:G	22375436	G,G	A,A	1,1	inf,inf	inf,inf	2.44377,0.295249	0.000177353	0.000177353
3	chr9:22052069:A:G	22052069	NA,G	NA,A	NA,1	NA,-inf	NA,inf	NA,0.710519	0.000177219	0.000177219
3	chr9:22299658:G:A	22299658	NA,A	NA,G	NA,1	NA,-inf	NA,inf	NA,0.278072	0.000177102	0.000177102
3	chr9:21563374:A:T	21563374	NA,T	NA,A	NA,1	NA,inf	NA,inf	NA,0.442884	0.000177096	0.000177096
3	chr9:22556392:G:A	22556392	A,A	G,G	1,1	-inf,-inf	inf,inf	3.26528,0.0192476	0.000176722	0.000176722
3	chr9:22448441:A:G	22448441	NA,G	NA,A	NA,1	NA,-inf	NA,inf	NA,0.457799	0.00017669	0.00017669
3	chr9:22249279:A:T	22249279	NA,T	NA,A	NA,1	NA,-inf	NA,inf	NA,0.463373	0.000176518	0.000176518
3	chr9:21894011:AG:A	21894011	NA,A	NA,AG	NA,1	NA,inf	NA,inf	NA,0.503874	0.000176485	0.000176485
3	chr9:22308938:G:A	22308938	NA,A	NA,G	NA,1	NA,inf	NA,inf	NA,0.525591	0.000176361	0.000176361
3	chr9:22477243:A:G	22477243	NA,G	NA,A	NA,1	NA,-inf	NA,inf	NA,0.529362	0.000176219	0.000176219
3	chr9:21789462:G:A	21789462	NA,A	NA,G	NA,1	NA,inf	NA,inf	NA,0.462343	0.000176134	0.000176134
3	chr9:22245134:A:C	22245134	NA,C	NA,A	NA,1	NA,-inf	NA,inf	NA,0.447847	0.000176109	0.000176109
3	chr9:21708167:G:A	21708167	NA,A	NA,G	NA,1	NA,-inf	NA,inf	NA,0.5306	0.000176096	0.000176096
3	chr9:21679209:T:C	21679209	NA,C	NA,T	NA,1	NA,inf	NA,inf	NA,0.427059	0.000176085	0.000176085
3	chr9:22075291:C:T	22075291	NA,T	NA,C	NA,1	NA,-inf	NA,inf	NA,0.601303	0.000176041	0.000176041
3	chr9:21706682:C:T	21706682	NA,T	NA,C	NA,1	NA,inf	NA,inf	NA,0.495949	0.000175992	0.000175992
3	chr9:22314041:C:T	22314041	NA,T	NA,C	NA,1	NA,-inf	NA,inf	NA,0.272373	0.000175971	0.000175971
3	chr9:22418979:G:A	22418979	NA,A	NA,G	NA,1	NA,inf	NA,inf	NA,0.51995	0.000175916	0.000175916
3	chr9:21872009:A:T	21872009	NA,T	NA,A	NA,1	NA,-inf	NA,inf	NA,0.319661	0.000175832	0.000175832
3	chr9:22371057:G:C	22371057	C,C	G,G	1,1	inf,-inf	inf,inf	3.24233,0.0295221	0.000175659	0.000175659
3	chr9:22077604:G:A	22077604	NA,A	NA,G	NA,1	NA,-inf	NA,inf	NA,0.600479	0.000175616	0.000175616
3	chr9:21775938:A:G	21775938	NA,G	NA,A	NA,1	NA,inf	NA,inf	NA,0.391788	0.000175552	0.000175552
3	chr9:21592005:C:T	21592005	T,NA	C,NA	1,NA	-inf,NA	inf,NA	0.998709,NA	0.000175462	0.000175462
3	chr9:22158613:A:G	22158613	NA,G	NA,A	NA,1	NA,-inf	NA,inf	NA,0.413879	0.000175279	0.000175279
3	chr9:21789115:G:A	21789115	NA,A	NA,G	NA,1	NA,inf	NA,inf	NA,0.447698	0.000175276	0.000175276
3	chr9:21758717:A:G	21758717	NA,G	NA,A	NA,1	NA,inf	NA,inf	NA,0.500246	0.000175261	0.000175261
3	chr9:22438910:G:A	22438910	NA,A	NA,G	NA,1	NA,inf	NA,inf	NA,0.512439	0.000175125	0.000175125
3	chr9:21813970:A:G	21813970	NA,G	NA,A	NA,1	NA,-inf	NA,inf	NA,0.475965	0.000175023	0.000175023
3	chr9:21882595:G:T	21882595	NA,T	NA,G	NA,1	NA,inf	NA,inf	NA,0.391238	0.000174897	0.000174897
3	chr9:21564643:C:T	21564643	NA,T	NA,C	NA,1	NA,inf	NA,inf	NA,0.434403	0.000174887	0.000174887
3	chr9:21564912:C:T	21564912	NA,T	NA,C	NA,1	NA,inf	NA,inf	NA,0.434179	0.000174835	0.000174835
3	chr9:21611365:C:T	21611365	NA,T	NA,C	NA,1	NA,-inf	NA,inf	NA,0.426094	0.000174675	0.000174675
3	chr9:21566161:C:A	21566161	NA,A	NA,C	NA,1	NA,inf	NA,inf	NA,0.43339	0.00017464	0.00017464
3	chr9:21611633:C:T	21611633	NA,T	NA,C	NA,1	NA,-inf	NA,inf	NA,0.323108	0.000174563	0.000174563
3	chr9:21565237:A:G	21565237	NA,G	NA,A	NA,1	NA,inf	NA,inf	NA,0.432314	0.000174376	0.000174376
3	chr9:22013816:A:G	22013816	NA,G	NA,A	NA,1	NA,-inf	NA,inf	NA,0.391227	0.000174168	0.000174168
3	chr9:22322766:T:C	22322766	NA,C	NA,T	NA,1	NA,-inf	NA,inf	NA,0.405742	0.00017402	0.00017402
3	chr9:22455130:C:T	22455130	NA,T	NA,C	NA,1	NA,inf	NA,inf	NA,0.44107	0.00017397	0.00017397
3	chr9:21601594:C:G	21601594	NA,G	NA,C	NA,1	NA,-inf	NA,inf	NA,0.443167	0.000173959	0.000173959
3	chr9:22513245:T:A	22513245	NA,A	NA,T	NA,1	NA,-inf	NA,inf	NA,0.4496	0.000173957	0.000173957
3	chr9:21820081:A:G	21820081	NA,G	NA,A	NA,1	NA,inf	NA,inf	NA,0.420912	0.000173865	0.000173865
3	chr9:22118379:C:A	22118379	NA,A	NA,C	NA,1	NA,inf	NA,inf	NA,0.531168	0.000173813	0.000173813
3	chr9:22391067:A:G	22391067	NA,G	NA,A	NA,1	NA,-inf	NA,inf	NA,0.245463	0.000173701	0.000173701
3	chr9:22323167:G:A	22323167	NA,A	NA,G	NA,1	NA,-inf	NA,inf	NA,0.404332	0.000173695	0.000173695
3	chr9:22558933:T:C	22558933	NA,C	NA,T	NA,1	NA,-inf	NA,inf	NA,0.397659	0.000173377	0.000173377
3	chr9:21641524:G:A	21641524	NA,A	NA,G	NA,1	NA,inf	NA,inf	NA,0.445937	0.000173371	0.000173371
3	chr9:21879714:C:T	21879714	NA,T	NA,C	NA,1	NA,inf	NA,inf	NA,0.382779	0.000173279	0.000173279
3	chr9:21594575:C:T	21594575	NA,T	NA,C	NA,1	NA,-inf	NA,inf	NA,0.434444	0.000173201	0.000173201
3	chr9:21673388:C:G	21673388	NA,G	NA,C	NA,1	NA,inf	NA,inf	NA,0.438023	0.000173196	0.000173196
3	chr9:21571430:A:T	21571430	NA,T	NA,A	NA,1	NA,-inf	NA,inf	NA,0.442292	0.000173161	0.000173161
3	chr9:22385334:A:G	22385334	NA,G	NA,A	NA,1	NA,-inf	NA,inf	NA,0.18982	0.00017312	0.00017312
3	chr9:21880910:C:T	21880910	NA,T	NA,C	NA,1	NA,inf	NA,inf	NA,0.383475	0.000173119	0.000173119
3	chr9:22539430:G:A	22539430	NA,A	NA,G	NA,1	NA,inf	NA,inf	NA,0.555788	0.000173004	0.000173004
3	chr9:22070095:A:C	22070095	NA,C	NA,A	NA,1	NA,inf	NA,inf	NA,0.368849	0.000172953	0.000172953
3	chr9:21571710:A:G	21571710	NA,G	NA,A	NA,1	NA,-inf	NA,inf	NA,0.439479	0.000172938	0.000172938
3	chr9:22231357:A:G	22231357	NA,G	NA,A	NA,1	NA,-inf	NA,inf	NA,0.413148	0.000172625	0.000172625
3	chr9:21965960:TGACA:T	21965960	NA,T	NA,TGACA	NA,1	NA,-inf	NA,inf	NA,0.270918	0.000172541	0.000172541
3	chr9:22257963:C:T	22257963	NA,T	NA,C	NA,1	NA,-inf	NA,inf	NA,0.393895	0.000172524	0.000172524
3	chr9:22494454:G:A	22494454	NA,A	NA,G	NA,1	NA,-inf	NA,inf	NA,0.284958	0.00017234	0.00017234
3	chr9:22508702:T:C	22508702	NA,C	NA,T	NA,1	NA,-inf	NA,inf	NA,0.510754	0.000172318	0.000172318
3	chr9:21659358:T:A	21659358	NA,A	NA,T	NA,1	NA,-inf	NA,inf	NA,0.471733	0.000172194	0.000172194
3	chr9:22400754:C:T	22400754	NA,T	NA,C	NA,1	NA,-inf	NA,inf	NA,0.518701	0.000172193	0.000172193
3	chr9:21671209:A:G	21671209	NA,G	NA,A	NA,1	NA,inf	NA,inf	NA,0.43729	0.000172101	0.000172101
3	chr9:22091896:G:C	22091896	NA,C	NA,G	NA,1	NA,inf	NA,inf	NA,0.177307	0.000172027	0.000172027
3	chr9:22410788:A:G	22410788	NA,G	NA,A	NA,1	NA,-inf	NA,inf	NA,0.290159	0.000171971	0.000171971
3	chr9:22193420:A:G	22193420	NA,G	NA,A	NA,1	NA,inf	NA,inf	NA,0.344181	0.000171951	0.000171951
3	chr9:21873780:G:A	21873780	NA,A	NA,G	NA,1	NA,inf	NA,inf	NA,0.366691	0.000171835	0.000171835
3	chr9:22382392:A:T	22382392	NA,T	NA,A	NA,1	NA,-inf	NA,inf	NA,0.525775	0.000171803	0.000171803
3	chr9:22512852:G:T	22512852	NA,T	NA,G	NA,1	NA,-inf	NA,inf	NA,0.316174	0.000171779	0.000171779
3	chr9:22433179:G:A	22433179	NA,A	NA,G	NA,1	NA,inf	NA,inf	NA,0.463327	0.000171749	0.000171749
3	chr9:21996987:C:T	21996987	NA,T	NA,C	NA,1	NA,inf	NA,inf	NA,0.221372	0.000171728	0.000171728
3	chr9:21711351:G:A	21711351	NA,A	NA,G	NA,1	NA,inf	NA,inf	NA,0.472648	0.000171598	0.000171598
3	chr9:21791313:T:A	21791313	A,A	T,T	1,1	inf,inf	inf,inf	1.11564,0.976179	0.00017155	0.00017155
3	chr9:22490744:T:C	22490744	C,C	T,T	1,1	-inf,-inf	inf,inf	0.693519,1.40122	0.000171418	0.000171418
3	chr9:21837845:C:T	21837845	NA,T	NA,C	NA,1	NA,-inf	NA,inf	NA,0.412837	0.000171399	0.000171399
3	chr9:22530548:A:G	22530548	NA,G	NA,A	NA,1	NA,inf	NA,inf	NA,0.444779	0.000171381	0.000171381
3	chr9:21795683:T:G	21795683	G,G	T,T	1,1	inf,inf	inf,inf	1.11857,0.97317	0.000171282	0.000171282
3	chr9:21641071:T:C	21641071	NA,C	NA,T	NA,1	NA,inf	NA,inf	NA,0.461649	0.000171173	0.000171173
3	chr9:22415303:T:C	22415303	C,C	T,T	1,1	-inf,inf	inf,inf	0.0869314,1.53471	0.000171118	0.000171118
3	chr9:22431268:T:C	22431268	NA,C	NA,T	NA,1	NA,-inf	NA,inf	NA,0.46234	0.000171062	0.000171062
3	chr9:21558946:T:C	21558946	NA,C	NA,T	NA,1	NA,inf	NA,inf	NA,0.409082	0.00017106	0.00017106
3	chr9:22263894:C:T	22263894	NA,T	NA,C	NA,1	NA,-inf	NA,inf	NA,0.221571	0.000170986	0.000170986
3	chr9:21599888:A:G	21599888	NA,G	NA,A	NA,1	NA,-inf	NA,inf	NA,0.368467	0.000170947	0.000170947
3	chr9:21674472:C:T	21674472	NA,T	NA,C	NA,1	NA,inf	NA,inf	NA,0.414042	0.000170863	0.000170863
3	chr9:22569106:T:C	22569106	NA,C	NA,T	NA,1	NA,-inf	NA,inf	NA,0.358162	0.000170847	0.000170847
3	chr9:21842226:G:A	21842226	A,A	G,G	1,1	inf,inf	inf,inf	0.843221,1.18288	0.000170813	0.000170813
3	chr9:21516673:T:C	21516673	NA,C	NA,T	NA,1	NA,inf	NA,inf	NA,0.434643	0.00017067	0.00017067
3	chr9:22366368:A:G	22366368	G,G	A,A	1,1	inf,-inf	inf,inf	3.25023,0.0111665	0.000170591	0.000170591
3	chr9:22226543:T:C	22226543	NA,C	NA,T	NA,1	NA,-inf	NA,inf	NA,0.444189	0.000170528	0.000170528
3	chr9:22223038:T:C	22223038	NA,C	NA,T	NA,1	NA,inf	NA,inf	NA,0.714174	0.000170479	0.000170479
3	chr9:21598641:A:G	21598641	NA,G	NA,A	NA,1	NA,inf	NA,inf	NA,0.383779	0.000170467	0.000170467
3	chr9:22577963:T:C	22577963	NA,C	NA,T	NA,1	NA,inf	NA,inf	NA,0.513974	0.000170424	0.000170424
3	chr9:22453085:A:G	22453085	NA,G	NA,A	NA,1	NA,inf	NA,inf	NA,0.540691	0.000170419	0.000170419
3	chr9:22220248:A:G	22220248	NA,G	NA,A	NA,1	NA,-inf	NA,inf	NA,0.391107	0.000170361	0.000170361
3	chr9:22513078:T:G	22513078	NA,G	NA,T	NA,1	NA,-inf	NA,inf	NA,0.310074	0.000170187	0.000170187
3	chr9:21880998:A:G	21880998	NA,G	NA,A	NA,1	NA,inf	NA,inf	NA,0.370526	0.000170145	0.000170145
3	chr9:21716627:C:A	21716627	NA,A	NA,C	NA,1	NA,-inf	NA,inf	NA,0.447063	0.000170061	0.000170061
3	chr9:21564964:A:T	21564964	NA,T	NA,A	NA,1	NA,-inf	NA,inf	NA,0.40512	0.000170029	0.000170029
3	chr9:22152521:G:C	22152521	NA,C	NA,G	NA,1	NA,inf	NA,inf	NA,0.281782	0.000170003	0.000170003
3	chr9:22222128:G:A	22222128	NA,A	NA,G	NA,1	NA,inf	NA,inf	NA,0.697154	0.000169992	0.000169992
3	chr9:21786968:A:T	21786968	T,T	A,A	1,1	inf,inf	inf,inf	1.09677,1.01086	0.000169977	0.000169977
3	chr9:22316990:G:C	22316990	NA,C	NA,G	NA,1	NA,inf	NA,inf	NA,0.41372	0.000169874	0.000169874
3	chr9:22383059:G:A	22383059	A,A	G,G	1,1	inf,inf	inf,inf	2.12098,0.368732	0.000169834	0.000169834
3	chr9:21910906:T:C	21910906	NA,C	NA,T	NA,1	NA,-inf	NA,inf	NA,0.407624	0.000169827	0.000169827
3	chr9:22364393:T:C	22364393	NA,C	NA,T	NA,1	NA,inf	NA,inf	NA,0.33731	0.000169772	0.000169772
3	chr9:21592638:T:G	21592638	NA,G	NA,T	NA,1	NA,inf	NA,inf	NA,0.382675	0.000169713	0.000169713
3	chr9:22598140:G:C	22598140	NA,C	NA,G	NA,1	NA,inf	NA,inf	NA,0.357892	0.000169628	0.000169628
3	chr9:22311334:G:A	22311334	NA,A	NA,G	NA,1	NA,-inf	NA,inf	NA,0.389178	0.000169584	0.000169584
3	chr9:21591165:A:C	21591165	NA,C	NA,A	NA,1	NA,-inf	NA,inf	NA,0.426011	0.000169526	0.000169526
3	chr9:22461865:T:G	22461865	NA,G	NA,T	NA,1	NA,inf	NA,inf	NA,0.370906	0.000169508	0.000169508
3	chr9:21753120:A:G	21753120	NA,G	NA,A	NA,1	NA,inf	NA,inf	NA,0.53792	0.000169504	0.000169504
3	chr9:22316847:G:A	22316847	NA,A	NA,G	NA,1	NA,-inf	NA,inf	NA,0.386546	0.000169499	0.000169499
3	chr9:21790564:G:A	21790564	A,A	G,G	1,1	inf,inf	inf,inf	1.17304,0.916802	0.000169355	0.000169355
3	chr9:21983554:T:C	21983554	NA,C	NA,T	NA,1	NA,-inf	NA,inf	NA,0.17923	0.000169301	0.000169301
3	chr9:22535933:A:G	22535933	NA,G	NA,A	NA,1	NA,inf	NA,inf	NA,0.425825	0.000169288	0.000169288
3	chr9:22361073:G:A	22361073	NA,A	NA,G	NA,1	NA,-inf	NA,inf	NA,0.491828	0.000169263	0.000169263
3	chr9:21516627:TA:T	21516627	NA,T	NA,TA	NA,1	NA,inf	NA,inf	NA,0.427978	0.000169238	0.000169238
3	chr9:21516629:G:C	21516629	NA,C	NA,G	NA,1	NA,inf	NA,inf	NA,0.427978	0.000169238	0.000169238
3	chr9:21574975:T:C	21574975	NA,C	NA,T	NA,1	NA,inf	NA,inf	NA,0.394239	0.000169126	0.000169126
3	chr9:22311447:C:T	22311447	NA,T	NA,C	NA,1	NA,-inf	NA,inf	NA,0.383488	0.000169024	0.000169024
3	chr9:22316505:AGCAT:A	22316505	NA,A	NA,AGCAT	NA,1	NA,-inf	NA,inf	NA,0.383131	0.000168944	0.000168944
3	chr9:22400347:G:A	22400347	NA,A	NA,G	NA,1	NA,inf	NA,inf	NA,0.511941	0.000168919	0.000168919
3	chr9:21768542:G:A	21768542	NA,A	NA,G	NA,1	NA,inf	NA,inf	NA,0.456009	0.000168857	0.000168857
3	chr9:21531654:C:A	21531654	NA,A	NA,C	NA,1	NA,inf	NA,inf	NA,0.427667	0.000168809	0.000168809
3	chr9:21706501:A:G	21706501	G,G	A,A	1,1	inf,-inf	inf,inf	0.192569,1.64354	0.000168607	0.000168607
3	chr9:22136666:C:CA	22136666	NA,CA	NA,C	NA,1	NA,inf	NA,inf	NA,0.423569	0.000168396	0.000168396
3	chr9:21664309:C:T	21664309	NA,T	NA,C	NA,1	NA,inf	NA,inf	NA,0.420259	0.000168299	0.000168299
3	chr9:22205134:A:C	22205134	NA,C	NA,A	NA,1	NA,inf	NA,inf	NA,0.492456	0.000168275	0.000168275
3	chr9:22110845:T:G	22110845	NA,G	NA,T	NA,1	NA,inf	NA,inf	NA,0.474771	0.000168253	0.000168253
3	chr9:22176418:A:G	22176418	NA,G	NA,A	NA,1	NA,-inf	NA,inf	NA,0.28316	0.000168185	0.000168185
3	chr9:21889505:T:C	21889505	NA,C	NA,T	NA,1	NA,inf	NA,inf	NA,0.325079	0.000168115	0.000168115
3	chr9:22218813:A:G	22218813	NA,G	NA,A	NA,1	NA,-inf	NA,inf	NA,0.414331	0.000168085	0.000168085
3	chr9:22290591:C:A	22290591	NA,A	NA,C	NA,1	NA,-inf	NA,inf	NA,0.421381	0.000168005	0.000168005
3	chr9:22108329:G:A	22108329	NA,A	NA,G	NA,1	NA,inf	NA,inf	NA,0.472827	0.000167861	0.000167861
3	chr9:21981847:T:A	21981847	NA,A	NA,T	NA,1	NA,-inf	NA,inf	NA,0.174945	0.000167854	0.000167854
3	chr9:21655763:T:G	21655763	NA,G	NA,T	NA,1	NA,inf	NA,inf	NA,0.451493	0.000167848	0.000167848
3	chr9:22091480:G:C	22091480	NA,C	NA,G	NA,1	NA,-inf	NA,inf	NA,0.400029	0.000167756	0.000167756
3	chr9:22576045:C:T	22576045	NA,T	NA,C	NA,1	NA,-inf	NA,inf	NA,0.495971	0.000167744	0.000167744
3	chr9:21639649:TA:T	21639649	NA,T	NA,TA	NA,1	NA,-inf	NA,inf	NA,0.424445	0.00016773	0.00016773
3	chr9:21652202:T:A	21652202	NA,A	NA,T	NA,1	NA,inf	NA,inf	NA,0.417567	0.000167726	0.000167726
3	chr9:21659472:C:G	21659472	NA,G	NA,C	NA,1	NA,inf	NA,inf	NA,0.417128	0.000167638	0.000167638
3	chr9:21719977:A:G	21719977	NA,G	NA,A	NA,1	NA,inf	NA,inf	NA,0.626985	0.000167637	0.000167637
3	chr9:22278267:G:A	22278267	NA,A	NA,G	NA,1	NA,inf	NA,inf	NA,0.482801	0.000167604	0.000167604
3	chr9:22031053:G:A	22031053	NA,A	NA,G	NA,1	NA,inf	NA,inf	NA,0.387867	0.000167527	0.000167527
3	chr9:22575569:A:G	22575569	NA,G	NA,A	NA,1	NA,-inf	NA,inf	NA,0.495052	0.000167498	0.000167498
3	chr9:22110784:C:T	22110784	NA,T	NA,C	NA,1	NA,inf	NA,inf	NA,0.469878	0.000167414	0.000167414
3	chr9:22414672:A:G	22414672	NA,G	NA,A	NA,1	NA,inf	NA,inf	NA,0.404795	0.000167315	0.000167315
3	chr9:22117581:G:T	22117581	NA,T	NA,G	NA,1	NA,inf	NA,inf	NA,0.471775	0.00016727	0.00016727
3	chr9:22545432:C:T	22545432	NA,T	NA,C	NA,1	NA,-inf	NA,inf	NA,0.470263	0.000167246	0.000167246
3	chr9:22213271:G:C	22213271	NA,C	NA,G	NA,1	NA,inf	NA,inf	NA,0.690077	0.000167243	0.000167243
3	chr9:21748133:T:C	21748133	NA,C	NA,T	NA,1	NA,inf	NA,inf	NA,0.463187	0.000167243	0.000167243
3	chr9:22391663:T:C	22391663	NA,C	NA,T	NA,1	NA,-inf	NA,inf	NA,0.408274	0.000167148	0.000167148
3	chr9:21778959:T:C	21778959	NA,C	NA,T	NA,1	NA,inf	NA,inf	NA,0.360196	0.000167119	0.000167119
3	chr9:22261421:C:T	22261421	NA,T	NA,C	NA,1	NA,-inf	NA,inf	NA,0.194848	0.000166975	0.000166975
3	chr9:22233491:T:C	22233491	NA,C	NA,T	NA,1	NA,-inf	NA,inf	NA,0.181946	0.000166974	0.000166974
3	chr9:22072389:A:T	22072389	NA,T	NA,A	NA,1	NA,-inf	NA,inf	NA,0.577999	0.000166815	0.000166815
3	chr9:22109848:C:T	22109848	NA,T	NA,C	NA,1	NA,inf	NA,inf	NA,0.468351	0.000166736	0.000166736
3	chr9:22449251:G:A	22449251	NA,A	NA,G	NA,1	NA,-inf	NA,inf	NA,0.412563	0.000166707	0.000166707
3	chr9:22448730:A:G	22448730	NA,G	NA,A	NA,1	NA,inf	NA,inf	NA,0.41173	0.000166563	0.000166563
3	chr9:22593525:ATAAG:A	22593525	NA,A	NA,ATAAG	NA,1	NA,-inf	NA,inf	NA,0.315967	0.000166528	0.000166528
3	chr9:22436111:C:T	22436111	NA,T	NA,C	NA,1	NA,-inf	NA,inf	NA,0.281301	0.000166528	0.000166528
3	chr9:22309227:T:C	22309227	NA,C	NA,T	NA,1	NA,-inf	NA,inf	NA,0.371972	0.000166512	0.000166512
3	chr9:22340786:A:G	22340786	NA,G	NA,A	NA,1	NA,-inf	NA,inf	NA,0.485823	0.000166472	0.000166472
3	chr9:21893824:A:C	21893824	C,C	A,A	1,1	-inf,inf	inf,inf	0.326927,1.69667	0.000166382	0.000166382
3	chr9:22135947:T:C	22135947	NA,C	NA,T	NA,1	NA,-inf	NA,inf	NA,0.433874	0.000166369	0.000166369
3	chr9:21808259:A:G	21808259	NA,G	NA,A	NA,1	NA,inf	NA,inf	NA,0.408976	0.000166342	0.000166342
3	chr9:21736009:C:G	21736009	NA,G	NA,C	NA,1	NA,inf	NA,inf	NA,0.336794	0.000166339	0.000166339
3	chr9:22233839:C:T	22233839	NA,T	NA,C	NA,1	NA,-inf	NA,inf	NA,0.179296	0.000166253	0.000166253
3	chr9:21735877:C:T	21735877	T,NA	C,NA	1,NA	-inf,NA	inf,NA	1.58545,NA	0.000166222	0.000166222
3	chr9:21743076:A:T	21743076	NA,T	NA,A	NA,1	NA,inf	NA,inf	NA,0.456885	0.000166221	0.000166221
3	chr9:21821388:A:G	21821388	NA,G	NA,A	NA,1	NA,inf	NA,inf	NA,0.344065	0.000166185	0.000166185
3	chr9:22356943:C:T	22356943	NA,T	NA,C	NA,1	NA,inf	NA,inf	NA,0.647063	0.000166089	0.000166089
3	chr9:21638578:G:A	21638578	NA,A	NA,G	NA,1	NA,-inf	NA,inf	NA,0.390613	0.000166081	0.000166081
3	chr9:21695786:A:T	21695786	NA,T	NA,A	NA,1	NA,inf	NA,inf	NA,0.346719	0.000166007	0.000166007
3	chr9:22163230:C:T	22163230	NA,T	NA,C	NA,1	NA,-inf	NA,inf	NA,0.210189	0.000165947	0.000165947
3	chr9:22377936:G:A	22377936	A,A	G,G	1,1	inf,inf	inf,inf	2.32386,0.200422	0.000165929	0.000165929
3	chr9:22270539:T:C	22270539	NA,C	NA,T	NA,1	NA,-inf	NA,inf	NA,0.192417	0.000165878	0.000165878
3	chr9:22110998:G:C	22110998	NA,C	NA,G	NA,1	NA,inf	NA,inf	NA,0.521903	0.000165773	0.000165773
3	chr9:21635824:T:C	21635824	NA,C	NA,T	NA,1	NA,-inf	NA,inf	NA,0.409574	0.000165684	0.000165684
3	chr9:21722169:G:A	21722169	NA,A	NA,G	NA,1	NA,inf	NA,inf	NA,0.446184	0.00016558	0.00016558
3	chr9:22319251:T:G	22319251	NA,G	NA,T	NA,1	NA,-inf	NA,inf	NA,0.366529	0.000165549	0.000165549
3	chr9:21836062:C:T	21836062	NA,T	NA,C	NA,1	NA,-inf	NA,inf	NA,0.386796	0.000165443	0.000165443
3	chr9:22244951:TG:T	22244951	NA,T	NA,TG	NA,1	NA,-inf	NA,inf	NA,0.439592	0.000165409	0.000165409
3	chr9:22320855:C:T	22320855	NA,T	NA,C	NA,1	NA,-inf	NA,inf	NA,0.36545	0.000165323	0.000165323
3	chr9:21763567:T:C	21763567	NA,C	NA,T	NA,1	NA,inf	NA,inf	NA,0.340795	0.000165175	0.000165175
3	chr9:22370881:C:T	22370881	T,NA	C,NA	1,NA	inf,NA	inf,NA	1.01882,NA	0.000165123	0.000165123
3	chr9:22183130:A:G	22183130	G,NA	A,NA	1,NA	-inf,NA	inf,NA	2.0303,NA	0.000164709	0.000164709
3	chr9:21630573:T:C	21630573	NA,C	NA,T	NA,1	NA,inf	NA,inf	NA,0.413598	0.000164704	0.000164704
3	chr9:22407488:T:G	22407488	NA,G	NA,T	NA,1	NA,-inf	NA,inf	NA,0.449302	0.0001647	0.0001647
3	chr9:21775493:G:A	21775493	A,A	G,G	1,1	inf,inf	inf,inf	1.5092,0.629717	0.000164685	0.000164685
3	chr9:22115540:C:A	22115540	NA,A	NA,C	NA,1	NA,-inf	NA,inf	NA,0.385923	0.000164623	0.000164623
3	chr9:21918504:A:G	21918504	NA,G	NA,A	NA,1	NA,inf	NA,inf	NA,0.437107	0.000164609	0.000164609
3	chr9:22355791:T:C	22355791	NA,C	NA,T	NA,1	NA,inf	NA,inf	NA,0.637551	0.000164483	0.000164483
3	chr9:21560079:C:G	21560079	NA,G	NA,C	NA,1	NA,inf	NA,inf	NA,0.394513	0.000164392	0.000164392
3	chr9:22322925:G:A	22322925	NA,A	NA,G	NA,1	NA,-inf	NA,inf	NA,0.361626	0.000164354	0.000164354
3	chr9:21680626:T:A	21680626	NA,A	NA,T	NA,1	NA,inf	NA,inf	NA,0.364528	0.000164342	0.000164342
3	chr9:21824993:G:A	21824993	NA,A	NA,G	NA,1	NA,inf	NA,inf	NA,0.500287	0.00016426	0.00016426
3	chr9:22621681:T:G	22621681	NA,G	NA,T	NA,1	NA,inf	NA,inf	NA,0.349425	0.000164238	0.000164238
3	chr9:21816083:A:G	21816083	NA,G	NA,A	NA,1	NA,inf	NA,inf	NA,0.434672	0.00016421	0.00016421
3	chr9:21914427:T:C	21914427	NA,C	NA,T	NA,1	NA,inf	NA,inf	NA,0.333009	0.000164189	0.000164189
3	chr9:22619534:G:T	22619534	NA,T	NA,G	NA,1	NA,-inf	NA,inf	NA,0.421433	0.000164108	0.000164108
3	chr9:21923009:A:G	21923009	NA,G	NA,A	NA,1	NA,inf	NA,inf	NA,0.411742	0.000164107	0.000164107
3	chr9:22088998:C:A	22088998	NA,A	NA,C	NA,1	NA,inf	NA,inf	NA,0.455481	0.000164052	0.000164052
3	chr9:21687784:T:C	21687784	NA,C	NA,T	NA,1	NA,-inf	NA,inf	NA,0.442934	0.000163974	0.000163974
3	chr9:22444799:G:A	22444799	NA,A	NA,G	NA,1	NA,-inf	NA,inf	NA,0.466543	0.000163914	0.000163914
3	chr9:22221915:A:C	22221915	NA,C	NA,A	NA,1	NA,-inf	NA,inf	NA,0.153456	0.000163878	0.000163878
3	chr9:21562853:A:T	21562853	NA,T	NA,A	NA,1	NA,inf	NA,inf	NA,0.391833	0.000163836	0.000163836
3	chr9:22028852:A:G	22028852	NA,G	NA,A	NA,1	NA,-inf	NA,inf	NA,0.311034	0.000163814	0.000163814
3	chr9:21669531:C:A	21669531	NA,A	NA,C	NA,1	NA,inf	NA,inf	NA,0.401574	0.000163736	0.000163736
3	chr9:22108166:G:T	22108166	NA,T	NA,G	NA,1	NA,inf	NA,inf	NA,0.452423	0.000163624	0.000163624
3	chr9:21978444:G:C	21978444	NA,C	NA,G	NA,1	NA,-inf	NA,inf	NA,0.158664	0.000163624	0.000163624
3	chr9:21647564:A:G	21647564	NA,G	NA,A	NA,1	NA,-inf	NA,inf	NA,0.378388	0.000163587	0.000163587
3	chr9:22110706:CT:C	22110706	NA,C	NA,CT	NA,1	NA,inf	NA,inf	NA,0.45162	0.000163468	0.000163468
3	chr9:21644428:T:A	21644428	NA,A	NA,T	NA,1	NA,inf	NA,inf	NA,0.397275	0.000163454	0.000163454
3	chr9:21564584:G:C	21564584	NA,C	NA,G	NA,1	NA,inf	NA,inf	NA,0.551957	0.000163377	0.000163377
3	chr9:21630823:G:A	21630823	NA,A	NA,G	NA,1	NA,-inf	NA,inf	NA,0.377208	0.000163346	0.000163346
3	chr9:22104796:G:T	22104796	NA,T	NA,G	NA,1	NA,inf	NA,inf	NA,0.450969	0.000163343	0.000163343
3	chr9:22334146:T:G	22334146	G,G	T,T	1,1	inf,inf	inf,inf	2.8251,0.473129	0.000163333	0.000163333
3	chr9:22424332:T:C	22424332	NA,C	NA,T	NA,1	NA,inf	NA,inf	NA,0.366912	0.000163268	0.000163268
3	chr9:22423445:A:G	22423445	NA,G	NA,A	NA,1	NA,inf	NA,inf	NA,0.504084	0.000163101	0.000163101
3	chr9:22549821:G:A	22549821	A,NA	G,NA	1,NA	inf,NA	inf,NA	1.04406,NA	0.0001631	0.0001631
3	chr9:21921641:C:G	21921641	NA,G	NA,C	NA,1	NA,inf	NA,inf	NA,0.40502	0.000163092	0.000163092
3	chr9:22287678:C:G	22287678	NA,G	NA,C	NA,1	NA,-inf	NA,inf	NA,0.22133	0.000162853	0.000162853
3	chr9:22570217:C:T	22570217	T,T	C,C	1,1	-inf,-inf	inf,inf	3.16383,0.0292228	0.00016274	0.00016274
3	chr9:21514029:T:C	21514029	NA,C	NA,T	NA,1	NA,inf	NA,inf	NA,0.4015	0.000162697	0.000162697
3	chr9:22476565:C:T	22476565	NA,T	NA,C	NA,1	NA,-inf	NA,inf	NA,0.2532	0.000162684	0.000162684
3	chr9:22544615:G:A	22544615	NA,A	NA,G	NA,1	NA,-inf	NA,inf	NA,0.458334	0.000162554	0.000162554
3	chr9:22567265:G:C	22567265	NA,C	NA,G	NA,1	NA,inf	NA,inf	NA,0.477177	0.000162482	0.000162482
3	chr9:21585860:T:C	21585860	NA,C	NA,T	NA,1	NA,inf	NA,inf	NA,0.407144	0.000162465	0.000162465
3	chr9:21795194:A:G	21795194	G,G	A,A	1,1	inf,inf	inf,inf	1.1961,0.866433	0.000162456	0.000162456
3	chr9:21823715:T:C	21823715	NA,C	NA,T	NA,1	NA,inf	NA,inf	NA,0.330167	0.000162455	0.000162455
3	chr9:21569464:T:C	21569464	NA,C	NA,T	NA,1	NA,inf	NA,inf	NA,0.364168	0.000162439	0.000162439
3	chr9:21698625:C:G	21698625	NA,G	NA,C	NA,1	NA,inf	NA,inf	NA,0.428677	0.000162251	0.000162251
3	chr9:21825887:G:C	21825887	NA,C	NA,G	NA,1	NA,inf	NA,inf	NA,0.328399	0.000162105	0.000162105
3	chr9:22100111:A:G	22100111	NA,G	NA,A	NA,1	NA,inf	NA,inf	NA,0.428763	0.000162091	0.000162091
3	chr9:21762743:G:A	21762743	A,A	G,G	1,1	-inf,-inf	inf,inf	0.761113,1.42033	0.000162063	0.000162063
3	chr9:21576439:C:T	21576439	NA,T	NA,C	NA,1	NA,inf	NA,inf	NA,0.333376	0.000161995	0.000161995
3	chr9:21932330:G:A	21932330	NA,A	NA,G	NA,1	NA,inf	NA,inf	NA,0.346483	0.000161897	0.000161897
3	chr9:21772704:C:G	21772704	NA,G	NA,C	NA,1	NA,-inf	NA,inf	NA,0.415736	0.00016187	0.00016187
3	chr9:22214060:T:G	22214060	NA,G	NA,T	NA,1	NA,inf	NA,inf	NA,0.692618	0.00016186	0.00016186
3	chr9:21672561:G:A	21672561	NA,A	NA,G	NA,1	NA,-inf	NA,inf	NA,0.419755	0.000161803	0.000161803
3	chr9:22458981:G:A	22458981	A,A	G,G	1,1	-inf,inf	inf,inf	0.185211,1.50173	0.000161797	0.000161797
3	chr9:22426837:T:C	22426837	NA,C	NA,T	NA,1	NA,-inf	NA,inf	NA,0.417043	0.000161778	0.000161778
3	chr9:22492123:A:T	22492123	NA,T	NA,A	NA,1	NA,-inf	NA,inf	NA,0.33978	0.000161644	0.000161644
3	chr9:21826845:G:T	21826845	NA,T	NA,G	NA,1	NA,inf	NA,inf	NA,0.324762	0.000161614	0.000161614
3	chr9:21511648:A:G	21511648	NA,G	NA,A	NA,1	NA,inf	NA,inf	NA,0.3604	0.000161603	0.000161603
3	chr9:22240245:G:C	22240245	NA,C	NA,G	NA,1	NA,-inf	NA,inf	NA,0.172599	0.000161556	0.000161556
3	chr9:22347456:T:C	22347456	NA,C	NA,T	NA,1	NA,-inf	NA,inf	NA,0.391303	0.000161555	0.000161555
3	chr9:22482827:A:G	22482827	NA,G	NA,A	NA,1	NA,-inf	NA,inf	NA,0.451909	0.000161552	0.000161552
3	chr9:21721029:A:G	21721029	NA,G	NA,A	NA,1	NA,inf	NA,inf	NA,0.252302	0.000161518	0.000161518
3	chr9:22402633:T:C	22402633	NA,C	NA,T	NA,1	NA,inf	NA,inf	NA,0.485432	0.000161469	0.000161469
3	chr9:22424200:G:A	22424200	NA,A	NA,G	NA,1	NA,-inf	NA,inf	NA,0.340219	0.000161355	0.000161355
3	chr9:21572421:A:G	21572421	NA,G	NA,A	NA,1	NA,inf	NA,inf	NA,0.376133	0.000161336	0.000161336
3	chr9:21686685:C:T	21686685	NA,T	NA,C	NA,1	NA,inf	NA,inf	NA,0.395164	0.000161315	0.000161315
3	chr9:22332063:T:C	22332063	NA,C	NA,T	NA,1	NA,-inf	NA,inf	NA,0.324319	0.000160939	0.000160939
3	chr9:22538957:A:G	22538957	NA,G	NA,A	NA,1	NA,inf	NA,inf	NA,0.461016	0.000160856	0.000160856
3	chr9:22178671:T:C	22178671	NA,C	NA,T	NA,1	NA,inf	NA,inf	NA,0.253411	0.000160733	0.000160733
3	chr9:22180558:A:G	22180558	NA,G	NA,A	NA,1	NA,inf	NA,inf	NA,0.600931	0.000160664	0.000160664
3	chr9:22639692:T:C	22639692	NA,C	NA,T	NA,1	NA,inf	NA,inf	NA,0.325463	0.000160644	0.000160644
3	chr9:22370640:G:C	22370640	NA,C	NA,G	NA,1	NA,inf	NA,inf	NA,0.32755	0.000160502	0.000160502
3	chr9:21853265:G:A	21853265	NA,A	NA,G	NA,1	NA,inf	NA,inf	NA,0.353529	0.000160427	0.000160427
3	chr9:22487837:C:G	22487837	G,G	C,C	1,1	inf,-inf	inf,inf	2.02693,0.187246	0.000160408	0.000160408
3	chr9:21945098:T:C	21945098	NA,C	NA,T	NA,1	NA,inf	NA,inf	NA,0.335298	0.000160372	0.000160372
3	chr9:22534117:G:C	22534117	C,NA	G,NA	1,NA	inf,NA	inf,NA	0.561093,NA	0.000160233	0.000160233
3	chr9:21639087:ATCAGGACTGTTAAATCT:A	21639087	NA,A	NA,ATCAGGACTGTTAAATCT	NA,1	NA,-inf	NA,inf	NA,0.362845	0.000160111	0.000160111
3	chr9:21557112:T:A	21557112	NA,A	NA,T	NA,1	NA,inf	NA,inf	NA,0.302042	0.000160086	0.000160086
3	chr9:21787984:G:A	21787984	NA,A	NA,G	NA,1	NA,inf	NA,inf	NA,0.395672	0.000160069	0.000160069
3	chr9:22642528:G:A	22642528	NA,A	NA,G	NA,1	NA,inf	NA,inf	NA,0.305832	0.000160026	0.000160026
3	chr9:22577762:T:C	22577762	C,NA	T,NA	1,NA	inf,NA	inf,NA	1.03325,NA	0.000160018	0.000160018
3	chr9:21566902:G:A	21566902	NA,A	NA,G	NA,1	NA,inf	NA,inf	NA,0.371604	0.000159822	0.000159822
3	chr9:22461724:T:C	22461724	NA,C	NA,T	NA,1	NA,inf	NA,inf	NA,0.374829	0.000159683	0.000159683
3	chr9:22585364:T:C	22585364	NA,C	NA,T	NA,1	NA,-inf	NA,inf	NA,0.452555	0.000159642	0.000159642
3	chr9:21939283:C:T	21939283	NA,T	NA,C	NA,1	NA,inf	NA,inf	NA,0.346122	0.000159415	0.000159415
3	chr9:21764133:C:T	21764133	NA,T	NA,C	NA,1	NA,inf	NA,inf	NA,0.425201	0.000159393	0.000159393
3	chr9:21837145:GT:G	21837145	G,G	GT,GT	1,1	-inf,-inf	inf,inf	0.864025,1.346	0.000159359	0.000159359
3	chr9:22103898:C:T	22103898	NA,T	NA,C	NA,1	NA,-inf	NA,inf	NA,0.275125	0.000159297	0.000159297
3	chr9:22374146:G:A	22374146	NA,A	NA,G	NA,1	NA,inf	NA,inf	NA,0.253076	0.000159292	0.000159292
3	chr9:21882044:A:G	21882044	NA,G	NA,A	NA,1	NA,-inf	NA,inf	NA,0.247359	0.000159255	0.000159255
3	chr9:22364208:C:T	22364208	NA,T	NA,C	NA,1	NA,-inf	NA,inf	NA,0.375525	0.000159253	0.000159253
3	chr9:21889112:A:G	21889112	NA,G	NA,A	NA,1	NA,-inf	NA,inf	NA,0.441737	0.000159202	0.000159202
3	chr9:21881586:C:T	21881586	NA,T	NA,C	NA,1	NA,inf	NA,inf	NA,0.465539	0.000159169	0.000159169
3	chr9:21837206:A:G	21837206	NA,G	NA,A	NA,1	NA,-inf	NA,inf	NA,0.355731	0.000158965	0.000158965
3	chr9:21858720:A:G	21858720	NA,G	NA,A	NA,1	NA,inf	NA,inf	NA,0.312076	0.000158846	0.000158846
3	chr9:22262733:C:T	22262733	NA,T	NA,C	NA,1	NA,inf	NA,inf	NA,0.282122	0.000158766	0.000158766
3	chr9:22568167:C:T	22568167	NA,T	NA,C	NA,1	NA,-inf	NA,inf	NA,0.445851	0.000158612	0.000158612
3	chr9:21654488:C:G	21654488	NA,G	NA,C	NA,1	NA,inf	NA,inf	NA,0.300771	0.000158513	0.000158513
3	chr9:22225105:C:G	22225105	NA,G	NA,C	NA,1	NA,-inf	NA,inf	NA,0.110624	0.00015845	0.00015845
3	chr9:21834211:T:C	21834211	C,C	T,T	1,1	-inf,-inf	inf,inf	1.38828,1.23139	0.000158428	0.000158428
3	chr9:21722115:G:T	21722115	NA,T	NA,G	NA,1	NA,-inf	NA,inf	NA,0.359103	0.000158272	0.000158272
3	chr9:22575461:A:T	22575461	NA,T	NA,A	NA,1	NA,-inf	NA,inf	NA,0.442271	0.000158162	0.000158162
3	chr9:21567308:C:T	21567308	NA,T	NA,C	NA,1	NA,inf	NA,inf	NA,0.344337	0.000158157	0.000158157
3	chr9:21789898:T:C	21789898	NA,C	NA,T	NA,1	NA,inf	NA,inf	NA,0.365527	0.000158146	0.000158146
3	chr9:22361947:G:A	22361947	NA,A	NA,G	NA,1	NA,-inf	NA,inf	NA,0.326205	0.000158115	0.000158115
3	chr9:21921740:G:A	21921740	NA,A	NA,G	NA,1	NA,-inf	NA,inf	NA,0.376784	0.000158108	0.000158108
3	chr9:22025494:G:A	22025494	A,A	G,G	1,1	inf,-inf	inf,inf	0.0133525,1.64812	0.000157833	0.000157833
3	chr9:22398961:A:C	22398961	NA,C	NA,A	NA,1	NA,-inf	NA,inf	NA,0.287973	0.000157617	0.000157617
3	chr9:21872459:T:G	21872459	NA,G	NA,T	NA,1	NA,-inf	NA,inf	NA,0.239611	0.000157614	0.000157614
3	chr9:21653713:A:C	21653713	NA,C	NA,A	NA,1	NA,-inf	NA,inf	NA,0.349541	0.000157588	0.000157588
3	chr9:21833843:T:C	21833843	NA,C	NA,T	NA,1	NA,-inf	NA,inf	NA,0.389717	0.000157559	0.000157559
3	chr9:21646786:C:T	21646786	NA,T	NA,C	NA,1	NA,-inf	NA,inf	NA,0.349334	0.000157546	0.000157546
3	chr9:21867251:T:G	21867251	NA,G	NA,T	NA,1	NA,inf	NA,inf	NA,0.438249	0.000157419	0.000157419
3	chr9:21660931:T:C	21660931	NA,C	NA,T	NA,1	NA,inf	NA,inf	NA,0.400909	0.000157274	0.000157274
3	chr9:21561810:T:A	21561810	A,A	T,T	1,1	inf,-inf	inf,inf	0.60155,1.30325	0.000157263	0.000157263
3	chr9:21864553:A:G	21864553	NA,G	NA,A	NA,1	NA,inf	NA,inf	NA,0.436495	0.000157248	0.000157248
3	chr9:22067471:C:T	22067471	NA,T	NA,C	NA,1	NA,inf	NA,inf	NA,0.303965	0.000157175	0.000157175
3	chr9:22372964:T:C	22372964	C,C	T,T	1,1	inf,-inf	inf,inf	3.17835,0.0635195	0.000157154	0.000157154
3	chr9:21690117:T:C	21690117	NA,C	NA,T	NA,1	NA,-inf	NA,inf	NA,0.404342	0.000157036	0.000157036
3	chr9:22369542:A:G	22369542	G,G	A,A	1,1	inf,-inf	inf,inf	3.1483,0.0798463	0.000156961	0.000156961
3	chr9:21839376:G:A	21839376	NA,A	NA,G	NA,1	NA,inf	NA,inf	NA,0.334386	0.000156957	0.000156957
3	chr9:21568048:A:G	21568048	NA,G	NA,A	NA,1	NA,inf	NA,inf	NA,0.337731	0.000156953	0.000156953
3	chr9:22007772:A:G	22007772	NA,G	NA,A	NA,1	NA,-inf	NA,inf	NA,0.440154	0.000156894	0.000156894
3	chr9:22386262:C:G	22386262	NA,G	NA,C	NA,1	NA,-inf	NA,inf	NA,0.358057	0.000156884	0.000156884
3	chr9:21877915:T:C	21877915	NA,C	NA,T	NA,1	NA,inf	NA,inf	NA,0.269968	0.000156762	0.000156762
3	chr9:22224843:A:G	22224843	NA,G	NA,A	NA,1	NA,-inf	NA,inf	NA,0.301205	0.000156511	0.000156511
3	chr9:22204174:G:A	22204174	NA,A	NA,G	NA,1	NA,-inf	NA,inf	NA,0.435036	0.000156395	0.000156395
3	chr9:21806296:T:C	21806296	NA,C	NA,T	NA,1	NA,inf	NA,inf	NA,0.398764	0.000156292	0.000156292
3	chr9:21705000:G:A	21705000	A,A	G,G	1,1	-inf,-inf	inf,inf	0.120474,1.69293	0.000156262	0.000156262
3	chr9:22279316:C:T	22279316	NA,T	NA,C	NA,1	NA,inf	NA,inf	NA,0.432621	0.000156253	0.000156253
3	chr9:22437898:C:T	22437898	NA,T	NA,C	NA,1	NA,-inf	NA,inf	NA,0.428371	0.000156224	0.000156224
3	chr9:21667983:A:T	21667983	NA,T	NA,A	NA,1	NA,inf	NA,inf	NA,0.382679	0.000156188	0.000156188
3	chr9:22633461:G:C	22633461	NA,C	NA,G	NA,1	NA,inf	NA,inf	NA,0.381784	0.000156169	0.000156169
3	chr9:22478015:G:A	22478015	NA,A	NA,G	NA,1	NA,-inf	NA,inf	NA,0.429911	0.000156148	0.000156148
3	chr9:21686848:G:C	21686848	NA,C	NA,G	NA,1	NA,-inf	NA,inf	NA,0.404066	0.000156126	0.000156126
3	chr9:21781679:A:G	21781679	NA,G	NA,A	NA,1	NA,inf	NA,inf	NA,0.367317	0.000156109	0.000156109
3	chr9:22017837:C:A	22017837	A,A	C,C	1,1	inf,inf	inf,inf	0.0952314,1.66458	0.000155937	0.000155937
3	chr9:22384229:A:C	22384229	C,C	A,A	1,1	inf,inf	inf,inf	2.03068,0.402857	0.000155918	0.000155918
3	chr9:22474174:T:C	22474174	NA,C	NA,T	NA,1	NA,-inf	NA,inf	NA,0.392395	0.000155693	0.000155693
3	chr9:21681977:G:A	21681977	NA,A	NA,G	NA,1	NA,inf	NA,inf	NA,0.338269	0.000155552	0.000155552
3	chr9:22301455:G:A	22301455	NA,A	NA,G	NA,1	NA,inf	NA,inf	NA,0.415845	0.000155479	0.000155479
3	chr9:22379371:C:T	22379371	T,T	C,C	1,1	inf,inf	inf,inf	2.23672,0.250069	0.000155376	0.000155376
3	chr9:21825756:G:A	21825756	NA,A	NA,G	NA,1	NA,inf	NA,inf	NA,0.48206	0.000155252	0.000155252
3	chr9:21689921:C:T	21689921	NA,T	NA,C	NA,1	NA,-inf	NA,inf	NA,0.397204	0.000155178	0.000155178
3	chr9:21514365:A:C	21514365	NA,C	NA,A	NA,1	NA,-inf	NA,inf	NA,0.219483	0.000155117	0.000155117
3	chr9:22508477:C:T	22508477	NA,T	NA,C	NA,1	NA,-inf	NA,inf	NA,0.243891	0.000155111	0.000155111
3	chr9:21918862:A:AC	21918862	AC,AC	A,A	1,1	inf,inf	inf,inf	0.853842,1.43627	0.000155062	0.000155062
3	chr9:22046650:A:C	22046650	NA,C	NA,A	NA,1	NA,inf	NA,inf	NA,0.29061	0.000155041	0.000155041
3	chr9:21686206:A:G	21686206	NA,G	NA,A	NA,1	NA,-inf	NA,inf	NA,0.391673	0.000154987	0.000154987
3	chr9:22502466:A:AT	22502466	NA,AT	NA,A	NA,1	NA,-inf	NA,inf	NA,0.240688	0.000154953	0.000154953
3	chr9:22492649:C:T	22492649	NA,T	NA,C	NA,1	NA,inf	NA,inf	NA,0.27683	0.000154949	0.000154949
3	chr9:21686614:AC:A	21686614	NA,A	NA,AC	NA,1	NA,-inf	NA,inf	NA,0.425129	0.000154928	0.000154928
3	chr9:21643120:T:C	21643120	NA,C	NA,T	NA,1	NA,-inf	NA,inf	NA,0.355946	0.000154892	0.000154892
3	chr9:21594348:A:G	21594348	NA,G	NA,A	NA,1	NA,-inf	NA,inf	NA,0.326233	0.000154855	0.000154855
3	chr9:22367317:A:G	22367317	NA,G	NA,A	NA,1	NA,inf	NA,inf	NA,0.401782	0.000154838	0.000154838
3	chr9:22560726:C:T	22560726	NA,T	NA,C	NA,1	NA,inf	NA,inf	NA,0.320627	0.000154775	0.000154775
3	chr9:21613713:A:G	21613713	NA,G	NA,A	NA,1	NA,-inf	NA,inf	NA,0.33385	0.000154735	0.000154735
3	chr9:21948244:G:T	21948244	NA,T	NA,G	NA,1	NA,inf	NA,inf	NA,0.519003	0.000154566	0.000154566
3	chr9:22228796:A:T	22228796	NA,T	NA,A	NA,1	NA,-inf	NA,inf	NA,0.211147	0.000154563	0.000154563
3	chr9:22595280:G:A	22595280	NA,A	NA,G	NA,1	NA,inf	NA,inf	NA,0.23348	0.000154523	0.000154523
3	chr9:22631636:T:C	22631636	NA,C	NA,T	NA,1	NA,inf	NA,inf	NA,0.384219	0.000154374	0.000154374
3	chr9:21787486:A:C	21787486	NA,C	NA,A	NA,1	NA,inf	NA,inf	NA,0.363121	0.000154374	0.000154374
3	chr9:21598370:C:G	21598370	NA,G	NA,C	NA,1	NA,inf	NA,inf	NA,0.309847	0.000154259	0.000154259
3	chr9:21631040:A:G	21631040	NA,G	NA,A	NA,1	NA,inf	NA,inf	NA,0.357153	0.000154249	0.000154249
3	chr9:22465240:C:T	22465240	NA,T	NA,C	NA,1	NA,-inf	NA,inf	NA,0.385477	0.000154193	0.000154193
3	chr9:22550013:G:A	22550013	NA,A	NA,G	NA,1	NA,-inf	NA,inf	NA,0.188946	0.000154191	0.000154191
3	chr9:22500714:C:A	22500714	NA,A	NA,C	NA,1	NA,-inf	NA,inf	NA,0.285568	0.000153846	0.000153846
3	chr9:21848285:T:C	21848285	NA,C	NA,T	NA,1	NA,-inf	NA,inf	NA,0.36135	0.000153782	0.000153782
3	chr9:22014525:T:C	22014525	NA,C	NA,T	NA,1	NA,inf	NA,inf	NA,0.298036	0.000153663	0.000153663
3	chr9:22153483:T:C	22153483	NA,C	NA,T	NA,1	NA,-inf	NA,inf	NA,0.0114315	0.000153586	0.000153586
3	chr9:21971353:A:G	21971353	NA,G	NA,A	NA,1	NA,-inf	NA,inf	NA,0.450175	0.00015346	0.00015346
3	chr9:22130963:T:C	22130963	NA,C	NA,T	NA,1	NA,-inf	NA,inf	NA,0.454785	0.000153253	0.000153253
3	chr9:22584528:A:G	22584528	NA,G	NA,A	NA,1	NA,inf	NA,inf	NA,0.419966	0.000153246	0.000153246
3	chr9:21856891:C:T	21856891	NA,T	NA,C	NA,1	NA,-inf	NA,inf	NA,0.402369	0.000153202	0.000153202
3	chr9:22352344:A:T	22352344	T,T	A,A	1,1	inf,inf	inf,inf	2.74875,0.49834	0.000153164	0.000153164
3	chr9:21987440:G:C	21987440	NA,C	NA,G	NA,1	NA,-inf	NA,inf	NA,1.64537	0.000153158	0.000153158
3	chr9:21823951:G:T	21823951	NA,T	NA,G	NA,1	NA,inf	NA,inf	NA,0.282043	0.000153133	0.000153133
3	chr9:21823866:A:G	21823866	NA,G	NA,A	NA,1	NA,inf	NA,inf	NA,0.381504	0.000153125	0.000153125
3	chr9:22122194:A:T	22122194	NA,T	NA,A	NA,1	NA,inf	NA,inf	NA,0.0834565	0.000153015	0.000153015
3	chr9:21627496:T:C	21627496	NA,C	NA,T	NA,1	NA,inf	NA,inf	NA,0.343817	0.000152999	0.000152999
3	chr9:21795075:C:G	21795075	G,G	C,C	1,1	inf,inf	inf,inf	1.15569,0.868042	0.000152923	0.000152923
3	chr9:22464160:AATAT:A	22464160	NA,A	NA,AATAT	NA,1	NA,inf	NA,inf	NA,0.337622	0.000152817	0.000152817
3	chr9:22357633:C:T	22357633	NA,T	NA,C	NA,1	NA,-inf	NA,inf	NA,0.207115	0.000152809	0.000152809
3	chr9:21778711:G:A	21778711	NA,A	NA,G	NA,1	NA,inf	NA,inf	NA,0.378349	0.00015272	0.00015272
3	chr9:22537143:T:A	22537143	NA,A	NA,T	NA,1	NA,inf	NA,inf	NA,0.337578	0.000152606	0.000152606
3	chr9:22401051:C:T	22401051	NA,T	NA,C	NA,1	NA,-inf	NA,inf	NA,0.415279	0.00015257	0.00015257
3	chr9:22227634:AATTCT:A	22227634	NA,A	NA,AATTCT	NA,1	NA,-inf	NA,inf	NA,0.124048	0.000152476	0.000152476
3	chr9:22416895:AT:A	22416895	NA,A	NA,AT	NA,1	NA,-inf	NA,inf	NA,0.338938	0.000152438	0.000152438
3	chr9:22374748:C:T	22374748	NA,T	NA,C	NA,1	NA,inf	NA,inf	NA,0.232113	0.000152437	0.000152437
3	chr9:22551733:G:C	22551733	C,C	G,G	1,1	-inf,-inf	inf,inf	3.14153,0.0734606	0.000152367	0.000152367
3	chr9:22225792:G:A	22225792	NA,A	NA,G	NA,1	NA,-inf	NA,inf	NA,0.123283	0.0001523	0.0001523
3	chr9:21824924:T:C	21824924	NA,C	NA,T	NA,1	NA,inf	NA,inf	NA,0.374805	0.000152244	0.000152244
3	chr9:21826518:T:A	21826518	NA,A	NA,T	NA,1	NA,inf	NA,inf	NA,0.373493	0.000152126	0.000152126
3	chr9:21689984:A:T	21689984	NA,T	NA,A	NA,1	NA,-inf	NA,inf	NA,0.380742	0.000152116	0.000152116
3	chr9:22457183:G:A	22457183	NA,A	NA,G	NA,1	NA,inf	NA,inf	NA,0.433839	0.000151961	0.000151961
3	chr9:21891194:G:A	21891194	NA,A	NA,G	NA,1	NA,inf	NA,inf	NA,0.320153	0.000151929	0.000151929
3	chr9:21606144:A:G	21606144	NA,G	NA,A	NA,1	NA,inf	NA,inf	NA,0.281665	0.000151841	0.000151841
3	chr9:22376806:C:T	22376806	T,T	C,C	1,1	inf,inf	inf,inf	2.26267,0.177338	0.000151707	0.000151707
3	chr9:22249320:T:C	22249320	NA,C	NA,T	NA,1	NA,-inf	NA,inf	NA,0.335886	0.00015163	0.00015163
3	chr9:22151100:C:T	22151100	NA,T	NA,C	NA,1	NA,-inf	NA,inf	NA,0.0302523	0.000151598	0.000151598
3	chr9:21877548:T:C	21877548	NA,C	NA,T	NA,1	NA,inf	NA,inf	NA,0.243496	0.000151527	0.000151527
3	chr9:22156747:G:A	22156747	NA,A	NA,G	NA,1	NA,inf	NA,inf	NA,0.400071	0.000151477	0.000151477
3	chr9:21842178:C:T	21842178	NA,T	NA,C	NA,1	NA,inf	NA,inf	NA,0.327225	0.000151412	0.000151412
3	chr9:21920048:CAA:C	21920048	NA,C	NA,CAA	NA,1	NA,inf	NA,inf	NA,0.481813	0.000151328	0.000151328
3	chr9:22367379:C:T	22367379	NA,T	NA,C	NA,1	NA,inf	NA,inf	NA,0.258261	0.000151282	0.000151282
3	chr9:21825517:A:G	21825517	NA,G	NA,A	NA,1	NA,inf	NA,inf	NA,0.275275	0.000151267	0.000151267
3	chr9:21748961:G:A	21748961	NA,A	NA,G	NA,1	NA,inf	NA,inf	NA,0.373612	0.000151255	0.000151255
3	chr9:21912283:G:T	21912283	NA,T	NA,G	NA,1	NA,-inf	NA,inf	NA,0.395214	0.000151137	0.000151137
3	chr9:22539311:G:A	22539311	NA,A	NA,G	NA,1	NA,-inf	NA,inf	NA,0.391454	0.000151086	0.000151086
3	chr9:21841033:C:T	21841033	NA,T	NA,C	NA,1	NA,-inf	NA,inf	NA,0.407783	0.000150973	0.000150973
3	chr9:22599200:A:G	22599200	NA,G	NA,A	NA,1	NA,inf	NA,inf	NA,0.217368	0.000150931	0.000150931
3	chr9:22570722:C:T	22570722	NA,T	NA,C	NA,1	NA,-inf	NA,inf	NA,0.304829	0.000150867	0.000150867
3	chr9:22602226:G:T	22602226	T,NA	G,NA	1,NA	inf,NA	inf,NA	0.630813,NA	0.000150799	0.000150799
3	chr9:22210898:T:C	22210898	NA,C	NA,T	NA,1	NA,-inf	NA,inf	NA,0.348827	0.000150728	0.000150728
3	chr9:21686420:A:C	21686420	NA,C	NA,A	NA,1	NA,-inf	NA,inf	NA,0.367543	0.000150705	0.000150705
3	chr9:22461476:G:A	22461476	NA,A	NA,G	NA,1	NA,-inf	NA,inf	NA,0.318688	0.000150705	0.000150705
3	chr9:21858041:T:C	21858041	NA,C	NA,T	NA,1	NA,-inf	NA,inf	NA,0.359154	0.000150675	0.000150675
3	chr9:21632122:T:A	21632122	NA,A	NA,T	NA,1	NA,inf	NA,inf	NA,0.267761	0.000150503	0.000150503
3	chr9:21572171:T:C	21572171	C,NA	T,NA	1,NA	-inf,NA	inf,NA	0.931942,NA	0.00015049	0.00015049
3	chr9:21820371:T:G	21820371	NA,G	NA,T	NA,1	NA,inf	NA,inf	NA,0.272337	0.000150459	0.000150459
3	chr9:22074351:T:G	22074351	NA,G	NA,T	NA,1	NA,inf	NA,inf	NA,0.359976	0.00015044	0.00015044
3	chr9:21564490:A:G	21564490	NA,G	NA,A	NA,1	NA,inf	NA,inf	NA,0.311008	0.00015039	0.00015039
3	chr9:22226859:A:G	22226859	NA,G	NA,A	NA,1	NA,-inf	NA,inf	NA,0.303708	0.000150371	0.000150371
3	chr9:22178439:G:A	22178439	NA,A	NA,G	NA,1	NA,-inf	NA,inf	NA,0.196865	0.000150318	0.000150318
3	chr9:21660185:C:T	21660185	NA,T	NA,C	NA,1	NA,inf	NA,inf	NA,0.357606	0.000150263	0.000150263
3	chr9:22225982:G:T	22225982	NA,T	NA,G	NA,1	NA,-inf	NA,inf	NA,0.317859	0.000150211	0.000150211
3	chr9:22472574:C:T	22472574	NA,T	NA,C	NA,1	NA,inf	NA,inf	NA,0.318495	0.000150089	0.000150089
3	chr9:21795097:T:G	21795097	G,G	T,T	1,1	inf,inf	inf,inf	1.1654,0.850826	0.000150046	0.000150046
3	chr9:21891156:C:T	21891156	NA,T	NA,C	NA,1	NA,inf	NA,inf	NA,0.307311	0.000150014	0.000150014
3	chr9:22374232:C:A	22374232	NA,A	NA,C	NA,1	NA,-inf	NA,inf	NA,0.401616	0.000149965	0.000149965
3	chr9:22202468:A:C	22202468	NA,C	NA,A	NA,1	NA,inf	NA,inf	NA,0.809655	0.000149958	0.000149958
3	chr9:22095852:T:C	22095852	NA,C	NA,T	NA,1	NA,inf	NA,inf	NA,0.372694	0.000149956	0.000149956
3	chr9:21621523:C:T	21621523	NA,T	NA,C	NA,1	NA,-inf	NA,inf	NA,0.305749	0.000149916	0.000149916
3	chr9:22526739:G:A	22526739	NA,A	NA,G	NA,1	NA,-inf	NA,inf	NA,0.30117	0.000149864	0.000149864
3	chr9:21923288:G:A	21923288	NA,A	NA,G	NA,1	NA,-inf	NA,inf	NA,0.326772	0.000149701	0.000149701
3	chr9:22272496:A:C	22272496	NA,C	NA,A	NA,1	NA,-inf	NA,inf	NA,0.38359	0.000149685	0.000149685
3	chr9:21787522:G:A	21787522	A,A	G,G	1,1	inf,inf	inf,inf	1.02668,0.996771	0.000149684	0.000149684
3	chr9:21968160:G:A	21968160	NA,A	NA,G	NA,1	NA,-inf	NA,inf	NA,0.477349	0.000149642	0.000149642
3	chr9:21904159:G:T	21904159	NA,T	NA,G	NA,1	NA,inf	NA,inf	NA,0.236435	0.000149579	0.000149579
3	chr9:21808209:T:C	21808209	NA,C	NA,T	NA,1	NA,inf	NA,inf	NA,0.289886	0.00014956	0.00014956
3	chr9:21744640:C:G	21744640	NA,G	NA,C	NA,1	NA,inf	NA,inf	NA,0.356769	0.000149538	0.000149538
3	chr9:21677314:T:C	21677314	C,C	T,T	1,1	inf,inf	inf,inf	0.631729,1.45057	0.000149483	0.000149483
3	chr9:21631092:C:T	21631092	NA,T	NA,C	NA,1	NA,inf	NA,inf	NA,0.332032	0.000149299	0.000149299
3	chr9:21781878:C:T	21781878	NA,T	NA,C	NA,1	NA,inf	NA,inf	NA,0.368718	0.000149275	0.000149275
3	chr9:21807027:G:A	21807027	NA,A	NA,G	NA,1	NA,inf	NA,inf	NA,0.239107	0.000149253	0.000149253
3	chr9:22311225:G:A	22311225	NA,A	NA,G	NA,1	NA,-inf	NA,inf	NA,0.12675	0.000149221	0.000149221
3	chr9:22355907:T:A	22355907	A,NA	T,NA	1,NA	inf,NA	inf,NA	0.538724,NA	0.000149125	0.000149125
3	chr9:22226524:T:G	22226524	NA,G	NA,T	NA,1	NA,-inf	NA,inf	NA,0.292527	0.000149108	0.000149108
3	chr9:22086785:C:T	22086785	NA,T	NA,C	NA,1	NA,inf	NA,inf	NA,0.239346	0.000149058	0.000149058
3	chr9:21551162:T:C	21551162	NA,C	NA,T	NA,1	NA,-inf	NA,inf	NA,0.2397	0.000149045	0.000149045
3	chr9:21998892:AAC:A	21998892	A,A	AAC,AAC	1,1	inf,inf	inf,inf	6.01668,1.84908	0.00014899	0.000148992
3	chr9:21677460:T:C	21677460	C,C	T,T	1,1	inf,inf	inf,inf	0.671161,1.4136	0.00014899	0.00014899
3	chr9:22434715:G:A	22434715	NA,A	NA,G	NA,1	NA,inf	NA,inf	NA,0.242363	0.000148969	0.000148969
3	chr9:22219198:T:A	22219198	NA,A	NA,T	NA,1	NA,-inf	NA,inf	NA,0.282276	0.000148936	0.000148936
3	chr9:22128686:T:G	22128686	NA,G	NA,T	NA,1	NA,-inf	NA,inf	NA,0.113437	0.000148839	0.000148839
3	chr9:21919210:G:A	21919210	NA,A	NA,G	NA,1	NA,inf	NA,inf	NA,0.32837	0.000148718	0.000148718
3	chr9:22492889:C:T	22492889	NA,T	NA,C	NA,1	NA,-inf	NA,inf	NA,0.155942	0.000148581	0.000148581
3	chr9:21693005:T:C	21693005	NA,C	NA,T	NA,1	NA,inf	NA,inf	NA,0.275244	0.00014858	0.00014858
3	chr9:22554516:G:A	22554516	NA,A	NA,G	NA,1	NA,inf	NA,inf	NA,0.456214	0.000148577	0.000148577
3	chr9:22174351:A:G	22174351	NA,G	NA,A	NA,1	NA,inf	NA,inf	NA,0.748444	0.000148499	0.000148499
3	chr9:21825468:A:G	21825468	NA,G	NA,A	NA,1	NA,inf	NA,inf	NA,0.258914	0.000148463	0.000148463
3	chr9:21755080:C:T	21755080	NA,T	NA,C	NA,1	NA,-inf	NA,inf	NA,0.337986	0.00014845	0.00014845
3	chr9:21587944:T:C	21587944	C,NA	T,NA	1,NA	-inf,NA	inf,NA	0.946256,NA	0.000148426	0.000148426
3	chr9:22582921:C:G	22582921	NA,G	NA,C	NA,1	NA,inf	NA,inf	NA,0.453979	0.000148362	0.000148362
3	chr9:21944628:C:T	21944628	T,T	C,C	1,1	-inf,-inf	inf,inf	7.47429,0.324564	0.000148284	0.000148379
3	chr9:21573136:G:T	21573136	NA,T	NA,G	NA,1	NA,-inf	NA,inf	NA,0.290653	0.00014815	0.00014815
3	chr9:22583426:A:G	22583426	NA,G	NA,A	NA,1	NA,inf	NA,inf	NA,0.288627	0.000148141	0.000148141
3	chr9:21795186:T:C	21795186	NA,C	NA,T	NA,1	NA,inf	NA,inf	NA,0.35077	0.000148135	0.000148135
3	chr9:22144689:A:C	22144689	NA,C	NA,A	NA,1	NA,-inf	NA,inf	NA,0.0177551	0.000148135	0.000148135
3	chr9:22504784:A:G	22504784	NA,G	NA,A	NA,1	NA,-inf	NA,inf	NA,0.204926	0.000148125	0.000148125
3	chr9:21535515:G:A	21535515	NA,A	NA,G	NA,1	NA,-inf	NA,inf	NA,0.179949	0.000148118	0.000148118
3	chr9:22569235:C:T	22569235	NA,T	NA,C	NA,1	NA,-inf	NA,inf	NA,0.286698	0.000147951	0.000147951
3	chr9:22123818:G:T	22123818	NA,T	NA,G	NA,1	NA,inf	NA,inf	NA,0.364614	0.000147927	0.000147927
3	chr9:22521012:T:C	22521012	NA,C	NA,T	NA,1	NA,-inf	NA,inf	NA,0.20639	0.000147844	0.000147844
3	chr9:21782996:T:A	21782996	NA,A	NA,T	NA,1	NA,inf	NA,inf	NA,0.351045	0.000147836	0.000147836
3	chr9:22231061:T:C	22231061	NA,C	NA,T	NA,1	NA,inf	NA,inf	NA,0.199792	0.000147808	0.000147808
3	chr9:21794978:A:G	21794978	NA,G	NA,A	NA,1	NA,inf	NA,inf	NA,0.34782	0.000147762	0.000147762
3	chr9:21633758:G:C	21633758	NA,C	NA,G	NA,1	NA,inf	NA,inf	NA,0.307047	0.00014775	0.00014775
3	chr9:21873917:G:A	21873917	NA,A	NA,G	NA,1	NA,inf	NA,inf	NA,0.29538	0.000147732	0.000147732
3	chr9:21807602:C:T	21807602	T,NA	C,NA	1,NA	inf,NA	inf,NA	0.992424,NA	0.000147729	0.000147729
3	chr9:21716677:C:T	21716677	NA,T	NA,C	NA,1	NA,inf	NA,inf	NA,0.262765	0.00014771	0.00014771
3	chr9:21759994:T:C	21759994	NA,C	NA,T	NA,1	NA,inf	NA,inf	NA,0.349996	0.000147696	0.000147696
3	chr9:22464096:ATATAAATAT:A	22464096	NA,A	NA,ATATAAATAT	NA,1	NA,inf	NA,inf	NA,0.37742	0.000147691	0.000147691
3	chr9:21658333:C:G	21658333	NA,G	NA,C	NA,1	NA,inf	NA,inf	NA,0.253302	0.000147642	0.000147642
3	chr9:22580100:A:G	22580100	NA,G	NA,A	NA,1	NA,inf	NA,inf	NA,0.28253	0.000147576	0.000147576
3	chr9:22309853:C:T	22309853	NA,T	NA,C	NA,1	NA,inf	NA,inf	NA,0.371679	0.000147528	0.000147528
3	chr9:22540581:T:C	22540581	C,C	T,T	1,1	-inf,-inf	inf,inf	0.815029,1.29264	0.000147395	0.000147395
3	chr9:21815978:G:A	21815978	NA,A	NA,G	NA,1	NA,-inf	NA,inf	NA,0.365443	0.000147227	0.000147227
3	chr9:22474393:T:A	22474393	NA,A	NA,T	NA,1	NA,-inf	NA,inf	NA,0.151361	0.000147137	0.000147137
3	chr9:22158071:G:A	22158071	NA,A	NA,G	NA,1	NA,inf	NA,inf	NA,0.148343	0.000147123	0.000147123
3	chr9:22545723:T:A	22545723	NA,A	NA,T	NA,1	NA,inf	NA,inf	NA,0.281054	0.000147098	0.000147098
3	chr9:22423819:A:G	22423819	G,G	A,A	1,1	-inf,-inf	inf,inf	2.98505,0.622348	0.000147086	0.000147086
3	chr9:21907749:T:A	21907749	NA,A	NA,T	NA,1	NA,-inf	NA,inf	NA,0.272925	0.000147064	0.000147064
3	chr9:21870579:T:C	21870579	NA,C	NA,T	NA,1	NA,inf	NA,inf	NA,0.220368	0.000147062	0.000147062
3	chr9:22601140:T:G	22601140	NA,G	NA,T	NA,1	NA,inf	NA,inf	NA,0.197134	0.000146954	0.000146954
3	chr9:22434920:A:G	22434920	G,G	A,A	1,1	-inf,inf	inf,inf	2.28423,0.464423	0.000146949	0.000146949
3	chr9:21926361:G:A	21926361	NA,A	NA,G	NA,1	NA,inf	NA,inf	NA,0.258377	0.000146881	0.000146881
3	chr9:21582193:G:A	21582193	NA,A	NA,G	NA,1	NA,-inf	NA,inf	NA,0.323446	0.000146816	0.000146816
3	chr9:22382648:G:A	22382648	NA,A	NA,G	NA,1	NA,inf	NA,inf	NA,0.302046	0.000146663	0.000146663
3	chr9:22582570:A:G	22582570	NA,G	NA,A	NA,1	NA,inf	NA,inf	NA,0.26023	0.000146561	0.000146561
3	chr9:21694375:T:C	21694375	NA,C	NA,T	NA,1	NA,inf	NA,inf	NA,0.263276	0.000146544	0.000146544
3	chr9:22000842:G:A	22000842	A,A	G,G	1,1	inf,inf	inf,inf	6.17543,1.7792	0.000146536	0.000146539
3	chr9:21758060:G:A	21758060	NA,A	NA,G	NA,1	NA,-inf	NA,inf	NA,0.188325	0.000146536	0.000146536
3	chr9:22224006:G:A	22224006	NA,A	NA,G	NA,1	NA,-inf	NA,inf	NA,0.096275	0.000146529	0.000146529
3	chr9:21871696:C:G	21871696	NA,G	NA,C	NA,1	NA,inf	NA,inf	NA,0.217716	0.000146479	0.000146479
3	chr9:21840276:C:T	21840276	NA,T	NA,C	NA,1	NA,-inf	NA,inf	NA,0.281448	0.00014627	0.00014627
3	chr9:22493922:A:C	22493922	C,C	A,A	1,1	inf,-inf	inf,inf	0.610224,1.216	0.000146249	0.000146249
3	chr9:22231964:T:C	22231964	NA,C	NA,T	NA,1	NA,inf	NA,inf	NA,0.308154	0.000146234	0.000146234
3	chr9:22641506:C:A	22641506	NA,A	NA,C	NA,1	NA,inf	NA,inf	NA,0.367548	0.000146188	0.000146188
3	chr9:22576207:AACAG:A	22576207	NA,A	NA,AACAG	NA,1	NA,inf	NA,inf	NA,0.259129	0.000146109	0.000146109
3	chr9:21885834:T:G	21885834	NA,G	NA,T	NA,1	NA,inf	NA,inf	NA,0.215267	0.000146093	0.000146093
3	chr9:22154498:G:C	22154498	NA,C	NA,G	NA,1	NA,inf	NA,inf	NA,0.181464	0.000146034	0.000146034
3	chr9:22214944:T:C	22214944	NA,C	NA,T	NA,1	NA,-inf	NA,inf	NA,0.257722	0.000145967	0.000145967
3	chr9:21684120:G:C	21684120	NA,C	NA,G	NA,1	NA,-inf	NA,inf	NA,0.338332	0.000145962	0.000145962
3	chr9:21557240:G:A	21557240	NA,A	NA,G	NA,1	NA,inf	NA,inf	NA,0.278961	0.000145903	0.000145903
3	chr9:21867245:C:T	21867245	NA,T	NA,C	NA,1	NA,-inf	NA,inf	NA,0.331242	0.000145896	0.000145896
3	chr9:22397771:A:G	22397771	NA,G	NA,A	NA,1	NA,-inf	NA,inf	NA,0.257848	0.000145812	0.000145812
3	chr9:22544805:T:C	22544805	NA,C	NA,T	NA,1	NA,-inf	NA,inf	NA,0.376479	0.000145693	0.000145693
3	chr9:22152611:C:T	22152611	NA,T	NA,C	NA,1	NA,inf	NA,inf	NA,0.168502	0.00014558	0.00014558
3	chr9:22577819:G:T	22577819	NA,T	NA,G	NA,1	NA,inf	NA,inf	NA,0.433216	0.000145556	0.000145556
3	chr9:22302207:T:A	22302207	NA,A	NA,T	NA,1	NA,-inf	NA,inf	NA,0.35244	0.000145538	0.000145538
3	chr9:21808265:A:G	21808265	NA,G	NA,A	NA,1	NA,inf	NA,inf	NA,0.334629	0.000145537	0.000145537
3	chr9:21548621:T:G	21548621	NA,G	NA,T	NA,1	NA,inf	NA,inf	NA,0.30224	0.000145499	0.000145499
3	chr9:22360554:GTTAT:G	22360554	NA,G	NA,GTTAT	NA,1	NA,-inf	NA,inf	NA,0.377568	0.00014538	0.00014538
3	chr9:21930233:C:T	21930233	NA,T	NA,C	NA,1	NA,inf	NA,inf	NA,0.302781	0.000145285	0.000145285
3	chr9:22011643:G:A	22011643	A,A	G,G	1,1	-inf,inf	inf,inf	2.70176,0.0763649	0.00014517	0.00014517
3	chr9:22548036:C:T	22548036	NA,T	NA,C	NA,1	NA,inf	NA,inf	NA,0.267847	0.000145047	0.000145047
3	chr9:22342524:C:G	22342524	G,G	C,C	1,1	inf,inf	inf,inf	3.02325,0.261801	0.000144963	0.000144963
3	chr9:21811534:C:G	21811534	G,G	C,C	1,1	inf,inf	inf,inf	1.14084,0.847174	0.000144939	0.000144939
3	chr9:21771537:T:C	21771537	NA,C	NA,T	NA,1	NA,-inf	NA,inf	NA,0.329831	0.000144912	0.000144912
3	chr9:22356150:A:G	22356150	NA,G	NA,A	NA,1	NA,-inf	NA,inf	NA,0.309592	0.000144852	0.000144852
3	chr9:21870887:C:T	21870887	NA,T	NA,C	NA,1	NA,inf	NA,inf	NA,0.206852	0.000144794	0.000144794
3	chr9:22275704:A:G	22275704	NA,G	NA,A	NA,1	NA,-inf	NA,inf	NA,0.254167	0.000144764	0.000144764
3	chr9:21505195:T:C	21505195	NA,C	NA,T	NA,1	NA,-inf	NA,inf	NA,0.163676	0.000144576	0.000144576
3	chr9:21892914:C:G	21892914	NA,G	NA,C	NA,1	NA,-inf	NA,inf	NA,0.29855	0.000144527	0.000144527
3	chr9:21878534:G:A	21878534	NA,A	NA,G	NA,1	NA,inf	NA,inf	NA,0.237967	0.000144513	0.000144513
3	chr9:21685125:G:A	21685125	NA,A	NA,G	NA,1	NA,-inf	NA,inf	NA,0.326002	0.000144483	0.000144483
3	chr9:22592704:CAAAT:C	22592704	NA,C	NA,CAAAT	NA,1	NA,inf	NA,inf	NA,0.24796	0.000144449	0.000144449
3	chr9:22219487:G:C	22219487	NA,C	NA,G	NA,1	NA,inf	NA,inf	NA,0.532249	0.000144445	0.000144445
3	chr9:22112944:A:G	22112944	NA,G	NA,A	NA,1	NA,inf	NA,inf	NA,0.347438	0.000144407	0.000144407
3	chr9:22544844:T:C	22544844	NA,C	NA,T	NA,1	NA,inf	NA,inf	NA,0.264175	0.000144352	0.000144352
3	chr9:22311750:T:C	22311750	NA,C	NA,T	NA,1	NA,-inf	NA,inf	NA,0.237794	0.000144317	0.000144317
3	chr9:22410841:A:G	22410841	NA,G	NA,A	NA,1	NA,inf	NA,inf	NA,0.286141	0.000144303	0.000144303
3	chr9:22067559:C:T	22067559	NA,T	NA,C	NA,1	NA,inf	NA,inf	NA,0.409923	0.00014426	0.00014426
3	chr9:21640194:G:A	21640194	NA,A	NA,G	NA,1	NA,-inf	NA,inf	NA,0.27506	0.000144258	0.000144258
3	chr9:22050613:G:A	22050613	NA,A	NA,G	NA,1	NA,-inf	NA,inf	NA,0.141612	0.000144243	0.000144243
3	chr9:21767017:C:T	21767017	NA,T	NA,C	NA,1	NA,inf	NA,inf	NA,0.30354	0.000144207	0.000144207
3	chr9:22399171:T:C	22399171	NA,C	NA,T	NA,1	NA,inf	NA,inf	NA,0.24409	0.000144168	0.000144168
3	chr9:22571469:G:A	22571469	A,A	G,G	1,1	-inf,-inf	inf,inf	3.09568,0.044721	0.000144142	0.000144142
3	chr9:21516631:G:C	21516631	NA,C	NA,G	NA,1	NA,inf	NA,inf	NA,0.24702	0.000144116	0.000144116
3	chr9:22256112:C:A	22256112	A,A	C,C	1,1	inf,-inf	inf,inf	1.93696,0.321576	0.000144112	0.000144112
3	chr9:22484703:G:A	22484703	A,A	G,G	1,1	inf,inf	inf,inf	0.12982,1.54973	0.000144075	0.000144075
3	chr9:22570796:G:T	22570796	T,T	G,G	1,1	-inf,-inf	inf,inf	3.09121,0.0517315	0.000144064	0.000144064
3	chr9:22385733:C:A	22385733	NA,A	NA,C	NA,1	NA,-inf	NA,inf	NA,0.284903	0.000144023	0.000144023
3	chr9:21515297:G:A	21515297	NA,A	NA,G	NA,1	NA,inf	NA,inf	NA,0.247298	0.000144017	0.000144017
3	chr9:21612136:T:C	21612136	NA,C	NA,T	NA,1	NA,-inf	NA,inf	NA,0.269287	0.000144006	0.000144006
3	chr9:21839796:T:G	21839796	NA,G	NA,T	NA,1	NA,inf	NA,inf	NA,0.242831	0.000143986	0.000143986
3	chr9:22489497:T:C	22489497	NA,C	NA,T	NA,1	NA,-inf	NA,inf	NA,0.255482	0.000143978	0.000143978
3	chr9:21862824:TTGGGGGAGGGATAC:T	21862824	NA,T	NA,TTGGGGGAGGGATAC	NA,1	NA,-inf	NA,inf	NA,0.362398	0.000143963	0.000143963
3	chr9:21978359:A:T	21978359	NA,T	NA,A	NA,1	NA,-inf	NA,inf	NA,0.370295	0.000143958	0.000143958
3	chr9:22417162:G:C	22417162	C,C	G,G	1,1	-inf,inf	inf,inf	2.80559,0.135827	0.000143782	0.000143782
3	chr9:22362635:G:A	22362635	NA,A	NA,G	NA,1	NA,inf	NA,inf	NA,0.23908	0.000143696	0.000143696
3	chr9:22463252:C:T	22463252	NA,T	NA,C	NA,1	NA,-inf	NA,inf	NA,0.31103	0.000143646	0.000143646
3	chr9:22342374:A:G	22342374	G,G	A,A	1,1	inf,-inf	inf,inf	3.01787,0.176644	0.000143624	0.000143624
3	chr9:21582763:T:C	21582763	C,NA	T,NA	1,NA	-inf,NA	inf,NA	0.931804,NA	0.000143589	0.000143589
3	chr9:21887032:A:G	21887032	G,G	A,A	1,1	-inf,-inf	inf,inf	0.0732616,1.63636	0.000143588	0.000143588
3	chr9:22496181:A:G	22496181	NA,G	NA,A	NA,1	NA,-inf	NA,inf	NA,0.131396	0.000143547	0.000143547
3	chr9:22284889:T:G	22284889	NA,G	NA,T	NA,1	NA,-inf	NA,inf	NA,0.243817	0.00014349	0.00014349
3	chr9:22493285:T:C	22493285	C,C	T,T	1,1	inf,-inf	inf,inf	1.91248,0.252643	0.000143473	0.000143473
3	chr9:21597385:C:T	21597385	NA,T	NA,C	NA,1	NA,-inf	NA,inf	NA,0.301164	0.000143469	0.000143469
3	chr9:22084939:A:G	22084939	NA,G	NA,A	NA,1	NA,inf	NA,inf	NA,0.193834	0.000143351	0.000143351
3	chr9:21712128:A:G	21712128	NA,G	NA,A	NA,1	NA,inf	NA,inf	NA,0.239285	0.000143349	0.000143349
3	chr9:21824608:A:T	21824608	NA,T	NA,A	NA,1	NA,inf	NA,inf	NA,0.317421	0.000143329	0.000143329
3	chr9:22560668:G:A	22560668	NA,A	NA,G	NA,1	NA,inf	NA,inf	NA,0.418244	0.000143265	0.000143265
3	chr9:22507245:C:G	22507245	NA,G	NA,C	NA,1	NA,-inf	NA,inf	NA,0.342916	0.000143247	0.000143247
3	chr9:21905626:C:T	21905626	NA,T	NA,C	NA,1	NA,inf	NA,inf	NA,0.316761	0.000143159	0.000143159
3	chr9:21544803:T:C	21544803	NA,C	NA,T	NA,1	NA,-inf	NA,inf	NA,0.272622	0.000143138	0.000143138
3	chr9:21708600:C:T	21708600	NA,T	NA,C	NA,1	NA,inf	NA,inf	NA,0.237954	0.000143112	0.000143112
3	chr9:21862811:C:T	21862811	NA,T	NA,C	NA,1	NA,inf	NA,inf	NA,0.182334	0.000143111	0.000143111
3	chr9:21592883:T:C	21592883	NA,C	NA,T	NA,1	NA,inf	NA,inf	NA,0.328747	0.000143105	0.000143105
3	chr9:21820816:A:C	21820816	NA,C	NA,A	NA,1	NA,-inf	NA,inf	NA,0.242432	0.000143063	0.000143063
3	chr9:22220430:C:T	22220430	NA,T	NA,C	NA,1	NA,inf	NA,inf	NA,0.466667	0.000143005	0.000143005
3	chr9:21770365:T:C	21770365	NA,C	NA,T	NA,1	NA,-inf	NA,inf	NA,0.317805	0.000142985	0.000142985
3	chr9:21819140:T:TC	21819140	NA,TC	NA,T	NA,1	NA,inf	NA,inf	NA,0.327613	0.000142956	0.000142956
3	chr9:22308632:G:A	22308632	NA,A	NA,G	NA,1	NA,inf	NA,inf	NA,0.342528	0.000142899	0.000142899
3	chr9:22486116:A:G	22486116	NA,G	NA,A	NA,1	NA,-inf	NA,inf	NA,0.217147	0.000142886	0.000142886
3	chr9:22394274:G:A	22394274	NA,A	NA,G	NA,1	NA,-inf	NA,inf	NA,0.356234	0.000142858	0.000142858
3	chr9:22255541:C:T	22255541	NA,T	NA,C	NA,1	NA,inf	NA,inf	NA,0.183439	0.000142787	0.000142787
3	chr9:22123591:T:G	22123591	NA,G	NA,T	NA,1	NA,-inf	NA,inf	NA,0.111108	0.000142755	0.000142755
3	chr9:22633106:G:A	22633106	NA,A	NA,G	NA,1	NA,inf	NA,inf	NA,0.229047	0.00014263	0.00014263
3	chr9:22434869:G:A	22434869	A,NA	G,NA	1,NA	-inf,NA	inf,NA	1.84516,NA	0.000142628	0.000142628
3	chr9:22201916:G:A	22201916	NA,A	NA,G	NA,1	NA,-inf	NA,inf	NA,0.346788	0.000142605	0.000142605
3	chr9:22538428:G:A	22538428	NA,A	NA,G	NA,1	NA,inf	NA,inf	NA,0.270377	0.000142551	0.000142551
3	chr9:21799677:A:T	21799677	NA,T	NA,A	NA,1	NA,inf	NA,inf	NA,0.21712	0.000142345	0.000142345
3	chr9:21720503:C:G	21720503	NA,G	NA,C	NA,1	NA,inf	NA,inf	NA,0.218827	0.000142256	0.000142256
3	chr9:22571170:A:G	22571170	NA,G	NA,A	NA,1	NA,inf	NA,inf	NA,0.231709	0.000142033	0.000142033
3	chr9:22377056:A:G	22377056	G,G	A,A	1,1	inf,inf	inf,inf	2.20408,0.225539	0.000142031	0.000142031
3	chr9:21686333:T:C	21686333	NA,C	NA,T	NA,1	NA,-inf	NA,inf	NA,0.301846	0.000141979	0.000141979
3	chr9:21619410:T:C	21619410	NA,C	NA,T	NA,1	NA,inf	NA,inf	NA,0.258176	0.000141902	0.000141902
3	chr9:21860732:AGTTT:A	21860732	NA,A	NA,AGTTT	NA,1	NA,inf	NA,inf	NA,0.25665	0.000141901	0.000141901
3	chr9:22281957:C:T	22281957	NA,T	NA,C	NA,1	NA,-inf	NA,inf	NA,0.0971277	0.00014189	0.00014189
3	chr9:21828248:G:A	21828248	NA,A	NA,G	NA,1	NA,inf	NA,inf	NA,0.218091	0.000141877	0.000141877
3	chr9:21773679:A:G	21773679	NA,G	NA,A	NA,1	NA,-inf	NA,inf	NA,0.310424	0.000141874	0.000141874
3	chr9:21918429:A:ATAAGAGAAT	21918429	NA,ATAAGAGAAT	NA,A	NA,1	NA,inf	NA,inf	NA,0.260754	0.000141635	0.000141635
3	chr9:22129894:C:T	22129894	NA,T	NA,C	NA,1	NA,inf	NA,inf	NA,0.522986	0.000141598	0.000141598
3	chr9:22568459:G:T	22568459	NA,T	NA,G	NA,1	NA,inf	NA,inf	NA,0.229488	0.000141588	0.000141588
3	chr9:22597080:T:C	22597080	NA,C	NA,T	NA,1	NA,-inf	NA,inf	NA,0.321828	0.00014156	0.00014156
3	chr9:22592895:C:T	22592895	NA,T	NA,C	NA,1	NA,inf	NA,inf	NA,0.229165	0.000141522	0.000141522
3	chr9:22446696:G:T	22446696	T,T	G,G	1,1	-inf,inf	inf,inf	1.98251,0.778971	0.000141515	0.000141515
3	chr9:21712007:C:G	21712007	NA,G	NA,C	NA,1	NA,inf	NA,inf	NA,0.226868	0.000141435	0.000141435
3	chr9:22588442:A:G	22588442	NA,G	NA,A	NA,1	NA,inf	NA,inf	NA,0.226256	0.000141405	0.000141405
3	chr9:22077678:G:A	22077678	NA,A	NA,G	NA,1	NA,-inf	NA,inf	NA,0.233819	0.000141383	0.000141383
3	chr9:21744747:C:G	21744747	NA,G	NA,C	NA,1	NA,-inf	NA,inf	NA,0.239129	0.00014134	0.00014134
3	chr9:22309508:G:A	22309508	NA,A	NA,G	NA,1	NA,inf	NA,inf	NA,0.330932	0.000141329	0.000141329
3	chr9:22310180:T:C	22310180	NA,C	NA,T	NA,1	NA,inf	NA,inf	NA,0.330664	0.000141301	0.000141301
3	chr9:21713144:C:T	21713144	NA,T	NA,C	NA,1	NA,inf	NA,inf	NA,0.225543	0.000141237	0.000141237
3	chr9:22512942:T:C	22512942	NA,C	NA,T	NA,1	NA,inf	NA,inf	NA,0.369003	0.00014119	0.00014119
3	chr9:22066936:A:G	22066936	NA,G	NA,A	NA,1	NA,-inf	NA,inf	NA,0.316226	0.000140971	0.000140971
3	chr9:21639443:AAGG:A	21639443	NA,A	NA,AAGG	NA,1	NA,-inf	NA,inf	NA,0.249431	0.000140931	0.000140931
3	chr9:21614748:A:T	21614748	NA,T	NA,A	NA,1	NA,inf	NA,inf	NA,0.21242	0.000140907	0.000140907
3	chr9:22219771:T:C	22219771	NA,C	NA,T	NA,1	NA,inf	NA,inf	NA,0.474608	0.00014086	0.00014086
3	chr9:21840388:C:T	21840388	T,T	C,C	1,1	inf,inf	inf,inf	0.888277,1.01397	0.000140821	0.000140821
3	chr9:22557527:T:C	22557527	NA,C	NA,T	NA,1	NA,-inf	NA,inf	NA,0.203254	0.000140805	0.000140805
3	chr9:22600092:TTA:T	22600092	NA,T	NA,TTA	NA,1	NA,-inf	NA,inf	NA,0.232934	0.000140719	0.000140719
3	chr9:22046001:T:C	22046001	NA,C	NA,T	NA,1	NA,inf	NA,inf	NA,0.382191	0.000140698	0.000140698
3	chr9:22499389:A:C	22499389	NA,C	NA,A	NA,1	NA,-inf	NA,inf	NA,0.266411	0.000140692	0.000140692
3	chr9:22329120:T:C	22329120	NA,C	NA,T	NA,1	NA,-inf	NA,inf	NA,0.297409	0.000140534	0.000140534
3	chr9:22519776:T:C	22519776	NA,C	NA,T	NA,1	NA,inf	NA,inf	NA,0.328985	0.000140502	0.000140502
3	chr9:21883948:T:TA	21883948	NA,TA	NA,T	NA,1	NA,-inf	NA,inf	NA,0.313026	0.000140492	0.000140492
3	chr9:22179608:G:A	22179608	NA,A	NA,G	NA,1	NA,inf	NA,inf	NA,0.632048	0.000140465	0.000140465
3	chr9:21860429:C:T	21860429	NA,T	NA,C	NA,1	NA,inf	NA,inf	NA,0.246241	0.000140376	0.000140376
3	chr9:21915984:G:C	21915984	NA,C	NA,G	NA,1	NA,inf	NA,inf	NA,0.226187	0.000140365	0.000140365
3	chr9:22289564:T:C	22289564	NA,C	NA,T	NA,1	NA,-inf	NA,inf	NA,0.0826191	0.000140294	0.000140294
3	chr9:22098641:T:G	22098641	NA,G	NA,T	NA,1	NA,inf	NA,inf	NA,0.305675	0.0001402	0.0001402
3	chr9:22373843:C:T	22373843	NA,T	NA,C	NA,1	NA,-inf	NA,inf	NA,0.337424	0.000140157	0.000140157
3	chr9:21821032:C:T	21821032	NA,T	NA,C	NA,1	NA,inf	NA,inf	NA,0.27151	0.000140085	0.000140085
3	chr9:21832774:A:G	21832774	NA,G	NA,A	NA,1	NA,inf	NA,inf	NA,0.375701	0.000140084	0.000140084
3	chr9:21873016:A:G	21873016	NA,G	NA,A	NA,1	NA,inf	NA,inf	NA,0.242729	0.000139842	0.000139842
3	chr9:21808306:C:T	21808306	NA,T	NA,C	NA,1	NA,inf	NA,inf	NA,0.272919	0.000139825	0.000139825
3	chr9:21905381:C:T	21905381	NA,T	NA,C	NA,1	NA,inf	NA,inf	NA,0.292914	0.000139814	0.000139814
3	chr9:21877549:T:G	21877549	NA,G	NA,T	NA,1	NA,-inf	NA,inf	NA,0.303707	0.000139809	0.000139809
3	chr9:21944014:G:A	21944014	NA,A	NA,G	NA,1	NA,-inf	NA,inf	NA,0.261808	0.000139802	0.000139802
3	chr9:22216905:G:A	22216905	NA,A	NA,G	NA,1	NA,-inf	NA,inf	NA,0.0610003	0.000139782	0.000139782
3	chr9:22450989:T:C	22450989	NA,C	NA,T	NA,1	NA,-inf	NA,inf	NA,0.233188	0.000139781	0.000139781
3	chr9:21871294:G:A	21871294	NA,A	NA,G	NA,1	NA,inf	NA,inf	NA,0.24212	0.000139777	0.000139777
3	chr9:21824755:A:C	21824755	NA,C	NA,A	NA,1	NA,inf	NA,inf	NA,0.201521	0.000139718	0.000139718
3	chr9:22078306:C:T	22078306	NA,T	NA,C	NA,1	NA,inf	NA,inf	NA,0.0540137	0.000139714	0.000139714
3	chr9:21703259:C:G	21703259	NA,G	NA,C	NA,1	NA,inf	NA,inf	NA,0.213188	0.000139712	0.000139712
3	chr9:22401647:T:C	22401647	NA,C	NA,T	NA,1	NA,-inf	NA,inf	NA,0.184618	0.000139711	0.000139711
3	chr9:22020516:T:C	22020516	NA,C	NA,T	NA,1	NA,-inf	NA,inf	NA,0.0125736	0.000139707	0.000139707
3	chr9:22271200:G:T	22271200	NA,T	NA,G	NA,1	NA,inf	NA,inf	NA,0.158997	0.000139662	0.000139662
3	chr9:22375546:A:C	22375546	NA,C	NA,A	NA,1	NA,-inf	NA,inf	NA,0.230647	0.000139661	0.000139661
3	chr9:21736144:G:C	21736144	NA,C	NA,G	NA,1	NA,inf	NA,inf	NA,0.246031	0.000139611	0.000139611
3	chr9:21944819:A:G	21944819	G,G	A,A	1,1	-inf,-inf	inf,inf	7.47163,0.328544	0.000139592	0.000139683
3	chr9:21733756:G:A	21733756	NA,A	NA,G	NA,1	NA,-inf	NA,inf	NA,0.270564	0.000139512	0.000139512
3	chr9:22169839:A:G	22169839	NA,G	NA,A	NA,1	NA,-inf	NA,inf	NA,0.0965441	0.000139408	0.000139408
3	chr9:22218085:G:T	22218085	NA,T	NA,G	NA,1	NA,inf	NA,inf	NA,0.191869	0.000139355	0.000139355
3	chr9:21912418:C:A	21912418	NA,A	NA,C	NA,1	NA,inf	NA,inf	NA,0.305474	0.000139322	0.000139322
3	chr9:21702416:G:A	21702416	NA,A	NA,G	NA,1	NA,inf	NA,inf	NA,0.270913	0.000139292	0.000139292
3	chr9:21624262:A:G	21624262	NA,G	NA,A	NA,1	NA,-inf	NA,inf	NA,0.235366	0.000139253	0.000139253
3	chr9:21759367:T:C	21759367	NA,C	NA,T	NA,1	NA,inf	NA,inf	NA,0.213319	0.000139235	0.000139235
3	chr9:21591625:T:C	21591625	NA,C	NA,T	NA,1	NA,inf	NA,inf	NA,0.260527	0.000139216	0.000139216
3	chr9:21760710:G:A	21760710	NA,A	NA,G	NA,1	NA,inf	NA,inf	NA,0.3702	0.000139195	0.000139195
3	chr9:21682479:G:A	21682479	NA,A	NA,G	NA,1	NA,inf	NA,inf	NA,0.235694	0.000139182	0.000139182
3	chr9:22631803:T:G	22631803	NA,G	NA,T	NA,1	NA,-inf	NA,inf	NA,0.1407	0.000139164	0.000139164
3	chr9:22134440:G:C	22134440	NA,C	NA,G	NA,1	NA,-inf	NA,inf	NA,0.349221	0.00013913	0.00013913
3	chr9:21731569:T:C	21731569	NA,C	NA,T	NA,1	NA,inf	NA,inf	NA,0.260598	0.000139062	0.000139062
3	chr9:21779032:A:G	21779032	NA,G	NA,A	NA,1	NA,inf	NA,inf	NA,0.266938	0.000139008	0.000139008
3	chr9:22413940:A:G	22413940	G,G	A,A	1,1	inf,inf	inf,inf	0.100901,1.49336	0.000138997	0.000138997
3	chr9:22362453:G:C	22362453	NA,C	NA,G	NA,1	NA,-inf	NA,inf	NA,0.302253	0.000138972	0.000138972
3	chr9:21924454:G:A	21924454	NA,A	NA,G	NA,1	NA,inf	NA,inf	NA,0.301145	0.000138948	0.000138948
3	chr9:22569440:T:G	22569440	NA,G	NA,T	NA,1	NA,-inf	NA,inf	NA,0.234611	0.000138869	0.000138869
3	chr9:21570470:T:G	21570470	NA,G	NA,T	NA,1	NA,inf	NA,inf	NA,0.186814	0.000138742	0.000138742
3	chr9:22464179:TATAA:T	22464179	NA,T	NA,TATAA	NA,1	NA,-inf	NA,inf	NA,0.220156	0.00013864	0.00013864
3	chr9:22357988:T:C	22357988	NA,C	NA,T	NA,1	NA,-inf	NA,inf	NA,0.290783	0.000138632	0.000138632
3	chr9:21615482:G:C	21615482	NA,C	NA,G	NA,1	NA,inf	NA,inf	NA,0.198036	0.000138622	0.000138622
3	chr9:22520978:T:G	22520978	NA,G	NA,T	NA,1	NA,-inf	NA,inf	NA,0.227937	0.000138523	0.000138523
3	chr9:21872594:C:T	21872594	NA,T	NA,C	NA,1	NA,-inf	NA,inf	NA,0.221855	0.000138451	0.000138451
3	chr9:22605106:A:G	22605106	NA,G	NA,A	NA,1	NA,inf	NA,inf	NA,0.322179	0.000138302	0.000138302
3	chr9:22124145:C:A	22124145	NA,A	NA,C	NA,1	NA,inf	NA,inf	NA,0.149435	0.000138278	0.000138278
3	chr9:22092150:C:G	22092150	NA,G	NA,C	NA,1	NA,inf	NA,inf	NA,0.291577	0.000138273	0.000138273
3	chr9:22046111:C:G	22046111	NA,G	NA,C	NA,1	NA,-inf	NA,inf	NA,0.283319	0.00013825	0.00013825
3	chr9:22570061:C:T	22570061	NA,T	NA,C	NA,1	NA,inf	NA,inf	NA,0.205887	0.000138187	0.000138187
3	chr9:22636219:G:C	22636219	NA,C	NA,G	NA,1	NA,inf	NA,inf	NA,0.202483	0.000138154	0.000138154
3	chr9:21952921:C:T	21952921	NA,T	NA,C	NA,1	NA,inf	NA,inf	NA,0.129234	0.000138102	0.000138102
3	chr9:22340503:T:A	22340503	NA,A	NA,T	NA,1	NA,-inf	NA,inf	NA,0.128084	0.00013802	0.00013802
3	chr9:21767115:AAT:A	21767115	NA,A	NA,AAT	NA,1	NA,inf	NA,inf	NA,0.25883	0.000138009	0.000138009
3	chr9:21626219:G:T	21626219	NA,T	NA,G	NA,1	NA,-inf	NA,inf	NA,0.160718	0.00013793	0.00013793
3	chr9:21917760:G:T	21917760	NA,T	NA,G	NA,1	NA,inf	NA,inf	NA,0.148752	0.000137917	0.000137917
3	chr9:22231130:C:T	22231130	NA,T	NA,C	NA,1	NA,-inf	NA,inf	NA,0.322589	0.000137901	0.000137901
3	chr9:21904955:A:G	21904955	NA,G	NA,A	NA,1	NA,inf	NA,inf	NA,0.273057	0.000137872	0.000137872
3	chr9:21551567:G:A	21551567	NA,A	NA,G	NA,1	NA,inf	NA,inf	NA,0.377731	0.00013787	0.00013787
3	chr9:21956231:C:T	21956231	NA,T	NA,C	NA,1	NA,inf	NA,inf	NA,0.0270103	0.000137864	0.000137864
3	chr9:22132089:C:T	22132089	NA,T	NA,C	NA,1	NA,inf	NA,inf	NA,0.499152	0.00013782	0.00013782
3	chr9:22015437:G:A	22015437	NA,A	NA,G	NA,1	NA,-inf	NA,inf	NA,0.308505	0.000137814	0.000137814
3	chr9:21605115:A:G	21605115	NA,G	NA,A	NA,1	NA,inf	NA,inf	NA,0.222798	0.000137809	0.000137809
3	chr9:21817286:G:T	21817286	NA,T	NA,G	NA,1	NA,inf	NA,inf	NA,0.190965	0.000137787	0.000137787
3	chr9:21769408:T:G	21769408	NA,G	NA,T	NA,1	NA,inf	NA,inf	NA,0.154365	0.000137786	0.000137786
3	chr9:22128519:T:G	22128519	NA,G	NA,T	NA,1	NA,inf	NA,inf	NA,0.402957	0.000137778	0.000137778
3	chr9:22219856:C:T	22219856	NA,T	NA,C	NA,1	NA,inf	NA,inf	NA,0.175486	0.000137749	0.000137749
3	chr9:22463099:T:C	22463099	NA,C	NA,T	NA,1	NA,-inf	NA,inf	NA,0.0934941	0.00013774	0.00013774
3	chr9:22071900:T:C	22071900	NA,C	NA,T	NA,1	NA,-inf	NA,inf	NA,0.362796	0.000137714	0.000137714
3	chr9:21561614:A:G	21561614	NA,G	NA,A	NA,1	NA,-inf	NA,inf	NA,0.23916	0.000137705	0.000137705
3	chr9:22022602:C:G	22022602	NA,G	NA,C	NA,1	NA,-inf	NA,inf	NA,0.298066	0.000137646	0.000137646
3	chr9:22202778:C:A	22202778	NA,A	NA,C	NA,1	NA,-inf	NA,inf	NA,0.266942	0.000137615	0.000137615
```
