## Supplementary material for "Characterization of shared and ancestry-specific signals driving complex traits using multi-ancestry fine-mapping": susiex_nc3.cs80.snp

```
BP	SNP	PIP(CS1)	LogBF(CS1,Pop1)	LogBF(CS1,Pop2)	PIP(CS2)	LogBF(CS2,Pop1)	LogBF(CS2,Pop2)	PIP(CS3)	LogBF(CS3,Pop1)	LogBF(CS3,Pop2)
21490810	chr9:21490810:G:GAGAAGGGAGAGATTGAAGAGTGGAAAGGAGA	1.75022e-19	-4.40445e-10	-1.20999	4.26733e-14	-4.40445e-10	-1.20516	0.000120709	-4.40445e-10	-1.20887
21491005	chr9:21491005:C:G	1.94678e-20	-2.23858	-1.16757	1.11308e-14	-1.44296	-1.10606	2.08163e-05	-1.87217	-1.09434
21491172	chr9:21491172:G:A	3.77711e-20	-1.81766	-0.925701	1.34644e-14	-1.42882	-0.929864	4.54911e-05	-1.2395	-0.945236
21491403	chr9:21491403:AGTACCAGATCCTAAGTGATGTGG:A	2.20677e-20	-2.12676	-1.15403	6.20004e-15	-1.99754	-1.13663	1.67015e-05	-2.04209	-1.14466
21491907	chr9:21491907:GT:G	6.43201e-20	-2.21103	-2.57401e-10	1.52955e-14	-2.23117	-2.57401e-10	4.34821e-05	-2.2299	-2.57401e-10
21491975	chr9:21491975:G:A	1.83581e-19	-4.40445e-10	-1.16225	4.75391e-14	-4.40445e-10	-1.09718	0.000136955	-4.40445e-10	-1.0826
21491984	chr9:21491984:T:C	1.91652e-20	-2.21036	-1.21145	7.76119e-15	-1.7128	-1.19679	1.59153e-05	-2.04232	-1.19264
21491993	chr9:21491993:T:C	2.14862e-20	-2.11808	-1.18941	6.04497e-15	-1.98131	-1.17819	1.62743e-05	-2.02914	-1.18351
21492684	chr9:21492684:C:G	1.87764e-20	-2.23084	-1.21146	4.82553e-15	-2.18033	-1.20447	1.33086e-05	-2.20497	-1.20886
21492849	chr9:21492849:T:C	2.08667e-20	-2.16924	-1.16751	6.18482e-15	-1.94956	-1.18707	1.5844e-05	-2.05901	-1.18045
21493357	chr9:21493357:T:A	7.01351e-20	-2.12448	-2.57401e-10	7.24463e-14	-0.675885	-2.57401e-10	0.00010258	-1.3716	-2.57401e-10
21493591	chr9:21493591:T:C	2.03774e-20	-2.21735	-1.14313	5.20324e-15	-2.18036	-1.12908	1.47934e-05	-2.16744	-1.14063
21493734	chr9:21493734:G:A	2.35138e-20	-2.22118	-0.996137	1.12824e-14	-1.65969	-0.875801	2.30547e-05	-2.01079	-0.85359
21493862	chr9:21493862:A:G	2.09671e-20	-2.12252	-1.20943	6.15975e-15	-1.93033	-1.21036	1.96091e-05	-1.81596	-1.21029
21493864	chr9:21493864:G:T	2.74116e-20	-1.8926	-1.17134	9.76393e-15	-1.50737	-1.17266	3.16857e-05	-1.37658	-1.1698
21494198	chr9:21494198:C:T	1.94097e-19	-4.40445e-10	-1.10655	4.71676e-14	-4.40445e-10	-1.10502	0.00013236	-4.40445e-10	-1.11672
21494301	chr9:21494301:C:T	2.55984e-20	-2.01328	-1.1191	1.03124e-14	-1.50587	-1.11951	2.77239e-05	-1.55588	-1.12408
21494477	chr9:21494477:C:T	6.40972e-20	-2.21451	-2.57401e-10	1.67079e-14	-2.14285	-2.57401e-10	4.56485e-05	-2.18128	-2.57401e-10
21494746	chr9:21494746:G:A	1.92566e-20	-2.23794	-1.17912	4.61852e-15	-2.23391	-1.19475	1.36666e-05	-2.19814	-1.18915
21494768	chr9:21494768:G:A	3.70052e-19	-4.40445e-10	-0.461261	8.89105e-14	-4.40445e-10	-0.471099	0.000256048	-4.40445e-10	-0.456883
21494906	chr9:21494906:T:C	1.74926e-19	-4.40445e-10	-1.21054	4.27803e-14	-4.40445e-10	-1.20265	0.000121863	-4.40445e-10	-1.19935
21495081	chr9:21495081:T:C	1.87715e-20	-2.23532	-1.20724	4.83735e-15	-2.17668	-1.20568	1.40563e-05	-2.15052	-1.20866
21495153	chr9:21495153:G:A	2.29326e-18	-4.40445e-10	1.36282	5.10899e-13	-4.40445e-10	1.27744	0.00159658	-4.40445e-10	1.37337
21495330	chr9:21495330:G:A	6.30771e-20	-2.23055	-2.57401e-10	1.60077e-14	-2.18566	-2.57401e-10	4.42993e-05	-2.21128	-2.57401e-10
21495766	chr9:21495766:C:T	8.17482e-20	-1.97126	-2.57401e-10	1.59786e-14	-2.18748	-2.57401e-10	5.24516e-05	-2.04236	-2.57401e-10
21495987	chr9:21495987:C:G	6.32834e-20	-2.22728	-2.57401e-10	1.61294e-14	-2.17808	-2.57401e-10	4.45458e-05	-2.20573	-2.57401e-10
21496059	chr9:21496059:T:C	2.36535e-20	-2.18561	-1.02579	6.16299e-15	-2.12393	-1.01624	1.74893e-05	-2.11192	-1.02874
21496824	chr9:21496824:G:A	3.58791e-19	-4.40445e-10	-0.492167	8.04046e-14	-4.40445e-10	-0.571659	0.000235178	-4.40445e-10	-0.541906
21497080	chr9:21497080:A:G	1.90918e-20	-2.22568	-1.19997	5.43657e-15	-2.07849	-1.1871	1.59853e-05	-2.03784	-1.19274
21498197	chr9:21498197:G:A	6.4622e-20	-1.17569	-1.03066	1.15421e-14	-1.43464	-1.07809	4.04733e-05	-1.24286	-1.05875
21498363	chr9:21498363:C:T	1.75159e-19	-4.40445e-10	-1.20921	4.31477e-14	-4.40445e-10	-1.1941	0.000122979	-4.40445e-10	-1.19023
21498492	chr9:21498492:T:C	1.7476e-19	-4.40445e-10	-1.21149	4.24547e-14	-4.40445e-10	-1.21029	0.000120573	-4.40445e-10	-1.20999
21498509	chr9:21498509:A:G	1.97922e-19	-4.40445e-10	-1.08703	4.86519e-14	-4.40445e-10	-1.07404	0.000136815	-4.40445e-10	-1.08362
21498620	chr9:21498620:T:C	2.43151e-20	-1.98213	-1.20167	5.18567e-15	-2.11291	-1.19992	1.55506e-05	-2.05473	-1.20342
21498667	chr9:21498667:C:T	6.39248e-20	-2.2172	-2.57401e-10	1.57377e-14	-2.20267	-2.57401e-10	4.45237e-05	-2.20623	-2.57401e-10
21499300	chr9:21499300:A:C	3.86208e-20	-1.54283	-1.17829	7.57818e-15	-1.75839	-1.17506	2.44231e-05	-1.62606	-1.18066
21499565	chr9:21499565:G:A	1.12767e-19	-1.64958	-2.57401e-10	2.44769e-14	-1.761	-2.57401e-10	7.12232e-05	-1.73643	-2.57401e-10
21499625	chr9:21499625:A:C	1.88247e-20	-2.2291	-1.21064	5.25277e-15	-2.09484	-1.20513	1.55382e-05	-2.05112	-1.20783
21499794	chr9:21499794:A:G	1.9791e-20	-2.23602	-1.15366	5.64959e-15	-2.12353	-1.10361	1.65732e-05	-2.08966	-1.1048
21499853	chr9:21499853:T:G	5.79641e-20	-2.2134	-0.101678	1.35579e-14	-2.15363	-0.198128	3.78475e-05	-2.18513	-0.18355
21501549	chr9:21501549:A:G	3.19985e-20	-1.69969	-1.20952	1.02745e-14	-1.43462	-1.19444	3.56588e-05	-1.22983	-1.19843
21501590	chr9:21501590:G:A	3.4715e-20	-1.79161	-1.03612	1.01668e-14	-1.67716	-0.962439	3.53515e-05	-1.4421	-0.994807
21501973	chr9:21501973:A:C	6.2606e-20	-2.23804	-2.57401e-10	4.00382e-14	-1.2689	-2.57401e-10	6.32476e-05	-1.85519	-2.57401e-10
21502924	chr9:21502924:C:T	4.73925e-20	-1.41517	-1.10127	6.62895e-15	-1.93961	-1.12767	2.28813e-05	-1.75763	-1.1143
21503339	chr9:21503339:G:A	2.25931e-20	-2.04981	-1.20745	5.7899e-15	-1.99902	-1.20359	1.63903e-05	-2.00473	-1.20083
21503813	chr9:21503813:T:G	1.92851e-20	-2.21068	-1.20489	5.39636e-15	-2.07938	-1.19362	1.56483e-05	-2.05627	-1.19562
21503846	chr9:21503846:G:A	1.86787e-19	-4.40445e-10	-1.14493	4.5196e-14	-4.40445e-10	-1.14772	0.000127485	-4.40445e-10	-1.15425
21503903	chr9:21503903:T:C	2.40554e-20	-2.06149	-1.13305	6.29517e-15	-2.01304	-1.10591	1.8086e-05	-1.99626	-1.11085
21503937	chr9:21503937:C:T	5.62852e-19	-4.40445e-10	-0.0418895	1.36374e-13	-4.40445e-10	-0.0433268	0.000391391	-4.40445e-10	-0.0325398
21504204	chr9:21504204:A:G	3.14331e-20	-1.82036	-1.10668	7.97007e-15	-1.74135	-1.14169	2.70301e-05	-1.57186	-1.13344
21504584	chr9:21504584:T:C	2.896e-20	-1.88566	-1.12334	8.00435e-15	-1.78041	-1.09833	2.11535e-05	-1.84298	-1.10746
21504974	chr9:21504974:G:A	3.14128e-20	-1.71663	-1.21106	8.45907e-15	-1.61562	-1.20788	2.82723e-05	-1.45175	-1.20861
21505195	chr9:21505195:T:C	1.93394e-19	-4.40445e-10	-1.11018	4.92623e-14	-4.40445e-10	-1.06157	0.000144576	-4.40445e-10	-1.02844
21505539	chr9:21505539:G:A	6.12715e-19	0.0429945	-2.57401e-10	2.01292e-13	0.346027	-2.57401e-10	0.000383209	-0.0536677	-2.57401e-10
21505689	chr9:21505689:T:C	4.1495e-19	-4.40445e-10	-0.346748	9.04739e-14	-4.40445e-10	-0.453668	0.000278465	-4.40445e-10	-0.372954
21505771	chr9:21505771:T:C	4.35471e-19	-4.40445e-10	-0.298477	9.46751e-14	-4.40445e-10	-0.408279	0.000292129	-4.40445e-10	-0.325053
21506119	chr9:21506119:C:T	3.93067e-20	-1.5083	-1.19521	1.12155e-14	-1.3832	-1.15824	3.90214e-05	-1.1771	-1.16104
21506319	chr9:21506319:A:G	3.30468e-20	-1.66726	-1.20972	9.02743e-15	-1.54943	-1.20903	3.08803e-05	-1.36362	-1.20851
21506329	chr9:21506329:G:A	3.24499e-20	-1.68905	-1.20616	8.83139e-15	-1.56924	-1.21118	2.98238e-05	-1.396	-1.21094
21506357	chr9:21506357:G:T	2.3438e-20	-2.16326	-1.05729	7.42321e-15	-1.88706	-1.06706	2.17488e-05	-1.87142	-1.05127
21506560	chr9:21506560:G:T	3.62204e-20	-1.59938	-1.1859	9.74813e-15	-1.47498	-1.20667	3.36446e-05	-1.27914	-1.20726
21506689	chr9:21506689:TG:T	1.75997e-19	-4.40445e-10	-1.20444	4.3066e-14	-4.40445e-10	-1.196	0.000121605	-4.40445e-10	-1.20147
21506731	chr9:21506731:A:T	1.90916e-20	-2.23269	-1.19297	4.81973e-15	-2.19928	-1.18673	1.35326e-05	-2.20792	-1.18923
21506987	chr9:21506987:C:A	6.91035e-20	-2.1393	-2.57401e-10	1.90404e-14	-2.01217	-2.57401e-10	6.64429e-05	-1.8059	-2.57401e-10
21507093	chr9:21507093:T:C	4.33533e-19	-4.40445e-10	-0.302939	9.42921e-14	-4.40445e-10	-0.412333	0.000291021	-4.40445e-10	-0.328851
21507131	chr9:21507131:G:C	9.50012e-20	-2.23772	0.416706	2.1568e-14	-2.21038	0.322866	5.96527e-05	-2.22801	0.314303
21507600	chr9:21507600:C:T	3.0761e-19	-4.40445e-10	-0.646072	7.64703e-14	-4.40445e-10	-0.621828	0.000218994	-4.40445e-10	-0.613204
21508002	chr9:21508002:G:A	3.22079e-19	-4.40445e-10	-0.600108	8.01668e-14	-4.40445e-10	-0.57462	0.000229566	-4.40445e-10	-0.566056
21508066	chr9:21508066:GT:G	3.07797e-20	-1.76506	-1.18299	8.91238e-15	-1.56621	-1.20508	3.16872e-05	-1.34307	-1.20326
21508074	chr9:21508074:T:C	6.45552e-20	-2.20739	-2.57401e-10	1.52315e-14	-2.23536	-2.57401e-10	4.39448e-05	-2.21931	-2.57401e-10
21508107	chr9:21508107:C:G	2.88015e-20	-1.86369	-1.15079	8.97251e-15	-1.66994	-1.09463	3.11165e-05	-1.46541	-1.0991
21508219	chr9:21508219:T:G	2.97457e-20	-1.78163	-1.2006	8.22106e-15	-1.68261	-1.16942	2.76149e-05	-1.51215	-1.17175
21508388	chr9:21508388:G:A	2.57607e-19	-4.40445e-10	-0.823471	6.36154e-14	-4.40445e-10	-0.805875	0.000181939	-4.40445e-10	-0.798576
21508406	chr9:21508406:A:G	3.46553e-20	-1.72559	-1.10387	9.63447e-15	-1.66726	-1.02612	3.3393e-05	-1.46143	-1.03247
21508671	chr9:21508671:AAATAC:A	1.94067e-20	-2.21123	-1.19806	4.83666e-15	-2.17682	-1.20568	1.30011e-05	-2.23171	-1.2055
21508691	chr9:21508691:C:A	3.55561e-20	-1.77503	-1.02877	1.15758e-14	-1.57107	-0.938744	4.06777e-05	-1.35189	-0.94468
21508725	chr9:21508725:TTACA:T	3.73095e-20	-1.54425	-1.21141	1.01438e-14	-1.43976	-1.20211	3.49541e-05	-1.24529	-1.20292
21508762	chr9:21508762:T:TTTTC	3.27864e-20	-1.75372	-1.13117	9.40243e-15	-1.65133	-1.06643	3.14491e-05	-1.48486	-1.06902
21509633	chr9:21509633:C:A	1.75854e-19	-4.40445e-10	-1.20525	4.26742e-14	-4.40445e-10	-1.20513	0.000120842	-4.40445e-10	-1.20777
21509793	chr9:21509793:G:A	4.70155e-19	-4.40445e-10	-0.221844	1.05188e-13	-4.40445e-10	-0.302977	0.000314818	-4.40445e-10	-0.250251
21510161	chr9:21510161:C:A	4.77816e-20	-1.30866	-1.19961	6.55626e-15	-1.90335	-1.17496	2.274e-05	-1.71993	-1.15819
21510488	chr9:21510488:A:G	1.76424e-19	-4.40445e-10	-1.20202	4.28964e-14	-4.40445e-10	-1.19994	0.000121149	-4.40445e-10	-1.20522
21510695	chr9:21510695:A:C	2.87197e-19	-4.40445e-10	-0.714737	7.70765e-14	-4.40445e-10	-0.613931	0.000241247	-4.40445e-10	-0.516427
21510726	chr9:21510726:C:T	4.65374e-20	-1.34484	-1.18981	6.51758e-15	-1.92606	-1.15817	2.25573e-05	-1.74758	-1.13861
21510938	chr9:21510938:A:C	3.02455e-19	-4.40445e-10	-0.662974	8.22613e-14	-4.40445e-10	-0.548829	0.000259293	-4.40445e-10	-0.444291
21511648	chr9:21511648:A:G	2.35022e-19	-4.40445e-10	-0.915225	5.52727e-14	-4.40445e-10	-0.946451	0.000161603	-4.40445e-10	-0.917102
21511849	chr9:21511849:G:T	7.01643e-20	-2.12407	-2.57401e-10	1.60332e-14	-2.18407	-2.57401e-10	4.55383e-05	-2.18369	-2.57401e-10
21511934	chr9:21511934:G:GC	3.14086e-19	-4.40445e-10	-0.625238	7.83605e-14	-4.40445e-10	-0.59741	0.00022328	-4.40445e-10	-0.593821
21513100	chr9:21513100:C:T	2.89134e-20	-2.20726	-0.803342	7.40891e-15	-2.16312	-0.792931	2.10409e-05	-2.17283	-0.782948
21513527	chr9:21513527:A:G	2.02974e-20	-2.22651	-1.1379	5.20479e-15	-2.18286	-1.12629	1.44931e-05	-2.19651	-1.13207
21513766	chr9:21513766:T:C	2.59558e-19	-4.40445e-10	-0.815926	6.30797e-14	-4.40445e-10	-0.814331	0.000181716	-4.40445e-10	-0.799804
21514029	chr9:21514029:T:C	2.49352e-19	-4.40445e-10	-0.856039	5.53046e-14	-4.40445e-10	-0.945874	0.000162697	-4.40445e-10	-0.910355
21514317	chr9:21514317:G:A	2.59898e-19	-4.40445e-10	-0.814614	6.49474e-14	-4.40445e-10	-0.785152	0.000197641	-4.40445e-10	-0.715796
21514327	chr9:21514327:T:C	1.87432e-20	-2.23832	-1.20575	4.62062e-15	-2.2189	-1.2093	1.30562e-05	-2.22531	-1.20768
21514365	chr9:21514365:A:C	2.04751e-19	-4.40445e-10	-1.05311	5.24791e-14	-4.40445e-10	-0.998316	0.000155117	-4.40445e-10	-0.958069
21514367	chr9:21514367:T:C	1.77947e-19	-4.40445e-10	-1.19342	4.37153e-14	-4.40445e-10	-1.18103	0.000123174	-4.40445e-10	-1.18865
21515214	chr9:21515214:G:A	2.77617e-19	-4.40445e-10	-0.748663	6.75608e-14	-4.40445e-10	-0.745702	0.000194984	-4.40445e-10	-0.72933
21515289	chr9:21515289:T:C	1.89529e-19	-4.40445e-10	-1.13037	4.59452e-14	-4.40445e-10	-1.13128	0.000132786	-4.40445e-10	-1.11351
21515297	chr9:21515297:G:A	2.07967e-19	-4.40445e-10	-1.03753	4.91596e-14	-4.40445e-10	-1.06366	0.000144017	-4.40445e-10	-1.03232
21515796	chr9:21515796:C:A	3.30302e-20	-2.06786	-0.80962	6.81666e-15	-2.20347	-0.835888	2.08314e-05	-2.14269	-0.823092
21515951	chr9:21515951:T:C	1.00549e-19	-2.17359	0.40932	2.45141e-14	-2.07456	0.315083	6.61807e-05	-2.11875	0.308887
21516536	chr9:21516536:T:C	1.75112e-19	-4.40445e-10	-1.20948	4.42474e-14	-4.40445e-10	-1.16893	0.000121187	-4.40445e-10	-1.20492
21516627	chr9:21516627:TA:T	2.40842e-19	-4.40445e-10	-0.890765	5.9526e-14	-4.40445e-10	-0.872317	0.000169238	-4.40445e-10	-0.87094
21516629	chr9:21516629:G:C	2.40842e-19	-4.40445e-10	-0.890765	5.9526e-14	-4.40445e-10	-0.872317	0.000169238	-4.40445e-10	-0.87094
21516631	chr9:21516631:G:C	2.07943e-19	-4.40445e-10	-1.03764	4.91767e-14	-4.40445e-10	-1.06331	0.000144116	-4.40445e-10	-1.03163
21516673	chr9:21516673:T:C	2.42828e-19	-4.40445e-10	-0.882554	6.0027e-14	-4.40445e-10	-0.863935	0.00017067	-4.40445e-10	-0.862515
21516773	chr9:21516773:T:C	1.98941e-20	-2.19708	-1.1874	4.67167e-15	-2.23691	-1.1803	1.31322e-05	-2.23713	-1.19004
21516834	chr9:21516834:G:A	3.01667e-20	-2.12587	-0.842293	8.64595e-15	-1.94385	-0.857789	2.37757e-05	-1.98685	-0.846732
21517925	chr9:21517925:A:G	6.25752e-20	-2.23854	-2.57401e-10	1.54407e-14	-2.22172	-2.57401e-10	4.35233e-05	-2.22895	-2.57401e-10
21518276	chr9:21518276:A:G	3.04737e-20	-1.93521	-1.02283	6.06009e-15	-2.12066	-1.03634	1.88709e-05	-2.03336	-1.03126
21518990	chr9:21518990:A:G	1.7482e-19	-4.40445e-10	-1.21115	4.3821e-14	-4.40445e-10	-1.17862	0.000120784	-4.40445e-10	-1.20824
21519296	chr9:21519296:T:A	3.32312e-20	-2.12801	-0.743409	7.08366e-15	-2.22819	-0.772753	2.13312e-05	-2.18678	-0.755297
21519905	chr9:21519905:C:A	3.24106e-20	-1.7574	-1.13902	9.27201e-15	-1.63299	-1.09874	3.13001e-05	-1.46213	-1.0965
21519922	chr9:21519922:T:C	4.71603e-20	-1.37437	-1.14698	6.98855e-15	-1.91382	-1.10063	2.43196e-05	-1.73863	-1.07233
21520082	chr9:21520082:A:G	6.25759e-20	-2.23853	-2.57401e-10	1.51907e-14	-2.23805	-2.57401e-10	4.35307e-05	-2.22878	-2.57401e-10
21520275	chr9:21520275:T:C	1.8816e-20	-2.22951	-1.21069	5.02984e-15	-2.13289	-1.21045	1.42052e-05	-2.13715	-1.21149
21520527	chr9:21520527:T:C	1.77049e-19	-4.40445e-10	-1.19848	4.2404e-14	-4.40445e-10	-1.21149	0.000120485	-4.40445e-10	-1.21072
21520677	chr9:21520677:T:A	3.01555e-19	-4.40445e-10	-0.665953	7.50607e-14	-4.40445e-10	-0.640432	0.000213941	-4.40445e-10	-0.636548
21520963	chr9:21520963:T:C	3.93005e-20	-1.5447	-1.15897	7.26596e-15	-1.80147	-1.17406	2.16257e-05	-1.76099	-1.16738
21520964	chr9:21520964:A:G	2.20047e-20	-2.07215	-1.21149	5.66308e-15	-2.01754	-1.20722	1.73559e-05	-1.94162	-1.20669
21521222	chr9:21521222:G:A	1.90575e-20	-2.21627	-1.21118	4.83546e-15	-2.17212	-1.21063	1.29576e-05	-2.22972	-1.21084
21521879	chr9:21521879:C:G	6.18755e-20	-1.61772	-0.632066	8.78023e-15	-2.08928	-0.696951	2.98803e-05	-1.94004	-0.665008
21521969	chr9:21521969:G:C	1.14044e-19	-1.63832	-2.57401e-10	1.66687e-14	-2.1452	-2.57401e-10	6.52037e-05	-1.82473	-2.57401e-10
21522039	chr9:21522039:T:C	6.3771e-20	-2.21961	-2.57401e-10	2.94548e-14	-1.57587	-2.57401e-10	5.25891e-05	-2.03974	-2.57401e-10
21522294	chr9:21522294:A:G	2.32992e-20	-2.04061	-1.18588	6.61687e-15	-1.876	-1.1931	1.76829e-05	-1.94822	-1.18143
21522385	chr9:21522385:T:C	5.25042e-19	-4.40445e-10	-0.111428	1.46351e-13	-4.40445e-10	0.0272808	0.000485318	-4.40445e-10	0.182558
21523155	chr9:21523155:C:T	3.60209e-20	-1.60139	-1.18942	9.88993e-15	-1.47043	-1.19678	2.70498e-05	-1.51021	-1.19436
21524216	chr9:21524216:G:C	2.53931e-19	-4.40445e-10	-0.837842	6.31389e-14	-4.40445e-10	-0.813393	0.000179648	-4.40445e-10	-0.811249
21524349	chr9:21524349:C:T	1.75189e-19	-4.40445e-10	-1.20904	4.24102e-14	-4.40445e-10	-1.21134	0.000120546	-4.40445e-10	-1.21021
21524603	chr9:21524603:T:C	2.17035e-19	-0.994846	-2.57401e-10	4.23988e-14	-1.21161	-2.57401e-10	0.000116623	-1.2433	-2.57401e-10
21525323	chr9:21525323:C:T	1.80952e-19	-4.40445e-10	-1.17668	4.3027e-14	-4.40445e-10	-1.1969	0.000120825	-4.40445e-10	-1.20791
21525353	chr9:21525353:G:A	4.86131e-19	-4.40445e-10	-0.188427	1.34679e-13	-4.40445e-10	-0.0558353	0.000443632	-4.40445e-10	0.0927473
21525924	chr9:21525924:G:C	1.08667e-19	-1.68661	-2.57401e-10	2.09802e-14	-1.91515	-2.57401e-10	6.14605e-05	-1.88385	-2.57401e-10
21526070	chr9:21526070:T:C	6.85354e-20	-2.14755	-2.57401e-10	1.5192e-14	-2.23796	-2.57401e-10	4.54444e-05	-2.18576	-2.57401e-10
21526262	chr9:21526262:G:A	1.74759e-19	-4.40445e-10	-1.2115	4.24653e-14	-4.40445e-10	-1.21004	0.000120419	-4.40445e-10	-1.21127
21526318	chr9:21526318:A:C	2.3703e-20	-2.02264	-1.18666	6.2915e-15	-1.96231	-1.15722	1.91651e-05	-1.89295	-1.15621
21526340	chr9:21526340:A:AG	1.7633e-19	-4.40445e-10	-1.20255	4.42741e-14	-4.40445e-10	-1.16833	0.000124466	-4.40445e-10	-1.17822
21526342	chr9:21526342:G:A	6.72504e-20	-2.16648	-2.57401e-10	1.77778e-14	-2.08078	-2.57401e-10	5.00529e-05	-2.08917	-2.57401e-10
21526369	chr9:21526369:C:T	3.65328e-20	-2.23304	-0.543651	1.03255e-14	-2.09195	-0.532159	2.85948e-05	-2.07495	-0.574075
21526450	chr9:21526450:T:C	2.90426e-20	-1.99555	-1.01059	7.10401e-15	-1.95	-1.04807	2.01572e-05	-1.96725	-1.03144
21526709	chr9:21526709:A:G	3.01211e-20	-1.77359	-1.19609	5.96246e-15	-1.97411	-1.19914	1.74594e-05	-1.94585	-1.19652
21527302	chr9:21527302:T:C	2.82277e-19	-4.40445e-10	-0.732017	6.93057e-14	-4.40445e-10	-0.720203	0.000196845	-4.40445e-10	-0.719831
21527499	chr9:21527499:G:A	2.827e-20	-1.95006	-1.08304	7.56389e-15	-1.87651	-1.05883	2.40903e-05	-1.73354	-1.0869
21527964	chr9:21527964:G:A	1.01688e-19	-1.753	-2.57401e-10	4.26011e-14	-1.20685	-2.57401e-10	8.79333e-05	-1.52567	-2.57401e-10
21528006	chr9:21528006:T:G	2.13199e-20	-2.23843	-1.07684	5.60442e-15	-2.17259	-1.06259	1.54155e-05	-2.18049	-1.08639
21528059	chr9:21528059:G:T	4.67081e-20	-1.5568	-0.974187	6.47685e-15	-2.07232	-1.01818	2.19382e-05	-1.91702	-0.996999
21528321	chr9:21528321:T:A	3.12789e-19	-4.40445e-10	-0.629377	8.51382e-14	-4.40445e-10	-0.514455	0.000267848	-4.40445e-10	-0.411829
21528337	chr9:21528337:A:T	4.64378e-20	-1.52754	-1.00925	6.38963e-15	-2.06187	-1.04218	2.16015e-05	-1.90065	-1.02883
21528552	chr9:21528552:C:A	1.78287e-19	-4.40445e-10	-1.19151	4.24412e-14	-4.40445e-10	-1.21061	0.000120755	-4.40445e-10	-1.20849
21528853	chr9:21528853:T:C	4.40502e-20	-1.96247	-0.627103	9.64485e-15	-2.08096	-0.611347	2.82132e-05	-2.06418	-0.598275
21528905	chr9:21528905:T:C	1.99798e-20	-2.23442	-1.14576	5.85283e-15	-2.02575	-1.16606	1.50101e-05	-2.13432	-1.15921
21528955	chr9:21528955:C:A	5.31458e-20	-1.38846	-1.01341	6.85368e-15	-1.98843	-1.04551	2.37326e-05	-1.80283	-1.03256
21528997	chr9:21528997:A:T	6.4657e-20	-2.20581	-2.57401e-10	2.77968e-14	-1.63381	-2.57401e-10	5.10007e-05	-2.07041	-2.57401e-10
21529258	chr9:21529258:T:C	6.39176e-20	-2.21731	-2.57401e-10	2.93768e-14	-1.57852	-2.57401e-10	5.25185e-05	-2.04108	-2.57401e-10
21529281	chr9:21529281:A:C	2.49652e-20	-2.23157	-0.925857	6.77089e-15	-2.13566	-0.910436	1.85266e-05	-2.14111	-0.94193
21529556	chr9:21529556:A:AG	2.56408e-20	-2.06676	-1.06396	5.18361e-15	-2.21923	-1.094	1.46276e-05	-2.23736	-1.08198
21530053	chr9:21530053:T:C	2.85205e-20	-1.81824	-1.20604	7.3214e-15	-1.75864	-1.20929	2.03704e-05	-1.77987	-1.20829
21530103	chr9:21530103:T:C	6.40782e-20	-2.2148	-2.57401e-10	2.9089e-14	-1.58837	-2.57401e-10	5.22824e-05	-2.04559	-2.57401e-10
21530183	chr9:21530183:C:T	4.12052e-20	-2.23457	-0.421768	1.16207e-14	-2.09586	-0.410084	3.19507e-05	-2.08083	-0.45722
21530468	chr9:21530468:T:G	5.03712e-19	-4.40445e-10	-0.1529	1.0948e-13	-4.40445e-10	-0.262989	0.00033978	-4.40445e-10	-0.17395
21530610	chr9:21530610:G:A	3.01477e-20	-1.92126	-1.04754	8.1144e-15	-1.84259	-1.0225	2.58371e-05	-1.69695	-1.05349
21530645	chr9:21530645:T:C	4.36019e-20	-1.58188	-1.01792	6.15909e-15	-2.09162	-1.04918	2.06118e-05	-1.93979	-1.0366
21531048	chr9:21531048:A:G	1.47729e-19	-1.37953	-2.57401e-10	2.69742e-14	-1.66385	-2.57401e-10	7.93371e-05	-1.62854	-2.57401e-10
21531560	chr9:21531560:A:T	4.28071e-20	-1.61735	-1.00085	6.13921e-15	-2.10922	-1.03481	2.04356e-05	-1.96372	-1.02125
21531630	chr9:21531630:C:T	2.94238e-20	-2.2367	-0.7564	8.21465e-15	-2.10876	-0.744046	2.26258e-05	-2.09711	-0.786052
21531638	chr9:21531638:C:T	2.98921e-20	-2.23605	-0.741262	8.38339e-15	-2.10371	-0.72877	2.30785e-05	-2.09153	-0.771818
21531654	chr9:21531654:C:A	2.40962e-19	-4.40445e-10	-0.890265	5.93144e-14	-4.40445e-10	-0.875878	0.000168809	-4.40445e-10	-0.873482
21531991	chr9:21531991:G:A	1.74821e-19	-4.40445e-10	-1.21114	4.242e-14	-4.40445e-10	-1.21111	0.000120392	-4.40445e-10	-1.2115
21532483	chr9:21532483:A:G	1.95593e-19	-4.40445e-10	-1.09887	4.70608e-14	-4.40445e-10	-1.10729	0.000133304	-4.40445e-10	-1.10962
21532566	chr9:21532566:C:T	2.4499e-20	-2.07744	-1.09884	6.82025e-15	-1.99568	-1.04315	2.1539e-05	-1.88768	-1.0447
21532583	chr9:21532583:A:G	6.62357e-19	-4.40445e-10	0.120899	1.65823e-13	-4.40445e-10	0.152194	0.000497311	-4.40445e-10	0.206968
21533623	chr9:21533623:A:G	3.64534e-20	-1.65835	-1.12052	6.8322e-15	-1.89725	-1.13983	2.0353e-05	-1.85743	-1.13159
21533747	chr9:21533747:T:C	1.91272e-19	-4.40445e-10	-1.12121	4.55284e-14	-4.40445e-10	-1.14039	0.000129473	-4.40445e-10	-1.13878
21533956	chr9:21533956:A:T	5.70609e-20	-1.32917	-1.00161	7.16633e-15	-1.95592	-1.03341	2.44227e-05	-1.78626	-1.02047
21534180	chr9:21534180:A:C	1.74906e-19	-4.40445e-10	-1.21066	4.24034e-14	-4.40445e-10	-1.2115	0.000120454	-4.40445e-10	-1.21098
21534216	chr9:21534216:C:A	2.04387e-20	-2.1601	-1.19738	4.60219e-15	-2.22249	-1.2097	1.29037e-05	-2.23812	-1.20661
21534478	chr9:21534478:A:T	5.88392e-20	-1.29634	-1.00375	7.29874e-15	-1.93562	-1.03541	2.5002e-05	-1.76078	-1.02251
21534621	chr9:21534621:A:T	5.93927e-20	-1.29862	-0.992113	7.36616e-15	-1.93722	-1.02462	2.52296e-05	-1.76285	-1.01138
21534622	chr9:21534622:T:A	6.25617e-20	-1.24402	-0.994732	7.57945e-15	-1.9062	-1.02709	2.6168e-05	-1.72381	-1.0139
21534731	chr9:21534731:A:C	2.71443e-19	-4.40445e-10	-0.771152	6.74377e-14	-4.40445e-10	-0.747526	0.000191962	-4.40445e-10	-0.744951
21534920	chr9:21534920:A:G	1.91351e-20	-2.2384	-1.18498	4.93424e-15	-2.18787	-1.17466	1.37906e-05	-2.19224	-1.18602
21535411	chr9:21535411:A:G	3.09127e-19	-4.40445e-10	-0.641154	8.38443e-14	-4.40445e-10	-0.529769	0.000264508	-4.40445e-10	-0.424377
21535515	chr9:21535515:G:A	1.96961e-19	-4.40445e-10	-1.0919	5.02053e-14	-4.40445e-10	-1.04261	0.000148118	-4.40445e-10	-1.00424
21535577	chr9:21535577:G:A	1.91423e-20	-2.21844	-1.20456	4.64359e-15	-2.21956	-1.20369	1.30913e-05	-2.22214	-1.20816
21535800	chr9:21535800:T:C	6.39345e-20	-1.22539	-0.991655	7.6278e-15	-1.90116	-1.02577	2.63772e-05	-1.71786	-1.01189
21535873	chr9:21535873:T:C	3.11155e-20	-1.72645	-1.21074	6.12038e-15	-1.93603	-1.21108	1.79034e-05	-1.90658	-1.21068
21536424	chr9:21536424:T:C	5.9611e-20	-1.24578	-1.04129	7.22305e-15	-1.91061	-1.07085	2.48359e-05	-1.73171	-1.05824
21536429	chr9:21536429:C:A	3.61259e-20	-1.6975	-1.09039	6.9815e-15	-1.91556	-1.09991	2.06078e-05	-1.8859	-1.09068
21536554	chr9:21536554:G:A	1.02629e-19	-1.74378	-2.57401e-10	3.82804e-14	-1.31379	-2.57401e-10	7.49743e-05	-1.6851	-2.57401e-10
21536670	chr9:21536670:C:T	6.38928e-20	-2.2177	-2.57401e-10	2.88711e-14	-1.59589	-2.57401e-10	5.2248e-05	-2.04625	-2.57401e-10
21536740	chr9:21536740:G:A	6.14319e-20	-1.19347	-1.0635	7.29324e-15	-1.87971	-1.09207	2.52423e-05	-1.69377	-1.07996
21536772	chr9:21536772:A:G	1.73392e-19	-1.21935	-2.57401e-10	3.10805e-14	-1.52215	-2.57401e-10	7.8379e-05	-1.64069	-2.57401e-10
21536914	chr9:21536914:A:C	3.28771e-20	-2.01294	-0.869185	6.26533e-15	-2.20938	-0.914323	1.91889e-05	-2.15758	-0.890339
21537089	chr9:21537089:A:C	3.07118e-20	-1.93406	-1.01619	5.64204e-15	-2.17828	-1.0502	1.74635e-05	-2.10993	-1.03221
21539161	chr9:21539161:C:T	1.77628e-19	-4.40445e-10	-1.19521	4.30484e-14	-4.40445e-10	-1.1964	0.000122287	-4.40445e-10	-1.19588
21539954	chr9:21539954:GA:G	3.96165e-20	-1.55055	-1.14511	1.04173e-14	-1.4857	-1.12957	2.8469e-05	-1.5172	-1.13623
21540102	chr9:21540102:T:A	1.8703e-19	-4.40445e-10	-1.14364	4.68971e-14	-4.40445e-10	-1.11077	0.000137293	-4.40445e-10	-1.08013
21540553	chr9:21540553:A:C	4.23186e-20	-2.0489	-0.580778	8.15996e-15	-2.21777	-0.641721	2.51709e-05	-2.16558	-0.610984
21542135	chr9:21542135:C:T	5.03839e-20	-1.57734	-0.877892	7.06359e-15	-2.08343	-0.920348	2.36694e-05	-1.9325	-0.90556
21542209	chr9:21542209:C:T	2.07697e-20	-2.23848	-1.10293	5.33464e-15	-2.16781	-1.1167	1.5406e-05	-2.17367	-1.09383
21542822	chr9:21542822:A:C	2.54859e-19	-4.40445e-10	-0.834194	6.31965e-14	-4.40445e-10	-0.812481	0.000179888	-4.40445e-10	-0.809915
21543204	chr9:21543204:A:G	2.14868e-20	-2.23531	-1.07215	5.7508e-15	-2.1493	-1.06009	1.58448e-05	-2.15749	-1.08192
21543209	chr9:21543209:G:C	2.61786e-19	-4.40445e-10	-0.80738	6.54364e-14	-4.40445e-10	-0.777651	0.000199052	-4.40445e-10	-0.708679
21543428	chr9:21543428:C:T	2.77353e-19	-4.40445e-10	-0.749613	6.76239e-14	-4.40445e-10	-0.744768	0.000191902	-4.40445e-10	-0.745263
21543445	chr9:21543445:A:G	2.73296e-20	-2.11392	-0.953015	5.65909e-15	-2.236	-0.989471	1.68247e-05	-2.20475	-0.974648
21543476	chr9:21543476:C:G	2.35911e-20	-2.00368	-1.21035	5.79691e-15	-1.99268	-1.20872	1.77403e-05	-1.91772	-1.20869
21543939	chr9:21543939:A:T	2.41452e-20	-1.97972	-1.2111	6.02209e-15	-1.96707	-1.19622	1.84613e-05	-1.88958	-1.19699
21544101	chr9:21544101:G:A	3.72053e-20	-1.59985	-1.1586	6.98235e-15	-1.85092	-1.16443	2.07543e-05	-1.80947	-1.16003
21544551	chr9:21544551:C:T	2.90456e-20	-2.07991	-0.926126	5.83031e-15	-2.23032	-0.96534	1.74987e-05	-2.19048	-0.949638
21544803	chr9:21544803:T:C	2.12131e-19	-4.40445e-10	-1.0177	4.98963e-14	-4.40445e-10	-1.04878	0.000143138	-4.40445e-10	-1.03844
21545489	chr9:21545489:A:T	6.2989e-20	-2.23195	-2.57401e-10	1.51855e-14	-2.23839	-2.57401e-10	4.31101e-05	-2.23849	-2.57401e-10
21545778	chr9:21545778:A:G	3.90327e-20	-1.91819	-0.792317	1.0931e-14	-1.89481	-0.672315	3.38332e-05	-1.80144	-0.679362
21546339	chr9:21546339:G:T	1.75094e-19	-4.40445e-10	-1.20958	4.24042e-14	-4.40445e-10	-1.21148	0.000120479	-4.40445e-10	-1.21077
21546650	chr9:21546650:T:C	1.85036e-19	-4.40445e-10	-1.15435	4.56517e-14	-4.40445e-10	-1.13769	0.000129905	-4.40445e-10	-1.13544
21547036	chr9:21547036:G:A	3.1072e-19	-4.40445e-10	-0.636015	8.45322e-14	-4.40445e-10	-0.521597	0.000263754	-4.40445e-10	-0.427229
21547489	chr9:21547489:T:C	2.80022e-19	-4.40445e-10	-0.740036	7.05242e-14	-4.40445e-10	-0.702774	0.000199586	-4.40445e-10	-0.706004
21547545	chr9:21547545:C:G	6.29342e-20	-2.23282	-2.57401e-10	3.32725e-14	-1.454	-2.57401e-10	5.62664e-05	-1.97215	-2.57401e-10
21548243	chr9:21548243:T:C	3.6061e-19	-4.40445e-10	-0.487108	9.94188e-14	-4.40445e-10	-0.359388	0.000316189	-4.40445e-10	-0.245907
21548621	chr9:21548621:T:G	2.20143e-19	-4.40445e-10	-0.980628	4.98562e-14	-4.40445e-10	-1.04959	0.000145499	-4.40445e-10	-1.02208
21548687	chr9:21548687:C:T	3.9132e-19	-4.40445e-10	-0.40538	8.56547e-14	-4.40445e-10	-0.508406	0.000263318	-4.40445e-10	-0.428885
21548921	chr9:21548921:C:T	6.32189e-20	-2.2283	-2.57401e-10	1.57132e-14	-2.20423	-2.57401e-10	4.41069e-05	-2.21563	-2.57401e-10
21549327	chr9:21549327:G:GCTGTTAAT	6.32955e-20	-2.22709	-2.57401e-10	3.15809e-14	-1.50618	-2.57401e-10	5.46294e-05	-2.00168	-2.57401e-10
21549639	chr9:21549639:A:G	3.09013e-20	-1.73741	-1.2067	7.78906e-15	-1.69639	-1.20962	2.14507e-05	-1.72772	-1.20877
21550528	chr9:21550528:C:T	2.45131e-19	-4.40445e-10	-0.873111	6.51206e-14	-4.40445e-10	-0.782488	0.000200868	-4.40445e-10	-0.699598
21550869	chr9:21550869:A:G	6.45227e-20	-2.20789	-2.57401e-10	1.69335e-14	-2.12943	-2.57401e-10	4.65081e-05	-2.16262	-2.57401e-10
21550888	chr9:21550888:TCTC:T	2.72216e-20	-2.03355	-1.03735	7.7339e-15	-1.90136	-1.01176	2.06083e-05	-1.95694	-1.01961
21550960	chr9:21550960:G:C	2.59153e-20	-2.0218	-1.09827	7.34881e-15	-1.8849	-1.07929	1.95456e-05	-1.94514	-1.08436
21551162	chr9:21551162:T:C	2.02003e-19	-4.40445e-10	-1.06662	5.07246e-14	-4.40445e-10	-1.03232	0.000149045	-4.40445e-10	-0.998
21551514	chr9:21551514:T:C	5.93612e-20	-1.94784	-0.343424	1.16998e-14	-2.13763	-0.361523	3.36364e-05	-2.09022	-0.396418
21551567	chr9:21551567:G:A	2.31822e-19	-4.40445e-10	-0.928934	4.8954e-14	-4.40445e-10	-1.06785	0.00013787	-4.40445e-10	-1.07593
21551615	chr9:21551615:G:A	6.43875e-20	-1.00554	-1.20445	3.46166e-14	-0.209611	-1.20479	7.03396e-05	-0.54486	-1.20405
21551648	chr9:21551648:T:C	1.96016e-20	-2.21303	-1.18626	4.55193e-15	-2.2385	-1.20468	1.30013e-05	-2.23564	-1.20156
21552053	chr9:21552053:A:G	2.1121e-20	-2.1181	-1.20654	4.58622e-15	-2.22613	-1.20954	1.37012e-05	-2.17359	-1.21118
21552265	chr9:21552265:T:C	4.75566e-18	-4.40445e-10	2.09219	1.02955e-12	-4.40445e-10	1.97815	0.00283922	-4.40445e-10	1.94904
21552596	chr9:21552596:A:G	3.7621e-19	-2.05482	1.61006	9.1745e-14	-1.83137	1.39165	0.00025264	-1.93411	1.46383
21553005	chr9:21553005:T:C	2.26257e-20	-2.18232	-1.0735	5.40766e-15	-2.23825	-1.03266	1.55844e-05	-2.21518	-1.0408
21553179	chr9:21553179:G:C	2.32305e-20	-2.20664	-1.0228	8.84125e-15	-1.7342	-1.04511	2.27016e-05	-1.83443	-1.04538
21553298	chr9:21553298:C:T	1.93048e-20	-2.2335	-1.18105	6.71118e-15	-1.86675	-1.18821	1.74518e-05	-1.95346	-1.18935
21553540	chr9:21553540:A:C	8.28534e-20	-1.95783	-2.57401e-10	2.66112e-14	-1.6774	-2.57401e-10	6.64067e-05	-1.80645	-2.57401e-10
21553877	chr9:21553877:A:T	2.26001e-20	-2.14674	-1.11021	5.38841e-15	-2.16293	-1.11155	1.59436e-05	-2.11402	-1.11917
21553981	chr9:21553981:G:T	2.29202e-20	-2.1811	-1.06179	5.26044e-15	-2.21458	-1.08394	1.48485e-05	-2.22744	-1.07691
21554095	chr9:21554095:C:T	9.37801e-20	-1.83395	-2.57401e-10	2.0823e-14	-1.92267	-2.57401e-10	6.07757e-05	-1.89506	-2.57401e-10
21554366	chr9:21554366:G:C	3.42241e-19	-4.40445e-10	-0.539392	1.04126e-13	-4.40445e-10	-0.313129	0.000256937	-4.40445e-10	-0.453417
21554409	chr9:21554409:A:C	5.31996e-19	-4.40445e-10	-0.0982699	1.22829e-13	-4.40445e-10	-0.147938	0.000362654	-4.40445e-10	-0.108797
21554458	chr9:21554458:C:T	2.99077e-20	-2.14713	-0.829663	6.29201e-15	-2.23039	-0.889065	1.92198e-05	-2.18379	-0.862513
21555168	chr9:21555168:T:C	7.36309e-20	-2.07584	-2.57401e-10	1.79873e-14	-2.06906	-2.57401e-10	4.8604e-05	-2.11854	-2.57401e-10
21555284	chr9:21555284:T:C	2.67949e-20	-2.08607	-1.00062	7.38423e-15	-1.99545	-0.963936	2.21759e-05	-1.94328	-0.95996
21555446	chr9:21555446:G:T	2.47486e-20	-2.16498	-1.00115	5.36172e-15	-2.23568	-1.04377	1.61238e-05	-2.19759	-1.02436
21555800	chr9:21555800:G:A	3.14554e-19	-4.40445e-10	-0.623749	9.38732e-14	-4.40445e-10	-0.416784	0.000233857	-4.40445e-10	-0.547538
21556241	chr9:21556241:G:A	2.64027e-19	-4.40445e-10	-0.798856	6.05546e-14	-4.40445e-10	-0.855185	0.000182457	-4.40445e-10	-0.795734
21556245	chr9:21556245:C:T	7.41206e-19	-4.40445e-10	0.233373	1.71201e-13	-4.40445e-10	0.184109	0.00050547	-4.40445e-10	0.223241
21556882	chr9:21556882:T:C	2.87933e-20	-2.06756	-0.947205	7.83895e-15	-1.96855	-0.931077	2.42654e-05	-1.90064	-0.912557
21556901	chr9:21556901:T:C	1.8282e-19	-4.40445e-10	-1.1664	4.55657e-14	-4.40445e-10	-1.13957	0.000127629	-4.40445e-10	-1.15312
21557112	chr9:21557112:T:A	2.24902e-19	-4.40445e-10	-0.959239	5.26451e-14	-4.40445e-10	-0.995158	0.000160086	-4.40445e-10	-0.926535
21557240	chr9:21557240:G:A	2.13886e-19	-4.40445e-10	-1.00946	4.94614e-14	-4.40445e-10	-1.05754	0.000145903	-4.40445e-10	-1.0193
21557359	chr9:21557359:C:T	3.92521e-19	-4.40445e-10	-0.402316	1.03452e-13	-4.40445e-10	-0.319622	0.000275425	-4.40445e-10	-0.383932
21557360	chr9:21557360:C:G	1.75622e-19	-4.40445e-10	-1.20657	4.31709e-14	-4.40445e-10	-1.19356	0.000121627	-4.40445e-10	-1.20129
21557407	chr9:21557407:A:C	4.97683e-20	-2.11974	-0.347783	1.01357e-14	-2.21701	-0.425657	3.1477e-05	-2.15426	-0.398731
21557645	chr9:21557645:T:C	3.18797e-19	-4.40445e-10	-0.610351	7.55757e-14	-4.40445e-10	-0.633596	0.000220827	-4.40445e-10	-0.604867
21557801	chr9:21557801:T:C	6.70842e-20	-2.16896	-2.57401e-10	1.53996e-14	-2.22439	-2.57401e-10	4.51323e-05	-2.19265	-2.57401e-10
21557902	chr9:21557902:C:G	3.86416e-19	-2.01846	1.60047	9.69956e-14	-1.77464	1.39057	0.000264365	-1.88727	1.46235
21558031	chr9:21558031:G:A	2.28961e-20	-2.15887	-1.08507	5.01147e-15	-2.23451	-1.11249	1.50111e-05	-2.19352	-1.09994
21558454	chr9:21558454:G:C	6.29777e-20	-2.23212	-2.57401e-10	1.56555e-14	-2.20791	-2.57401e-10	4.44363e-05	-2.20819	-2.57401e-10
21558726	chr9:21558726:G:T	4.00051e-19	-4.40445e-10	-0.383315	1.05758e-13	-4.40445e-10	-0.297579	0.000281176	-4.40445e-10	-0.363267
21558808	chr9:21558808:T:G	1.15156e-18	-4.40445e-10	0.673964	3.2066e-13	-4.40445e-10	0.811651	0.00101716	-4.40445e-10	0.922525
21558946	chr9:21558946:T:C	2.51471e-19	-4.40445e-10	-0.847577	5.70292e-14	-4.40445e-10	-0.915166	0.00017106	-4.40445e-10	-0.860233
21559012	chr9:21559012:A:C	1.12871e-19	-1.98562	0.336955	3.20618e-14	-1.73807	0.24701	8.26923e-05	-1.85114	0.264024
21559218	chr9:21559218:G:A	3.99258e-19	-4.40445e-10	-0.385297	1.05578e-13	-4.40445e-10	-0.299284	0.000281028	-4.40445e-10	-0.363794
21559646	chr9:21559646:CGCCGCG:C	6.8162e-19	-4.40445e-10	0.149567	1.8099e-13	-4.40445e-10	0.239711	0.000472705	-4.40445e-10	0.156224
21559652	chr9:21559652:G:A	1.3342e-19	-1.4814	-2.57401e-10	2.87597e-14	-1.59976	-2.57401e-10	7.8096e-05	-1.64431	-2.57401e-10
21560079	chr9:21560079:C:G	2.40073e-19	-4.40445e-10	-0.893962	5.66662e-14	-4.40445e-10	-0.921552	0.000164392	-4.40445e-10	-0.899997
21560492	chr9:21560492:A:G	1.95765e-19	-4.40445e-10	-1.09799	4.9642e-14	-4.40445e-10	-1.05389	0.000137494	-4.40445e-10	-1.07867
21561050	chr9:21561050:G:A	1.74932e-19	-4.40445e-10	-1.21051	4.24213e-14	-4.40445e-10	-1.21108	0.000120619	-4.40445e-10	-1.20961
21561313	chr9:21561313:A:G	6.9412e-19	-4.40445e-10	0.16774	1.46604e-13	-4.40445e-10	0.0290048	0.000508116	-4.40445e-10	0.228462
21561530	chr9:21561530:G:A	6.26435e-20	-1.06179	-1.17566	1.17922e-14	-1.29776	-1.19353	4.78248e-05	-0.953129	-1.18157
21561558	chr9:21561558:A:C	6.32063e-20	-2.2285	-2.57401e-10	1.54418e-14	-2.22165	-2.57401e-10	4.46828e-05	-2.20266	-2.57401e-10
21561614	chr9:21561614:A:G	1.96041e-19	-4.40445e-10	-1.09658	4.97252e-14	-4.40445e-10	-1.05222	0.000137705	-4.40445e-10	-1.07713
21561810	chr9:21561810:T:A	2.03005e-19	-1.74182	0.680146	5.27495e-14	-1.4898	0.496623	0.000157263	-1.63481	0.690486
21561969	chr9:21561969:C:T	2.45286e-20	-2.1468	-1.02827	5.49238e-15	-2.23633	-1.01904	1.63764e-05	-2.19865	-1.00776
21562853	chr9:21562853:A:T	2.39263e-19	-4.40445e-10	-0.897341	5.64826e-14	-4.40445e-10	-0.924796	0.000163836	-4.40445e-10	-0.903383
21562936	chr9:21562936:A:G	9.33993e-20	-1.83802	-2.57401e-10	3.78004e-14	-1.32641	-2.57401e-10	8.13431e-05	-1.60357	-2.57401e-10
21563070	chr9:21563070:A:G	7.89801e-19	-4.40445e-10	0.296875	1.77964e-13	-4.40445e-10	0.222853	0.000446268	-4.40445e-10	0.098672
21563374	chr9:21563374:A:T	2.5645e-19	-4.40445e-10	-0.827971	6.07192e-14	-4.40445e-10	-0.85247	0.000177096	-4.40445e-10	-0.825556
21564047	chr9:21564047:T:C	3.77636e-19	-4.40445e-10	-0.440976	1.16581e-13	-4.40445e-10	-0.200145	0.000285566	-4.40445e-10	-0.347773
21564229	chr9:21564229:G:A	4.41418e-19	-4.40445e-10	-0.284913	1.08247e-13	-4.40445e-10	-0.274316	0.00033412	-4.40445e-10	-0.190747
21564490	chr9:21564490:A:G	2.20995e-19	-4.40445e-10	-0.976766	5.09428e-14	-4.40445e-10	-1.02803	0.00015039	-4.40445e-10	-0.989013
21564584	chr9:21564584:G:C	2.7453e-19	-4.40445e-10	-0.759843	6.12047e-14	-4.40445e-10	-0.844505	0.000163377	-4.40445e-10	-0.906187
21564643	chr9:21564643:C:T	2.53328e-19	-4.40445e-10	-0.840219	6.00779e-14	-4.40445e-10	-0.863088	0.000174887	-4.40445e-10	-0.838105
21564789	chr9:21564789:T:C	3.58246e-20	-1.60819	-1.18808	5.57912e-15	-2.04348	-1.19621	2.04604e-05	-1.7979	-1.18585
21564912	chr9:21564912:C:T	2.53257e-19	-4.40445e-10	-0.840499	6.00601e-14	-4.40445e-10	-0.863384	0.000174835	-4.40445e-10	-0.838404
21564964	chr9:21564964:A:T	2.42637e-19	-4.40445e-10	-0.883338	6.10043e-14	-4.40445e-10	-0.847786	0.000170029	-4.40445e-10	-0.866279
21565237	chr9:21565237:A:G	2.5261e-19	-4.40445e-10	-0.84306	5.99115e-14	-4.40445e-10	-0.865862	0.000174376	-4.40445e-10	-0.841032
21565308	chr9:21565308:A:G	3.72353e-19	-4.40445e-10	-0.455064	9.05622e-14	-4.40445e-10	-0.452693	0.000251544	-4.40445e-10	-0.474631
21565459	chr9:21565459:T:C	4.76745e-19	-4.40445e-10	-0.207925	1.29376e-13	-4.40445e-10	-0.0960073	0.000343681	-4.40445e-10	-0.162534
21566161	chr9:21566161:C:A	2.52993e-19	-4.40445e-10	-0.841545	5.99956e-14	-4.40445e-10	-0.864459	0.00017464	-4.40445e-10	-0.839523
21566187	chr9:21566187:T:C	1.87235e-18	-4.40445e-10	1.16004	4.16223e-13	-4.40445e-10	1.07249	0.0014718	-4.40445e-10	1.29199
21566441	chr9:21566441:G:A	3.74665e-20	-2.08925	-0.662203	9.6442e-15	-1.98615	-0.706218	2.88544e-05	-1.98249	-0.657496
21566458	chr9:21566458:A:G	4.43689e-19	-4.40445e-10	-0.279782	1.02225e-13	-4.40445e-10	-0.331557	0.000301626	-4.40445e-10	-0.293059
21566731	chr9:21566731:G:A	2.47703e-20	-1.97552	-1.18974	6.66615e-15	-1.86592	-1.19577	1.66057e-05	-1.99989	-1.19261
21566902	chr9:21566902:G:A	2.33344e-19	-4.40445e-10	-0.92239	5.51487e-14	-4.40445e-10	-0.948697	0.000159822	-4.40445e-10	-0.928184
21567084	chr9:21567084:G:A	9.54148e-20	-1.81667	-2.57401e-10	6.61311e-14	-0.767091	-2.57401e-10	0.000106798	-1.33131	-2.57401e-10
21567270	chr9:21567270:G:A	2.19586e-18	-4.40445e-10	1.31943	5.40004e-13	-4.40445e-10	1.33285	0.00154876	-4.40445e-10	1.34296
21567308	chr9:21567308:C:T	2.31115e-19	-4.40445e-10	-0.931988	5.3106e-14	-4.40445e-10	-0.98644	0.000158157	-4.40445e-10	-0.938659
21567347	chr9:21567347:G:T	3.61638e-19	-4.40445e-10	-0.484261	1.1069e-13	-4.40445e-10	-0.251994	0.000272238	-4.40445e-10	-0.395571
21567652	chr9:21567652:C:T	3.27168e-20	-1.67564	-1.21138	7.12957e-15	-1.78976	-1.20472	2.46475e-05	-1.58731	-1.21026
21567763	chr9:21567763:C:T	1.89187e-19	-4.40445e-10	-1.13217	4.59868e-14	-4.40445e-10	-1.13038	0.000133205	-4.40445e-10	-1.11036
21568048	chr9:21568048:A:G	2.29181e-19	-4.40445e-10	-0.940395	5.2772e-14	-4.40445e-10	-0.992749	0.000156953	-4.40445e-10	-0.9463
21568121	chr9:21568121:A:T	2.91278e-20	-1.80287	-1.20034	5.00443e-15	-2.14236	-1.20605	1.70486e-05	-1.96773	-1.19845
21568506	chr9:21568506:C:T	6.73685e-20	-2.16473	-2.57401e-10	1.76113e-14	-2.09019	-2.57401e-10	6.11014e-05	-1.88971	-2.57401e-10
21568583	chr9:21568583:C:T	2.80439e-19	-4.40445e-10	-0.738551	6.5602e-14	-4.40445e-10	-0.775124	0.000190049	-4.40445e-10	-0.754963
21568673	chr9:21568673:A:G	6.9822e-20	-2.12896	-2.57401e-10	1.79806e-14	-2.06944	-2.57401e-10	5.12748e-05	-2.06505	-2.57401e-10
21568776	chr9:21568776:C:T	3.26668e-19	-4.40445e-10	-0.58596	7.72829e-14	-4.40445e-10	-0.611258	0.000224238	-4.40445e-10	-0.58954
21569159	chr9:21569159:T:C	4.85116e-19	-4.40445e-10	-0.190517	1.21015e-13	-4.40445e-10	-0.162819	0.000355581	-4.40445e-10	-0.128494
21569464	chr9:21569464:T:C	2.37176e-19	-4.40445e-10	-0.906104	5.4455e-14	-4.40445e-10	-0.961356	0.000162439	-4.40445e-10	-0.911942
21569471	chr9:21569471:T:C	2.69944e-19	-4.40445e-10	-0.77669	7.06414e-14	-4.40445e-10	-0.701114	0.000191777	-4.40445e-10	-0.745914
21569749	chr9:21569749:A:T	3.30829e-19	-0.573303	-2.57401e-10	7.35077e-14	-0.661339	-2.57401e-10	0.000182048	-0.797979	-2.57401e-10
21569856	chr9:21569856:T:C	4.09107e-20	-2.17087	-0.492643	1.11592e-14	-2.02462	-0.521853	2.9527e-05	-2.09932	-0.517622
21570353	chr9:21570353:C:T	3.12039e-20	-1.72534	-1.20902	6.78256e-15	-1.83291	-1.21147	2.34023e-05	-1.63878	-1.21064
21570470	chr9:21570470:T:G	1.97173e-19	-4.40445e-10	-1.09083	4.67561e-14	-4.40445e-10	-1.11378	0.000138742	-4.40445e-10	-1.06963
21571430	chr9:21571430:A:T	2.44651e-19	-4.40445e-10	-0.875072	6.34679e-14	-4.40445e-10	-0.808196	0.000173161	-4.40445e-10	-0.848024
21571468	chr9:21571468:G:A	3.86908e-20	-1.83016	-0.889143	6.23478e-15	-2.17392	-0.954663	2.16979e-05	-1.99628	-0.928754
21571514	chr9:21571514:G:C	7.80844e-20	-2.01711	-2.57401e-10	2.22117e-14	-1.85811	-2.57401e-10	8.54542e-05	-1.55427	-2.57401e-10
21571598	chr9:21571598:A:G	3.8821e-19	-4.40445e-10	-0.41336	9.25149e-14	-4.40445e-10	-0.43136	0.000269336	-4.40445e-10	-0.406287
21571710	chr9:21571710:A:G	2.44103e-19	-4.40445e-10	-0.877317	6.33334e-14	-4.40445e-10	-0.810316	0.000172938	-4.40445e-10	-0.849317
21571869	chr9:21571869:A:G	3.95077e-19	-4.40445e-10	-0.395825	9.41697e-14	-4.40445e-10	-0.413631	0.000274247	-4.40445e-10	-0.388218
21572132	chr9:21572132:A:G	3.9718e-19	-4.40445e-10	-0.390516	9.46617e-14	-4.40445e-10	-0.40842	0.00027569	-4.40445e-10	-0.382971
21572171	chr9:21572171:T:C	1.24077e-19	-1.554	-2.57401e-10	1.02285e-13	-0.330971	-2.57401e-10	0.00015049	-0.988349	-2.57401e-10
21572209	chr9:21572209:C:T	3.29509e-20	-1.67171	-1.20818	7.11217e-15	-1.78551	-1.21142	2.47384e-05	-1.5838	-1.21009
21572341	chr9:21572341:A:T	2.56659e-19	-4.40445e-10	-0.827158	6.11038e-14	-4.40445e-10	-0.846156	0.000177849	-4.40445e-10	-0.821312
21572421	chr9:21572421:A:G	2.34306e-19	-4.40445e-10	-0.918279	5.56964e-14	-4.40445e-10	-0.938814	0.000161336	-4.40445e-10	-0.918757
21572644	chr9:21572644:T:C	2.88121e-18	-4.40445e-10	1.59106	6.37161e-13	-4.40445e-10	1.49829	0.0023055	-4.40445e-10	1.74081
21572716	chr9:21572716:A:G	3.92427e-19	-2.09083	1.68827	9.30659e-14	-1.89121	1.46578	0.00025633	-1.98832	1.53254
21573017	chr9:21573017:T:C	3.03719e-20	-1.76048	-1.20091	6.59191e-15	-1.86466	-1.20823	2.25738e-05	-1.68099	-1.20447
21573050	chr9:21573050:G:A	3.16953e-20	-1.71794	-1.20079	6.83336e-15	-1.8288	-1.20812	2.3613e-05	-1.63609	-1.20436
21573136	chr9:21573136:G:T	2.07698e-19	-4.40445e-10	-1.03882	5.37628e-14	-4.40445e-10	-0.974148	0.00014815	-4.40445e-10	-1.00402
21573444	chr9:21573444:G:A	2.66957e-20	-1.95818	-1.13223	7.05397e-15	-1.88726	-1.11788	2.12937e-05	-1.82296	-1.12088
21574195	chr9:21574195:C:A	6.9466e-20	-1.51963	-0.614442	9.38322e-15	-2.06367	-0.656134	3.11108e-05	-1.94365	-0.621042
21574285	chr9:21574285:G:T	4.09307e-19	-4.40445e-10	-0.360441	9.76245e-14	-4.40445e-10	-0.377602	0.000284321	-4.40445e-10	-0.352144
21574693	chr9:21574693:T:C	3.8752e-19	-4.40445e-10	-0.415138	1.04274e-13	-4.40445e-10	-0.311703	0.000279125	-4.40445e-10	-0.370588
21574786	chr9:21574786:A:C	3.87867e-19	-4.40445e-10	-0.414242	9.24368e-14	-4.40445e-10	-0.432205	0.000269098	-4.40445e-10	-0.40717
21574975	chr9:21574975:T:C	2.46249e-19	-4.40445e-10	-0.868563	5.65e-14	-4.40445e-10	-0.924489	0.000169126	-4.40445e-10	-0.871602
21575618	chr9:21575618:C:T	4.09488e-19	-4.40445e-10	-0.359997	9.76716e-14	-4.40445e-10	-0.377119	0.000284456	-4.40445e-10	-0.351669
21575660	chr9:21575660:A:G	2.48157e-18	-4.40445e-10	1.44174	5.46182e-13	-4.40445e-10	1.34422	0.00197286	-4.40445e-10	1.58499
21575702	chr9:21575702:C:T	3.07921e-20	-2.22427	-0.723374	7.9503e-15	-2.07083	-0.81469	2.17056e-05	-2.13389	-0.790785
21575785	chr9:21575785:T:C	6.79713e-20	-2.15582	-2.57401e-10	1.74121e-14	-2.10156	-2.57401e-10	4.94897e-05	-2.10048	-2.57401e-10
21576439	chr9:21576439:C:T	2.27949e-19	-4.40445e-10	-0.945784	5.52548e-14	-4.40445e-10	-0.946775	0.000161995	-4.40445e-10	-0.914681
21576572	chr9:21576572:G:A	6.4207e-20	-2.21279	-2.57401e-10	1.56529e-14	-2.20808	-2.57401e-10	4.37848e-05	-2.22296	-2.57401e-10
21576652	chr9:21576652:G:C	8.15384e-20	-1.97383	-2.57401e-10	2.35756e-14	-1.79852	-2.57401e-10	9.26041e-05	-1.47391	-2.57401e-10
21576701	chr9:21576701:C:G	2.56285e-20	-2.01891	-1.11229	6.71467e-15	-1.96423	-1.0902	1.95857e-05	-1.93578	-1.09167
21577194	chr9:21577194:C:T	4.18254e-20	-2.07412	-0.567281	8.95601e-15	-2.23564	-0.530765	2.77414e-05	-2.151	-0.528327
21577767	chr9:21577767:G:T	1.05944e-19	-1.71199	-2.57401e-10	7.07027e-14	-0.700247	-2.57401e-10	0.000113658	-1.26906	-2.57401e-10
21577871	chr9:21577871:C:G	3.90926e-20	-1.56085	-1.14812	8.62059e-15	-1.63755	-1.16703	3.22384e-05	-1.37495	-1.15414
21577884	chr9:21577884:T:G	2.81998e-19	-4.40445e-10	-0.733006	6.90341e-14	-4.40445e-10	-0.72413	0.000196164	-4.40445e-10	-0.723295
21577971	chr9:21577971:T:C	3.21955e-20	-2.08531	-0.817767	6.45535e-15	-2.23711	-0.856712	1.914e-05	-2.22287	-0.827595
21578618	chr9:21578618:C:A	2.51216e-20	-1.93974	-1.21143	6.67803e-15	-1.84883	-1.21108	2.01583e-05	-1.78748	-1.21115
21578722	chr9:21578722:A:G	6.25732e-20	-2.23857	-2.57401e-10	1.53399e-14	-2.22827	-2.57401e-10	4.41716e-05	-2.21417	-2.57401e-10
21579038	chr9:21579038:G:GTA	7.90614e-20	-2.18382	0.179137	1.94827e-14	-2.22266	0.233454	5.53858e-05	-2.22439	0.236462
21579697	chr9:21579697:G:A	4.22079e-19	-4.40445e-10	-0.329713	1.289e-13	-4.40445e-10	-0.0996955	0.00031241	-4.40445e-10	-0.257931
21579828	chr9:21579828:A:G	2.3575e-20	-2.19147	-1.02324	5.27389e-15	-2.23739	-1.05857	1.57219e-05	-2.22588	-1.02131
21579883	chr9:21579883:C:T	4.01266e-19	-4.40445e-10	-0.38028	1.07615e-13	-4.40445e-10	-0.280172	0.000274687	-4.40445e-10	-0.386615
21579923	chr9:21579923:A:G	2.87868e-20	-1.99326	-1.02173	5.39392e-15	-2.21921	-1.05424	1.78172e-05	-2.10404	-1.01804
21580063	chr9:21580063:T:C	3.40309e-20	-1.66601	-1.18163	7.658e-15	-1.72929	-1.19369	2.8003e-05	-1.48491	-1.18502
21580612	chr9:21580612:C:G	3.31316e-19	-4.40445e-10	-0.571832	8.82381e-14	-4.40445e-10	-0.478691	0.000238863	-4.40445e-10	-0.526357
21580659	chr9:21580659:C:T	4.92471e-19	-4.40445e-10	-0.175471	1.5062e-13	-4.40445e-10	0.0560331	0.000363798	-4.40445e-10	-0.105649
21581208	chr9:21581208:G:A	6.88856e-20	-2.14246	-2.57401e-10	1.82988e-14	-2.05189	-2.57401e-10	6.47456e-05	-1.83178	-2.57401e-10
21581327	chr9:21581327:T:C	2.26134e-20	-2.20176	-1.05461	5.78619e-15	-2.10781	-1.09545	1.90236e-05	-1.97861	-1.07796
21581697	chr9:21581697:A:G	5.92305e-19	-4.40445e-10	0.00911565	1.41363e-13	-4.40445e-10	-0.00739829	0.000459197	-4.40445e-10	0.127231
21581713	chr9:21581713:G:T	2.58248e-20	-2.02731	-1.09626	4.99411e-15	-2.22977	-1.1207	1.61014e-05	-2.13032	-1.09302
21581805	chr9:21581805:T:C	1.91191e-20	-2.21872	-1.2055	7.7617e-15	-1.69827	-1.21126	1.92682e-05	-1.83332	-1.21047
21582193	chr9:21582193:G:A	2.16598e-19	-4.40445e-10	-0.996861	5.29425e-14	-4.40445e-10	-0.989523	0.000146816	-4.40445e-10	-1.01307
21582327	chr9:21582327:T:C	4.47228e-20	-1.36336	-1.21106	1.78613e-14	-0.868633	-1.20746	5.33336e-05	-0.81514	-1.21054
21582763	chr9:21582763:T:C	1.2531e-19	-1.54412	-2.57401e-10	9.496e-14	-0.405274	-2.57401e-10	0.000143589	-1.03529	-2.57401e-10
21582814	chr9:21582814:A:G	6.33548e-20	-2.22616	-2.57401e-10	1.61507e-14	-2.17677	-2.57401e-10	4.31057e-05	-2.23859	-2.57401e-10
21583429	chr9:21583429:A:G	7.95691e-20	-1.99828	-2.57401e-10	2.53322e-14	-1.72665	-2.57401e-10	6.83547e-05	-1.77754	-2.57401e-10
21583458	chr9:21583458:T:G	3.2456e-20	-2.14307	-0.751945	7.45873e-15	-2.23546	-0.713887	2.17821e-05	-2.20014	-0.721025
21583667	chr9:21583667:A:C	1.48543e-19	-1.37403	-2.57401e-10	3.15122e-14	-1.50835	-2.57401e-10	9.44848e-05	-1.45381	-2.57401e-10
21584378	chr9:21584378:G:T	5.31391e-20	-1.20383	-1.19817	2.26706e-14	-0.6574	-1.18026	6.609e-05	-0.617104	-1.19413
21584402	chr9:21584402:A:T	1.74954e-19	-4.40445e-10	-1.21038	4.40399e-14	-4.40445e-10	-1.17363	0.000120891	-4.40445e-10	-1.20736
21584546	chr9:21584546:T:A	3.62821e-20	-1.67139	-1.11219	1.11837e-14	-1.48444	-1.05984	3.07824e-05	-1.49434	-1.08096
21584786	chr9:21584786:C:G	6.92867e-20	-2.13665	-2.57401e-10	2.00653e-14	-1.95974	-2.57401e-10	5.25249e-05	-2.04096	-2.57401e-10
21584942	chr9:21584942:G:A	5.22484e-19	-4.40445e-10	-0.116312	1.60615e-13	-4.40445e-10	0.120279	0.000386566	-4.40445e-10	-0.0449447
21585134	chr9:21585134:T:A	1.22797e-18	-4.40445e-10	0.738216	3.89854e-13	-4.40445e-10	1.00704	0.000899042	-4.40445e-10	0.799082
21585266	chr9:21585266:C:A	3.16433e-20	-1.78868	-1.13169	9.43156e-15	-1.62207	-1.0926	2.5895e-05	-1.64211	-1.10609
21585373	chr9:21585373:T:G	1.94313e-19	-4.40445e-10	-1.10544	4.91796e-14	-4.40445e-10	-1.06325	0.000135625	-4.40445e-10	-1.09236
21585702	chr9:21585702:A:G	2.88196e-19	-4.40445e-10	-0.711264	7.63663e-14	-4.40445e-10	-0.623188	0.000206464	-4.40445e-10	-0.672121
21585746	chr9:21585746:G:A	1.93629e-19	-4.40445e-10	-1.10896	4.5478e-14	-4.40445e-10	-1.1415	0.000132574	-4.40445e-10	-1.11511
21585860	chr9:21585860:T:C	2.42475e-19	-4.40445e-10	-0.884009	5.65922e-14	-4.40445e-10	-0.922859	0.000162465	-4.40445e-10	-0.911783
21585913	chr9:21585913:T:C	1.77003e-19	-4.40445e-10	-1.19874	4.36335e-14	-4.40445e-10	-1.18291	0.000122249	-4.40445e-10	-1.19619
21586485	chr9:21586485:T:C	2.38848e-20	-2.00029	-1.20138	6.91605e-15	-1.83477	-1.19012	1.89007e-05	-1.86726	-1.19579
21586857	chr9:21586857:G:A	1.13605e-19	-1.64218	-2.57401e-10	8.08024e-14	-0.566723	-2.57401e-10	0.000126493	-1.16206	-2.57401e-10
21587404	chr9:21587404:G:A	5.25416e-19	-4.40445e-10	-0.110715	1.25206e-13	-4.40445e-10	-0.128773	0.000404207	-4.40445e-10	-0.000320085
21587411	chr9:21587411:G:A	7.3498e-20	-2.20235	0.124699	1.94826e-14	-2.00693	0.0177216	4.93657e-05	-2.14611	0.0431204
21587418	chr9:21587418:C:T	2.80028e-19	-4.40445e-10	-0.740015	7.38575e-14	-4.40445e-10	-0.656592	0.000200047	-4.40445e-10	-0.703693
21587448	chr9:21587448:C:T	2.65367e-20	-1.88522	-1.21116	6.63118e-15	-1.86206	-1.20489	1.9037e-05	-1.84913	-1.20673
21587944	chr9:21587944:T:C	1.27967e-19	-1.52313	-2.57401e-10	9.87447e-14	-0.366192	-2.57401e-10	0.000148426	-1.00216	-2.57401e-10
21588970	chr9:21588970:G:A	3.40103e-20	-1.64005	-1.2082	1.05886e-14	-1.38803	-1.21092	3.16877e-05	-1.33726	-1.20906
21589175	chr9:21589175:T:C	6.3561e-20	-2.22291	-2.57401e-10	1.56872e-14	-2.20589	-2.57401e-10	4.38891e-05	-2.22058	-2.57401e-10
21589313	chr9:21589313:G:T	3.63752e-19	-4.40445e-10	-0.478432	8.69653e-14	-4.40445e-10	-0.493221	0.000252421	-4.40445e-10	-0.471147
21589542	chr9:21589542:G:T	1.98419e-19	-4.40445e-10	-1.08453	4.7183e-14	-4.40445e-10	-1.1047	0.000134859	-4.40445e-10	-1.09802
21589711	chr9:21589711:C:G	3.50386e-19	-4.40445e-10	-0.515872	8.40374e-14	-4.40445e-10	-0.527469	0.000245246	-4.40445e-10	-0.499985
21590928	chr9:21590928:A:G	9.51423e-19	-4.40445e-10	0.483053	3.08136e-13	-4.40445e-10	0.771812	0.000711798	-4.40445e-10	0.565547
21591011	chr9:21591011:A:G	1.91616e-19	-4.40445e-10	-1.11941	4.36894e-14	-4.40445e-10	-1.18163	0.000125643	-4.40445e-10	-1.1688
21591165	chr9:21591165:A:C	2.39366e-19	-4.40445e-10	-0.896913	6.20982e-14	-4.40445e-10	-0.830013	0.000169526	-4.40445e-10	-0.869239
21591338	chr9:21591338:C:T	6.33061e-20	-2.23113	0.00420755	1.49312e-14	-2.19812	-0.0571544	4.08536e-05	-2.23659	-0.0556582
21591458	chr9:21591458:T:C	2.98732e-19	-4.40445e-10	-0.675357	6.78346e-14	-4.40445e-10	-0.741658	0.000201198	-4.40445e-10	-0.697957
21591625	chr9:21591625:T:C	2.10274e-19	-4.40445e-10	-1.0265	4.77552e-14	-4.40445e-10	-1.09264	0.000139216	-4.40445e-10	-1.06622
21591682	chr9:21591682:C:A	2.78038e-20	-2.16062	-0.889116	1.24401e-14	-1.47577	-0.962033	3.06548e-05	-1.63766	-0.9418
21591878	chr9:21591878:G:A	1.5015e-18	-4.40445e-10	0.939316	3.88047e-13	-4.40445e-10	1.0024	0.000970676	-4.40445e-10	0.875746
21592005	chr9:21592005:C:T	1.40649e-19	-1.42864	-2.57401e-10	1.1704e-13	-0.196214	-2.57401e-10	0.000175462	-0.834825	-2.57401e-10
21592092	chr9:21592092:T:C	5.5611e-20	-1.23906	-1.11747	2.12192e-14	-0.824998	-1.07882	4.39417e-05	-1.10893	-1.11045
21592638	chr9:21592638:T:G	2.39304e-19	-4.40445e-10	-0.897172	5.72422e-14	-4.40445e-10	-0.911438	0.000169713	-4.40445e-10	-0.868139
21592859	chr9:21592859:A:G	6.02029e-20	-1.09587	-1.18131	1.27916e-14	-1.2235	-1.18644	3.18423e-05	-1.363	-1.17846
21592883	chr9:21592883:T:C	2.0383e-19	-4.40445e-10	-1.05762	5.48466e-14	-4.40445e-10	-0.95419	0.000143105	-4.40445e-10	-1.03867
21593057	chr9:21593057:G:C	7.42145e-20	-2.06795	-2.57401e-10	6.26503e-14	-0.821161	-2.57401e-10	8.02854e-05	-1.61666	-2.57401e-10
21593205	chr9:21593205:T:C	1.92002e-19	-4.40445e-10	-1.1174	4.83641e-14	-4.40445e-10	-1.07997	0.000132679	-4.40445e-10	-1.11431
21593748	chr9:21593748:A:G	3.28627e-20	-2.1653	-0.717266	8.06257e-15	-2.07283	-0.798667	2.26818e-05	-2.13949	-0.741191
21594157	chr9:21594157:A:G	6.37322e-20	-2.22022	-2.57401e-10	1.90346e-14	-2.01247	-2.57401e-10	4.45932e-05	-2.20467	-2.57401e-10
21594220	chr9:21594220:T:C	1.74776e-19	-4.40445e-10	-1.2114	4.24708e-14	-4.40445e-10	-1.20991	0.00012048	-4.40445e-10	-1.21077
21594348	chr9:21594348:A:G	2.25469e-19	-4.40445e-10	-0.956723	5.35495e-14	-4.40445e-10	-0.978124	0.000154855	-4.40445e-10	-0.959758
21594489	chr9:21594489:A:AACC	7.10103e-20	-2.11208	-2.57401e-10	1.65407e-14	-2.15291	-2.57401e-10	4.66563e-05	-2.15944	-2.57401e-10
21594500	chr9:21594500:T:A	7.31482e-20	-2.08242	-2.57401e-10	1.78451e-14	-2.077	-2.57401e-10	5.70937e-05	-1.95755	-2.57401e-10
21594575	chr9:21594575:C:T	2.50496e-19	-4.40445e-10	-0.851462	6.28179e-14	-4.40445e-10	-0.818489	0.000173201	-4.40445e-10	-0.847795
21594676	chr9:21594676:G:A	6.60556e-20	-2.18441	-2.57401e-10	1.54121e-14	-2.22358	-2.57401e-10	4.33389e-05	-2.2332	-2.57401e-10
21595359	chr9:21595359:G:A	1.96832e-19	-4.40445e-10	-1.09256	5.01304e-14	-4.40445e-10	-1.0441	0.00013554	-4.40445e-10	-1.09298
21595718	chr9:21595718:T:C	5.0766e-20	-1.26048	-1.1872	8.51053e-15	-1.62905	-1.18838	2.61965e-05	-1.55357	-1.18305
21595798	chr9:21595798:T:A	1.91896e-19	-4.40445e-10	-1.11795	4.84193e-14	-4.40445e-10	-1.07883	0.00013193	-4.40445e-10	-1.11998
21596097	chr9:21596097:G:A	2.63809e-19	-4.40445e-10	-0.799682	6.19002e-14	-4.40445e-10	-0.833206	0.000179779	-4.40445e-10	-0.810517
21596184	chr9:21596184:G:C	9.94329e-20	-2.21596	0.440538	2.50954e-14	-2.20079	0.46474	7.13193e-05	-2.23859	0.50351
21596454	chr9:21596454:T:C	1.86555e-19	-4.40445e-10	-1.14618	4.69219e-14	-4.40445e-10	-1.11025	0.000128404	-4.40445e-10	-1.14707
21597184	chr9:21597184:T:C	1.86819e-19	-4.40445e-10	-1.14476	4.6964e-14	-4.40445e-10	-1.10935	0.000128522	-4.40445e-10	-1.14614
21597304	chr9:21597304:G:A	6.60263e-20	-2.18485	-2.57401e-10	1.71286e-14	-2.11798	-2.57401e-10	4.68225e-05	-2.15588	-2.57401e-10
21597385	chr9:21597385:C:T	2.15678e-19	-4.40445e-10	-1.00112	5.07777e-14	-4.40445e-10	-1.03127	0.000143469	-4.40445e-10	-1.03613
21597559	chr9:21597559:A:G	3.37124e-20	-1.68158	-1.17547	9.55605e-15	-1.51663	-1.18492	2.36852e-05	-1.64844	-1.18896
21597579	chr9:21597579:T:C	1.82382e-19	-4.40445e-10	-1.1688	4.55716e-14	-4.40445e-10	-1.13944	0.00012555	-4.40445e-10	-1.16954
21598370	chr9:21598370:C:G	2.19211e-19	-4.40445e-10	-0.984869	5.23567e-14	-4.40445e-10	-1.00065	0.000154259	-4.40445e-10	-0.963611
21598429	chr9:21598429:A:T	4.42206e-20	-2.00189	-0.583826	1.13618e-14	-1.85435	-0.674124	3.09236e-05	-1.96043	-0.610303
21598641	chr9:21598641:A:G	2.39333e-19	-4.40445e-10	-0.897052	5.84377e-14	-4.40445e-10	-0.890769	0.000170467	-4.40445e-10	-0.863707
21598696	chr9:21598696:A:G	1.75324e-19	-4.40445e-10	-1.20827	4.39089e-14	-4.40445e-10	-1.17661	0.000121044	-4.40445e-10	-1.20609
21598830	chr9:21598830:A:T	1.76818e-19	-4.40445e-10	-1.19979	4.3364e-14	-4.40445e-10	-1.1891	0.000122374	-4.40445e-10	-1.19517
21599221	chr9:21599221:C:T	3.99366e-20	-1.47688	-1.21073	6.71833e-15	-1.84239	-1.2115	2.13194e-05	-1.7312	-1.21143
21599888	chr9:21599888:A:G	2.34374e-19	-4.40445e-10	-0.917986	5.84363e-14	-4.40445e-10	-0.890793	0.000170947	-4.40445e-10	-0.860893
21600129	chr9:21600129:G:A	3.67024e-19	-4.40445e-10	-0.469479	8.74744e-14	-4.40445e-10	-0.487383	0.000256473	-4.40445e-10	-0.455225
21600269	chr9:21600269:G:A	1.78597e-19	-4.40445e-10	-1.18978	4.35379e-14	-4.40445e-10	-1.1851	0.00012307	-4.40445e-10	-1.1895
21600583	chr9:21600583:T:G	1.05323e-19	-1.71787	-2.57401e-10	2.30891e-14	-1.81937	-2.57401e-10	6.32244e-05	-1.85556	-2.57401e-10
21601594	chr9:21601594:C:G	2.53853e-19	-4.40445e-10	-0.838152	6.2146e-14	-4.40445e-10	-0.829243	0.000173959	-4.40445e-10	-0.843427
21601653	chr9:21601653:C:T	2.74612e-20	-1.85602	-1.20611	5.03452e-15	-2.14364	-1.19877	1.57965e-05	-2.04699	-1.19547
21601687	chr9:21601687:T:C	1.80049e-19	-4.40445e-10	-1.18168	4.45145e-14	-4.40445e-10	-1.16291	0.000126473	-4.40445e-10	-1.16222
21601875	chr9:21601875:G:A	1.82887e-19	-4.40445e-10	-1.16604	4.53919e-14	-4.40445e-10	-1.1434	0.000129005	-4.40445e-10	-1.1424
21602015	chr9:21602015:T:C	2.43112e-20	-2.0326	-1.15137	6.50444e-15	-1.91515	-1.17109	1.71812e-05	-1.9963	-1.16213
21602208	chr9:21602208:A:G	2.70355e-19	-4.40445e-10	-0.775171	6.83222e-14	-4.40445e-10	-0.734495	0.000191129	-4.40445e-10	-0.749298
21602248	chr9:21602248:A:G	1.85339e-19	-4.40445e-10	-1.15272	4.46146e-14	-4.40445e-10	-1.16067	0.000128896	-4.40445e-10	-1.14324
21602349	chr9:21602349:G:T	3.94411e-19	-0.397511	-2.57401e-10	1.64124e-13	0.141894	-2.57401e-10	0.000364933	-0.102535	-2.57401e-10
21602603	chr9:21602603:A:G	1.8677e-19	-4.40445e-10	-1.14503	4.49217e-14	-4.40445e-10	-1.15381	0.000129946	-4.40445e-10	-1.13513
21602753	chr9:21602753:A:G	2.21731e-20	-2.18581	-1.09021	4.99332e-15	-2.2136	-1.13703	1.44398e-05	-2.22198	-1.11028
21602784	chr9:21602784:A:C	5.08329e-19	-4.40445e-10	-0.143776	1.22069e-13	-4.40445e-10	-0.15414	0.00035613	-4.40445e-10	-0.126951
21602802	chr9:21602802:C:T	1.88456e-19	-4.40445e-10	-1.13604	4.53063e-14	-4.40445e-10	-1.14528	0.000131239	-4.40445e-10	-1.12523
21603004	chr9:21603004:A:G	7.25935e-20	-2.09003	-2.57401e-10	1.79748e-14	-2.06976	-2.57401e-10	5.17719e-05	-2.0554	-2.57401e-10
21603155	chr9:21603155:A:G	1.77797e-19	-4.40445e-10	-1.19426	4.37961e-14	-4.40445e-10	-1.17919	0.000124424	-4.40445e-10	-1.17855
21603262	chr9:21603262:A:G	1.83876e-19	-4.40445e-10	-1.16064	4.42771e-14	-4.40445e-10	-1.16826	0.000127808	-4.40445e-10	-1.15172
21603483	chr9:21603483:T:A	1.82793e-19	-4.40445e-10	-1.16655	4.40443e-14	-4.40445e-10	-1.17353	0.000127002	-4.40445e-10	-1.15804
21603572	chr9:21603572:C:G	1.83241e-19	-4.40445e-10	-1.1641	4.41432e-14	-4.40445e-10	-1.17129	0.000127341	-4.40445e-10	-1.15538
21603775	chr9:21603775:C:T	2.75476e-20	-2.06068	-0.998308	5.55314e-15	-2.21737	-1.02699	1.74711e-05	-2.14893	-0.992768
21603994	chr9:21603994:A:G	1.83753e-19	-4.40445e-10	-1.16131	4.42587e-14	-4.40445e-10	-1.16868	0.000127743	-4.40445e-10	-1.15223
21604068	chr9:21604068:A:G	2.10336e-20	-2.21035	-1.11844	4.8991e-15	-2.23491	-1.13477	1.42678e-05	-2.23214	-1.1121
21604306	chr9:21604306:G:C	2.53994e-20	-1.9301	-1.21008	7.08801e-15	-1.79466	-1.20566	1.82255e-05	-1.89135	-1.20807
21604468	chr9:21604468:G:A	1.82924e-19	-4.40445e-10	-1.16583	4.53768e-14	-4.40445e-10	-1.14373	0.000128931	-4.40445e-10	-1.14297
21604568	chr9:21604568:G:A	6.7245e-20	-2.16656	-2.57401e-10	1.51946e-14	-2.23779	-2.57401e-10	4.63532e-05	-2.16596	-2.57401e-10
21604633	chr9:21604633:A:G	7.75142e-20	-2.02444	-2.57401e-10	1.59835e-14	-2.18717	-2.57401e-10	4.98877e-05	-2.09247	-2.57401e-10
21604970	chr9:21604970:A:G	3.87657e-20	-1.94562	-0.771745	7.50253e-15	-2.07734	-0.866146	2.25893e-05	-2.07591	-0.808863
21605097	chr9:21605097:T:C	1.81167e-19	-4.40445e-10	-1.17548	4.48511e-14	-4.40445e-10	-1.15538	0.000127421	-4.40445e-10	-1.15475
21605115	chr9:21605115:A:G	1.98786e-19	-4.40445e-10	-1.08268	4.8215e-14	-4.40445e-10	-1.08306	0.000137809	-4.40445e-10	-1.07638
21605347	chr9:21605347:C:T	7.67936e-20	-2.03378	-2.57401e-10	1.56081e-14	-2.21094	-2.57401e-10	4.7753e-05	-2.13621	-2.57401e-10
21605601	chr9:21605601:C:T	4.86863e-19	-4.40445e-10	-0.186922	1.16676e-13	-4.40445e-10	-0.199328	0.000339805	-4.40445e-10	-0.173874
21605630	chr9:21605630:C:T	6.97996e-20	-2.12928	-2.57401e-10	1.5507e-14	-2.21744	-2.57401e-10	4.47369e-05	-2.20145	-2.57401e-10
21606144	chr9:21606144:A:G	2.15701e-19	-4.40445e-10	-1.00101	5.18907e-14	-4.40445e-10	-1.00959	0.000151841	-4.40445e-10	-0.979411
21606390	chr9:21606390:T:C	1.8776e-19	-4.40445e-10	-1.13974	4.69353e-14	-4.40445e-10	-1.10996	0.000131628	-4.40445e-10	-1.12227
21606508	chr9:21606508:T:C	1.93382e-19	-4.40445e-10	-1.11024	4.85998e-14	-4.40445e-10	-1.07511	0.000136068	-4.40445e-10	-1.08909
21606567	chr9:21606567:C:A	2.46073e-20	-2.04721	-1.12465	6.88182e-15	-1.91668	-1.11317	1.79932e-05	-2.00867	-1.10358
21606657	chr9:21606657:A:C	2.50459e-20	-2.03454	-1.11966	7.03567e-15	-1.89983	-1.10791	1.83477e-05	-1.99482	-1.09792
21607359	chr9:21607359:TG:T	1.7708e-19	-4.40445e-10	-1.19831	4.3524e-14	-4.40445e-10	-1.18542	0.000123662	-4.40445e-10	-1.18469
21607577	chr9:21607577:T:C	2.68852e-20	-1.91644	-1.16689	7.37741e-15	-1.77129	-1.18902	1.91135e-05	-1.87359	-1.17826
21608239	chr9:21608239:G:A	6.25488e-20	-1.11615	-1.12281	8.91868e-15	-1.63211	-1.13848	3.22353e-05	-1.42849	-1.10069
21608310	chr9:21608310:T:G	2.85425e-19	-4.40445e-10	-0.720925	6.59263e-14	-4.40445e-10	-0.770192	0.000190575	-4.40445e-10	-0.7522
21608852	chr9:21608852:G:A	2.25432e-20	-2.06667	-1.19281	5.13047e-15	-2.13795	-1.18558	1.55679e-05	-2.06235	-1.19468
21608881	chr9:21608881:A:G	2.38806e-20	-2.06003	-1.1418	6.64544e-15	-1.93369	-1.13111	1.74426e-05	-2.02153	-1.1218
21609182	chr9:21609182:C:T	2.42034e-20	-2.02837	-1.16004	6.78776e-15	-1.89271	-1.1509	1.76813e-05	-1.98689	-1.14285
21609208	chr9:21609208:A:C	3.33725e-19	-4.40445e-10	-0.564588	7.85193e-14	-4.40445e-10	-0.595385	0.000222325	-4.40445e-10	-0.598108
21609286	chr9:21609286:T:C	1.74772e-19	-4.40445e-10	-1.21142	4.25177e-14	-4.40445e-10	-1.20881	0.000120616	-4.40445e-10	-1.20964
21609432	chr9:21609432:G:A	1.87623e-20	-2.23379	-1.20926	4.80144e-15	-2.17839	-1.21143	1.29423e-05	-2.23033	-1.21142
21609971	chr9:21609971:GAGGA:G	4.8342e-20	-1.33196	-1.16465	7.0081e-15	-1.83451	-1.17715	2.46935e-05	-1.64496	-1.15075
21610266	chr9:21610266:C:A	4.83528e-19	-4.40445e-10	-0.193797	1.11353e-13	-4.40445e-10	-0.246027	0.000320865	-4.40445e-10	-0.231226
21610331	chr9:21610331:T:C	4.91105e-19	-4.40445e-10	-0.178247	1.12518e-13	-4.40445e-10	-0.235619	0.00032371	-4.40445e-10	-0.222398
21610520	chr9:21610520:A:T	8.17332e-19	-4.40445e-10	0.33114	1.57021e-13	-4.40445e-10	0.097651	0.000444692	-4.40445e-10	0.0951341
21610612	chr9:21610612:C:T	6.31326e-20	-2.22967	-2.57401e-10	1.56485e-14	-2.20836	-2.57401e-10	4.56516e-05	-2.18121	-2.57401e-10
21610680	chr9:21610680:C:A	1.75319e-19	-4.40445e-10	-1.2083	4.2862e-14	-4.40445e-10	-1.20075	0.000121765	-4.40445e-10	-1.20015
21610945	chr9:21610945:T:C	1.94787e-19	-4.40445e-10	-1.103	4.91608e-14	-4.40445e-10	-1.06363	0.000136744	-4.40445e-10	-1.08414
21610961	chr9:21610961:A:G	9.66614e-19	-4.40445e-10	0.498894	2.09485e-13	-4.40445e-10	0.385921	0.000615911	-4.40445e-10	0.420855
21611074	chr9:21611074:T:C	1.75806e-19	-4.40445e-10	-1.20552	4.28267e-14	-4.40445e-10	-1.20157	0.000120611	-4.40445e-10	-1.20968
21611119	chr9:21611119:A:G	2.24114e-20	-2.06574	-1.1996	6.17841e-15	-1.94276	-1.19491	1.62055e-05	-2.02569	-1.19121
21611257	chr9:21611257:T:C	4.80516e-20	-1.29692	-1.20571	6.84725e-15	-1.82586	-1.20902	2.37833e-05	-1.63315	-1.20012
21611345	chr9:21611345:T:G	1.75371e-19	-4.40445e-10	-1.208	4.40112e-14	-4.40445e-10	-1.17429	0.000123462	-4.40445e-10	-1.18631
21611365	chr9:21611365:C:T	2.44288e-19	-4.40445e-10	-0.87656	6.34456e-14	-4.40445e-10	-0.808546	0.000174675	-4.40445e-10	-0.839323
21611633	chr9:21611633:C:T	2.3046e-19	-4.40445e-10	-0.934829	5.71554e-14	-4.40445e-10	-0.912956	0.000174563	-4.40445e-10	-0.83996
21612130	chr9:21612130:T:C	1.79548e-19	-4.40445e-10	-1.18446	4.42987e-14	-4.40445e-10	-1.16777	0.000125948	-4.40445e-10	-1.16638
21612136	chr9:21612136:T:C	2.04078e-19	-4.40445e-10	-1.0564	5.19002e-14	-4.40445e-10	-1.00941	0.000144006	-4.40445e-10	-1.03239
21612411	chr9:21612411:C:G	6.43028e-20	-1.01275	-1.19855	7.13515e-15	-1.78549	-1.20821	2.15768e-05	-1.72431	-1.20631
21612489	chr9:21612489:A:G	1.78095e-19	-4.40445e-10	-1.19259	4.38326e-14	-4.40445e-10	-1.17835	0.000124617	-4.40445e-10	-1.177
21612528	chr9:21612528:T:C	1.79666e-19	-4.40445e-10	-1.1838	4.43752e-14	-4.40445e-10	-1.16605	0.000126173	-4.40445e-10	-1.16459
21612677	chr9:21612677:C:T	1.25516e-18	-4.40445e-10	0.76011	3.32873e-13	-4.40445e-10	0.849032	0.000871358	-4.40445e-10	0.767805
21612905	chr9:21612905:A:G	3.94801e-19	-4.40445e-10	-0.396524	9.1699e-14	-4.40445e-10	-0.440218	0.00026258	-4.40445e-10	-0.431692
21613061	chr9:21613061:C:T	1.76944e-19	-4.40445e-10	-1.19907	4.27738e-14	-4.40445e-10	-1.2028	0.000121619	-4.40445e-10	-1.20135
21613168	chr9:21613168:C:T	6.26571e-20	-2.23723	-2.57401e-10	1.52265e-14	-2.2357	-2.57401e-10	4.33869e-05	-2.23209	-2.57401e-10
21613713	chr9:21613713:A:G	2.18351e-19	-4.40445e-10	-0.988802	5.60358e-14	-4.40445e-10	-0.93274	0.000154735	-4.40445e-10	-0.960532
21613758	chr9:21613758:G:C	6.89666e-20	-2.14128	-2.57401e-10	1.81772e-14	-2.05856	-2.57401e-10	4.9231e-05	-2.10572	-2.57401e-10
21614277	chr9:21614277:C:G	1.91662e-19	-4.40445e-10	-1.11917	4.63147e-14	-4.40445e-10	-1.12327	0.000134281	-4.40445e-10	-1.10232
21614496	chr9:21614496:A:G	6.27329e-20	-2.23602	-2.57401e-10	1.52615e-14	-2.23339	-2.57401e-10	4.60838e-05	-2.17179	-2.57401e-10
21614543	chr9:21614543:A:G	6.26268e-20	-2.23771	-2.57401e-10	1.58731e-14	-2.1941	-2.57401e-10	4.3775e-05	-2.22318	-2.57401e-10
21614748	chr9:21614748:A:T	2.00333e-19	-4.40445e-10	-1.07492	4.83976e-14	-4.40445e-10	-1.07928	0.000140907	-4.40445e-10	-1.05414
21614840	chr9:21614840:A:G	4.30524e-20	-1.51041	-1.10207	7.57288e-15	-1.78707	-1.14709	2.59602e-05	-1.67007	-1.07561
21614926	chr9:21614926:G:A	1.88818e-19	-4.40445e-10	-1.13412	4.50575e-14	-4.40445e-10	-1.15079	0.000129105	-4.40445e-10	-1.14162
21615482	chr9:21615482:G:C	1.97495e-19	-4.40445e-10	-1.08919	4.76836e-14	-4.40445e-10	-1.09414	0.000138622	-4.40445e-10	-1.07049
21616162	chr9:21616162:A:G	1.9686e-20	-2.1846	-1.2104	4.52636e-15	-2.23732	-1.21149	1.30363e-05	-2.22485	-1.20966
21616180	chr9:21616180:T:C	8.21681e-19	-4.40445e-10	0.336446	1.57661e-13	-4.40445e-10	0.101715	0.00044712	-4.40445e-10	0.100579
21616950	chr9:21616950:G:A	5.02297e-19	-4.40445e-10	-0.155714	1.2955e-13	-4.40445e-10	-0.0946603	0.00035274	-4.40445e-10	-0.136517
21617180	chr9:21617180:A:G	7.63184e-20	-2.03999	-2.57401e-10	2.06036e-14	-1.93327	-2.57401e-10	5.50356e-05	-1.99427	-2.57401e-10
21618045	chr9:21618045:A:G	3.51656e-20	-1.60575	-1.20908	7.22151e-15	-1.78628	-1.19538	1.65944e-05	-1.99129	-1.2019
21618263	chr9:21618263:G:A	3.70244e-19	-4.40445e-10	-0.460743	8.98141e-14	-4.40445e-10	-0.460988	0.000257717	-4.40445e-10	-0.450384
21618702	chr9:21618702:C:G	8.40607e-19	-4.40445e-10	0.359219	1.91477e-13	-4.40445e-10	0.296037	0.000567915	-4.40445e-10	0.339725
21618994	chr9:21618994:G:A	1.97879e-19	-4.40445e-10	-1.08725	4.85995e-14	-4.40445e-10	-1.07512	0.000135735	-4.40445e-10	-1.09155
21619203	chr9:21619203:A:G	2.63515e-20	-1.96854	-1.13484	7.12938e-15	-1.86848	-1.12602	1.90181e-05	-1.92745	-1.12941
21619410	chr9:21619410:T:C	1.97971e-19	-4.40445e-10	-1.08678	5.0172e-14	-4.40445e-10	-1.04327	0.000141902	-4.40445e-10	-1.04711
21619742	chr9:21619742:G:A	3.55509e-19	-4.40445e-10	-0.501356	8.6308e-14	-4.40445e-10	-0.500808	0.000247521	-4.40445e-10	-0.490753
21619896	chr9:21619896:G:C	1.79931e-19	-4.40445e-10	-1.18233	4.29859e-14	-4.40445e-10	-1.19786	0.00012659	-4.40445e-10	-1.1613
21620607	chr9:21620607:T:C	1.8319e-19	0.000743326	-1.16512	2.47759e-14	-0.59428	-1.15458	7.8376e-05	-0.49957	-1.14116
21620640	chr9:21620640:T:G	6.42286e-20	-2.21246	-2.57401e-10	1.55751e-14	-2.21306	-2.57401e-10	4.44437e-05	-2.20802	-2.57401e-10
21620713	chr9:21620713:A:G	1.83388e-19	-4.40445e-10	-1.1633	4.57163e-14	-4.40445e-10	-1.13628	0.000129556	-4.40445e-10	-1.13813
21621523	chr9:21621523:C:T	2.11756e-19	-4.40445e-10	-1.01947	5.37526e-14	-4.40445e-10	-0.974338	0.000149916	-4.40445e-10	-0.992172
21621864	chr9:21621864:G:T	1.87799e-19	-4.40445e-10	-1.13953	4.68121e-14	-4.40445e-10	-1.11259	0.000129481	-4.40445e-10	-1.13872
21622021	chr9:21622021:G:A	1.85489e-19	-4.40445e-10	-1.15191	4.47213e-14	-4.40445e-10	-1.15828	0.000134914	-4.40445e-10	-1.09761
21622147	chr9:21622147:G:C	1.94538e-19	-4.40445e-10	-1.10428	4.88171e-14	-4.40445e-10	-1.07065	0.000136461	-4.40445e-10	-1.08621
21622593	chr9:21622593:C:T	1.74758e-19	-4.40445e-10	-1.2115	4.25135e-14	-4.40445e-10	-1.20891	0.000120478	-4.40445e-10	-1.21078
21622616	chr9:21622616:A:G	7.2095e-20	-2.09692	-2.57401e-10	1.96156e-14	-1.9824	-2.57401e-10	5.31084e-05	-2.02991	-2.57401e-10
21622792	chr9:21622792:C:T	1.24432e-19	-1.55115	-2.57401e-10	1.51826e-14	-2.23858	-2.57401e-10	5.47083e-05	-2.00023	-2.57401e-10
21622862	chr9:21622862:G:T	7.34309e-20	-2.07856	-2.57401e-10	2.00665e-14	-1.95968	-2.57401e-10	5.42993e-05	-2.00774	-2.57401e-10
21623280	chr9:21623280:G:C	2.53134e-20	-1.93477	-1.2088	6.41742e-15	-1.90116	-1.19855	2.18088e-05	-1.71734	-1.2026
21623339	chr9:21623339:C:A	3.36517e-20	-1.67405	-1.1848	7.39045e-15	-1.78011	-1.17843	2.48775e-05	-1.58922	-1.19906
21623670	chr9:21623670:C:T	1.76616e-19	-4.40445e-10	-1.20093	4.24281e-14	-4.40445e-10	-1.21092	0.000120667	-4.40445e-10	-1.20922
21623989	chr9:21623989:T:A	1.80021e-19	-4.40445e-10	-1.18183	4.24058e-14	-4.40445e-10	-1.21144	0.000122996	-4.40445e-10	-1.19009
21624262	chr9:21624262:A:G	1.99933e-19	-4.40445e-10	-1.07692	4.91618e-14	-4.40445e-10	-1.06361	0.000139253	-4.40445e-10	-1.06596
21624669	chr9:21624669:C:T	1.92584e-19	-4.40445e-10	-1.11438	4.84641e-14	-4.40445e-10	-1.07791	0.000133083	-4.40445e-10	-1.11127
21625007	chr9:21625007:A:AT	2.5723e-20	-1.94311	-1.18441	5.01047e-15	-2.14266	-1.20454	1.42584e-05	-2.16233	-1.18256
21625102	chr9:21625102:A:T	2.5369e-20	-2.01561	-1.12577	5.00755e-15	-2.18135	-1.16643	1.45704e-05	-2.2011	-1.12216
21625133	chr9:21625133:T:C	1.8389e-19	-4.40445e-10	-1.16057	4.46201e-14	-4.40445e-10	-1.16055	0.000125394	-4.40445e-10	-1.17078
21625565	chr9:21625565:G:A	1.7495e-19	-4.40445e-10	-1.21041	4.24166e-14	-4.40445e-10	-1.21119	0.000120516	-4.40445e-10	-1.21046
21625579	chr9:21625579:A:G	4.02792e-20	-1.47541	-1.20366	8.66887e-15	-1.59907	-1.19993	3.0342e-05	-1.37904	-1.21068
21625685	chr9:21625685:C:G	1.53555e-19	-1.34085	-2.57401e-10	2.94793e-14	-1.57504	-2.57401e-10	9.78352e-05	-1.41896	-2.57401e-10
21625822	chr9:21625822:G:A	1.76382e-19	-4.40445e-10	-1.20225	4.25845e-14	-4.40445e-10	-1.20724	0.000120963	-4.40445e-10	-1.20676
21625907	chr9:21625907:C:G	2.38442e-19	-4.40445e-10	-0.900778	6.66679e-14	-4.40445e-10	-0.759007	0.000177546	-4.40445e-10	-0.823019
21626219	chr9:21626219:G:T	1.90091e-19	-4.40445e-10	-1.1274	4.80267e-14	-4.40445e-10	-1.08697	0.00013793	-4.40445e-10	-1.0755
21626574	chr9:21626574:G:T	2.46355e-19	-0.548393	-0.319739	2.17495e-14	-1.4366	-0.442537	0.000102748	-0.984345	-0.385626
21626954	chr9:21626954:C:T	2.47743e-20	-2.02875	-1.13635	4.95185e-15	-2.18517	-1.1738	1.43613e-05	-2.20493	-1.13278
21627034	chr9:21627034:A:G	4.40385e-20	-1.48362	-1.10622	9.43839e-15	-1.61971	-1.09423	3.17028e-05	-1.40394	-1.1419
21627181	chr9:21627181:T:C	1.78288e-19	-4.40445e-10	-1.19151	4.27768e-14	-4.40445e-10	-1.20273	0.000125101	-4.40445e-10	-1.17312
21627287	chr9:21627287:G:C	4.07645e-20	-1.52291	-1.14419	8.7404e-15	-1.65727	-1.13351	2.96981e-05	-1.43949	-1.17168
21627301	chr9:21627301:G:A	2.75821e-19	-4.40445e-10	-0.755154	7.16298e-14	-4.40445e-10	-0.687219	0.000197613	-4.40445e-10	-0.715935
21627336	chr9:21627336:C:T	1.3801e-19	-1.44758	-2.57401e-10	3.00298e-14	-1.55654	-2.57401e-10	8.70259e-05	-1.53604	-2.57401e-10
21627496	chr9:21627496:T:C	2.15651e-19	-4.40445e-10	-1.00124	5.45977e-14	-4.40445e-10	-0.958738	0.000152999	-4.40445e-10	-0.971813
21627621	chr9:21627621:T:C	3.97345e-20	-1.48555	-1.20714	8.41904e-15	-1.62374	-1.20449	2.94798e-05	-1.40706	-1.21148
21627663	chr9:21627663:A:G	7.04644e-20	-2.1198	-2.57401e-10	1.89714e-14	-2.0158	-2.57401e-10	5.15054e-05	-2.06056	-2.57401e-10
21628055	chr9:21628055:A:T	2.60068e-20	-2.02026	-1.09629	4.94425e-15	-2.1904	-1.17011	1.45701e-05	-2.20754	-1.11574
21628335	chr9:21628335:A:C	3.06592e-19	-4.40445e-10	-0.649389	7.19188e-14	-4.40445e-10	-0.683192	0.00020905	-4.40445e-10	-0.659673
21628597	chr9:21628597:G:T	1.79655e-19	-4.40445e-10	-1.18387	4.24225e-14	-4.40445e-10	-1.21105	0.000122388	-4.40445e-10	-1.19505
21628964	chr9:21628964:G:A	3.01436e-20	-1.84195	-1.12698	5.4246e-15	-2.08368	-1.1841	1.53188e-05	-2.1314	-1.14176
21630573	chr9:21630573:T:C	2.23818e-19	-4.40445e-10	-0.964073	6.13979e-14	-4.40445e-10	-0.841354	0.000164704	-4.40445e-10	-0.898097
21630636	chr9:21630636:A:G	2.29556e-20	-2.13173	-1.10961	5.7717e-15	-2.04771	-1.15805	1.87624e-05	-1.92008	-1.15032
21630823	chr9:21630823:G:A	2.29293e-19	-4.40445e-10	-0.939906	5.88713e-14	-4.40445e-10	-0.883376	0.000163346	-4.40445e-10	-0.906375
21631040	chr9:21631040:A:G	2.1141e-19	-4.40445e-10	-1.02111	5.70268e-14	-4.40445e-10	-0.915209	0.000154249	-4.40445e-10	-0.963679
21631092	chr9:21631092:C:T	2.20125e-19	-4.40445e-10	-0.98071	5.29052e-14	-4.40445e-10	-0.990227	0.000149299	-4.40445e-10	-0.996299
21631422	chr9:21631422:A:G	7.39095e-20	-2.07206	-2.57401e-10	1.65161e-14	-2.15439	-2.57401e-10	4.84854e-05	-2.12098	-2.57401e-10
21631741	chr9:21631741:TTAAAATTCA:T	2.70703e-19	-4.40445e-10	-0.773883	7.03538e-14	-4.40445e-10	-0.705193	0.000197263	-4.40445e-10	-0.717708
21631880	chr9:21631880:G:A	7.19693e-20	-2.09867	-2.57401e-10	1.94799e-14	-1.98935	-2.57401e-10	5.29098e-05	-2.03366	-2.57401e-10
21631988	chr9:21631988:A:G	3.68531e-20	-1.63798	-1.12999	9.46334e-15	-1.6064	-1.10491	3.34463e-05	-1.38427	-1.10804
21631999	chr9:21631999:G:A	2.11087e-20	-2.13396	-1.19126	5.40159e-15	-2.06845	-1.20359	1.7339e-05	-1.94788	-1.20141
21632122	chr9:21632122:T:A	2.1465e-19	-4.40445e-10	-1.0059	5.01123e-14	-4.40445e-10	-1.04446	0.000150503	-4.40445e-10	-0.988265
21632262	chr9:21632262:T:C	7.17222e-20	-1.2064	-0.895708	1.26451e-14	-1.50805	-0.913401	3.86321e-05	-1.44547	-0.902694
21632307	chr9:21632307:A:G	6.82409e-20	-1.25989	-0.891974	1.21302e-14	-1.55329	-0.909745	3.70175e-05	-1.49188	-0.898981
21632390	chr9:21632390:T:C	1.9713e-19	-4.40445e-10	-1.09104	4.53064e-14	-4.40445e-10	-1.14528	0.000132006	-4.40445e-10	-1.1194
21632711	chr9:21632711:A:G	2.71928e-20	-2.00903	-1.06292	7.42291e-15	-1.88217	-1.07199	1.98812e-05	-1.93707	-1.07541
21632756	chr9:21632756:A:G	1.8335e-19	-4.40445e-10	-1.16351	4.34995e-14	-4.40445e-10	-1.18598	0.000123844	-4.40445e-10	-1.18322
21632803	chr9:21632803:C:T	3.29187e-20	-1.73478	-1.14609	9.44728e-15	-1.56083	-1.15217	2.52363e-05	-1.62467	-1.14929
21632813	chr9:21632813:A:G	2.22926e-20	-2.09005	-1.1806	4.61193e-15	-2.22017	-1.20991	1.32425e-05	-2.22889	-1.18992
21632874	chr9:21632874:A:G	2.72152e-20	-1.91851	-1.15261	5.10127e-15	-2.13124	-1.198	1.44397e-05	-2.16715	-1.16511
21633136	chr9:21633136:C:T	6.7568e-20	-2.16177	-2.57401e-10	1.6622e-14	-2.148	-2.57401e-10	4.61947e-05	-2.16938	-2.57401e-10
21633400	chr9:21633400:A:G	2.45673e-19	-4.40445e-10	-0.870903	6.87637e-14	-4.40445e-10	-0.728054	0.000182996	-4.40445e-10	-0.792783
21633746	chr9:21633746:A:G	6.85831e-20	-2.14686	-2.57401e-10	1.68078e-14	-2.13689	-2.57401e-10	4.65561e-05	-2.16159	-2.57401e-10
21633758	chr9:21633758:G:C	2.24153e-19	-4.40445e-10	-0.962577	4.98296e-14	-4.40445e-10	-1.05012	0.00014775	-4.40445e-10	-1.00673
21633877	chr9:21633877:T:C	2.9325e-19	-4.40445e-10	-0.69388	6.65954e-14	-4.40445e-10	-0.760094	0.000192101	-4.40445e-10	-0.744227
21635154	chr9:21635154:G:A	3.02739e-20	-1.75321	-1.21141	6.65826e-15	-1.85144	-1.21143	2.24376e-05	-1.68492	-1.20659
21635433	chr9:21635433:C:T	8.22856e-20	-1.96471	-2.57401e-10	1.76969e-14	-2.08534	-2.57401e-10	5.11794e-05	-2.06691	-2.57401e-10
21635631	chr9:21635631:C:T	2.48223e-19	-4.40445e-10	-0.86058	6.96124e-14	-4.40445e-10	-0.715787	0.000185094	-4.40445e-10	-0.781381
21635824	chr9:21635824:T:C	2.43232e-19	-4.40445e-10	-0.880889	5.9029e-14	-4.40445e-10	-0.880701	0.000165684	-4.40445e-10	-0.892163
21635851	chr9:21635851:G:A	1.75087e-19	-4.40445e-10	-1.20963	4.24043e-14	-4.40445e-10	-1.21148	0.000120393	-4.40445e-10	-1.21148
21635941	chr9:21635941:T:C	8.62456e-20	-1.30219	-0.615515	1.55164e-14	-1.58087	-0.635959	4.71218e-05	-1.52456	-0.624951
21636122	chr9:21636122:A:G	3.56673e-20	-1.59871	-1.20196	7.65371e-15	-1.72577	-1.19777	2.61064e-05	-1.5299	-1.21016
21636180	chr9:21636180:T:G	1.03871e-19	-1.14262	-0.589133	1.83456e-14	-1.43976	-0.60958	5.67076e-05	-1.3666	-0.597741
21636224	chr9:21636224:A:G	4.15583e-19	-4.40445e-10	-0.345223	9.09518e-14	-4.40445e-10	-0.4484	0.000264524	-4.40445e-10	-0.424316
21636270	chr9:21636270:A:G	2.41127e-19	-4.40445e-10	-0.889584	6.72427e-14	-4.40445e-10	-0.750421	0.000179224	-4.40445e-10	-0.813612
21636494	chr9:21636494:C:G	3.12438e-19	-4.40445e-10	-0.6305	6.97031e-14	-4.40445e-10	-0.714486	0.00020155	-4.40445e-10	-0.696207
21637352	chr9:21637352:C:G	2.14608e-20	-2.20361	-1.10507	5.23907e-15	-2.23448	-1.0681	1.4407e-05	-2.22803	-1.1065
21637710	chr9:21637710:T:C	3.98852e-20	-1.66004	-1.02886	7.30222e-15	-1.88256	-1.08799	2.27577e-05	-1.81705	-1.0603
21637834	chr9:21637834:A:G	3.72242e-20	-1.75689	-1.00105	6.94029e-15	-1.95662	-1.06477	2.14994e-05	-1.89942	-1.03481
21637885	chr9:21637885:T:C	2.98423e-19	-4.40445e-10	-0.676394	7.71168e-14	-4.40445e-10	-0.613409	0.000203915	-4.40445e-10	-0.684543
21638408	chr9:21638408:C:T	2.04563e-20	-2.14797	-1.20865	4.89948e-15	-2.1667	-1.2029	1.40716e-05	-2.1467	-1.21139
21638578	chr9:21638578:G:A	2.33696e-19	-4.40445e-10	-0.920886	5.97304e-14	-4.40445e-10	-0.868889	0.000166081	-4.40445e-10	-0.889774
21638593	chr9:21638593:G:A	5.04117e-20	-1.34094	-1.11374	5.92697e-15	-2.02722	-1.152	2.12324e-05	-1.80702	-1.1397
21638733	chr9:21638733:T:G	3.56782e-20	-1.74838	-1.05198	6.72018e-15	-1.94715	-1.10647	2.07608e-05	-1.88888	-1.0803
21638903	chr9:21638903:A:G	2.46843e-20	-1.98554	-1.1832	4.81469e-15	-2.17732	-1.20974	1.36451e-05	-2.19778	-1.19109
21639087	chr9:21639087:ATCAGGACTGTTAAATCT:A	2.26099e-19	-4.40445e-10	-0.953934	5.75102e-14	-4.40445e-10	-0.906767	0.000160111	-4.40445e-10	-0.926379
21639232	chr9:21639232:G:C	2.95792e-19	-4.40445e-10	-0.68525	8.59345e-14	-4.40445e-10	-0.505145	0.000225458	-4.40445e-10	-0.584113
21639443	chr9:21639443:AAGG:A	1.99597e-19	-4.40445e-10	-1.0786	5.05503e-14	-4.40445e-10	-1.03576	0.000140931	-4.40445e-10	-1.05398
21639446	chr9:21639446:G:A	3.04132e-20	-1.75277	-1.20726	6.48696e-15	-1.8775	-1.21144	2.21405e-05	-1.70077	-1.20407
21639649	chr9:21639649:TA:T	2.46264e-19	-4.40445e-10	-0.8685	6.01561e-14	-4.40445e-10	-0.861786	0.00016773	-4.40445e-10	-0.879893
21639919	chr9:21639919:T:G	2.82789e-19	-4.40445e-10	-0.730205	7.31122e-14	-4.40445e-10	-0.666734	0.000193768	-4.40445e-10	-0.735585
21640028	chr9:21640028:A:G	2.63066e-19	-4.40445e-10	-0.8025	6.39154e-14	-4.40445e-10	-0.80117	0.0001789	-4.40445e-10	-0.815422
21640146	chr9:21640146:C:T	8.71279e-20	-1.98176	0.0742277	2.06377e-14	-1.85284	-0.0787696	5.9513e-05	-1.90797	-0.00808036
21640190	chr9:21640190:G:A	7.3428e-20	-2.0786	-2.57401e-10	2.01695e-14	-1.95456	-2.57401e-10	5.48345e-05	-1.99793	-2.57401e-10
21640194	chr9:21640194:G:A	2.05245e-19	-4.40445e-10	-1.0507	5.16495e-14	-4.40445e-10	-1.01425	0.000144258	-4.40445e-10	-1.03064
21640232	chr9:21640232:A:C	1.28542e-19	-1.51865	-2.57401e-10	2.30736e-14	-1.82004	-2.57401e-10	8.09833e-05	-1.608	-2.57401e-10
21640233	chr9:21640233:A:G	1.25951e-19	-1.96271	0.423691	2.20663e-14	-2.09727	0.232596	7.00802e-05	-2.06239	0.309784
21640850	chr9:21640850:A:G	1.79432e-19	-4.40445e-10	-1.18511	4.39509e-14	-4.40445e-10	-1.17566	0.000123087	-4.40445e-10	-1.18936
21641071	chr9:21641071:T:C	2.60598e-19	-4.40445e-10	-0.811927	5.92718e-14	-4.40445e-10	-0.876597	0.000171173	-4.40445e-10	-0.859575
21641326	chr9:21641326:T:G	2.80842e-20	-1.82996	-1.20973	7.94394e-15	-1.67654	-1.20978	2.44351e-05	-1.60913	-1.1971
21641524	chr9:21641524:G:A	2.32762e-19	-4.40445e-10	-0.924888	6.4712e-14	-4.40445e-10	-0.788784	0.000173371	-4.40445e-10	-0.846816
21642326	chr9:21642326:A:G	1.81323e-19	-4.40445e-10	-1.17462	4.46364e-14	-4.40445e-10	-1.16018	0.000124932	-4.40445e-10	-1.17448
21642542	chr9:21642542:T:G	2.8005e-20	-1.83131	-1.21121	7.91654e-15	-1.67844	-1.21133	2.39983e-05	-1.61734	-1.20693
21642721	chr9:21642721:A:G	8.15136e-20	-2.02077	0.0466308	1.51031e-14	-2.13585	-0.107979	4.72293e-05	-2.10675	-0.0404855
21643120	chr9:21643120:T:C	2.26753e-19	-4.40445e-10	-0.951043	5.5318e-14	-4.40445e-10	-0.945632	0.000154892	-4.40445e-10	-0.959522
21643230	chr9:21643230:A:C	9.20028e-20	-1.97574	0.122651	1.67342e-14	-2.1048	-0.0364747	5.26872e-05	-2.07204	0.0341613
21643490	chr9:21643490:C:T	8.77669e-20	-2.04415	0.143924	2.00675e-14	-1.94267	-0.016957	5.86655e-05	-1.98282	0.0524273
21643598	chr9:21643598:T:C	5.47476e-20	-1.27773	-1.09445	1.29812e-14	-1.2612	-1.13402	4.44203e-05	-1.14109	-1.06746
21643625	chr9:21643625:T:C	1.74818e-19	-4.40445e-10	-1.21116	4.24036e-14	-4.40445e-10	-1.2115	0.000120436	-4.40445e-10	-1.21113
21643794	chr9:21643794:T:C	1.0281e-19	-1.9763	0.234274	1.85776e-14	-2.10503	0.0682535	5.87355e-05	-2.07023	0.141026
21643813	chr9:21643813:A:G	6.95623e-20	-2.13268	-2.57401e-10	1.8082e-14	-2.06381	-2.57401e-10	5.60847e-05	-1.97538	-2.57401e-10
21644019	chr9:21644019:C:T	1.75028e-19	-4.40445e-10	-1.20996	4.24265e-14	-4.40445e-10	-1.21096	0.000120569	-4.40445e-10	-1.21003
21644233	chr9:21644233:T:C	1.00839e-19	-1.94319	0.18181	1.80921e-14	-2.08206	0.0188091	5.73127e-05	-2.04371	0.0899826
21644339	chr9:21644339:C:A	1.75819e-19	-4.40445e-10	-1.20545	4.27366e-14	-4.40445e-10	-1.20367	0.000121092	-4.40445e-10	-1.2057
21644428	chr9:21644428:T:A	2.50155e-19	-4.40445e-10	-0.852825	5.47482e-14	-4.40445e-10	-0.955985	0.000163454	-4.40445e-10	-0.905713
21644593	chr9:21644593:G:A	8.19576e-20	-1.9687	-2.57401e-10	2.06918e-14	-1.92899	-2.57401e-10	5.34074e-05	-2.0243	-2.57401e-10
21644771	chr9:21644771:T:A	9.81254e-20	-1.91487	0.126214	2.31849e-14	-1.78138	-0.0338513	6.66041e-05	-1.83513	0.0316446
21645073	chr9:21645073:A:T	1.04809e-19	-1.95156	0.228788	1.88301e-14	-2.08776	0.0644866	5.95503e-05	-2.05182	0.136396
21645236	chr9:21645236:A:G	2.56638e-19	-4.40445e-10	-0.827239	7.23174e-14	-4.40445e-10	-0.677665	0.00019161	-4.40445e-10	-0.746784
21645243	chr9:21645243:G:T	5.08817e-20	-2.05044	-0.394958	1.23965e-14	-1.94033	-0.500986	3.53801e-05	-1.98718	-0.448918
21645295	chr9:21645295:T:G	4.13786e-19	-4.40445e-10	-0.349558	8.49235e-14	-4.40445e-10	-0.516979	0.000253421	-4.40445e-10	-0.467197
21645812	chr9:21645812:T:A	4.67116e-19	-4.40445e-10	-0.228327	1.06253e-13	-4.40445e-10	-0.292907	0.00031155	-4.40445e-10	-0.260689
21645813	chr9:21645813:T:A	7.24297e-20	-1.95841	-0.133875	1.74747e-14	-1.83686	-0.261115	5.08658e-05	-1.88521	-0.187843
21645848	chr9:21645848:A:T	3.28033e-20	-1.67377	-1.21061	7.1187e-15	-1.78694	-1.20906	2.43027e-05	-1.60106	-1.2106
21646052	chr9:21646052:T:G	3.59971e-19	-4.40445e-10	-0.488882	9.12887e-14	-4.40445e-10	-0.444702	0.000250637	-4.40445e-10	-0.478243
21646150	chr9:21646150:T:C	7.40513e-20	-2.01136	-0.0587831	1.37858e-14	-2.12919	-0.205897	4.31792e-05	-2.0978	-0.139084
21646563	chr9:21646563:T:C	7.87629e-20	-1.99912	-0.00934359	1.45232e-14	-2.12138	-0.161599	4.55653e-05	-2.08897	-0.0941336
21646786	chr9:21646786:C:T	2.21981e-19	-4.40445e-10	-0.972315	5.66963e-14	-4.40445e-10	-0.921021	0.000157546	-4.40445e-10	-0.942532
21647333	chr9:21647333:C:T	1.76153e-19	-4.40445e-10	-1.20355	4.24541e-14	-4.40445e-10	-1.21031	0.000120391	-4.40445e-10	-1.2115
21647450	chr9:21647450:T:G	6.25738e-20	-2.23856	-2.57401e-10	1.55115e-14	-2.21715	-2.57401e-10	4.31978e-05	-2.23646	-2.57401e-10
21647451	chr9:21647451:T:C	6.25722e-20	-2.23859	-2.57401e-10	1.5526e-14	-2.21621	-2.57401e-10	4.31857e-05	-2.23674	-2.57401e-10
21647498	chr9:21647498:A:C	6.39054e-20	-2.03482	-0.182683	1.22411e-14	-2.14437	-0.309563	3.71511e-05	-2.1171	-0.27015
21647564	chr9:21647564:A:G	2.29615e-19	-4.40445e-10	-0.9385	5.89601e-14	-4.40445e-10	-0.881869	0.000163587	-4.40445e-10	-0.904905
21648257	chr9:21648257:A:G	2.44304e-20	-1.96762	-1.21146	6.09535e-15	-1.93974	-1.21147	2.11745e-05	-1.73808	-1.21136
21648389	chr9:21648389:A:T	1.74764e-19	-4.40445e-10	-1.21147	4.25192e-14	-4.40445e-10	-1.20877	0.000120862	-4.40445e-10	-1.2076
21648406	chr9:21648406:C:T	1.74765e-19	-4.40445e-10	-1.21146	4.25221e-14	-4.40445e-10	-1.20871	0.000120872	-4.40445e-10	-1.20752
21648801	chr9:21648801:C:T	6.91167e-20	-2.01989	-0.119223	1.31928e-14	-2.13492	-0.244137	4.0237e-05	-2.10394	-0.203517
21648905	chr9:21648905:A:G	7.37854e-20	-1.99149	-0.0822492	1.39232e-14	-2.11567	-0.209503	4.2596e-05	-2.08235	-0.168141
21648961	chr9:21648961:T:C	4.14459e-19	-4.40445e-10	-0.34793	9.09926e-14	-4.40445e-10	-0.447952	0.000264558	-4.40445e-10	-0.424187
21650003	chr9:21650003:G:A	1.75118e-19	-4.40445e-10	-1.20944	4.2411e-14	-4.40445e-10	-1.21132	0.000120394	-4.40445e-10	-1.21147
21650267	chr9:21650267:C:T	6.45864e-20	-2.01347	-0.193428	1.22497e-14	-2.12766	-0.325563	3.73006e-05	-2.09702	-0.286214
21650281	chr9:21650281:C:CT	6.38201e-20	-2.0351	-0.183737	1.22041e-14	-2.14178	-0.315184	3.70503e-05	-2.11411	-0.27586
21650407	chr9:21650407:G:T	4.48767e-20	-1.36205	-1.20894	8.23406e-15	-1.6407	-1.20975	3.01935e-05	-1.38516	-1.20946
21650460	chr9:21650460:G:A	6.60656e-20	-1.94558	-0.238681	1.23306e-14	-2.07821	-0.368439	3.76894e-05	-2.04317	-0.329694
21650621	chr9:21650621:C:A	6.27578e-20	-2.01386	-0.221761	1.19421e-14	-2.12789	-0.350767	3.63329e-05	-2.0973	-0.312222
21650626	chr9:21650626:G:A	1.75802e-19	-4.40445e-10	-1.20555	4.27293e-14	-4.40445e-10	-1.20385	0.000121082	-4.40445e-10	-1.20578
21650660	chr9:21650660:C:T	6.70332e-20	-1.97913	-0.190584	1.25684e-14	-2.10404	-0.323503	3.83936e-05	-2.07039	-0.283966
21650699	chr9:21650699:G:C	8.79356e-20	-1.8983	-2.57401e-10	1.86148e-14	-2.03477	-2.57401e-10	5.38833e-05	-2.01543	-2.57401e-10
21651106	chr9:21651106:A:C	6.142e-20	-2.02933	-0.227839	1.17149e-14	-2.14009	-0.357785	3.55572e-05	-2.11202	-0.319087
21651134	chr9:21651134:G:A	6.15215e-20	-1.99518	-0.260334	1.49164e-14	-1.86763	-0.388643	4.17163e-05	-1.91949	-0.351864
21651357	chr9:21651357:G:A	2.31524e-20	-2.02743	-1.20538	5.68183e-15	-2.02405	-1.1974	1.60683e-05	-2.01534	-1.21006
21651475	chr9:21651475:C:T	4.15541e-20	-1.96566	-0.682247	7.8334e-15	-2.10438	-0.795952	2.39091e-05	-2.06834	-0.759647
21651621	chr9:21651621:T:C	3.42844e-20	-1.62886	-1.21135	6.9303e-15	-1.8215	-1.20132	2.45843e-05	-1.58883	-1.21131
21651930	chr9:21651930:T:C	6.14263e-20	-2.01912	-0.237946	1.17059e-14	-2.13102	-0.367621	3.55912e-05	-2.10156	-0.328593
21652133	chr9:21652133:G:A	1.29218e-19	-1.5134	-2.57401e-10	2.45579e-14	-1.7577	-2.57401e-10	6.61549e-05	-1.81025	-2.57401e-10
21652202	chr9:21652202:T:A	2.46036e-19	-4.40445e-10	-0.869427	5.81393e-14	-4.40445e-10	-0.895889	0.000167726	-4.40445e-10	-0.879917
21652260	chr9:21652260:C:G	2.80719e-19	-4.40445e-10	-0.73755	7.23977e-14	-4.40445e-10	-0.676555	0.00019207	-4.40445e-10	-0.744386
21652627	chr9:21652627:T:C	2.11181e-20	-2.12237	-1.2024	4.95225e-15	-2.23242	-1.12646	1.31123e-05	-2.23526	-1.19344
21652842	chr9:21652842:G:A	5.3009e-20	-1.98868	-0.415766	1.29932e-14	-1.85952	-0.534782	3.60857e-05	-1.91283	-0.503518
21652885	chr9:21652885:G:T	3.33982e-20	-1.68688	-1.17953	7.19698e-15	-1.81319	-1.17188	2.44654e-05	-1.60752	-1.19747
21653034	chr9:21653034:G:A	1.8347e-19	-4.40445e-10	-1.16286	4.35061e-14	-4.40445e-10	-1.18583	0.000123851	-4.40445e-10	-1.18317
21653713	chr9:21653713:A:C	2.22033e-19	-4.40445e-10	-0.972082	5.67125e-14	-4.40445e-10	-0.920735	0.000157588	-4.40445e-10	-0.942265
21653864	chr9:21653864:A:G	2.86278e-20	-1.80976	-1.21077	6.14126e-15	-1.93278	-1.21092	2.08836e-05	-1.75438	-1.2089
21653929	chr9:21653929:A:G	5.80742e-20	-2.01128	-0.3019	1.11043e-14	-2.12577	-0.425628	3.37056e-05	-2.09617	-0.388418
21653977	chr9:21653977:T:G	4.04787e-20	-1.93691	-0.737219	7.59932e-15	-2.08387	-0.846802	2.32178e-05	-2.0451	-0.812233
21654273	chr9:21654273:C:T	4.02399e-20	-1.54992	-1.13013	1.06289e-14	-1.51017	-1.08498	3.7808e-05	-1.26325	-1.10648
21654488	chr9:21654488:C:G	2.22347e-19	-4.40445e-10	-0.970665	5.24188e-14	-4.40445e-10	-0.999465	0.000158513	-4.40445e-10	-0.93641
21654565	chr9:21654565:A:C	1.80235e-19	-4.40445e-10	-1.18065	4.29707e-14	-4.40445e-10	-1.19821	0.000122259	-4.40445e-10	-1.19611
21654630	chr9:21654630:T:C	5.19648e-20	-2.02751	-0.396825	1.25708e-14	-1.90756	-0.519795	3.50934e-05	-1.95676	-0.48747
21654765	chr9:21654765:G:C	2.91323e-20	-1.79168	-1.21138	7.25396e-15	-1.76769	-1.20949	2.55983e-05	-1.54911	-1.21061
21655479	chr9:21655479:G:A	2.37105e-20	-2.23803	-0.970954	6.62985e-15	-2.21379	-0.853357	1.69577e-05	-2.19741	-0.974118
21655547	chr9:21655547:T:G	4.60656e-20	-1.80069	-0.744147	6.93931e-15	-2.16937	-0.852154	2.16264e-05	-2.10699	-0.82134
21655763	chr9:21655763:T:G	2.63437e-19	-4.40445e-10	-0.80109	5.68292e-14	-4.40445e-10	-0.918679	0.000167848	-4.40445e-10	-0.879189
21655860	chr9:21655860:A:T	6.31e-20	-2.23018	-2.57401e-10	1.79108e-14	-2.07333	-2.57401e-10	4.5579e-05	-2.1828	-2.57401e-10
21655864	chr9:21655864:C:G	2.61259e-19	-4.40445e-10	-0.809393	7.38726e-14	-4.40445e-10	-0.656388	0.000195223	-4.40445e-10	-0.728104
21656150	chr9:21656150:C:T	3.33565e-20	-1.66478	-1.20288	1.02976e-14	-1.46067	-1.16615	3.48639e-05	-1.26591	-1.18488
21656283	chr9:21656283:A:T	2.0053e-19	-4.40445e-10	-1.07394	4.55162e-14	-4.40445e-10	-1.14066	0.000132416	-4.40445e-10	-1.1163
21656532	chr9:21656532:C:T	1.85663e-19	-4.40445e-10	-1.15097	4.50471e-14	-4.40445e-10	-1.15102	0.000126447	-4.40445e-10	-1.16242
21656684	chr9:21656684:G:C	4.5279e-20	-1.35066	-1.21141	1.70932e-14	-0.90931	-1.21074	5.641e-05	-0.761835	-1.20777
21656750	chr9:21656750:G:A	4.73949e-20	-1.39179	-1.1246	1.24238e-14	-1.35918	-1.07994	4.58639e-05	-1.07708	-1.09949
21657012	chr9:21657012:A:G	3.98639e-20	-1.47794	-1.21149	1.24039e-14	-1.24393	-1.19679	4.39042e-05	-1.01397	-1.20627
21657616	chr9:21657616:A:G	4.76576e-19	-4.40445e-10	-0.208279	1.39463e-13	-4.40445e-10	-0.020928	0.000353668	-4.40445e-10	-0.133888
21658043	chr9:21658043:G:C	3.35775e-20	-1.65164	-1.20941	1.02479e-14	-1.44725	-1.18441	3.55766e-05	-1.23242	-1.19814
21658089	chr9:21658089:T:A	4.75373e-19	-4.40445e-10	-0.210807	1.39081e-13	-4.40445e-10	-0.0236743	0.00035276	-4.40445e-10	-0.136458
21658333	chr9:21658333:C:G	2.11043e-19	-4.40445e-10	-1.02284	4.93061e-14	-4.40445e-10	-1.06068	0.000147642	-4.40445e-10	-1.00746
21658400	chr9:21658400:A:G	1.84573e-19	-4.40445e-10	-1.15686	4.36982e-14	-4.40445e-10	-1.18142	0.000124424	-4.40445e-10	-1.17855
21658498	chr9:21658498:C:T	1.78432e-19	-4.40445e-10	-1.1907	4.26721e-14	-4.40445e-10	-1.20518	0.000121382	-4.40445e-10	-1.20331
21658508	chr9:21658508:C:A	4.0697e-20	-1.45901	-1.20974	1.28269e-14	-1.22226	-1.18493	4.48052e-05	-1.00068	-1.19924
21658653	chr9:21658653:A:G	1.88642e-20	-2.23136	-1.20628	5.24636e-15	-2.10074	-1.20045	1.47999e-05	-2.09685	-1.21078
21659007	chr9:21659007:G:C	3.84447e-20	-1.51777	-1.20792	1.01017e-14	-1.46651	-1.17952	3.67625e-05	-1.2032	-1.19457
21659358	chr9:21659358:T:A	2.51762e-19	-4.40445e-10	-0.846423	6.43923e-14	-4.40445e-10	-0.793736	0.000172194	-4.40445e-10	-0.853624
21659426	chr9:21659426:G:A	3.09889e-20	-1.72986	-1.21142	9.15717e-15	-1.54038	-1.20381	3.17895e-05	-1.3349	-1.20821
21659472	chr9:21659472:C:G	2.45898e-19	-4.40445e-10	-0.869989	5.81094e-14	-4.40445e-10	-0.896402	0.000167638	-4.40445e-10	-0.880443
21659863	chr9:21659863:A:T	3.58405e-20	-1.58442	-1.21141	7.71451e-15	-1.70439	-1.21124	2.69071e-05	-1.5019	-1.20796
21659915	chr9:21659915:A:T	2.17184e-20	-2.09806	-1.19868	4.74032e-15	-2.19555	-1.20708	1.29436e-05	-2.23496	-1.20669
21659993	chr9:21659993:G:C	3.58926e-20	-1.58309	-1.21129	7.71576e-15	-1.70403	-1.21144	2.70113e-05	-1.50158	-1.20441
21660144	chr9:21660144:A:G	3.49804e-20	-1.61506	-1.20505	1.03914e-14	-1.40625	-1.2115	3.68542e-05	-1.18468	-1.2106
21660162	chr9:21660162:G:T	1.81504e-19	-4.40445e-10	-1.17363	4.46796e-14	-4.40445e-10	-1.15921	0.000125056	-4.40445e-10	-1.17349
21660185	chr9:21660185:C:T	2.27362e-19	-4.40445e-10	-0.948363	5.3261e-14	-4.40445e-10	-0.983526	0.000150263	-4.40445e-10	-0.989863
21660684	chr9:21660684:T:C	6.2977e-20	-2.23214	-2.57401e-10	1.52319e-14	-2.23534	-2.57401e-10	4.34455e-05	-2.23074	-2.57401e-10
21660761	chr9:21660761:G:A	3.44096e-20	-1.63124	-1.20533	1.02043e-14	-1.42442	-1.2115	3.60502e-05	-1.20667	-1.21067
21660931	chr9:21660931:T:C	2.44946e-19	-4.40445e-10	-0.873866	5.33415e-14	-4.40445e-10	-0.982015	0.000157274	-4.40445e-10	-0.944256
21660943	chr9:21660943:T:C	1.78209e-19	-4.40445e-10	-1.19195	4.26877e-14	-4.40445e-10	-1.20482	0.000121354	-4.40445e-10	-1.20354
21661113	chr9:21661113:C:A	4.16732e-19	-4.40445e-10	-0.342463	1.17211e-13	-4.40445e-10	-0.194754	0.000306867	-4.40445e-10	-0.275833
21661173	chr9:21661173:C:T	3.29692e-20	-1.67203	-1.2073	9.73552e-15	-1.47168	-1.21127	3.4154e-05	-1.2601	-1.21127
21661237	chr9:21661237:G:A	3.36313e-20	-1.655	-1.20445	9.92044e-15	-1.45264	-1.21149	3.49487e-05	-1.23802	-1.21035
21661806	chr9:21661806:GC:G	2.09377e-20	-2.12545	-1.2079	4.62574e-15	-2.22821	-1.19888	1.2881e-05	-2.23672	-1.20977
21662081	chr9:21662081:C:T	5.71751e-20	-1.38553	-0.943258	1.53999e-14	-1.34987	-0.874495	5.60957e-05	-1.07111	-0.904081
21662242	chr9:21662242:C:G	1.91398e-20	-2.23112	-1.19202	5.41569e-15	-2.11845	-1.15098	1.48974e-05	-2.10766	-1.1934
21662339	chr9:21662339:C:G	7.10385e-20	-2.11168	-2.57401e-10	1.684e-14	-2.13497	-2.57401e-10	4.83634e-05	-2.1235	-2.57401e-10
21662344	chr9:21662344:T:C	6.06486e-20	-1.36545	-0.904356	1.65365e-14	-1.32506	-0.828098	6.01319e-05	-1.04285	-0.86286
21662579	chr9:21662579:A:G	3.74473e-20	-1.54053	-1.21144	7.97199e-15	-1.67129	-1.2115	2.83244e-05	-1.45292	-1.20561
21662607	chr9:21662607:C:A	3.58235e-20	-1.58897	-1.20733	1.07997e-14	-1.38833	-1.19088	3.79876e-05	-1.16614	-1.19885
21662684	chr9:21662684:G:A	3.41494e-20	-1.63318	-1.21098	1.01816e-14	-1.42985	-1.2083	3.58866e-05	-1.21106	-1.21083
21663041	chr9:21663041:G:A	6.04484e-20	-1.37741	-0.895701	1.63789e-14	-1.3425	-0.820232	5.96799e-05	-1.05793	-0.855319
21663052	chr9:21663052:C:G	3.49672e-20	-1.93299	-0.887506	6.27243e-15	-2.18854	-0.934024	1.77899e-05	-2.19499	-0.928632
21663129	chr9:21663129:T:C	6.95519e-20	-2.13283	-2.57401e-10	1.64261e-14	-2.15986	-2.57401e-10	4.54558e-05	-2.18551	-2.57401e-10
21663188	chr9:21663188:A:G	1.80991e-19	-4.40445e-10	-1.17646	4.51195e-14	-4.40445e-10	-1.14942	0.000125787	-4.40445e-10	-1.16766
21663590	chr9:21663590:A:G	1.95373e-19	-4.40445e-10	-1.1	4.53268e-14	-4.40445e-10	-1.14483	0.000130419	-4.40445e-10	-1.13149
21663656	chr9:21663656:A:G	1.42207e-19	-0.830646	-0.586977	2.10282e-14	-1.2397	-0.673167	8.76764e-05	-0.904087	-0.624508
21663698	chr9:21663698:T:C	3.54685e-20	-1.59684	-1.20942	1.06211e-14	-1.38553	-1.21036	3.76467e-05	-1.16251	-1.21149
21663845	chr9:21663845:C:T	3.39709e-20	-1.6397	-1.2097	1.01052e-14	-1.43556	-1.21012	3.56158e-05	-1.218	-1.21146
21663946	chr9:21663946:C:G	1.76612e-19	-4.40445e-10	-1.20095	4.29417e-14	-4.40445e-10	-1.19889	0.000121978	-4.40445e-10	-1.19841
21664238	chr9:21664238:C:T	4.88195e-19	-4.40445e-10	-0.184192	1.12921e-13	-4.40445e-10	-0.232045	0.000321629	-4.40445e-10	-0.22885
21664309	chr9:21664309:C:T	2.46884e-19	-4.40445e-10	-0.865988	5.83332e-14	-4.40445e-10	-0.892559	0.000168299	-4.40445e-10	-0.876505
21664411	chr9:21664411:G:A	3.54575e-19	-4.40445e-10	-0.503987	9.79385e-14	-4.40445e-10	-0.37439	0.000258894	-4.40445e-10	-0.445828
21664624	chr9:21664624:G:A	3.52122e-20	-1.60423	-1.20928	1.05117e-14	-1.3958	-1.21044	3.72846e-05	-1.17217	-1.2115
21664644	chr9:21664644:C:T	3.45254e-20	-1.62517	-1.20804	1.02495e-14	-1.42043	-1.21107	3.62939e-05	-1.19919	-1.2114
21664825	chr9:21664825:C:A	3.49912e-20	-1.61752	-1.20228	1.03237e-14	-1.41309	-1.2112	3.66521e-05	-1.19151	-1.20927
21664976	chr9:21664976:G:A	1.75921e-19	-4.40445e-10	-1.20487	4.29536e-14	-4.40445e-10	-1.19861	0.000121176	-4.40445e-10	-1.205
21665063	chr9:21665063:A:AC	4.05004e-19	-4.40445e-10	-0.371007	1.13069e-13	-4.40445e-10	-0.230729	0.000296997	-4.40445e-10	-0.308526
21665064	chr9:21665064:A:C	3.78005e-20	-1.54312	-1.19946	1.17151e-14	-1.32689	-1.17097	4.12746e-05	-1.09762	-1.18438
21665885	chr9:21665885:T:C	1.9393e-19	-4.40445e-10	-1.10741	4.48232e-14	-4.40445e-10	-1.156	0.000130255	-4.40445e-10	-1.13275
21666411	chr9:21666411:G:A	3.44079e-20	-2.21772	-0.618899	7.44306e-15	-2.23099	-0.72046	2.24716e-05	-2.2168	-0.673189
21666467	chr9:21666467:A:C	7.21559e-20	-1.31516	-0.780913	1.9564e-14	-1.28251	-0.702529	7.22635e-05	-0.991415	-0.730512
21666509	chr9:21666509:C:T	6.34806e-20	-2.22417	-2.57401e-10	1.99299e-14	-1.96651	-2.57401e-10	4.93253e-05	-2.10381	-2.57401e-10
21666949	chr9:21666949:G:C	7.00027e-20	-1.32883	-0.797544	1.89371e-14	-1.2967	-0.720908	6.98389e-05	-1.00413	-0.751927
21667215	chr9:21667215:G:A	8.10307e-20	-1.98008	-2.57401e-10	3.71701e-14	-1.34323	-2.57401e-10	7.89254e-05	-1.63374	-2.57401e-10
21667374	chr9:21667374:T:C	3.43972e-20	-1.62544	-1.21149	8.72372e-15	-1.58676	-1.20592	3.18237e-05	-1.33251	-1.20953
21667556	chr9:21667556:G:A	6.29455e-20	-2.23264	-2.57401e-10	1.55784e-14	-2.21284	-2.57401e-10	4.53911e-05	-2.18693	-2.57401e-10
21667675	chr9:21667675:T:C	3.79814e-20	-1.5506	-1.18721	8.13038e-15	-1.67798	-1.18514	2.78451e-05	-1.47149	-1.2041
21667763	chr9:21667763:G:A	3.41031e-20	-1.63456	-1.21096	8.61567e-15	-1.59672	-1.20843	3.14307e-05	-1.34358	-1.21088
21667865	chr9:21667865:C:G	3.57145e-20	-1.58816	-1.21119	9.0442e-15	-1.54895	-1.20765	3.32425e-05	-1.28794	-1.21048
21667913	chr9:21667913:T:C	6.58494e-20	-2.18754	-2.57401e-10	2.04412e-14	-1.94118	-2.57401e-10	4.7476e-05	-2.14202	-2.57401e-10
21667983	chr9:21667983:A:T	2.12367e-19	-4.40445e-10	-1.01659	5.93252e-14	-4.40445e-10	-0.875695	0.000156188	-4.40445e-10	-0.951185
21668914	chr9:21668914:C:T	6.91157e-20	-2.13912	-2.57401e-10	1.86658e-14	-2.03204	-2.57401e-10	5.09033e-05	-2.07232	-2.57401e-10
21669192	chr9:21669192:A:G	1.75066e-19	-4.40445e-10	-1.20974	4.24036e-14	-4.40445e-10	-1.2115	0.00012041	-4.40445e-10	-1.21134
21669438	chr9:21669438:T:C	1.24992e-19	-1.54666	-2.57401e-10	2.62485e-14	-1.69112	-2.57401e-10	9.75787e-05	-1.42159	-2.57401e-10
21669507	chr9:21669507:C:T	3.60936e-19	-4.40445e-10	-0.486204	1.00043e-13	-4.40445e-10	-0.353133	0.000263992	-4.40445e-10	-0.42633
21669531	chr9:21669531:C:A	2.5091e-19	-4.40445e-10	-0.849813	5.49713e-14	-4.40445e-10	-0.951919	0.000163736	-4.40445e-10	-0.903991
21669793	chr9:21669793:T:G	1.87516e-20	-2.23483	-1.2088	4.7221e-15	-2.2166	-1.18988	1.33722e-05	-2.19943	-1.20963
21670462	chr9:21670462:C:T	3.88306e-20	-1.51744	-1.19826	1.08746e-14	-1.36272	-1.20958	4.01288e-05	-1.10352	-1.20663
21670558	chr9:21670558:A:G	5.8883e-20	-1.09977	-1.19959	1.23206e-14	-1.2494	-1.19805	4.53604e-05	-0.977603	-1.21001
21670617	chr9:21670617:C:T	1.82109e-19	-4.40445e-10	-1.1703	4.34249e-14	-4.40445e-10	-1.1877	0.000128759	-4.40445e-10	-1.14431
21670655	chr9:21670655:A:G	3.52699e-20	-1.60752	-1.20435	9.82595e-15	-1.46238	-1.21132	3.56832e-05	-1.21758	-1.20999
21670659	chr9:21670659:A:T	3.5228e-20	-1.60865	-1.20442	9.82191e-15	-1.46278	-1.21133	3.56535e-05	-1.21839	-1.21001
21671013	chr9:21671013:T:C	1.85815e-19	-4.40445e-10	-1.15015	4.39319e-14	-4.40445e-10	-1.17609	0.000125109	-4.40445e-10	-1.17306
21671047	chr9:21671047:A:G	1.28817e-19	-1.51652	-2.57401e-10	2.68884e-14	-1.66704	-2.57401e-10	0.000100833	-1.38879	-2.57401e-10
21671122	chr9:21671122:T:C	3.08201e-20	-2.09885	-0.847887	7.52468e-15	-2.00552	-0.935021	2.13377e-05	-2.04549	-0.896281
21671192	chr9:21671192:A:G	6.62033e-20	-1.33291	-0.849266	1.80609e-14	-1.29173	-0.773253	6.65754e-05	-1.00167	-0.802246
21671209	chr9:21671209:A:G	2.52596e-19	-4.40445e-10	-0.843115	5.95925e-14	-4.40445e-10	-0.8712	0.000172101	-4.40445e-10	-0.854164
21671322	chr9:21671322:T:A	3.23429e-20	-1.69165	-1.20686	8.92789e-15	-1.55806	-1.21149	3.20504e-05	-1.32395	-1.21099
21671394	chr9:21671394:G:A	3.13147e-20	-2.10453	-0.826284	7.5915e-15	-2.01402	-0.917682	2.15644e-05	-2.053	-0.878203
21671397	chr9:21671397:G:C	1.04287e-19	-1.70789	-0.0198647	2.90475e-14	-1.54034	-0.0494562	7.63704e-05	-1.62526	-0.0413877
21671427	chr9:21671427:A:G	7.02198e-20	-2.12328	-2.57401e-10	1.72688e-14	-2.10983	-2.57401e-10	4.66599e-05	-2.15936	-2.57401e-10
21671721	chr9:21671721:C:T	4.73097e-20	-1.30902	-1.20917	1.00663e-14	-1.44077	-1.20878	3.61515e-05	-1.20357	-1.21096
21671749	chr9:21671749:A:G	3.04864e-20	-1.76772	-1.1899	8.23558e-15	-1.64422	-1.20605	2.9318e-05	-1.42264	-1.2014
21672011	chr9:21672011:G:A	3.2598e-20	-1.70264	-1.18802	8.84789e-15	-1.5735	-1.20505	3.1985e-05	-1.33697	-1.20001
21672419	chr9:21672419:A:G	1.809e-19	-4.40445e-10	-1.17696	4.30865e-14	-4.40445e-10	-1.19552	0.000122555	-4.40445e-10	-1.19369
21672561	chr9:21672561:G:A	2.36362e-19	-4.40445e-10	-0.909543	6.01404e-14	-4.40445e-10	-0.862048	0.000161803	-4.40445e-10	-0.91587
21672576	chr9:21672576:T:C	2.31794e-20	-2.04496	-1.18669	4.74824e-15	-2.18988	-1.21108	1.32283e-05	-2.21853	-1.20136
21672614	chr9:21672614:T:C	3.58376e-20	-1.58839	-1.20752	9.98334e-15	-1.44739	-1.21042	3.63927e-05	-1.19871	-1.20917
21672770	chr9:21672770:G:A	3.49188e-20	-1.61401	-1.20787	9.76571e-15	-1.46851	-1.21134	3.54587e-05	-1.22259	-1.21129
21672902	chr9:21672902:A:G	7.04453e-20	-2.12007	-2.57401e-10	1.73005e-14	-2.10799	-2.57401e-10	4.67933e-05	-2.15651	-2.57401e-10
21673154	chr9:21673154:C:A	3.0872e-20	-1.74265	-1.20241	8.35224e-15	-1.62525	-1.21095	2.99638e-05	-1.39328	-1.20898
21673177	chr9:21673177:T:A	6.8842e-20	-2.14309	-2.57401e-10	1.85835e-14	-2.03646	-2.57401e-10	5.06976e-05	-2.07637	-2.57401e-10
21673227	chr9:21673227:T:C	6.9236e-20	-1.31983	-0.817553	1.89691e-14	-1.27485	-0.741069	6.99164e-05	-0.988612	-0.766335
21673257	chr9:21673257:C:A	2.4694e-19	-4.40445e-10	-0.865761	6.88914e-14	-4.40445e-10	-0.726198	0.000183069	-4.40445e-10	-0.792385
21673388	chr9:21673388:C:G	2.51825e-19	-4.40445e-10	-0.84617	6.02024e-14	-4.40445e-10	-0.861018	0.000173196	-4.40445e-10	-0.847823
21673395	chr9:21673395:C:T	5.6355e-19	-4.40445e-10	-0.0406488	1.09278e-13	-4.40445e-10	-0.26483	0.000342135	-4.40445e-10	-0.167042
21673751	chr9:21673751:T:A	5.38076e-20	-1.21504	-1.17446	1.15413e-14	-1.34123	-1.17157	4.1912e-05	-1.07088	-1.19579
21673860	chr9:21673860:C:T	7.99339e-20	-1.99371	-2.57401e-10	2.21258e-14	-1.86198	-2.57401e-10	6.06586e-05	-1.89699	-2.57401e-10
21673878	chr9:21673878:A:T	2.15602e-20	-2.13385	-1.17021	4.70385e-15	-2.21936	-1.19099	1.36835e-05	-2.23315	-1.15291
21673898	chr9:21673898:A:G	2.4472e-20	-2.01266	-1.16471	7.49158e-15	-1.76299	-1.18196	2.81972e-05	-1.4816	-1.18142
21673922	chr9:21673922:G:A	6.44246e-20	-2.20941	-2.57401e-10	2.0248e-14	-1.95067	-2.57401e-10	4.38459e-05	-2.22157	-2.57401e-10
21673926	chr9:21673926:A:G	4.10797e-20	-1.62158	-1.03781	1.00582e-14	-1.56822	-1.08212	3.96425e-05	-1.27707	-1.04527
21674148	chr9:21674148:T:G	3.34842e-20	-2.22956	-0.634276	7.53156e-15	-2.23778	-0.701847	2.18283e-05	-2.22017	-0.698868
21674472	chr9:21674472:C:T	2.54909e-19	-4.40445e-10	-0.834	5.78283e-14	-4.40445e-10	-0.901251	0.000170863	-4.40445e-10	-0.861383
21674607	chr9:21674607:C:T	1.86233e-19	-4.40445e-10	-1.14791	4.27607e-14	-4.40445e-10	-1.20311	0.000125317	-4.40445e-10	-1.1714
21674924	chr9:21674924:T:C	1.90919e-19	-4.40445e-10	-1.12306	4.35071e-14	-4.40445e-10	-1.18581	0.00012576	-4.40445e-10	-1.16787
21674945	chr9:21674945:A:C	1.75157e-19	-4.40445e-10	-1.20922	4.25224e-14	-4.40445e-10	-1.2087	0.000120629	-4.40445e-10	-1.20953
21674950	chr9:21674950:C:T	5.41525e-19	-0.675623	0.595106	8.07325e-14	-1.13357	0.565979	0.000257854	-1.17188	0.72203
21675044	chr9:21675044:A:T	1.74761e-19	-4.40445e-10	-1.21149	4.24042e-14	-4.40445e-10	-1.21148	0.000120402	-4.40445e-10	-1.21141
21675282	chr9:21675282:G:A	7.07391e-20	-2.11591	-2.57401e-10	5.14519e-14	-1.01808	-2.57401e-10	7.45387e-05	-1.69093	-2.57401e-10
21675362	chr9:21675362:G:A	3.31353e-20	-2.21275	-0.661555	9.13315e-15	-2.03847	-0.708349	2.17226e-05	-2.23398	-0.689913
21675464	chr9:21675464:C:T	3.23905e-19	-2.1594	1.56495	8.50762e-14	-1.71906	1.20388	0.000257392	-1.95669	1.50504
21675717	chr9:21675717:A:C	2.98261e-20	-2.07233	-0.90719	6.10068e-15	-2.19689	-0.953435	1.78045e-05	-2.22083	-0.901966
21676043	chr9:21676043:T:A	3.89669e-20	-2.07848	-0.63371	8.67091e-15	-2.13359	-0.665162	2.19913e-05	-2.2382	-0.6734
21676274	chr9:21676274:G:C	3.9714e-19	-1.97449	1.58387	1.23806e-13	-1.33334	1.19332	0.000373514	-1.66788	1.58859
21676296	chr9:21676296:A:C	2.52269e-19	-1.46079	0.616379	3.05105e-14	-2.03946	0.498805	0.000118134	-1.82132	0.590895
21676446	chr9:21676446:AGAAG:A	2.8902e-19	-4.40445e-10	-0.70841	6.25355e-14	-4.40445e-10	-0.822996	0.000191437	-4.40445e-10	-0.747687
21676760	chr9:21676760:T:G	3.36094e-19	-4.40445e-10	-0.557513	8.64147e-14	-4.40445e-10	-0.499572	0.000232579	-4.40445e-10	-0.553016
21676884	chr9:21676884:T:A	4.89522e-19	-1.32255	1.14108	4.79846e-14	-1.95561	0.867757	0.000207519	-1.71712	1.0501
21677021	chr9:21677021:A:G	4.3545e-19	-4.40445e-10	-0.298526	1.07298e-13	-4.40445e-10	-0.283119	0.000312826	-4.40445e-10	-0.2566
21677078	chr9:21677078:T:C	1.81544e-19	-4.40445e-10	-1.17341	4.39701e-14	-4.40445e-10	-1.17522	0.000123674	-4.40445e-10	-1.1846
21677314	chr9:21677314:T:C	3.46385e-19	-1.23101	0.703658	3.73922e-14	-1.92165	0.584386	0.000149483	-1.65858	0.663511
21677460	chr9:21677460:T:C	3.47539e-19	-1.16212	0.638087	3.69236e-14	-1.87201	0.522133	0.00014899	-1.59766	0.599291
21677644	chr9:21677644:C:CT	1.78988e-19	-4.40445e-10	-1.18759	4.33928e-14	-4.40445e-10	-1.18844	0.000123549	-4.40445e-10	-1.18561
21678023	chr9:21678023:T:A	4.27896e-20	-2.00836	-0.610247	7.8531e-15	-2.22715	-0.670675	2.44499e-05	-2.18934	-0.616282
21678210	chr9:21678210:G:T	1.78761e-19	-4.40445e-10	-1.18886	4.31817e-14	-4.40445e-10	-1.19331	0.000123277	-4.40445e-10	-1.18781
21678322	chr9:21678322:G:C	4.2052e-20	-1.98867	-0.647328	7.55298e-15	-2.23085	-0.705939	2.37465e-05	-2.18107	-0.653742
21678407	chr9:21678407:T:G	1.77305e-19	-4.40445e-10	-1.19703	4.28965e-14	-4.40445e-10	-1.19994	0.000122334	-4.40445e-10	-1.19549
21678455	chr9:21678455:A:T	1.84706e-19	-4.40445e-10	-1.15614	4.47002e-14	-4.40445e-10	-1.15875	0.000127518	-4.40445e-10	-1.15399
21678527	chr9:21678527:C:G	4.07542e-19	-4.40445e-10	-0.364761	1.0912e-13	-4.40445e-10	-0.266286	0.000276722	-4.40445e-10	-0.379235
21678560	chr9:21678560:C:T	6.99389e-20	-2.14522	0.0179395	1.63626e-14	-2.10001	-0.0637253	4.52603e-05	-2.23603	0.0462102
21679040	chr9:21679040:T:A	7.54874e-20	-2.05094	-2.57401e-10	1.73757e-14	-2.10366	-2.57401e-10	4.59981e-05	-2.17365	-2.57401e-10
21679153	chr9:21679153:A:G	2.52924e-19	-1.21509	0.373275	2.76607e-14	-1.90309	0.264369	0.000110095	-1.6368	0.335895
21679189	chr9:21679189:G:C	3.89822e-20	-2.08755	-0.624249	8.03194e-15	-2.18988	-0.685419	2.32327e-05	-2.22425	-0.632438
21679209	chr9:21679209:T:C	2.65634e-19	-4.40445e-10	-0.792787	5.77395e-14	-4.40445e-10	-0.902789	0.000176085	-4.40445e-10	-0.831281
21679547	chr9:21679547:C:A	7.96965e-19	-4.40445e-10	0.305905	1.97949e-13	-4.40445e-10	0.329277	0.000432852	-4.40445e-10	0.0681483
21679633	chr9:21679633:T:G	5.12221e-19	-4.40445e-10	-0.13615	1.17335e-13	-4.40445e-10	-0.193697	0.000329733	-4.40445e-10	-0.203964
21679639	chr9:21679639:T:C	2.28321e-19	-1.25032	0.30617	2.58269e-14	-1.91154	0.204231	0.000100747	-1.66118	0.271546
21679765	chr9:21679765:C:T	2.73202e-19	-1.12084	0.356142	2.9125e-14	-1.83884	0.251706	0.000115572	-1.57296	0.32061
21679770	chr9:21679770:C:A	5.12221e-19	-4.40445e-10	-0.13615	1.17335e-13	-4.40445e-10	-0.193697	0.000329733	-4.40445e-10	-0.203964
21680366	chr9:21680366:G:A	1.76008e-19	-4.40445e-10	-1.20438	4.2627e-14	-4.40445e-10	-1.20624	0.000121402	-4.40445e-10	-1.20314
21680393	chr9:21680393:GT:G	4.9667e-20	-1.39533	-1.07424	8.90942e-15	-1.69672	-1.0749	3.57379e-05	-1.32199	-1.10405
21680461	chr9:21680461:C:T	2.33225e-19	-1.27666	0.353762	2.65857e-14	-1.92752	0.249165	0.000103427	-1.68095	0.317573
21680626	chr9:21680626:T:A	2.41791e-19	-4.40445e-10	-0.886833	5.45021e-14	-4.40445e-10	-0.96049	0.000164342	-4.40445e-10	-0.900301
21681119	chr9:21681119:G:A	5.57877e-19	-0.375725	0.324958	3.35658e-13	0.511397	0.345965	0.000416905	-0.266828	0.297439
21681192	chr9:21681192:C:T	3.0694e-20	-2.09092	-0.859918	1.24947e-14	-1.61502	-0.818409	1.97436e-05	-2.18464	-0.834782
21681672	chr9:21681672:A:G	5.02531e-19	-0.441429	0.28618	2.99138e-13	0.436489	0.305686	0.000375199	-0.333249	0.258458
21681977	chr9:21681977:G:A	2.33099e-19	-4.40445e-10	-0.923441	5.09674e-14	-4.40445e-10	-1.02754	0.000155552	-4.40445e-10	-0.95527
21682261	chr9:21682261:G:C	6.72568e-19	-1.16071	1.29691	6.26313e-14	-1.86401	1.04255	0.000268855	-1.62684	1.21877
21682479	chr9:21682479:G:A	2.07437e-19	-4.40445e-10	-1.04008	4.64105e-14	-4.40445e-10	-1.1212	0.000139182	-4.40445e-10	-1.06646
21682725	chr9:21682725:A:C	1.83698e-19	-4.40445e-10	-1.16161	4.43845e-14	-4.40445e-10	-1.16584	0.000126611	-4.40445e-10	-1.16113
21682760	chr9:21682760:A:G	6.6864e-20	-1.89224	-0.280006	2.59887e-14	-1.23844	-0.462627	6.58495e-05	-1.56046	-0.254412
21683199	chr9:21683199:C:A	1.28759e-19	-0.641264	-0.875697	6.70639e-14	0.110588	-0.863672	9.43211e-05	-0.574702	-0.88084
21683290	chr9:21683290:C:A	6.8705e-20	-1.97373	-0.171358	1.18574e-14	-2.23006	-0.255717	3.70386e-05	-2.19107	-0.199216
21683305	chr9:21683305:C:G	5.27839e-19	-4.40445e-10	-0.106114	1.20992e-13	-4.40445e-10	-0.163006	0.000339714	-4.40445e-10	-0.174143
21683378	chr9:21683378:C:T	6.26299e-20	-2.23766	-2.57401e-10	2.272e-14	-1.83548	-2.57401e-10	4.60458e-05	-2.17261	-2.57401e-10
21683560	chr9:21683560:TG:T	5.05114e-20	-1.97562	-0.477083	8.89196e-15	-2.2303	-0.543287	2.73346e-05	-2.19234	-0.501757
21683606	chr9:21683606:A:G	3.09135e-19	-1.00792	0.366789	3.20287e-14	-1.76937	0.277275	0.000123176	-1.51737	0.328735
21683609	chr9:21683609:T:C	3.26857e-19	-0.960487	0.375105	3.32436e-14	-1.74029	0.28542	0.00012883	-1.48096	0.337205
21683806	chr9:21683806:T:C	3.01888e-20	-1.77934	-1.1881	6.30136e-15	-1.92359	-1.19438	1.49498e-05	-2.09715	-1.2004
21683999	chr9:21683999:T:A	8.93855e-20	-1.94981	0.0678638	3.10303e-14	-1.39983	-0.123941	7.95299e-05	-1.6825	0.056382
21684064	chr9:21684064:A:G	2.81026e-19	-0.972641	0.236184	2.89322e-14	-1.7508	0.157023	0.000112387	-1.49404	0.213741
21684120	chr9:21684120:G:C	2.18847e-19	-4.40445e-10	-0.986531	5.34519e-14	-4.40445e-10	-0.979948	0.000145962	-4.40445e-10	-1.0189
21684434	chr9:21684434:G:C	4.23701e-20	-1.90753	-0.720927	7.11095e-15	-2.23809	-0.759008	2.26411e-05	-2.15886	-0.723624
21684614	chr9:21684614:C:G	1.27276e-18	-4.40445e-10	0.774034	4.41811e-13	-4.40445e-10	1.13215	0.00104618	-4.40445e-10	0.950653
21684690	chr9:21684690:C:T	3.83041e-20	-2.23476	-0.494585	1.13387e-14	-1.93451	-0.595995	2.68695e-05	-2.15291	-0.558351
21684723	chr9:21684723:G:A	1.92172e-19	-0.87866	-0.237856	1.9347e-14	-1.66682	-0.32937	7.66465e-05	-1.41206	-0.250984
21684726	chr9:21684726:T:C	1.88009e-19	-4.40445e-10	-1.13842	4.53378e-14	-4.40445e-10	-1.14459	0.000129967	-4.40445e-10	-1.13497
21684933	chr9:21684933:C:T	4.10073e-19	-4.40445e-10	-0.35857	1.08848e-13	-4.40445e-10	-0.268777	0.000279441	-4.40445e-10	-0.369455
21685125	chr9:21685125:G:A	2.16016e-19	-4.40445e-10	-0.999552	5.27996e-14	-4.40445e-10	-0.992226	0.000144483	-4.40445e-10	-1.02909
21685405	chr9:21685405:G:A	2.59133e-20	-2.20798	-0.912168	7.95601e-15	-2.0137	-0.871097	1.78062e-05	-2.19737	-0.925329
21685812	chr9:21685812:G:C	1.89315e-19	-4.40445e-10	-1.13149	4.56006e-14	-4.40445e-10	-1.13881	0.000128508	-4.40445e-10	-1.14626
21686017	chr9:21686017:T:A	2.93802e-19	-4.40445e-10	-0.691999	7.17688e-14	-4.40445e-10	-0.68528	0.000198574	-4.40445e-10	-0.711086
21686042	chr9:21686042:C:G	1.90372e-19	-4.40445e-10	-1.12593	4.59987e-14	-4.40445e-10	-1.13012	0.000136067	-4.40445e-10	-1.0891
21686206	chr9:21686206:A:G	2.26692e-19	-4.40445e-10	-0.951312	6.00211e-14	-4.40445e-10	-0.864033	0.000154987	-4.40445e-10	-0.958908
21686333	chr9:21686333:T:C	2.05661e-19	-4.40445e-10	-1.04868	5.40743e-14	-4.40445e-10	-0.968371	0.000141979	-4.40445e-10	-1.04657
21686420	chr9:21686420:A:C	2.20635e-19	-4.40445e-10	-0.978395	5.80745e-14	-4.40445e-10	-0.897002	0.000150705	-4.40445e-10	-0.986922
21686424	chr9:21686424:C:T	1.87954e-19	-4.40445e-10	-1.13871	4.53241e-14	-4.40445e-10	-1.14489	0.000129925	-4.40445e-10	-1.13529
21686614	chr9:21686614:AC:A	2.31012e-19	-4.40445e-10	-0.932437	5.83632e-14	-4.40445e-10	-0.892045	0.000154928	-4.40445e-10	-0.95929
21686685	chr9:21686685:C:T	2.44954e-19	-4.40445e-10	-0.873834	5.55927e-14	-4.40445e-10	-0.940677	0.000161315	-4.40445e-10	-0.918887
21686848	chr9:21686848:G:C	2.32427e-19	-4.40445e-10	-0.926331	5.83029e-14	-4.40445e-10	-0.893078	0.000156126	-4.40445e-10	-0.951582
21686859	chr9:21686859:G:A	1.75794e-19	-4.40445e-10	-1.20559	4.33577e-14	-4.40445e-10	-1.18925	0.000121094	-4.40445e-10	-1.20568
21687155	chr9:21687155:TCTA:T	1.1877e-19	-1.59772	-2.57401e-10	5.73542e-14	-0.909484	-2.57401e-10	0.000102118	-1.37612	-2.57401e-10
21687407	chr9:21687407:G:A	4.85936e-19	-4.40445e-10	-0.188828	1.15469e-13	-4.40445e-10	-0.209728	0.000336964	-4.40445e-10	-0.18227
21687784	chr9:21687784:T:C	2.4718e-19	-4.40445e-10	-0.864788	6.09051e-14	-4.40445e-10	-0.849413	0.000163974	-4.40445e-10	-0.902537
21687906	chr9:21687906:T:C	1.77321e-19	-4.40445e-10	-1.19695	4.41741e-14	-4.40445e-10	-1.17059	0.000122165	-4.40445e-10	-1.19688
21688239	chr9:21688239:A:C	4.52567e-20	-1.83997	-0.722582	7.01175e-15	-2.23719	-0.773954	2.35391e-05	-2.10744	-0.736141
21688386	chr9:21688386:T:C	3.88528e-19	-4.40445e-10	-0.412541	1.03532e-13	-4.40445e-10	-0.318845	0.000294804	-4.40445e-10	-0.315938
21689015	chr9:21689015:C:T	3.18997e-19	-4.40445e-10	-0.609725	8.00323e-14	-4.40445e-10	-0.5763	0.00022435	-4.40445e-10	-0.589042
21689258	chr9:21689258:T:G	1.9439e-19	-4.40445e-10	-1.10504	4.67476e-14	-4.40445e-10	-1.11397	0.000132676	-4.40445e-10	-1.11434
21689356	chr9:21689356:G:T	1.88874e-19	-4.40445e-10	-1.13383	4.56108e-14	-4.40445e-10	-1.13859	0.000130502	-4.40445e-10	-1.13086
21689449	chr9:21689449:A:G	1.66543e-19	-0.658299	-0.601352	9.21891e-14	0.2087	-0.643588	0.000133756	-0.505838	-0.600395
21689529	chr9:21689529:A:G	1.88874e-19	-4.40445e-10	-1.13383	4.56108e-14	-4.40445e-10	-1.13859	0.000130502	-4.40445e-10	-1.13086
21689666	chr9:21689666:C:G	2.96972e-19	-4.40445e-10	-0.681267	7.45732e-14	-4.40445e-10	-0.646948	0.000209926	-4.40445e-10	-0.655491
21689921	chr9:21689921:C:T	2.33048e-19	-4.40445e-10	-0.923661	5.64604e-14	-4.40445e-10	-0.92519	0.000155178	-4.40445e-10	-0.957673
21689984	chr9:21689984:A:T	2.26076e-19	-4.40445e-10	-0.954037	5.6662e-14	-4.40445e-10	-0.921627	0.000152116	-4.40445e-10	-0.977606
21690117	chr9:21690117:T:C	2.34872e-19	-4.40445e-10	-0.915863	5.81231e-14	-4.40445e-10	-0.896167	0.000157036	-4.40445e-10	-0.945772
21690262	chr9:21690262:T:C	9.60735e-20	-1.74167	-0.0681256	3.92634e-14	-1.00499	-0.283445	9.93939e-05	-1.35611	-0.0470419
21690626	chr9:21690626:A:G	1.83438e-19	-4.40445e-10	-1.16303	4.42753e-14	-4.40445e-10	-1.1683	0.00012565	-4.40445e-10	-1.16874
21690689	chr9:21690689:A:C	1.79762e-19	-4.40445e-10	-1.18327	4.35047e-14	-4.40445e-10	-1.18586	0.000124072	-4.40445e-10	-1.18138
21690839	chr9:21690839:T:C	1.75057e-19	-4.40445e-10	-1.20979	4.30796e-14	-4.40445e-10	-1.19568	0.000120621	-4.40445e-10	-1.20959
21690943	chr9:21690943:T:G	1.78536e-19	-4.40445e-10	-1.19012	4.31936e-14	-4.40445e-10	-1.19304	0.000122142	-4.40445e-10	-1.19706
21690959	chr9:21690959:T:G	2.4747e-20	-1.96115	-1.20505	5.38342e-15	-2.06695	-1.20846	1.3583e-05	-2.18399	-1.20944
21691468	chr9:21691468:A:T	3.33187e-20	-2.18216	-0.686629	1.11101e-14	-1.76344	-0.787439	2.2937e-05	-2.13059	-0.738907
21691599	chr9:21691599:T:C	3.11439e-19	-4.40445e-10	-0.633703	8.26793e-14	-4.40445e-10	-0.54376	0.000217095	-4.40445e-10	-0.621914
21691808	chr9:21691808:C:A	7.29018e-20	-2.08579	-2.57401e-10	1.82856e-14	-2.05262	-2.57401e-10	4.70573e-05	-2.15088	-2.57401e-10
21691989	chr9:21691989:G:A	3.47364e-20	-1.73145	-1.09567	9.94459e-15	-1.58527	-1.07643	2.32017e-05	-1.75842	-1.0996
21692018	chr9:21692018:G:A	2.0728e-20	-2.23824	-1.10518	5.75457e-15	-2.06618	-1.14256	1.42252e-05	-2.22244	-1.1248
21692108	chr9:21692108:A:G	1.076e-18	-4.40445e-10	0.606102	2.04483e-13	-4.40445e-10	0.361757	0.000699872	-4.40445e-10	0.548649
21692785	chr9:21692785:A:G	8.24152e-19	-4.40445e-10	0.33945	1.90598e-13	-4.40445e-10	0.291436	0.00056894	-4.40445e-10	0.341527
21693005	chr9:21693005:T:C	2.1125e-19	-4.40445e-10	-1.02186	5.07083e-14	-4.40445e-10	-1.03264	0.00014858	-4.40445e-10	-1.00113
21693770	chr9:21693770:T:C	6.09334e-20	-1.63414	-0.630984	7.75999e-15	-2.17834	-0.731408	3.03948e-05	-1.96194	-0.626036
21693817	chr9:21693817:G:A	2.41061e-20	-2.00322	-1.18922	5.41066e-15	-2.06618	-1.20418	1.69908e-05	-1.97139	-1.19818
21693894	chr9:21693894:T:G	2.24443e-20	-2.06275	-1.20112	5.00602e-15	-2.13815	-1.20994	1.55074e-05	-2.05415	-1.20678
21693931	chr9:21693931:A:G	4.6178e-19	-4.40445e-10	-0.239818	8.86881e-14	-4.40445e-10	-0.473604	0.000295404	-4.40445e-10	-0.313903
21694179	chr9:21694179:T:C	4.00519e-19	-4.40445e-10	-0.382146	1.21001e-13	-4.40445e-10	-0.162927	0.000300718	-4.40445e-10	-0.296074
21694375	chr9:21694375:T:C	2.08555e-19	-4.40445e-10	-1.0347	5.00603e-14	-4.40445e-10	-1.0455	0.000146544	-4.40445e-10	-1.01492
21694603	chr9:21694603:T:C	2.42465e-20	-2.00874	-1.1779	5.36535e-15	-2.0816	-1.19716	1.69056e-05	-1.98545	-1.18915
21694612	chr9:21694612:AG:A	3.14909e-20	-1.76349	-1.16172	5.27129e-15	-2.11084	-1.18562	1.7825e-05	-1.94412	-1.17752
21694665	chr9:21694665:C:T	2.36871e-20	-2.01317	-1.1968	5.2361e-15	-2.09479	-1.20836	1.64814e-05	-1.99599	-1.20403
21694724	chr9:21694724:C:G	9.09121e-20	-1.86501	-2.57401e-10	1.51826e-14	-2.23858	-2.57401e-10	6.14309e-05	-1.88433	-2.57401e-10
21695655	chr9:21695655:C:T	1.87617e-19	-4.40445e-10	-1.1405	4.51144e-14	-4.40445e-10	-1.14953	0.000130107	-4.40445e-10	-1.13389
21695676	chr9:21695676:G:C	6.26383e-19	-4.40445e-10	0.0650561	1.45215e-13	-4.40445e-10	0.0194851	0.000430312	-4.40445e-10	0.0622642
21695725	chr9:21695725:A:G	4.43521e-19	-4.40445e-10	-0.28016	8.33529e-14	-4.40445e-10	-0.535647	0.000275889	-4.40445e-10	-0.382249
21695786	chr9:21695786:A:T	2.31321e-19	-4.40445e-10	-0.931098	5.67407e-14	-4.40445e-10	-0.920237	0.000166007	-4.40445e-10	-0.890218
21695894	chr9:21695894:A:G	4.80599e-20	-1.34816	-1.1543	8.51371e-15	-1.6386	-1.17845	2.67693e-05	-1.54866	-1.16633
21696541	chr9:21696541:C:A	1.61757e-19	-1.28881	-2.57401e-10	3.43284e-14	-1.42276	-2.57401e-10	8.35735e-05	-1.57652	-2.57401e-10
21697690	chr9:21697690:G:A	5.46737e-20	-1.37498	-0.998543	1.00215e-14	-1.59633	-1.05767	3.07062e-05	-1.54822	-1.02956
21698087	chr9:21698087:T:C	1.93755e-19	-4.40445e-10	-1.10831	4.5784e-14	-4.40445e-10	-1.1348	0.000134635	-4.40445e-10	-1.09968
21698290	chr9:21698290:T:A	6.42707e-20	-2.2118	-2.57401e-10	1.58497e-14	-2.19558	-2.57401e-10	5.06945e-05	-2.07643	-2.57401e-10
21698312	chr9:21698312:T:G	2.96898e-19	-4.40445e-10	-0.681518	7.7063e-14	-4.40445e-10	-0.614107	0.000203669	-4.40445e-10	-0.685752
21698345	chr9:21698345:G:A	1.82167e-19	-4.40445e-10	-1.16998	4.42854e-14	-4.40445e-10	-1.16808	0.000126555	-4.40445e-10	-1.16157
21698625	chr9:21698625:C:G	2.36245e-19	-4.40445e-10	-0.910035	6.03256e-14	-4.40445e-10	-0.858974	0.000162251	-4.40445e-10	-0.913104
21699086	chr9:21699086:A:G	1.92697e-19	-4.40445e-10	-1.11379	4.55793e-14	-4.40445e-10	-1.13928	0.000133831	-4.40445e-10	-1.10567
21699906	chr9:21699906:T:C	1.89939e-19	-4.40445e-10	-1.1282	4.50033e-14	-4.40445e-10	-1.15199	0.000131853	-4.40445e-10	-1.12056
21700260	chr9:21700260:G:A	1.77913e-19	-0.459426	-0.734187	9.57219e-15	-1.88632	-0.813545	4.10355e-05	-1.55927	-0.728537
21700410	chr9:21700410:A:G	5.83559e-20	-1.29977	-1.00858	1.06769e-14	-1.52393	-1.06672	3.27367e-05	-1.47506	-1.03869
21700531	chr9:21700531:C:G	6.63017e-20	-1.22655	-0.954142	1.18098e-14	-1.45605	-1.03375	3.69409e-05	-1.41157	-0.981358
21700933	chr9:21700933:G:A	6.6397e-20	-1.26726	-0.911995	1.18147e-14	-1.49045	-0.998941	3.71092e-05	-1.44643	-0.941952
21701006	chr9:21701006:T:G	6.4709e-20	-1.27249	-0.932518	1.14988e-14	-1.50236	-1.01413	3.59943e-05	-1.45894	-0.959951
21701421	chr9:21701421:C:T	7.27164e-20	-2.08834	-2.57401e-10	1.59763e-14	-2.18763	-2.57401e-10	4.95636e-05	-2.09899	-2.57401e-10
21701535	chr9:21701535:C:A	1.31007e-19	-2.21059	0.71094	2.54786e-14	-1.96999	0.249096	9.32438e-05	-2.08862	0.621593
21701681	chr9:21701681:T:C	1.75194e-19	-4.40445e-10	-1.20901	4.26188e-14	-4.40445e-10	-1.20644	0.000120905	-4.40445e-10	-1.20724
21702069	chr9:21702069:A:C	1.7536e-19	-4.40445e-10	-1.20807	4.26689e-14	-4.40445e-10	-1.20526	0.000120907	-4.40445e-10	-1.20723
21702123	chr9:21702123:T:C	2.8304e-19	-0.364888	-0.36443	1.34674e-14	-1.84963	-0.508828	6.23147e-05	-1.48341	-0.386641
21702416	chr9:21702416:G:A	2.00392e-19	-4.40445e-10	-1.07463	5.06398e-14	-4.40445e-10	-1.03399	0.000139292	-4.40445e-10	-1.06567
21703052	chr9:21703052:C:G	2.49203e-19	-0.1947	-0.661937	1.13049e-14	-1.75914	-0.774348	5.27979e-05	-1.35925	-0.676522
21703251	chr9:21703251:T:C	4.27566e-19	-4.40445e-10	-0.316798	8.12504e-14	-4.40445e-10	-0.561195	0.000266695	-4.40445e-10	-0.416142
21703259	chr9:21703259:C:G	2.00666e-19	-4.40445e-10	-1.07326	4.72326e-14	-4.40445e-10	-1.10365	0.000139712	-4.40445e-10	-1.06267
21703290	chr9:21703290:C:T	1.84302e-19	-2.2089	1.05057	3.66109e-14	-1.92786	0.569478	0.000128101	-2.08673	0.937294
21703636	chr9:21703636:T:C	1.91225e-19	-4.40445e-10	-1.12146	4.65395e-14	-4.40445e-10	-1.11843	0.000131487	-4.40445e-10	-1.12334
21703818	chr9:21703818:A:T	3.55625e-20	-1.73675	-1.06686	1.23733e-14	-1.3962	-1.04699	2.45384e-05	-1.73193	-1.07008
21703861	chr9:21703861:T:C	4.19097e-19	-2.17538	1.83858	5.01265e-14	-2.23693	1.19275	0.000235436	-2.23802	1.69721
21703948	chr9:21703948:T:C	2.53033e-19	-0.234029	-0.607358	1.16441e-14	-1.77817	-0.725763	5.43463e-05	-1.38559	-0.621278
21704009	chr9:21704009:A:G	7.2679e-19	-4.40445e-10	0.213732	1.74344e-13	-4.40445e-10	0.202299	0.000561777	-4.40445e-10	0.328858
21704495	chr9:21704495:C:A	3.12026e-19	-4.40445e-10	-0.63182	7.84665e-14	-4.40445e-10	-0.596059	0.000216366	-4.40445e-10	-0.625278
21704499	chr9:21704499:A:G	2.36138e-19	-0.263231	-0.647258	1.10927e-14	-1.79197	-0.760478	5.12827e-05	-1.40478	-0.660109
21704874	chr9:21704874:T:C	1.79886e-19	-2.23148	1.0489	3.32976e-14	-2.01594	0.562694	0.000119997	-2.14647	0.931686
21704912	chr9:21704912:C:G	1.26456e-19	-2.22791	0.692901	2.40751e-14	-1.99727	0.219719	8.44342e-05	-2.1345	0.568225
21705000	chr9:21705000:G:A	2.83267e-19	-2.17496	1.44644	3.54612e-14	-2.23681	0.84652	0.000156262	-2.23803	1.28731
21706109	chr9:21706109:A:G	2.07447e-19	-4.40445e-10	-1.04003	4.46104e-14	-4.40445e-10	-1.16076	0.000127679	-4.40445e-10	-1.15273
21706114	chr9:21706114:T:C	1.016e-19	-1.75386	-2.57401e-10	2.34503e-14	-1.80385	-2.57401e-10	6.02105e-05	-1.9044	-2.57401e-10
21706501	chr9:21706501:A:G	2.43855e-19	-2.20917	1.33083	4.71433e-14	-1.92609	0.820556	0.000168607	-2.08648	1.2118
21706572	chr9:21706572:A:G	6.43637e-19	-2.19823	2.29046	7.78905e-14	-2.22973	1.6263	0.000370309	-2.23772	2.14981
21706682	chr9:21706682:C:T	2.56186e-19	-4.40445e-10	-0.829003	6.5964e-14	-4.40445e-10	-0.769621	0.000175992	-4.40445e-10	-0.831806
21706796	chr9:21706796:G:C	1.764e-19	-2.21325	1.0111	3.47906e-14	-1.93874	0.529356	0.000121811	-2.09576	0.895987
21706984	chr9:21706984:C:T	2.75499e-19	-4.40445e-10	-0.756322	7.11262e-14	-4.40445e-10	-0.694274	0.000189117	-4.40445e-10	-0.759883
21707198	chr9:21707198:G:C	5.16242e-19	-4.40445e-10	-0.128331	9.60033e-14	-4.40445e-10	-0.394347	0.00032028	-4.40445e-10	-0.233052
21707295	chr9:21707295:C:T	4.98145e-19	-4.40445e-10	-0.164015	9.22138e-14	-4.40445e-10	-0.43462	0.000306539	-4.40445e-10	-0.276903
21707373	chr9:21707373:C:T	7.38407e-20	-1.37315	-0.699843	1.35244e-14	-1.50812	-0.846108	4.07215e-05	-1.53285	-0.762638
21707718	chr9:21707718:T:C	7.18594e-19	-4.40445e-10	0.202391	1.29881e-13	-4.40445e-10	-0.092109	0.000446858	-4.40445e-10	0.0999935
21707842	chr9:21707842:C:T	1.94586e-19	-4.40445e-10	-1.10403	4.59924e-14	-4.40445e-10	-1.13025	0.000135208	-4.40445e-10	-1.09543
21708050	chr9:21708050:G:A	1.47679e-19	-1.37986	-2.57401e-10	9.69577e-14	-0.384455	-2.57401e-10	0.00011175	-1.28598	-2.57401e-10
21708167	chr9:21708167:G:A	2.62629e-19	-4.40445e-10	-0.804162	6.72418e-14	-4.40445e-10	-0.750435	0.000176096	-4.40445e-10	-0.83122
21708221	chr9:21708221:C:T	5.80415e-19	-4.40445e-10	-0.011163	1.1017e-13	-4.40445e-10	-0.25671	0.000383665	-4.40445e-10	-0.052477
21708600	chr9:21708600:C:T	2.05644e-19	-4.40445e-10	-1.04876	4.82483e-14	-4.40445e-10	-1.08237	0.000143112	-4.40445e-10	-1.03862
21708784	chr9:21708784:G:T	3.02982e-20	-1.83758	-1.12624	1.04478e-14	-1.50212	-1.11021	2.09441e-05	-1.8322	-1.12819
21710619	chr9:21710619:G:A	7.86077e-20	-2.01044	-2.57401e-10	1.65717e-14	-2.15103	-2.57401e-10	4.47729e-05	-2.20064	-2.57401e-10
21710920	chr9:21710920:A:AT	3.52487e-19	-4.40445e-10	-0.509891	8.55813e-14	-4.40445e-10	-0.509263	0.00023547	-4.40445e-10	-0.540665
21711128	chr9:21711128:T:C	5.99553e-19	-4.40445e-10	0.0212781	1.09597e-13	-4.40445e-10	-0.261917	0.00037156	-4.40445e-10	-0.0845373
21711351	chr9:21711351:G:A	2.48885e-19	-4.40445e-10	-0.857913	6.41618e-14	-4.40445e-10	-0.797322	0.000171598	-4.40445e-10	-0.85709
21711638	chr9:21711638:A:G	8.68165e-20	-0.969603	-0.941506	1.7549e-14	-1.17261	-0.921125	5.00035e-05	-1.17119	-0.918968
21711676	chr9:21711676:G:A	8.1546e-20	-1.23052	-0.743218	1.4823e-14	-1.38125	-0.881299	4.48601e-05	-1.39731	-0.801393
21711736	chr9:21711736:C:G	7.59946e-20	-1.30231	-0.741936	1.38826e-14	-1.44761	-0.88048	4.20317e-05	-1.46332	-0.800505
21711802	chr9:21711802:G:A	8.00001e-20	-1.25374	-0.739143	1.46241e-14	-1.3981	-0.877955	4.42135e-05	-1.41544	-0.797774
21711816	chr9:21711816:C:G	7.84228e-20	-1.26108	-0.751713	1.4266e-14	-1.41232	-0.888532	4.32609e-05	-1.42532	-0.809675
21711892	chr9:21711892:T:A	1.77632e-19	-4.40445e-10	-1.19519	4.37153e-14	-4.40445e-10	-1.18103	0.000122347	-4.40445e-10	-1.19538
21712007	chr9:21712007:C:G	2.03364e-19	-4.40445e-10	-1.05991	4.77475e-14	-4.40445e-10	-1.0928	0.000141435	-4.40445e-10	-1.0504
21712128	chr9:21712128:A:G	2.06035e-19	-4.40445e-10	-1.04686	4.83042e-14	-4.40445e-10	-1.08121	0.000143349	-4.40445e-10	-1.03697
21712194	chr9:21712194:C:T	7.16048e-20	-1.34738	-0.756365	1.39825e-14	-1.50274	-0.81818	4.04571e-05	-1.50304	-0.798965
21712602	chr9:21712602:G:C	5.37261e-19	-4.40445e-10	-0.0884208	1.02514e-13	-4.40445e-10	-0.328731	0.00035453	-4.40445e-10	-0.131454
21712930	chr9:21712930:T:C	1.78755e-19	-4.40445e-10	-1.18889	4.27421e-14	-4.40445e-10	-1.20354	0.00012173	-4.40445e-10	-1.20044
21713144	chr9:21713144:C:T	2.03057e-19	-4.40445e-10	-1.06142	4.76976e-14	-4.40445e-10	-1.09385	0.000141237	-4.40445e-10	-1.05181
21713191	chr9:21713191:C:T	5.8145e-19	-4.40445e-10	-0.00937985	1.10217e-13	-4.40445e-10	-0.256276	0.00038413	-4.40445e-10	-0.0512653
21713924	chr9:21713924:C:A	6.30479e-20	-2.23101	-2.57401e-10	1.52362e-14	-2.23505	-2.57401e-10	4.34089e-05	-2.23158	-2.57401e-10
21713976	chr9:21713976:T:A	1.02868e-18	-4.40445e-10	0.561125	2.07081e-13	-4.40445e-10	0.374382	0.000675059	-4.40445e-10	0.512553
21714256	chr9:21714256:T:A	1.28337e-18	-4.40445e-10	0.78234	2.29898e-13	-4.40445e-10	0.478905	0.000820278	-4.40445e-10	0.707396
21714329	chr9:21714329:C:T	6.03413e-19	-4.40445e-10	0.0276969	1.34507e-13	-4.40445e-10	-0.0571107	0.000437698	-4.40445e-10	0.0792815
21714546	chr9:21714546:A:G	3.68159e-19	-4.40445e-10	-0.466391	7.10033e-14	-4.40445e-10	-0.696003	0.000229994	-4.40445e-10	-0.564193
21714666	chr9:21714666:T:A	3.45849e-19	-4.40445e-10	-0.528904	6.78911e-14	-4.40445e-10	-0.740825	0.000219287	-4.40445e-10	-0.611867
21715180	chr9:21715180:A:G	5.71846e-19	-4.40445e-10	-0.0260359	1.06527e-13	-4.40445e-10	-0.29033	0.000383546	-4.40445e-10	-0.0527881
21715546	chr9:21715546:A:G	3.8032e-19	-4.40445e-10	-0.433894	7.30252e-14	-4.40445e-10	-0.667925	0.000237787	-4.40445e-10	-0.530873
21715891	chr9:21715891:G:C	3.42394e-20	-1.64273	-1.1988	5.7146e-15	-2.00884	-1.20686	2.09437e-05	-1.76914	-1.19127
21716446	chr9:21716446:C:T	3.33281e-19	-4.40445e-10	-0.56592	7.86937e-14	-4.40445e-10	-0.593167	0.00023627	-4.40445e-10	-0.537273
21716627	chr9:21716627:C:A	2.48326e-19	-4.40445e-10	-0.860164	6.12582e-14	-4.40445e-10	-0.843632	0.000170061	-4.40445e-10	-0.86609
21716638	chr9:21716638:C:T	2.57299e-20	-2.05368	-1.07358	5.01718e-15	-2.23811	-1.10775	1.81377e-05	-2.02171	-1.08254
21716677	chr9:21716677:C:T	2.11674e-19	-4.40445e-10	-1.01986	4.95305e-14	-4.40445e-10	-1.05614	0.00014771	-4.40445e-10	-1.007
21716905	chr9:21716905:A:G	1.94753e-19	-4.40445e-10	-1.10318	4.58958e-14	-4.40445e-10	-1.13236	0.000135286	-4.40445e-10	-1.09486
21717355	chr9:21717355:A:T	2.88642e-20	-2.22855	-0.783751	8.57129e-15	-2.03583	-0.774482	2.00101e-05	-2.22961	-0.776406
21717600	chr9:21717600:A:G	2.17805e-20	-2.08307	-1.21082	4.93966e-15	-2.15038	-1.21106	1.30196e-05	-2.2268	-1.209
21717877	chr9:21717877:T:C	7.47153e-20	-1.62213	-0.439092	1.33367e-13	0.344601	-0.410223	0.000123037	-0.798507	-0.391253
21718194	chr9:21718194:T:C	2.18669e-20	-2.07886	-1.21107	4.94329e-15	-2.15375	-1.20695	1.30044e-05	-2.22547	-1.21149
21718298	chr9:21718298:T:G	2.1755e-20	-2.08361	-1.21145	4.94588e-15	-2.15031	-1.20987	1.29988e-05	-2.22683	-1.21056
21718459	chr9:21718459:C:T	1.05474e-19	-1.45969	-0.256753	3.72338e-14	-1.03002	-0.311495	8.05373e-05	-1.44925	-0.164275
21718478	chr9:21718478:G:A	1.05348e-19	-1.71764	-2.57401e-10	2.358e-14	-1.79833	-2.57401e-10	8.14257e-05	-1.60256	-2.57401e-10
21718480	chr9:21718480:A:G	2.1585e-20	-2.09189	-1.21101	5.00438e-15	-2.14192	-1.2065	1.29544e-05	-2.22931	-1.2115
21718993	chr9:21718993:A:G	5.56448e-20	-2.2079	-0.148017	1.31086e-14	-2.23694	-0.148521	3.50251e-05	-2.17428	-0.271905
21719136	chr9:21719136:G:A	1.78883e-19	-4.40445e-10	-1.18817	4.45851e-14	-4.40445e-10	-1.16133	0.000123815	-4.40445e-10	-1.18346
21719255	chr9:21719255:T:C	4.84356e-19	-4.40445e-10	-0.192085	8.97102e-14	-4.40445e-10	-0.462146	0.000298708	-4.40445e-10	-0.302781
21719280	chr9:21719280:G:A	6.04903e-19	-1.21374	1.2439	1.85486e-13	-0.75287	1.01712	0.000387507	-1.31091	1.26839
21719376	chr9:21719376:G:A	2.24956e-20	-2.05053	-1.21105	4.85555e-15	-2.17172	-1.20688	1.31176e-05	-2.2168	-1.21149
21719508	chr9:21719508:T:C	2.17645e-20	-2.08334	-1.21128	4.95956e-15	-2.14976	-1.20765	1.29883e-05	-2.22677	-1.21142
21719570	chr9:21719570:A:G	9.21801e-20	-1.85116	-2.57401e-10	1.51826e-14	-2.23858	-2.57401e-10	6.29822e-05	-1.85939	-2.57401e-10
21719977	chr9:21719977:A:G	2.79039e-19	-4.40445e-10	-0.743555	6.78204e-14	-4.40445e-10	-0.741867	0.000167637	-4.40445e-10	-0.880448
21720101	chr9:21720101:G:C	1.75913e-19	-4.40445e-10	-1.20492	4.33628e-14	-4.40445e-10	-1.18913	0.000122198	-4.40445e-10	-1.1966
21720109	chr9:21720109:C:A	2.26033e-20	-2.0454	-1.21141	4.84102e-15	-2.17328	-1.20832	1.31437e-05	-2.21502	-1.21129
21720226	chr9:21720226:C:G	2.19848e-20	-2.07664	-1.20791	4.97292e-15	-2.15511	-1.19961	1.30263e-05	-2.2251	-1.21018
21720315	chr9:21720315:T:C	4.81748e-19	-4.40445e-10	-0.197484	8.93173e-14	-4.40445e-10	-0.466534	0.000297377	-4.40445e-10	-0.307246
21720482	chr9:21720482:G:T	2.41073e-20	-1.98205	-1.21034	4.67222e-15	-2.20577	-1.21133	1.35224e-05	-2.18973	-1.20817
21720503	chr9:21720503:C:G	2.03614e-19	-4.40445e-10	-1.05868	4.75023e-14	-4.40445e-10	-1.09795	0.000142256	-4.40445e-10	-1.04462
21720866	chr9:21720866:T:C	1.45107e-19	-1.39743	-2.57401e-10	2.45947e-14	-1.7562	-2.57401e-10	0.00010371	-1.36065	-2.57401e-10
21720999	chr9:21720999:C:T	6.91876e-20	-2.13808	-2.57401e-10	2.29007e-14	-1.82756	-2.57401e-10	5.10772e-05	-2.06891	-2.57401e-10
21721029	chr9:21721029:A:G	2.22406e-19	-4.40445e-10	-0.970403	4.96019e-14	-4.40445e-10	-1.0547	0.000161518	-4.40445e-10	-0.917628
21721586	chr9:21721586:C:A	2.21244e-20	-2.06744	-1.21078	4.92443e-15	-2.1586	-1.20592	1.30412e-05	-2.22264	-1.21149
21721715	chr9:21721715:G:A	2.13203e-20	-2.1039	-1.21135	5.03863e-15	-2.13374	-1.20785	1.29232e-05	-2.23185	-1.21137
21722115	chr9:21722115:G:T	2.17855e-19	-4.40445e-10	-0.991077	5.92412e-14	-4.40445e-10	-0.877113	0.000158272	-4.40445e-10	-0.937934
21722169	chr9:21722169:G:A	2.40798e-19	-4.40445e-10	-0.890948	6.17569e-14	-4.40445e-10	-0.835525	0.00016558	-4.40445e-10	-0.892791
21722196	chr9:21722196:G:A	6.09301e-19	-1.15565	1.19306	1.90496e-13	-0.684055	0.974956	0.000390518	-1.25657	1.2218
21722454	chr9:21722454:T:C	2.08757e-20	-2.12686	-1.20946	5.18661e-15	-2.1102	-1.20245	1.28715e-05	-2.2362	-1.21103
21722731	chr9:21722731:A:C	1.74759e-19	-4.40445e-10	-1.2115	4.26351e-14	-4.40445e-10	-1.20605	0.000120403	-4.40445e-10	-1.21141
21723266	chr9:21723266:T:TA	2.10668e-20	-2.1159	-1.21131	5.08728e-15	-2.12418	-1.20781	1.28931e-05	-2.23417	-1.21139
21723358	chr9:21723358:T:C	4.20576e-19	-4.40445e-10	-0.33328	1.00003e-13	-4.40445e-10	-0.353527	0.00028988	-4.40445e-10	-0.33278
21723663	chr9:21723663:C:T	5.17239e-19	-4.40445e-10	-0.1264	9.53337e-14	-4.40445e-10	-0.401347	0.00031927	-4.40445e-10	-0.236211
21724237	chr9:21724237:A:G	2.95931e-19	-4.40445e-10	-0.684778	7.38037e-14	-4.40445e-10	-0.657321	0.000202677	-4.40445e-10	-0.690635
21724753	chr9:21724753:G:A	3.70692e-19	-4.40445e-10	-0.459534	7.12989e-14	-4.40445e-10	-0.691849	0.000231978	-4.40445e-10	-0.555605
21724898	chr9:21724898:G:A	1.34936e-18	1.47364	-0.641156	3.14766e-14	-0.748969	-0.760516	0.00020073	-0.120736	-0.57955
21724920	chr9:21724920:A:G	1.18844e-19	-1.5971	-2.57401e-10	1.09911e-13	-0.259057	-2.57401e-10	0.000113534	-1.27015	-2.57401e-10
21725127	chr9:21725127:C:G	6.59014e-19	-4.40445e-10	0.11584	1.20794e-13	-4.40445e-10	-0.164641	0.000403017	-4.40445e-10	-0.0032687
21725150	chr9:21725150:G:A	2.26395e-20	-2.05669	-1.19852	4.98376e-15	-2.16782	-1.18472	1.31914e-05	-2.21919	-1.2035
21725431	chr9:21725431:G:T	2.22923e-20	-2.05996	-1.2107	4.86718e-15	-2.17097	-1.20524	1.31024e-05	-2.21809	-1.21136
21725543	chr9:21725543:G:C	3.72614e-19	-4.40445e-10	-0.454361	8.87683e-14	-4.40445e-10	-0.472701	0.000255415	-4.40445e-10	-0.459357
21725597	chr9:21725597:G:A	2.4507e-19	-0.873361	-2.57401e-10	5.0677e-14	-1.03326	-2.57401e-10	0.000104226	-1.35569	-2.57401e-10
21725650	chr9:21725650:A:G	2.26944e-20	-2.04129	-1.21149	4.79711e-15	-2.18104	-1.20967	1.31931e-05	-2.21185	-1.2107
21725766	chr9:21725766:C:G	2.26839e-20	-2.04332	-1.20993	4.79012e-15	-2.1807	-1.21147	1.3226e-05	-2.21275	-1.20731
21725963	chr9:21725963:T:C	2.32675e-20	-2.01849	-1.20936	4.75383e-15	-2.19395	-1.20583	1.33065e-05	-2.20262	-1.21137
21726448	chr9:21726448:G:T	1.75675e-19	-4.40445e-10	-1.20627	4.24327e-14	-4.40445e-10	-1.21081	0.000121271	-4.40445e-10	-1.20422
21726479	chr9:21726479:A:T	3.47389e-19	-4.40445e-10	-0.524461	8.51971e-14	-4.40445e-10	-0.513763	0.000243962	-4.40445e-10	-0.505235
21726491	chr9:21726491:A:G	2.37295e-20	-2.00477	-1.20341	4.7704e-15	-2.19905	-1.19725	1.34189e-05	-2.19712	-1.20846
21727209	chr9:21727209:A:C	2.36606e-20	-2.02035	-1.19074	4.87272e-15	-2.19362	-1.18146	1.34608e-05	-2.20293	-1.19954
21727212	chr9:21727212:C:T	4.50611e-19	-4.40445e-10	-0.264301	8.4796e-14	-4.40445e-10	-0.518482	0.000280274	-4.40445e-10	-0.366479
21727226	chr9:21727226:A:G	2.30994e-20	-2.04658	-1.18852	4.95485e-15	-2.17978	-1.17859	1.33476e-05	-2.2132	-1.19771
21727694	chr9:21727694:G:A	2.27216e-20	-2.05892	-1.19267	4.96349e-15	-2.17309	-1.18353	1.32512e-05	-2.21736	-1.2008
21727703	chr9:21727703:G:A	2.26387e-20	-2.05955	-1.19569	4.94656e-15	-2.17266	-1.18738	1.32166e-05	-2.21766	-1.20311
21727719	chr9:21727719:C:T	4.18449e-19	-1.3905	1.05215	1.24952e-13	-0.823967	0.693163	0.00029241	-1.37098	1.04689
21727747	chr9:21727747:C:T	4.31309e-19	-4.40445e-10	-0.308082	8.16778e-14	-4.40445e-10	-0.555948	0.000268903	-4.40445e-10	-0.407896
21727778	chr9:21727778:C:T	4.7556e-19	-4.40445e-10	-0.210413	8.89811e-14	-4.40445e-10	-0.470305	0.000295172	-4.40445e-10	-0.314689
21727800	chr9:21727800:C:T	2.32345e-20	-2.02922	-1.20005	4.83927e-15	-2.18939	-1.19258	1.33233e-05	-2.20673	-1.206
21728008	chr9:21728008:G:A	5.48803e-20	-1.47139	-0.898362	7.24178e-15	-2.21671	-0.76215	2.08407e-05	-2.11822	-0.847124
21728064	chr9:21728064:G:A	1.7644e-19	-4.40445e-10	-1.20192	4.24896e-14	-4.40445e-10	-1.20947	0.000121825	-4.40445e-10	-1.19966
21728073	chr9:21728073:A:G	4.07343e-19	-4.40445e-10	-0.365251	1.00436e-13	-4.40445e-10	-0.349205	0.000288238	-4.40445e-10	-0.33846
21728108	chr9:21728108:G:A	3.48708e-19	-4.40445e-10	-0.520672	8.62739e-14	-4.40445e-10	-0.501203	0.000246755	-4.40445e-10	-0.493851
21728292	chr9:21728292:C:T	2.32537e-20	-2.03747	-1.19097	4.91891e-15	-2.1843	-1.18134	1.33684e-05	-2.20989	-1.19946
21728391	chr9:21728391:T:C	1.40117e-19	-1.5369	0.104478	4.46251e-14	-1.01871	-0.141722	9.73545e-05	-1.51633	0.0924395
21728407	chr9:21728407:G:A	2.39871e-20	-2.00384	-1.19355	4.82589e-15	-2.20016	-1.18457	1.35244e-05	-2.19632	-1.20144
21728502	chr9:21728502:A:T	6.27234e-20	-2.23617	-2.57401e-10	1.52989e-14	-2.23095	-2.57401e-10	4.36361e-05	-2.22636	-2.57401e-10
21728613	chr9:21728613:AT:A	1.80631e-19	-4.40445e-10	-1.17845	4.49377e-14	-4.40445e-10	-1.15345	0.000126138	-4.40445e-10	-1.16487
21728684	chr9:21728684:T:C	2.83931e-20	-2.09044	-0.938319	6.73211e-15	-2.15313	-0.898707	1.66176e-05	-2.22701	-0.964774
21729035	chr9:21729035:G:A	3.12379e-19	-4.40445e-10	-0.630688	6.82827e-14	-4.40445e-10	-0.735074	0.000228369	-4.40445e-10	-0.571283
21729277	chr9:21729277:A:G	1.31931e-19	-1.49262	-2.57401e-10	1.22835e-13	-0.147889	-2.57401e-10	0.000102626	-1.37116	-2.57401e-10
21729328	chr9:21729328:C:G	2.4054e-20	-1.99705	-1.19756	4.78043e-15	-2.20445	-1.18975	1.35243e-05	-2.19334	-1.20441
21729384	chr9:21729384:G:A	2.36698e-20	-2.01729	-1.19341	4.8545e-15	-2.19447	-1.18436	1.34458e-05	-2.20233	-1.20125
21729430	chr9:21729430:G:C	1.77602e-19	-4.40445e-10	-1.19536	4.30937e-14	-4.40445e-10	-1.19535	0.000121025	-4.40445e-10	-1.20625
21729432	chr9:21729432:C:CT	1.76504e-19	-4.40445e-10	-1.20156	4.29574e-14	-4.40445e-10	-1.19852	0.000120974	-4.40445e-10	-1.20667
21729795	chr9:21729795:A:G	7.01011e-20	-2.12497	-2.57401e-10	1.87716e-14	-2.02639	-2.57401e-10	4.63969e-05	-2.16501	-2.57401e-10
21730424	chr9:21730424:A:T	3.89302e-19	-4.40445e-10	-0.410551	7.43224e-14	-4.40445e-10	-0.650317	0.000241731	-4.40445e-10	-0.514422
21730446	chr9:21730446:C:T	7.84803e-20	-2.01206	-2.57401e-10	2.67067e-14	-1.67381	-2.57401e-10	5.50131e-05	-1.99468	-2.57401e-10
21730903	chr9:21730903:A:T	3.07761e-20	-2.20161	-0.746554	6.49274e-15	-2.17154	-0.916502	1.93822e-05	-2.23664	-0.801256
21731448	chr9:21731448:A:G	2.50967e-20	-1.95287	-1.1993	4.70144e-15	-2.21859	-1.19227	1.37736e-05	-2.17354	-1.20596
21731569	chr9:21731569:T:C	2.08184e-19	-4.40445e-10	-1.03648	4.82588e-14	-4.40445e-10	-1.08215	0.000139062	-4.40445e-10	-1.06733
21731587	chr9:21731587:C:T	2.48824e-20	-1.97102	-1.18973	4.78318e-15	-2.21292	-1.18071	1.37399e-05	-2.18271	-1.19923
21731612	chr9:21731612:T:C	2.46496e-20	-1.99694	-1.1732	4.92361e-15	-2.20341	-1.16128	1.37582e-05	-2.19465	-1.18597
21731868	chr9:21731868:G:C	2.45663e-20	-1.98488	-1.18865	4.8121e-15	-2.20816	-1.17943	1.36619e-05	-2.18929	-1.19835
21731901	chr9:21731901:GA:G	2.44869e-20	-1.97992	-1.19685	4.75691e-15	-2.21005	-1.18908	1.36142e-05	-2.18692	-1.20422
21732097	chr9:21732097:T:A	1.76743e-19	-4.40445e-10	-1.20021	4.35829e-14	-4.40445e-10	-1.18406	0.000122816	-4.40445e-10	-1.19156
21732351	chr9:21732351:A:T	4.09745e-19	-4.40445e-10	-0.359371	7.76453e-14	-4.40445e-10	-0.606579	0.00025388	-4.40445e-10	-0.465386
21732467	chr9:21732467:C:T	2.41905e-20	-1.99623	-1.19271	4.81185e-15	-2.20329	-1.18436	1.35458e-05	-2.19478	-1.20139
21732545	chr9:21732545:C:A	2.53271e-20	-1.96141	-1.18162	4.86747e-15	-2.21323	-1.16292	1.38933e-05	-2.18097	-1.18987
21732640	chr9:21732640:AAAAG:A	7.35281e-19	-4.40445e-10	0.225348	1.75734e-13	-4.40445e-10	0.210244	0.000505483	-4.40445e-10	0.223267
21732913	chr9:21732913:G:A	2.38675e-20	-2.00992	-1.19247	4.83693e-15	-2.1984	-1.18405	1.34778e-05	-2.20001	-1.20119
21732961	chr9:21732961:T:G	4.31042e-19	-4.40445e-10	-0.308699	1.06325e-13	-4.40445e-10	-0.292226	0.000305241	-4.40445e-10	-0.281145
21733000	chr9:21733000:C:G	2.39683e-20	-2.00141	-1.19676	4.79191e-15	-2.20248	-1.18932	1.34849e-05	-2.19638	-1.2043
21733009	chr9:21733009:T:C	2.39047e-20	-2.00459	-1.19623	4.80168e-15	-2.20109	-1.18867	1.34699e-05	-2.19786	-1.20393
21733114	chr9:21733114:G:T	2.40981e-20	-2.00351	-1.18926	4.80421e-15	-2.20832	-1.18091	1.36239e-05	-2.19133	-1.19909
21733205	chr9:21733205:C:G	2.38412e-20	-2.01585	-1.18764	4.92637e-15	-2.19292	-1.17121	1.35016e-05	-2.20425	-1.1952
21733555	chr9:21733555:G:A	1.77639e-19	-4.40445e-10	-1.19515	4.29753e-14	-4.40445e-10	-1.19811	0.000124619	-4.40445e-10	-1.17699
21733645	chr9:21733645:T:A	1.66287e-18	1.32371	-0.28232	4.70912e-14	-0.587578	-0.519065	0.000321825	0.00834175	-0.236582
21733707	chr9:21733707:G:A	2.44397e-20	-1.98112	-1.19757	4.75689e-15	-2.20889	-1.19025	1.359e-05	-2.18809	-1.20483
21733756	chr9:21733756:G:A	2.0401e-19	-4.40445e-10	-1.05673	4.96837e-14	-4.40445e-10	-1.05305	0.000139512	-4.40445e-10	-1.06409
21734349	chr9:21734349:G:A	2.32059e-20	-2.03266	-1.19784	4.85733e-15	-2.18742	-1.19082	1.3306e-05	-2.209	-1.20503
21734481	chr9:21734481:G:C	2.46458e-20	-1.97197	-1.19833	4.73478e-15	-2.21219	-1.19161	1.36429e-05	-2.18363	-1.2054
21734834	chr9:21734834:G:A	2.4453e-20	-1.98672	-1.19143	4.80237e-15	-2.20681	-1.18281	1.36172e-05	-2.19049	-1.20042
21734837	chr9:21734837:C:T	2.50233e-20	-1.96183	-1.19327	4.75267e-15	-2.21483	-1.18519	1.37503e-05	-2.17938	-1.2018
21734881	chr9:21734881:C:G	3.71848e-19	-4.40445e-10	-0.456421	8.9607e-14	-4.40445e-10	-0.463296	0.000255609	-4.40445e-10	-0.4586
21735032	chr9:21735032:A:G	4.07168e-19	-4.40445e-10	-0.36568	7.69972e-14	-4.40445e-10	-0.614961	0.000252693	-4.40445e-10	-0.470071
21735261	chr9:21735261:G:A	5.70403e-19	-4.40445e-10	-0.0285626	1.35402e-13	-4.40445e-10	-0.0504794	0.000419039	-4.40445e-10	0.035716
21735797	chr9:21735797:A:T	1.76798e-19	-4.40445e-10	-1.1999	4.36035e-14	-4.40445e-10	-1.18359	0.000122865	-4.40445e-10	-1.19116
21735823	chr9:21735823:T:C	1.76808e-19	-4.40445e-10	-1.19984	4.36075e-14	-4.40445e-10	-1.1835	0.000122874	-4.40445e-10	-1.19109
21735877	chr9:21735877:C:T	6.03165e-19	0.0272852	-2.57401e-10	6.74302e-14	-0.747637	-2.57401e-10	0.000166222	-0.888925	-2.57401e-10
21735882	chr9:21735882:T:C	2.47206e-20	-1.96941	-1.19786	4.73847e-15	-2.21267	-1.19035	1.36629e-05	-2.18266	-1.20491
21736009	chr9:21736009:C:G	2.3063e-19	-4.40445e-10	-0.934091	5.22785e-14	-4.40445e-10	-1.00215	0.000166339	-4.40445e-10	-0.888222
21736018	chr9:21736018:C:T	2.97215e-20	-2.00544	-0.977595	6.10235e-15	-2.20167	-0.948385	1.64221e-05	-2.19707	-1.00655
21736021	chr9:21736021:T:A	2.52254e-20	-1.96376	-1.18329	4.81313e-15	-2.21437	-1.17301	1.38471e-05	-2.18004	-1.19413
21736053	chr9:21736053:C:T	2.54303e-20	-1.95624	-1.18272	4.80754e-15	-2.21622	-1.17233	1.38972e-05	-2.17691	-1.19365
21736144	chr9:21736144:G:C	2.01238e-19	-4.40445e-10	-1.07042	4.86237e-14	-4.40445e-10	-1.07462	0.000139611	-4.40445e-10	-1.06339
21736275	chr9:21736275:A:G	2.53256e-20	-1.95617	-1.18692	4.78155e-15	-2.21681	-1.17716	1.38617e-05	-2.17625	-1.19687
21736693	chr9:21736693:G:A	1.75763e-19	-4.40445e-10	-1.20577	4.32027e-14	-4.40445e-10	-1.19283	0.000121919	-4.40445e-10	-1.19889
21737047	chr9:21737047:T:C	5.63967e-18	-4.40445e-10	2.26268	1.62952e-12	-4.40445e-10	2.43731	0.00474407	-4.40445e-10	2.4624
21737150	chr9:21737150:C:T	2.3666e-20	-2.02197	-1.1889	4.88117e-15	-2.19371	-1.17963	1.34553e-05	-2.20441	-1.19846
21737823	chr9:21737823:A:G	3.04539e-18	-1.36445	3.01093	7.72378e-13	-0.761223	2.45197	0.00236712	-1.31486	3.08204
21737917	chr9:21737917:A:G	2.55773e-20	-2.06596	-1.06724	5.78534e-15	-2.17208	-1.03132	1.48732e-05	-2.21972	-1.08297
21738100	chr9:21738100:G:A	1.7689e-19	-4.40445e-10	-1.19938	4.36384e-14	-4.40445e-10	-1.18279	0.000122949	-4.40445e-10	-1.19048
21738134	chr9:21738134:T:A	2.32225e-20	-2.04585	-1.18393	4.96363e-15	-2.18304	-1.17355	1.33847e-05	-2.21348	-1.19466
21738175	chr9:21738175:C:A	1.78792e-19	-4.40445e-10	-1.18869	4.25214e-14	-4.40445e-10	-1.20872	0.000120391	-4.40445e-10	-1.2115
21739046	chr9:21739046:T:A	4.91289e-19	-4.40445e-10	-0.177873	9.02178e-14	-4.40445e-10	-0.456503	0.000299158	-4.40445e-10	-0.301276
21739229	chr9:21739229:C:T	9.92291e-19	-4.40445e-10	0.525111	2.37889e-13	-4.40445e-10	0.513076	0.000576524	-4.40445e-10	0.35477
21739394	chr9:21739394:G:A	1.75293e-19	-4.40445e-10	-1.20845	4.24214e-14	-4.40445e-10	-1.21108	0.000120391	-4.40445e-10	-1.2115
21739763	chr9:21739763:G:A	4.56761e-19	-4.40445e-10	-0.250745	1.13642e-13	-4.40445e-10	-0.225674	0.000324892	-4.40445e-10	-0.218753
21739938	chr9:21739938:A:G	1.77732e-19	-4.40445e-10	-1.19463	4.39509e-14	-4.40445e-10	-1.17566	0.000123716	-4.40445e-10	-1.18426
21740065	chr9:21740065:C:T	4.45825e-19	-4.40445e-10	-0.274979	1.10594e-13	-4.40445e-10	-0.252864	0.000316324	-4.40445e-10	-0.24548
21740071	chr9:21740071:G:A	2.8932e-19	0.27379	-0.981162	1.44124e-14	-1.23541	-1.05522	7.47915e-05	-0.74494	-0.942603
21740633	chr9:21740633:T:C	8.69863e-19	0.882252	-0.488822	3.12841e-14	-0.834311	-0.681308	0.000187668	-0.293112	-0.474463
21741022	chr9:21741022:A:G	1.74759e-19	-4.40445e-10	-1.2115	4.25099e-14	-4.40445e-10	-1.20899	0.000120542	-4.40445e-10	-1.21025
21741072	chr9:21741072:A:G	1.99514e-19	-4.40445e-10	-1.07902	4.88736e-14	-4.40445e-10	-1.06949	0.000136745	-4.40445e-10	-1.08413
21741182	chr9:21741182:G:A	5.15912e-19	-4.40445e-10	-0.12897	9.44752e-14	-4.40445e-10	-0.410393	0.000314637	-4.40445e-10	-0.250829
21741198	chr9:21741198:C:T	2.74199e-20	-2.11349	-0.950148	6.274e-15	-2.1507	-0.971614	1.59205e-05	-2.23147	-1.00317
21741540	chr9:21741540:A:T	5.21324e-19	-4.40445e-10	-0.118533	9.53311e-14	-4.40445e-10	-0.401373	0.000317738	-4.40445e-10	-0.241022
21741762	chr9:21741762:C:A	2.63993e-19	-4.40445e-10	-0.798983	6.82213e-14	-4.40445e-10	-0.735973	0.000180533	-4.40445e-10	-0.806336
21741798	chr9:21741798:T:C	2.66235e-20	-2.13717	-0.955936	6.39657e-15	-2.12641	-0.976561	1.57798e-05	-2.2353	-1.00822
21741986	chr9:21741986:C:T	2.62887e-20	-2.14214	-0.963622	6.37968e-15	-2.12161	-0.984004	1.56594e-05	-2.23613	-1.01504
21741994	chr9:21741994:A:C	2.68707e-20	-2.12651	-0.957362	6.31786e-15	-2.13764	-0.97771	1.57955e-05	-2.23301	-1.00951
21742124	chr9:21742124:G:C	1.84456e-19	-4.40445e-10	-1.15749	4.47207e-14	-4.40445e-10	-1.15829	0.000125856	-4.40445e-10	-1.16711
21742143	chr9:21742143:G:A	2.79471e-19	-4.40445e-10	-0.742005	8.62054e-14	-4.40445e-10	-0.501997	0.000200317	-4.40445e-10	-0.702344
21742498	chr9:21742498:G:C	3.23845e-19	-4.40445e-10	-0.594641	7.76188e-14	-4.40445e-10	-0.60692	0.000230636	-4.40445e-10	-0.561407
21742773	chr9:21742773:G:A	8.53684e-20	-1.92793	-2.57401e-10	2.39397e-14	-1.78319	-2.57401e-10	5.45628e-05	-2.0029	-2.57401e-10
21742817	chr9:21742817:T:G	2.65037e-20	-2.12227	-0.975355	6.19459e-15	-2.1394	-0.995648	1.55448e-05	-2.23264	-1.02588
21742832	chr9:21742832:T:A	7.93627e-20	-2.00088	-2.57401e-10	2.19385e-14	-1.87049	-2.57401e-10	5.1221e-05	-2.0661	-2.57401e-10
21742956	chr9:21742956:T:G	1.89806e-19	-4.40445e-10	-1.1289	4.83476e-14	-4.40445e-10	-1.08031	0.000132152	-4.40445e-10	-1.11829
21743076	chr9:21743076:A:T	2.42632e-19	-4.40445e-10	-0.883361	6.23937e-14	-4.40445e-10	-0.825265	0.000166221	-4.40445e-10	-0.888931
21743383	chr9:21743383:AC:A	2.61088e-20	-2.14386	-0.968776	6.37592e-15	-2.11707	-0.989134	1.55762e-05	-2.23664	-1.01986
21743394	chr9:21743394:C:A	2.28715e-20	-2.09902	-1.14599	5.37386e-15	-2.15187	-1.12531	1.36685e-05	-2.22769	-1.15946
21743459	chr9:21743459:A:G	2.87824e-19	0.38985	-1.10241	1.38045e-14	-1.17713	-1.15661	6.97485e-05	-0.672779	-1.08457
21743651	chr9:21743651:G:A	2.568e-20	-2.13899	-0.990198	6.21507e-15	-2.12232	-1.00943	1.52977e-05	-2.23591	-1.03863
21744303	chr9:21744303:AC:A	2.6352e-20	-2.13334	-0.970023	6.30016e-15	-2.12815	-0.990007	1.55872e-05	-2.23494	-1.02085
21744640	chr9:21744640:C:G	2.16957e-19	-4.40445e-10	-0.995205	5.53657e-14	-4.40445e-10	-0.94477	0.000149538	-4.40445e-10	-0.994698
21744694	chr9:21744694:G:T	4.86602e-19	-4.40445e-10	-0.18746	1.20755e-13	-4.40445e-10	-0.164966	0.000344645	-4.40445e-10	-0.159733
21744747	chr9:21744747:C:G	2.09026e-19	-4.40445e-10	-1.03245	4.68353e-14	-4.40445e-10	-1.11209	0.00014134	-4.40445e-10	-1.05108
21744803	chr9:21744803:C:T	2.74069e-20	-2.13495	-0.92916	6.57127e-15	-2.12618	-0.949846	1.6172e-05	-2.23521	-0.983754
21745121	chr9:21745121:T:A	2.65331e-20	-2.12237	-0.974143	6.21246e-15	-2.13825	-0.993923	1.55643e-05	-2.23287	-1.0244
21745413	chr9:21745413:G:A	2.67237e-20	-2.12695	-0.962401	6.3066e-15	-2.13464	-0.982496	1.57161e-05	-2.23372	-1.01384
21745757	chr9:21745757:T:C	2.22415e-20	-2.20207	-1.07088	1.15902e-14	-1.34564	-1.16293	1.84044e-05	-1.98326	-1.1064
21745972	chr9:21745972:C:G	1.77732e-19	-4.40445e-10	-1.19463	4.39509e-14	-4.40445e-10	-1.17566	0.000123716	-4.40445e-10	-1.18426
21745991	chr9:21745991:T:C	2.72646e-20	-2.09507	-0.974245	6.12854e-15	-2.15193	-0.993844	1.56315e-05	-2.22858	-1.02438
21746108	chr9:21746108:C:A	2.58254e-20	-2.10276	-1.02079	5.89024e-15	-2.14551	-1.03992	1.49514e-05	-2.23055	-1.06689
21746397	chr9:21746397:T:C	2.8917e-20	-2.10248	-0.907992	6.56043e-15	-2.14606	-0.931619	1.65456e-05	-2.23047	-0.965661
21746420	chr9:21746420:T:C	4.5848e-19	-1.58162	1.33463	1.33251e-13	-1.03879	0.972303	0.000331895	-1.52989	1.33246
21746497	chr9:21746497:C:A	2.78726e-20	-2.09717	-0.950096	6.27509e-15	-2.15021	-0.971934	1.59556e-05	-2.22921	-1.00323
21746562	chr9:21746562:C:G	1.89333e-19	-4.40445e-10	-1.1314	4.78375e-14	-4.40445e-10	-1.09092	0.000133651	-4.40445e-10	-1.10702
21746797	chr9:21746797:A:G	2.98407e-20	-2.10843	-0.870599	6.85099e-15	-2.14082	-0.893519	1.71216e-05	-2.23199	-0.92992
21746977	chr9:21746977:A:T	2.3876e-20	-2.07743	-1.1246	5.51133e-15	-2.15777	-1.09416	1.39925e-05	-2.22547	-1.13825
21747312	chr9:21747312:G:A	2.35309e-20	-2.06569	-1.1509	5.30126e-15	-2.16557	-1.12522	1.37039e-05	-2.22198	-1.16258
21747405	chr9:21747405:G:T	6.44832e-20	-2.2085	-2.57401e-10	1.51824e-14	-2.23859	-2.57401e-10	4.31393e-05	-2.23781	-2.57401e-10
21747421	chr9:21747421:C:T	2.33331e-20	-2.0801	-1.14493	5.39511e-15	-2.15588	-1.11735	1.37281e-05	-2.22616	-1.15665
21747673	chr9:21747673:G:A	2.78795e-20	-2.0967	-0.950319	6.27291e-15	-2.15051	-0.97198	1.59541e-05	-2.2292	-1.00333
21747857	chr9:21747857:A:G	4.72901e-19	-4.40445e-10	-0.21602	1.18215e-13	-4.40445e-10	-0.186224	0.000336373	-4.40445e-10	-0.184027
21747860	chr9:21747860:C:T	2.81818e-20	-2.08147	-0.954755	6.17517e-15	-2.16197	-0.976227	1.59585e-05	-2.22497	-1.00729
21747917	chr9:21747917:C:T	4.67601e-19	-4.40445e-10	-0.22729	1.16871e-13	-4.40445e-10	-0.197655	0.000332553	-4.40445e-10	-0.195447
21748070	chr9:21748070:TG:T	7.49796e-20	-2.05769	-2.57401e-10	1.55775e-14	-2.2129	-2.57401e-10	4.36861e-05	-2.22522	-2.57401e-10
21748074	chr9:21748074:G:A	2.92748e-20	-2.09883	-0.899352	6.60445e-15	-2.14743	-0.923557	1.66788e-05	-2.22988	-0.958229
21748133	chr9:21748133:T:C	2.44527e-19	-4.40445e-10	-0.875579	6.27876e-14	-4.40445e-10	-0.818972	0.000167243	-4.40445e-10	-0.882802
21748324	chr9:21748324:A:G	1.94743e-19	-4.40445e-10	-1.10322	4.66962e-14	-4.40445e-10	-1.11507	0.000130964	-4.40445e-10	-1.12733
21748333	chr9:21748333:T:C	2.72594e-19	0.249124	-1.01605	1.40082e-14	-1.23616	-1.08292	6.84853e-05	-0.782227	-0.993401
21748961	chr9:21748961:G:A	2.21002e-19	-4.40445e-10	-0.976733	5.60701e-14	-4.40445e-10	-0.932126	0.000151255	-4.40445e-10	-0.983279
21748963	chr9:21748963:G:A	1.94118e-19	-1.76612	0.659678	5.64851e-14	-1.29721	0.372461	0.000131866	-1.73068	0.610216
21749664	chr9:21749664:T:C	2.3243e-20	-2.08318	-1.14572	5.40171e-15	-2.15351	-1.1185	1.36998e-05	-2.22712	-1.15774
21750038	chr9:21750038:T:C	1.77772e-19	-4.40445e-10	-1.1944	4.37459e-14	-4.40445e-10	-1.18033	0.000123629	-4.40445e-10	-1.18496
21750070	chr9:21750070:A:G	3.33549e-20	-2.10602	-0.761679	7.66458e-15	-2.14144	-0.780682	1.91667e-05	-2.2318	-0.817275
21750076	chr9:21750076:A:G	3.18451e-20	-2.10223	-0.811795	7.26959e-15	-2.14474	-0.830286	1.83003e-05	-2.23088	-0.864456
21750268	chr9:21750268:G:A	3.00796e-20	-2.09453	-0.876529	6.7738e-15	-2.15204	-0.893623	1.72633e-05	-2.2289	-0.924762
21750885	chr9:21750885:C:T	3.28605e-20	-2.0706	-0.812032	7.11385e-15	-2.1685	-0.828183	1.84957e-05	-2.22208	-0.862626
21751201	chr9:21751201:T:C	6.56669e-19	-4.40445e-10	0.112274	1.57068e-13	-4.40445e-10	0.0979489	0.000449257	-4.40445e-10	0.105348
21751923	chr9:21751923:A:G	1.74798e-19	-4.40445e-10	-1.21127	4.24898e-14	-4.40445e-10	-1.20946	0.000120437	-4.40445e-10	-1.21112
21751963	chr9:21751963:A:G	2.37461e-20	-2.05612	-1.15136	5.28563e-15	-2.17086	-1.12288	1.37546e-05	-2.21909	-1.16178
21752313	chr9:21752313:C:T	1.77853e-19	-4.40445e-10	-1.19395	4.26138e-14	-4.40445e-10	-1.20655	0.000120437	-4.40445e-10	-1.21112
21752624	chr9:21752624:A:G	3.18675e-19	-0.610734	-2.57401e-10	4.17763e-14	-1.2264	-2.57401e-10	0.00010386	-1.3592	-2.57401e-10
21753120	chr9:21753120:A:G	2.43832e-19	-4.40445e-10	-0.878427	7.05576e-14	-4.40445e-10	-0.7023	0.000169504	-4.40445e-10	-0.869369
21753139	chr9:21753139:G:A	1.9751e-20	-2.1802	-1.2115	4.58239e-15	-2.22591	-1.2106	1.41849e-05	-2.13875	-1.21132
21753224	chr9:21753224:T:G	1.85848e-19	-4.40445e-10	-1.14997	4.66317e-14	-4.40445e-10	-1.11645	0.000130944	-4.40445e-10	-1.12748
21753415	chr9:21753415:G:C	1.77085e-19	-4.40445e-10	-1.19827	4.27025e-14	-4.40445e-10	-1.20447	0.000123494	-4.40445e-10	-1.18606
21753971	chr9:21753971:G:A	5.30242e-19	-4.40445e-10	-0.101572	1.03395e-13	-4.40445e-10	-0.320175	0.000348672	-4.40445e-10	-0.148116
21754193	chr9:21754193:C:T	1.85733e-19	-4.40445e-10	-1.15059	4.65709e-14	-4.40445e-10	-1.11775	0.000130754	-4.40445e-10	-1.12893
21754227	chr9:21754227:C:G	4.0517e-20	-2.10011	-0.573076	9.23421e-15	-2.14636	-0.589457	2.32992e-05	-2.2303	-0.623531
21754555	chr9:21754555:T:C	1.80319e-19	-4.40445e-10	-1.18018	4.31137e-14	-4.40445e-10	-1.19489	0.000124772	-4.40445e-10	-1.17576
21754621	chr9:21754621:G:A	8.31101e-20	-1.95474	-2.57401e-10	2.29925e-14	-1.82356	-2.57401e-10	5.30777e-05	-2.03049	-2.57401e-10
21754750	chr9:21754750:T:C	1.88109e-19	-4.40445e-10	-1.13788	4.53545e-14	-4.40445e-10	-1.14422	0.000133262	-4.40445e-10	-1.10993
21754948	chr9:21754948:T:C	4.02041e-20	-2.11608	-0.564862	9.44406e-15	-2.13267	-0.580677	2.34239e-05	-2.23384	-0.614656
21755031	chr9:21755031:A:T	4.54698e-20	-2.12212	-0.435738	1.11735e-14	-2.1227	-0.422484	2.69974e-05	-2.23541	-0.471097
21755080	chr9:21755080:C:T	2.12701e-19	-4.40445e-10	-1.01502	5.52204e-14	-4.40445e-10	-0.947397	0.00014845	-4.40445e-10	-1.002
21755104	chr9:21755104:A:G	1.60235e-19	-1.29827	-2.57401e-10	1.26608e-13	-0.117636	-2.57401e-10	0.000116036	-1.24834	-2.57401e-10
21755267	chr9:21755267:C:G	4.48243e-20	-2.1015	-0.470661	1.05448e-14	-2.14416	-0.458937	2.61717e-05	-2.23118	-0.506392
21755895	chr9:21755895:A:C	4.75379e-20	-2.11358	-0.399793	1.15265e-14	-2.1298	-0.384286	2.80261e-05	-2.23393	-0.43518
21755944	chr9:21755944:T:C	1.79625e-19	-4.40445e-10	-1.18404	4.46316e-14	-4.40445e-10	-1.16029	0.000124434	-4.40445e-10	-1.17847
21756090	chr9:21756090:C:T	4.5698e-20	-2.11621	-0.436646	1.11123e-14	-2.12856	-0.422111	2.70178e-05	-2.23433	-0.47142
21756932	chr9:21756932:A:G	6.51782e-19	-4.40445e-10	0.104805	1.26117e-13	-4.40445e-10	-0.121518	0.000426967	-4.40445e-10	0.0544589
21757433	chr9:21757433:C:T	5.02393e-19	0.787578	-0.9431	1.99508e-14	-0.91578	-1.04968	0.000110625	-0.37529	-0.920808
21757591	chr9:21757591:T:C	5.05791e-20	-2.12831	-0.323056	1.25894e-14	-2.11899	-0.306879	3.00662e-05	-2.23599	-0.362857
21757917	chr9:21757917:T:A	3.91665e-19	-1.5898	1.1853	1.09872e-13	-1.05078	0.79137	0.000283324	-1.54646	1.1908
21758060	chr9:21758060:G:A	2.03368e-19	-4.40445e-10	-1.05989	4.62978e-14	-4.40445e-10	-1.12364	0.000146536	-4.40445e-10	-1.01498
21758207	chr9:21758207:C:T	1.74775e-19	-4.40445e-10	-1.21141	4.2597e-14	-4.40445e-10	-1.20695	0.000120599	-4.40445e-10	-1.20978
21758529	chr9:21758529:A:G	6.28873e-20	-2.23356	-2.57401e-10	1.5378e-14	-2.22579	-2.57401e-10	4.31401e-05	-2.23779	-2.57401e-10
21758656	chr9:21758656:C:A	6.43733e-19	-4.40445e-10	0.0923788	1.24678e-13	-4.40445e-10	-0.132995	0.000421574	-4.40445e-10	0.0417484
21758717	chr9:21758717:A:G	2.55899e-19	-4.40445e-10	-0.830122	6.60987e-14	-4.40445e-10	-0.767581	0.000175261	-4.40445e-10	-0.835972
21758769	chr9:21758769:G:A	2.90766e-20	-2.04803	-0.956942	6.54764e-15	-2.17859	-0.901032	1.67439e-05	-2.21494	-0.969272
21759367	chr9:21759367:T:C	2.02325e-19	-4.40445e-10	-1.06503	4.68656e-14	-4.40445e-10	-1.11145	0.000139235	-4.40445e-10	-1.06609
21759505	chr9:21759505:G:A	4.64709e-19	-4.40445e-10	-0.233494	1.11698e-13	-4.40445e-10	-0.242928	0.000308111	-4.40445e-10	-0.271787
21759892	chr9:21759892:C:T	2.91516e-20	-2.01727	-0.985129	6.24892e-15	-2.1916	-0.934718	1.64418e-05	-2.20493	-0.997487
21759994	chr9:21759994:T:C	2.1503e-19	-4.40445e-10	-1.00413	5.47215e-14	-4.40445e-10	-0.956473	0.000147696	-4.40445e-10	-1.00709
21760261	chr9:21760261:A:G	6.30577e-19	-4.40445e-10	0.0717298	1.21995e-13	-4.40445e-10	-0.154752	0.000411735	-4.40445e-10	0.0181319
21760397	chr9:21760397:C:G	7.81448e-20	-2.12756	0.111223	1.926e-14	-2.12172	0.121014	4.65488e-05	-2.23565	0.0739014
21760524	chr9:21760524:C:T	1.76698e-19	-4.40445e-10	-1.20046	4.24804e-14	-4.40445e-10	-1.20969	0.000120879	-4.40445e-10	-1.20746
21760541	chr9:21760541:G:A	3.99091e-19	-4.40445e-10	-0.385715	9.39155e-14	-4.40445e-10	-0.416334	0.000285354	-4.40445e-10	-0.348518
21760592	chr9:21760592:AG:A	5.40609e-19	-1.76786	1.68565	1.28731e-13	-1.30629	1.20528	0.000358467	-1.73505	1.61463
21760670	chr9:21760670:A:G	4.04554e-19	-4.40445e-10	-0.372119	1.01072e-13	-4.40445e-10	-0.342892	0.000282335	-4.40445e-10	-0.359154
21760710	chr9:21760710:G:A	2.37277e-19	-4.40445e-10	-0.905675	4.85864e-14	-4.40445e-10	-1.07539	0.000139195	-4.40445e-10	-1.06637
21761106	chr9:21761106:A:G	6.32792e-20	-2.22735	-2.57401e-10	3.3959e-14	-1.43358	-2.57401e-10	5.13274e-05	-2.06402	-2.57401e-10
21761147	chr9:21761147:C:T	1.75451e-19	-4.40445e-10	-1.20755	4.24066e-14	-4.40445e-10	-1.21143	0.000121028	-4.40445e-10	-1.20622
21761323	chr9:21761323:T:C	5.55256e-20	-2.09523	-0.262829	1.28514e-14	-2.14989	-0.25539	3.10895e-05	-2.22898	-0.336394
21762123	chr9:21762123:A:G	6.0352e-19	-4.40445e-10	0.0278743	1.45887e-13	-4.40445e-10	0.0241037	0.00042161	-4.40445e-10	0.0418341
21762258	chr9:21762258:G:T	4.8391e-19	-4.40445e-10	-0.193006	8.8532e-14	-4.40445e-10	-0.475366	0.000295659	-4.40445e-10	-0.313041
21762517	chr9:21762517:A:C	6.72913e-19	-4.40445e-10	0.136711	1.29383e-13	-4.40445e-10	-0.095956	0.000438955	-4.40445e-10	0.0821489
21762674	chr9:21762674:A:C	1.57712e-19	-1.31413	-2.57401e-10	1.19838e-13	-0.172585	-2.57401e-10	0.000136149	-1.0885	-2.57401e-10
21762728	chr9:21762728:A:G	2.46117e-19	-4.40445e-10	-0.8691	5.43205e-14	-4.40445e-10	-0.963829	0.00017809	-4.40445e-10	-0.81996
21762743	chr9:21762743:G:A	2.28153e-19	-1.82233	0.877443	5.68923e-14	-1.38172	0.464146	0.000162063	-1.78841	0.874145
21762867	chr9:21762867:C:T	4.76497e-19	-4.40445e-10	-0.208444	9.9433e-14	-4.40445e-10	-0.359246	0.000387182	-4.40445e-10	-0.0433523
21763125	chr9:21763125:G:C	1.7486e-19	-4.40445e-10	-1.21092	4.25205e-14	-4.40445e-10	-1.20874	0.000120795	-4.40445e-10	-1.20816
21763151	chr9:21763151:C:G	1.16658e-19	-1.61566	-2.57401e-10	2.83772e-14	-1.61314	-2.57401e-10	6.02036e-05	-1.90452	-2.57401e-10
21763430	chr9:21763430:T:C	6.03104e-19	-4.40445e-10	0.0271843	1.45764e-13	-4.40445e-10	0.0232617	0.000421268	-4.40445e-10	0.0410226
21763567	chr9:21763567:T:C	2.31614e-19	-4.40445e-10	-0.929834	5.18541e-14	-4.40445e-10	-1.0103	0.000165175	-4.40445e-10	-0.895243
21763749	chr9:21763749:G:A	9.90182e-19	1.01987	-0.496887	3.47248e-14	-0.756266	-0.655009	0.000218796	-0.186988	-0.427121
21763995	chr9:21763995:G:A	9.11893e-19	1.17248	-0.731865	3.14545e-14	-0.651958	-0.858229	0.000195212	-0.065826	-0.662334
21764087	chr9:21764087:C:A	3.22893e-19	0.507267	-1.10485	1.48947e-14	-1.09193	-1.16579	7.51628e-05	-0.586776	-1.09581
21764133	chr9:21764133:C:T	2.32901e-19	-4.40445e-10	-0.924292	5.99388e-14	-4.40445e-10	-0.865406	0.000159393	-4.40445e-10	-0.930874
21764135	chr9:21764135:CT:C	6.77449e-20	-1.79436	-0.3648	2.18902e-14	-1.32938	-0.543306	4.93147e-05	-1.75545	-0.348581
21764146	chr9:21764146:T:G	6.30506e-19	-4.40445e-10	0.0716172	1.21946e-13	-4.40445e-10	-0.155151	0.000411531	-4.40445e-10	0.0176374
21764748	chr9:21764748:G:A	5.86854e-19	-4.40445e-10	-0.000129624	1.40396e-13	-4.40445e-10	-0.014266	0.00038593	-4.40445e-10	-0.0465913
21765331	chr9:21765331:C:T	3.59509e-19	0.464691	-0.954857	1.66493e-14	-1.10542	-1.04095	8.81296e-05	-0.605451	-0.917988
21765611	chr9:21765611:T:C	4.91756e-19	-4.40445e-10	-0.176922	9.72243e-14	-4.40445e-10	-0.381709	0.000322507	-4.40445e-10	-0.226122
21766679	chr9:21766679:C:G	1.82673e-19	-4.40445e-10	-1.16721	4.55573e-14	-4.40445e-10	-1.13976	0.000128395	-4.40445e-10	-1.14713
21766867	chr9:21766867:G:A	3.30802e-19	-4.40445e-10	-0.573386	7.67274e-14	-4.40445e-10	-0.618471	0.00028329	-4.40445e-10	-0.355776
21767017	chr9:21767017:C:T	2.11739e-19	-4.40445e-10	-1.01955	5.15635e-14	-4.40445e-10	-1.01592	0.000144207	-4.40445e-10	-1.031
21767115	chr9:21767115:AAT:A	2.02743e-19	-4.40445e-10	-1.06297	4.92035e-14	-4.40445e-10	-1.06277	0.000138009	-4.40445e-10	-1.07493
21767845	chr9:21767845:A:G	1.90804e-19	-4.40445e-10	-1.12366	4.51096e-14	-4.40445e-10	-1.14964	0.000134354	-4.40445e-10	-1.10177
21768052	chr9:21768052:A:G	5.4229e-19	0.703978	-0.783082	2.16873e-14	-0.972751	-0.909251	0.000125722	-0.444655	-0.723523
21768287	chr9:21768287:A:G	6.79981e-20	-2.15543	-2.57401e-10	1.71113e-14	-2.11899	-2.57401e-10	4.52177e-05	-2.19076	-2.57401e-10
21768542	chr9:21768542:G:A	2.44133e-19	-4.40445e-10	-0.877192	6.16329e-14	-4.40445e-10	-0.837535	0.000168857	-4.40445e-10	-0.873194
21768845	chr9:21768845:C:T	3.10648e-19	-4.40445e-10	-0.636244	6.57591e-14	-4.40445e-10	-0.772731	0.000231447	-4.40445e-10	-0.557894
21769408	chr9:21769408:T:G	1.93488e-19	-4.40445e-10	-1.10969	4.66726e-14	-4.40445e-10	-1.11557	0.000137786	-4.40445e-10	-1.07655
21769413	chr9:21769413:G:A	2.35862e-20	-2.04237	-1.17187	5.04406e-15	-2.18183	-1.15869	1.35119e-05	-2.2128	-1.18588
21769790	chr9:21769790:T:A	2.0679e-18	-1.4048	2.66419	5.26533e-13	-0.793934	2.10152	0.00148654	-1.34464	2.6466
21769870	chr9:21769870:T:C	2.70958e-20	-2.07933	-0.9962	6.41078e-15	-2.15581	-0.944934	1.57022e-05	-2.22524	-1.02321
21769872	chr9:21769872:C:T	1.84718e-19	-4.40445e-10	-1.15608	4.61994e-14	-4.40445e-10	-1.12576	0.000130113	-4.40445e-10	-1.13384
21769898	chr9:21769898:G:A	2.38657e-20	-2.05931	-1.14315	5.33963e-15	-2.16912	-1.11445	1.38268e-05	-2.21948	-1.15616
21770101	chr9:21770101:G:A	6.30745e-20	-2.23059	-2.57401e-10	1.72679e-14	-2.10988	-2.57401e-10	5.52633e-05	-1.99014	-2.57401e-10
21770365	chr9:21770365:T:C	2.14713e-19	-4.40445e-10	-1.0056	5.1208e-14	-4.40445e-10	-1.02283	0.000142985	-4.40445e-10	-1.03951
21770710	chr9:21770710:T:C	2.59234e-20	-2.06892	-1.05084	5.9757e-15	-2.16333	-1.0077	1.49405e-05	-2.22227	-1.0759
21770952	chr9:21770952:T:C	3.06584e-19	-1.69208	1.04267	1.02018e-13	-1.17456	0.840979	0.000237701	-1.644	1.11276
21771022	chr9:21771022:A:G	1.86205e-19	-4.40445e-10	-1.14806	4.67022e-14	-4.40445e-10	-1.11494	0.000131467	-4.40445e-10	-1.12349
21771242	chr9:21771242:T:C	2.34498e-18	-1.61601	3.00113	5.35455e-13	-1.10223	2.42662	0.0017144	-1.58356	3.02814
21771360	chr9:21771360:C:A	1.75161e-19	-4.40445e-10	-1.2092	4.26497e-14	-4.40445e-10	-1.20571	0.000121207	-4.40445e-10	-1.20475
21771537	chr9:21771537:T:C	2.17508e-19	-4.40445e-10	-0.992668	5.19396e-14	-4.40445e-10	-1.00865	0.000144912	-4.40445e-10	-1.02612
21771757	chr9:21771757:A:G	2.58195e-20	-2.09923	-1.02454	6.29793e-15	-2.14265	-0.975862	1.52266e-05	-2.23032	-1.04889
21772038	chr9:21772038:G:A	2.38927e-20	-2.06835	-1.13299	5.46122e-15	-2.16303	-1.09803	1.39945e-05	-2.22227	-1.14131
21772087	chr9:21772087:A:G	4.50214e-19	-0.265183	-2.57401e-10	5.38208e-14	-0.97307	-2.57401e-10	0.000133293	-1.1097	-2.57401e-10
21772239	chr9:21772239:C:T	3.8417e-19	-4.40445e-10	-0.423821	7.62831e-14	-4.40445e-10	-0.624278	0.000259926	-4.40445e-10	-0.441851
21772243	chr9:21772243:C:G	1.76045e-19	-4.40445e-10	-1.20417	4.24519e-14	-4.40445e-10	-1.21036	0.000120666	-4.40445e-10	-1.20922
21772268	chr9:21772268:T:C	2.61308e-20	-2.08118	-1.03061	6.16407e-15	-2.15685	-0.983138	1.52107e-05	-2.22547	-1.05478
21772318	chr9:21772318:C:G	7.9032e-20	-2.00505	-2.57401e-10	1.95549e-14	-1.9855	-2.57401e-10	4.3107e-05	-2.23856	-2.57401e-10
21772319	chr9:21772319:T:C	3.49263e-19	-4.40445e-10	-0.519081	6.73616e-14	-4.40445e-10	-0.748655	0.000218237	-4.40445e-10	-0.616666
21772585	chr9:21772585:C:A	2.68411e-20	-2.00935	-1.07562	1.1744e-14	-1.38002	-1.11537	1.79929e-05	-2.01607	-1.0962
21772704	chr9:21772704:C:G	2.43944e-19	-4.40445e-10	-0.877967	5.75921e-14	-4.40445e-10	-0.905345	0.00016187	-4.40445e-10	-0.915455
21772741	chr9:21772741:G:C	6.2621e-20	-2.23781	-2.57401e-10	1.5602e-14	-2.21133	-2.57401e-10	4.38633e-05	-2.22117	-2.57401e-10
21772800	chr9:21772800:C:G	1.80148e-19	-4.40445e-10	-1.18113	4.30669e-14	-4.40445e-10	-1.19597	0.000124626	-4.40445e-10	-1.17693
21773168	chr9:21773168:C:G	2.27753e-20	-2.0531	-1.19613	4.96677e-15	-2.17533	-1.18063	1.3291e-05	-2.2163	-1.19887
21773223	chr9:21773223:A:G	2.67892e-20	-2.04258	-1.04432	5.92194e-15	-2.18164	-0.998423	1.52052e-05	-2.21309	-1.06752
21773342	chr9:21773342:C:A	3.34905e-19	-4.40445e-10	-0.56106	6.50814e-14	-4.40445e-10	-0.78309	0.000209773	-4.40445e-10	-0.656223
21773348	chr9:21773348:C:T	2.35013e-20	-2.02578	-1.19207	4.93307e-15	-2.18774	-1.17503	1.34624e-05	-2.20719	-1.19515
21773367	chr9:21773367:T:A	3.49203e-19	-4.40445e-10	-0.519252	6.73516e-14	-4.40445e-10	-0.748804	0.000218189	-4.40445e-10	-0.616886
21773413	chr9:21773413:T:C	3.44251e-19	-4.40445e-10	-0.533534	6.64619e-14	-4.40445e-10	-0.762101	0.000214997	-4.40445e-10	-0.631623
21773679	chr9:21773679:A:G	2.12958e-19	-4.40445e-10	-1.01381	5.08073e-14	-4.40445e-10	-1.03069	0.000141874	-4.40445e-10	-1.0473
21773762	chr9:21773762:T:A	4.05088e-19	-4.40445e-10	-0.370802	1.02566e-13	-4.40445e-10	-0.328219	0.000306452	-4.40445e-10	-0.277186
21773872	chr9:21773872:T:G	1.85431e-19	-4.40445e-10	-1.15222	4.64182e-14	-4.40445e-10	-1.12104	0.000130696	-4.40445e-10	-1.12937
21773941	chr9:21773941:G:C	3.39899e-20	-1.74694	-1.1019	5.36277e-15	-2.22097	-1.05827	1.64837e-05	-2.09022	-1.10965
21774165	chr9:21774165:A:G	2.01888e-20	-2.17203	-1.19775	4.71921e-15	-2.20593	-1.20116	1.93487e-05	-1.8336	-1.20602
21774168	chr9:21774168:C:G	5.24219e-20	-1.8059	-0.609679	1.9102e-14	-1.48918	-0.519756	3.76233e-05	-1.80121	-0.573414
21774246	chr9:21774246:G:A	8.23627e-20	-1.96377	-2.57401e-10	1.88919e-14	-2.02	-2.57401e-10	4.31855e-05	-2.23674	-2.57401e-10
21774468	chr9:21774468:T:C	2.40397e-20	-2.03361	-1.16159	5.13932e-15	-2.18518	-1.13663	1.37349e-05	-2.20988	-1.17243
21774724	chr9:21774724:A:G	3.48247e-19	-4.40445e-10	-0.521993	6.71431e-14	-4.40445e-10	-0.751904	0.000217412	-4.40445e-10	-0.620455
21774951	chr9:21774951:T:G	3.79973e-19	-4.40445e-10	-0.434806	8.9355e-14	-4.40445e-10	-0.466113	0.00026955	-4.40445e-10	-0.405492
21775062	chr9:21775062:A:G	2.31769e-20	-2.04176	-1.18998	4.97438e-15	-2.18204	-1.17238	1.3369e-05	-2.21253	-1.19678
21775343	chr9:21775343:C:G	2.40592e-20	-2.00216	-1.19223	4.86515e-15	-2.20123	-1.1754	1.35657e-05	-2.19617	-1.19853
21775493	chr9:21775493:G:A	6.87185e-19	0.652686	-0.494988	2.71247e-14	-1.01011	-0.648171	0.000164685	-0.483444	-0.414772
21775509	chr9:21775509:A:G	2.38052e-20	-2.02174	-1.18326	4.97009e-15	-2.19167	-1.16362	1.35455e-05	-2.20502	-1.19117
21775661	chr9:21775661:AGG:A	1.87696e-19	-4.40445e-10	-1.14008	4.50276e-14	-4.40445e-10	-1.15145	0.000129765	-4.40445e-10	-1.13652
21775669	chr9:21775669:AGG:A	6.26148e-20	-2.2379	-2.57401e-10	1.70026e-14	-2.12537	-2.57401e-10	4.41818e-05	-2.21393	-2.57401e-10
21775860	chr9:21775860:T:C	1.74774e-19	-4.40445e-10	-1.21141	4.24966e-14	-4.40445e-10	-1.20931	0.000120412	-4.40445e-10	-1.21133
21775938	chr9:21775938:A:G	2.48622e-19	-4.40445e-10	-0.85897	5.9229e-14	-4.40445e-10	-0.877319	0.000175552	-4.40445e-10	-0.83431
21775958	chr9:21775958:G:A	2.40305e-20	-2.00777	-1.18781	4.90663e-15	-2.19861	-1.16953	1.35764e-05	-2.19894	-1.19497
21776160	chr9:21776160:T:C	1.86944e-19	-0.150651	-0.993445	1.08479e-14	-1.51013	-1.06463	5.24285e-05	-1.08148	-0.961313
21776632	chr9:21776632:G:A	2.48158e-20	-1.97856	-1.18486	4.87159e-15	-2.20971	-1.1656	1.3785e-05	-2.18618	-1.19249
21776715	chr9:21776715:T:C	7.62067e-19	0.710242	-0.449114	2.94497e-14	-0.967274	-0.608774	0.000180449	-0.437979	-0.368818
21776872	chr9:21776872:A:C	1.93852e-19	-4.40445e-10	-1.10781	4.95712e-14	-4.40445e-10	-1.05532	0.000134977	-4.40445e-10	-1.09714
21776931	chr9:21776931:A:G	1.81411e-19	-4.40445e-10	-1.17414	4.32553e-14	-4.40445e-10	-1.19161	0.000125513	-4.40445e-10	-1.16984
21777597	chr9:21777597:G:A	9.752e-20	-2.22719	0.432339	1.85227e-14	-2.06029	0.020561	5.94342e-05	-2.22346	0.306079
21777625	chr9:21777625:G:A	3.81459e-19	-4.40445e-10	-0.430902	7.24552e-14	-4.40445e-10	-0.675762	0.000237085	-4.40445e-10	-0.533829
21777762	chr9:21777762:G:A	5.37271e-19	-0.0884028	-2.57401e-10	1.63799e-13	0.139909	-2.57401e-10	0.000606427	0.405337	-2.57401e-10
21778661	chr9:21778661:G:A	3.37652e-20	-1.69959	-1.15588	4.98778e-15	-2.22833	-1.12341	1.60848e-05	-2.06312	-1.16125
21778711	chr9:21778711:G:A	2.22913e-19	-4.40445e-10	-0.968122	5.65059e-14	-4.40445e-10	-0.924385	0.00015272	-4.40445e-10	-0.973644
21778712	chr9:21778712:T:C	1.92283e-19	-0.0219336	-1.094	1.0761e-14	-1.43618	-1.14663	5.13919e-05	-0.985444	-1.07732
21778959	chr9:21778959:T:C	2.34464e-19	-4.40445e-10	-0.917605	5.30334e-14	-4.40445e-10	-0.987807	0.000167119	-4.40445e-10	-0.883543
21778977	chr9:21778977:A:C	2.64194e-20	-2.00895	-1.09186	5.53159e-15	-2.19569	-1.05256	1.48838e-05	-2.20069	-1.10128
21779032	chr9:21779032:A:G	2.1476e-19	-4.40445e-10	-1.00538	4.64227e-14	-4.40445e-10	-1.12094	0.000139008	-4.40445e-10	-1.06771
21779806	chr9:21779806:A:G	3.20725e-19	-4.40445e-10	-0.60432	7.55528e-14	-4.40445e-10	-0.633898	0.000220937	-4.40445e-10	-0.604372
21780038	chr9:21780038:T:C	9.90639e-20	-2.09371	0.314567	2.63743e-14	-1.95465	0.268308	6.61881e-05	-2.20265	0.392901
21780101	chr9:21780101:G:A	3.4044e-19	-4.40445e-10	-0.544666	8.04646e-14	-4.40445e-10	-0.570913	0.000243142	-4.40445e-10	-0.508603
21780175	chr9:21780175:A:G	3.57471e-19	-4.40445e-10	-0.495852	6.85675e-14	-4.40445e-10	-0.730912	0.000222871	-4.40445e-10	-0.595654
21780177	chr9:21780177:C:A	7.53552e-20	-2.05269	-2.57401e-10	1.95862e-14	-1.9839	-2.57401e-10	4.92349e-05	-2.10564	-2.57401e-10
21780718	chr9:21780718:A:G	3.2568e-19	-4.40445e-10	-0.588989	7.67454e-14	-4.40445e-10	-0.618236	0.000224349	-4.40445e-10	-0.589045
21781049	chr9:21781049:C:T	1.82083e-19	-4.40445e-10	-1.17044	4.49857e-14	-4.40445e-10	-1.15239	0.000124762	-4.40445e-10	-1.17584
21781054	chr9:21781054:G:A	3.61392e-19	-4.40445e-10	-0.484942	6.92985e-14	-4.40445e-10	-0.720307	0.000225483	-4.40445e-10	-0.584003
21781366	chr9:21781366:G:A	2.74726e-19	-4.40445e-10	-0.75913	6.49463e-14	-4.40445e-10	-0.78517	0.000193997	-4.40445e-10	-0.734404
21781479	chr9:21781479:C:T	5.60652e-19	-4.40445e-10	-0.0458049	1.17248e-13	-4.40445e-10	-0.194438	0.000433687	-4.40445e-10	0.0700746
21781679	chr9:21781679:A:G	2.36216e-19	-4.40445e-10	-0.91016	5.37564e-14	-4.40445e-10	-0.974268	0.000156109	-4.40445e-10	-0.95169
21781720	chr9:21781720:A:G	1.74987e-19	-4.40445e-10	-1.21019	4.27596e-14	-4.40445e-10	-1.20314	0.000120509	-4.40445e-10	-1.21052
21781878	chr9:21781878:C:T	2.18452e-19	-4.40445e-10	-0.988341	5.57126e-14	-4.40445e-10	-0.938524	0.000149275	-4.40445e-10	-0.996457
21782165	chr9:21782165:G:A	2.57836e-20	-1.95353	-1.17164	5.41017e-15	-2.12953	-1.14092	1.39201e-05	-2.19454	-1.17437
21782303	chr9:21782303:A:G	6.72405e-20	-2.16663	-2.57401e-10	1.52109e-14	-2.23672	-2.57401e-10	4.40946e-05	-2.21591	-2.57401e-10
21782818	chr9:21782818:ACT:A	2.69824e-19	-4.40445e-10	-0.777137	6.38299e-14	-4.40445e-10	-0.802508	0.000190423	-4.40445e-10	-0.753001
21782820	chr9:21782820:T:A	3.87697e-19	-0.464442	0.0497596	2.0782e-14	-1.69085	-0.233793	0.000124115	-1.29337	0.112329
21782996	chr9:21782996:T:A	2.15927e-19	-4.40445e-10	-0.999967	5.46282e-14	-4.40445e-10	-0.958179	0.000147836	-4.40445e-10	-1.00614
21783408	chr9:21783408:T:C	3.67368e-19	-0.367685	-0.100857	1.8406e-14	-1.65755	-0.3885	0.0001101	-1.24392	-0.056934
21783445	chr9:21783445:T:A	3.17911e-19	-4.40445e-10	-0.613134	7.4761e-14	-4.40445e-10	-0.644434	0.000224885	-4.40445e-10	-0.586656
21783886	chr9:21783886:G:A	3.17454e-19	-4.40445e-10	-0.614574	7.4659e-14	-4.40445e-10	-0.645799	0.000224558	-4.40445e-10	-0.588115
21783918	chr9:21783918:C:G	5.6543e-20	-1.59537	-0.744537	6.71981e-15	-2.226	-0.827675	2.46486e-05	-2.11328	-0.684246
21784226	chr9:21784226:T:C	5.85093e-19	-2.10578	2.10265	1.24219e-13	-1.92072	1.78404	0.000453278	-2.07858	2.19284
21784988	chr9:21784988:G:C	2.73687e-19	-4.40445e-10	-0.762919	5.9438e-14	-4.40445e-10	-0.873796	0.000179631	-4.40445e-10	-0.811345
21784991	chr9:21784991:T:A	5.30122e-19	-4.40445e-10	-0.101799	1.2276e-13	-4.40445e-10	-0.1485	0.000379998	-4.40445e-10	-0.062081
21785019	chr9:21785019:C:T	3.63693e-18	-1.69903	3.52302	8.74673e-13	-1.1673	2.98242	0.00298935	-1.63992	3.64048
21785143	chr9:21785143:A:G	1.74829e-19	-4.40445e-10	-1.2111	4.25469e-14	-4.40445e-10	-1.20812	0.000120399	-4.40445e-10	-1.21144
21785259	chr9:21785259:A:T	9.92872e-20	-1.77689	-2.57401e-10	3.94488e-14	-1.28373	-2.57401e-10	7.06337e-05	-1.74474	-2.57401e-10
21785273	chr9:21785273:T:C	1.89214e-19	-4.40445e-10	-1.13203	4.43107e-14	-4.40445e-10	-1.1675	0.000129959	-4.40445e-10	-1.13503
21785494	chr9:21785494:A:C	1.10678e-19	-1.63109	-0.0371898	1.18491e-14	-2.21635	-0.270124	4.81566e-05	-2.13241	0.00461732
21785661	chr9:21785661:C:T	2.51735e-19	-0.346084	-0.500446	1.50745e-14	-1.62117	-0.624553	8.0671e-05	-1.20863	-0.403236
21785849	chr9:21785849:G:A	2.78728e-19	-0.366434	-0.378234	1.64528e-14	-1.64036	-0.517869	9.03442e-05	-1.22186	-0.276761
21785895	chr9:21785895:C:T	1.24964e-19	-0.678253	-0.868627	9.21254e-15	-1.79168	-0.946484	4.27282e-05	-1.43529	-0.812096
21785966	chr9:21785966:A:G	5.23672e-20	-1.67983	-0.736794	6.87558e-15	-2.20984	-0.820915	2.39342e-05	-2.15058	-0.676361
21786070	chr9:21786070:A:G	3.87076e-19	-1.83682	1.42053	1.09181e-13	-1.36239	1.09667	0.000306724	-1.78578	1.50948
21786236	chr9:21786236:T:C	2.55902e-19	-4.40445e-10	-0.830109	8.41288e-14	-4.40445e-10	-0.526381	0.000198552	-4.40445e-10	-0.711198
21786292	chr9:21786292:A:G	6.08102e-19	-0.111107	0.146544	2.76183e-14	-1.49822	-0.142028	0.000178725	-1.04066	0.224257
21786305	chr9:21786305:C:T	2.25612e-20	-2.14317	-1.1155	6.10442e-15	-2.07185	-1.07787	1.40401e-05	-2.23838	-1.12195
21786964	chr9:21786964:C:T	3.97447e-19	-4.40445e-10	-0.389844	9.85867e-14	-4.40445e-10	-0.367793	0.000274994	-4.40445e-10	-0.385498
21786968	chr9:21786968:A:T	5.67524e-19	-0.193314	0.159692	2.6605e-14	-1.546	-0.131629	0.000169977	-1.1013	0.234712
21787263	chr9:21787263:C:T	4.12764e-19	-1.79128	1.43925	1.1971e-13	-1.28549	1.11184	0.000330291	-1.73241	1.53014
21787486	chr9:21787486:A:C	2.32707e-19	-4.40445e-10	-0.925127	5.36119e-14	-4.40445e-10	-0.976959	0.000154374	-4.40445e-10	-0.962871
21787522	chr9:21787522:G:A	4.77704e-19	-0.33504	0.129125	2.40374e-14	-1.62878	-0.150341	0.000149684	-1.20179	0.20807
21787598	chr9:21787598:A:T	1.83884e-19	-4.40445e-10	-1.1606	4.36848e-14	-4.40445e-10	-1.18173	0.000127453	-4.40445e-10	-1.1545
21787810	chr9:21787810:C:T	7.01528e-20	-2.11136	-0.0128664	1.45098e-14	-2.07764	-0.206267	3.91319e-05	-2.17697	-0.158335
21787984	chr9:21787984:G:A	2.42398e-19	-4.40445e-10	-0.884325	5.55371e-14	-4.40445e-10	-0.941679	0.000160069	-4.40445e-10	-0.926643
21788082	chr9:21788082:T:G	2.1919e-20	-2.14375	-1.1438	5.91282e-15	-2.07081	-1.1108	1.36673e-05	-2.23841	-1.14883
21788114	chr9:21788114:G:A	3.30487e-19	-4.40445e-10	-0.574338	7.81641e-14	-4.40445e-10	-0.599919	0.000235831	-4.40445e-10	-0.539134
21788524	chr9:21788524:A:G	2.10099e-20	-2.18389	-1.14602	6.30523e-15	-2.00389	-1.11346	1.36919e-05	-2.23471	-1.15074
21788878	chr9:21788878:T:C	3.98726e-19	-0.185632	-0.200998	2.04554e-14	-1.52852	-0.41196	0.000123268	-1.08633	-0.101558
21788953	chr9:21788953:G:A	1.74771e-19	-4.40445e-10	-1.21143	4.27569e-14	-4.40445e-10	-1.2032	0.000120975	-4.40445e-10	-1.20666
21789115	chr9:21789115:G:A	2.65263e-19	-4.40445e-10	-0.794185	5.93884e-14	-4.40445e-10	-0.874631	0.000175276	-4.40445e-10	-0.835888
21789124	chr9:21789124:G:A	3.23367e-19	-0.309729	-0.286387	1.76362e-14	-1.60072	-0.488055	0.000102602	-1.17861	-0.192781
21789462	chr9:21789462:G:A	2.59067e-19	-4.40445e-10	-0.817818	6.11514e-14	-4.40445e-10	-0.845377	0.000176134	-4.40445e-10	-0.831003
21789709	chr9:21789709:A:G	2.97342e-19	-4.40445e-10	-0.680024	7.05871e-14	-4.40445e-10	-0.701882	0.000198711	-4.40445e-10	-0.710394
21789739	chr9:21789739:C:G	3.18984e-19	-4.40445e-10	-0.609766	6.26077e-14	-4.40445e-10	-0.821842	0.000200692	-4.40445e-10	-0.700477
21789898	chr9:21789898:T:C	2.37896e-19	-4.40445e-10	-0.903073	5.38886e-14	-4.40445e-10	-0.971811	0.000158146	-4.40445e-10	-0.938729
21790030	chr9:21790030:C:T	1.90042e-19	-4.40445e-10	-1.12766	4.77474e-14	-4.40445e-10	-1.09281	0.000131984	-4.40445e-10	-1.11957
21790068	chr9:21790068:A:G	2.46562e-20	-2.14556	-1.02431	6.74772e-15	-2.06621	-0.983313	1.53378e-05	-2.23854	-1.03338
21790143	chr9:21790143:G:C	2.47127e-20	-2.16155	-1.00604	7.06417e-15	-2.04169	-0.962005	1.56379e-05	-2.23815	-1.0144
21790564	chr9:21790564:G:A	5.55869e-19	-0.0435076	-0.010865	2.69328e-14	-1.43695	-0.22844	0.000169355	-0.974114	0.103862
21790756	chr9:21790756:A:T	3.0289e-20	-1.94745	-1.01667	5.93757e-15	-2.20379	-0.973639	1.62336e-05	-2.19021	-1.02495
21791313	chr9:21791313:T:A	5.45614e-19	-0.168813	0.0958187	2.73496e-14	-1.51359	-0.136437	0.00017155	-1.07189	0.214522
21791979	chr9:21791979:A:G	1.85242e-19	-4.40445e-10	-1.15324	4.38334e-14	-4.40445e-10	-1.17833	0.000126053	-4.40445e-10	-1.16554
21792024	chr9:21792024:A:G	1.85147e-19	-4.40445e-10	-1.15375	4.38161e-14	-4.40445e-10	-1.17873	0.000125996	-4.40445e-10	-1.166
21792259	chr9:21792259:T:C	2.93029e-20	-1.96315	-1.03407	6.54832e-15	-2.07464	-1.00488	1.56653e-05	-2.23404	-1.01676
21792376	chr9:21792376:T:A	6.76839e-20	-2.16006	-2.57401e-10	1.60559e-14	-2.18265	-2.57401e-10	6.32295e-05	-1.85548	-2.57401e-10
21793674	chr9:21793674:C:A	5.9793e-20	-1.40405	-0.879966	5.9855e-15	-2.23822	-0.931167	2.42222e-05	-2.00237	-0.812609
21793907	chr9:21793907:A:G	9.15296e-20	-1.85824	-2.57401e-10	1.52262e-14	-2.23571	-2.57401e-10	5.45276e-05	-2.00354	-2.57401e-10
21794360	chr9:21794360:T:C	3.58811e-20	-2.01987	-0.774829	7.12752e-15	-2.18074	-0.814026	2.76502e-05	-1.91081	-0.771806
21794978	chr9:21794978:A:G	2.17264e-19	-4.40445e-10	-0.993794	5.41518e-14	-4.40445e-10	-0.966938	0.000147762	-4.40445e-10	-1.00664
21795075	chr9:21795075:C:G	4.92212e-19	-0.0995072	-0.0764885	2.44225e-14	-1.4357	-0.327526	0.000152923	-0.986582	0.014271
21795097	chr9:21795097:T:G	4.86676e-19	-0.0824134	-0.104893	2.40605e-14	-1.42422	-0.35394	0.000150046	-0.97512	-0.0161875
21795186	chr9:21795186:T:C	2.18025e-19	-4.40445e-10	-0.990297	5.4286e-14	-4.40445e-10	-0.964463	0.000148135	-4.40445e-10	-1.00412
21795194	chr9:21795194:A:G	5.34654e-19	-0.0149367	-0.0783484	2.5659e-14	-1.38331	-0.330524	0.000162456	-0.922973	0.0111334
21795662	chr9:21795662:A:G	6.14227e-19	0.12933	-0.0838718	2.80081e-14	-1.2937	-0.332533	0.000180326	-0.816207	0.00872567
21795683	chr9:21795683:T:G	5.39226e-19	-0.186666	0.101894	2.72345e-14	-1.49184	-0.162403	0.000171282	-1.06283	0.203899
21796106	chr9:21796106:C:A	5.27397e-20	-1.78104	-0.628492	1.87011e-14	-1.43506	-0.595083	3.65297e-05	-1.77223	-0.63189
21796221	chr9:21796221:G:A	4.02747e-19	-1.96377	1.58718	1.02426e-13	-1.53202	1.20242	0.00032944	-1.89248	1.68763
21796387	chr9:21796387:T:C	6.33901e-20	-2.2256	-2.57401e-10	1.84781e-14	-2.04214	-2.57401e-10	4.52877e-05	-2.18921	-2.57401e-10
21796836	chr9:21796836:T:A	3.86782e-19	-4.40445e-10	-0.417045	8.95816e-14	-4.40445e-10	-0.46358	0.000273547	-4.40445e-10	-0.390772
21797136	chr9:21797136:C:T	4.57876e-20	-2.08303	-0.467857	1.44166e-14	-1.7715	-0.51885	2.9938e-05	-2.1185	-0.484617
21797187	chr9:21797187:G:A	4.7914e-20	-1.51264	-0.992855	1.79023e-14	-1.1263	-0.947501	3.2967e-05	-1.50512	-1.00162
21797676	chr9:21797676:T:C	3.06805e-19	-4.40445e-10	-0.648694	6.09992e-14	-4.40445e-10	-0.847869	0.000194686	-4.40445e-10	-0.730857
21798582	chr9:21798582:G:A	3.18712e-19	-4.40445e-10	-0.610617	7.37792e-14	-4.40445e-10	-0.657653	0.000224298	-4.40445e-10	-0.589273
21798909	chr9:21798909:T:G	4.30684e-19	-4.40445e-10	-0.30953	9.51187e-14	-4.40445e-10	-0.403604	0.000307855	-4.40445e-10	-0.272617
21798972	chr9:21798972:A:G	1.77933e-19	-4.40445e-10	-1.1935	4.47188e-14	-4.40445e-10	-1.15834	0.000123912	-4.40445e-10	-1.18268
21799677	chr9:21799677:A:T	2.02073e-19	-4.40445e-10	-1.06628	4.78243e-14	-4.40445e-10	-1.0912	0.000142345	-4.40445e-10	-1.04399
21800100	chr9:21800100:T:C	7.66239e-20	-2.036	-2.57401e-10	1.90697e-14	-2.01063	-2.57401e-10	6.87791e-05	-1.77135	-2.57401e-10
21801268	chr9:21801268:G:A	2.0165e-19	-4.40445e-10	-1.06837	5.00038e-14	-4.40445e-10	-1.04663	0.000137546	-4.40445e-10	-1.07829
21802323	chr9:21802323:G:A	1.81856e-19	-1.44633	0.274641	3.24913e-14	-1.74774	0.269984	0.000115255	-1.36864	0.11354
21802923	chr9:21802923:C:G	6.49558e-20	-2.2012	-2.57401e-10	1.68366e-14	-2.13518	-2.57401e-10	4.41684e-05	-2.21424	-2.57401e-10
21803166	chr9:21803166:A:G	1.59457e-18	-4.40445e-10	0.999452	3.71402e-13	-4.40445e-10	0.958555	0.00146091	-4.40445e-10	1.28456
21803796	chr9:21803796:C:G	4.0265e-19	-4.40445e-10	-0.376838	7.24909e-14	-4.40445e-10	-0.675269	0.000239063	-4.40445e-10	-0.525519
21803881	chr9:21803881:C:A	2.7722e-20	-1.85562	-1.19706	4.68276e-15	-2.23119	-1.18365	1.43598e-05	-2.1367	-1.20111
21804618	chr9:21804618:A:G	2.71732e-20	-1.9023	-1.17038	4.90149e-15	-2.222	-1.14719	1.43094e-05	-2.16098	-1.18036
21804694	chr9:21804694:A:G	2.7898e-20	-1.86124	-1.18511	4.7628e-15	-2.23037	-1.16753	1.44683e-05	-2.13957	-1.19071
21804704	chr9:21804704:CAA:C	2.99025e-20	-1.77842	-1.19854	4.86007e-15	-2.17045	-1.20723	1.3538e-05	-2.1948	-1.20195
21805606	chr9:21805606:C:T	1.68339e-19	-1.24892	-2.57401e-10	2.74486e-14	-1.64641	-2.57401e-10	0.000118035	-1.23127	-2.57401e-10
21805934	chr9:21805934:G:C	2.5307e-19	-4.40445e-10	-0.841239	7.79482e-14	-4.40445e-10	-0.602686	0.000208592	-4.40445e-10	-0.661869
21805990	chr9:21805990:A:G	3.45723e-19	-4.40445e-10	-0.529269	8.42995e-14	-4.40445e-10	-0.524354	0.000234213	-4.40445e-10	-0.546015
21806296	chr9:21806296:T:C	2.30278e-19	-4.40445e-10	-0.935619	5.75084e-14	-4.40445e-10	-0.9068	0.000156292	-4.40445e-10	-0.950521
21807027	chr9:21807027:G:A	2.04282e-19	-4.40445e-10	-1.0554	5.07949e-14	-4.40445e-10	-1.03093	0.000149253	-4.40445e-10	-0.996607
21807328	chr9:21807328:G:A	6.47222e-20	-2.2048	-2.57401e-10	1.66893e-14	-2.14396	-2.57401e-10	4.67333e-05	-2.15779	-2.57401e-10
21807602	chr9:21807602:C:T	1.9787e-19	-1.0873	-2.57401e-10	6.00448e-14	-0.863639	-2.57401e-10	0.000147729	-1.00686	-2.57401e-10
21807995	chr9:21807995:A:G	2.55809e-19	-0.121899	-0.708575	1.34231e-14	-1.53144	-0.830315	7.50697e-05	-1.06872	-0.615109
21808209	chr9:21808209:T:C	2.15216e-19	-4.40445e-10	-1.00326	5.23806e-14	-4.40445e-10	-1.00019	0.00014956	-4.40445e-10	-0.994547
21808259	chr9:21808259:A:G	2.59596e-19	-4.40445e-10	-0.81578	5.33061e-14	-4.40445e-10	-0.982679	0.000166342	-4.40445e-10	-0.888202
21808265	chr9:21808265:A:G	2.1412e-19	-4.40445e-10	-1.00837	5.32822e-14	-4.40445e-10	-0.983128	0.000145537	-4.40445e-10	-1.02182
21808306	chr9:21808306:C:T	2.04101e-19	-4.40445e-10	-1.05629	4.93816e-14	-4.40445e-10	-1.05915	0.000139825	-4.40445e-10	-1.06186
21808571	chr9:21808571:G:A	1.76217e-19	-4.40445e-10	-1.20319	4.37759e-14	-4.40445e-10	-1.17965	0.000122124	-4.40445e-10	-1.19721
21808914	chr9:21808914:C:T	9.149e-20	-2.15699	0.298318	2.43945e-14	-1.89225	0.127879	7.25293e-05	-2.13177	0.413518
21808923	chr9:21808923:C:T	7.94942e-20	-1.99922	-2.57401e-10	2.05847e-14	-1.93418	-2.57401e-10	5.06804e-05	-2.07671	-2.57401e-10
21809078	chr9:21809078:T:A	4.5066e-19	-2.11826	1.85407	9.29662e-14	-1.827	1.4005	0.00035139	-2.09253	1.95218
21809393	chr9:21809393:A:C	1.7863e-19	-4.40445e-10	-1.18959	4.26453e-14	-4.40445e-10	-1.20581	0.000121938	-4.40445e-10	-1.19873
21809858	chr9:21809858:C:T	1.79347e-19	-4.40445e-10	-1.18558	4.53317e-14	-4.40445e-10	-1.14472	0.00012545	-4.40445e-10	-1.17034
21810231	chr9:21810231:A:G	1.75327e-19	-4.40445e-10	-1.20825	4.24067e-14	-4.40445e-10	-1.21142	0.000120453	-4.40445e-10	-1.21099
21811023	chr9:21811023:CA:C	2.49638e-19	-4.40445e-10	-0.854892	5.54065e-14	-4.40445e-10	-0.944033	0.000183636	-4.40445e-10	-0.789294
21811028	chr9:21811028:T:C	2.17119e-19	-0.354517	-0.639941	1.27537e-14	-1.63861	-0.774297	7.06099e-05	-1.20246	-0.542613
21811155	chr9:21811155:A:G	2.90596e-19	-2.16224	1.45927	6.39876e-14	-1.95133	1.15129	0.000237782	-2.12051	1.58961
21811250	chr9:21811250:A:G	9.03731e-20	-1.87096	-2.57401e-10	2.53358e-14	-1.72651	-2.57401e-10	6.05101e-05	-1.89944	-2.57401e-10
21811442	chr9:21811442:A:G	2.28917e-19	-0.315294	-0.626253	1.30778e-14	-1.62146	-0.766353	7.31658e-05	-1.17831	-0.531211
21811534	chr9:21811534:C:G	4.45549e-19	-0.132562	-0.143036	2.45661e-14	-1.47314	-0.28422	0.000144939	-1.03142	0.00548894
21812317	chr9:21812317:G:A	1.63004e-19	-0.976017	-0.305113	1.05549e-14	-2.18679	-0.415349	5.76907e-05	-1.77139	-0.175762
21812721	chr9:21812721:C:T	3.63611e-20	-1.76015	-1.02126	1.27608e-14	-1.41417	-0.998181	2.53763e-05	-1.74652	-1.02191
21813242	chr9:21813242:T:C	4.48792e-20	-1.37366	-1.19727	5.04826e-15	-2.15749	-1.1822	1.89885e-05	-1.85859	-1.19982
21813304	chr9:21813304:A:C	4.45715e-20	-1.3824	-1.19541	5.04531e-15	-2.16082	-1.17945	1.89053e-05	-1.86471	-1.19809
21813596	chr9:21813596:A:G	6.93772e-19	-4.40445e-10	0.167238	1.67008e-13	-4.40445e-10	0.15931	0.000609701	-4.40445e-10	0.410721
21813719	chr9:21813719:C:T	3.47852e-20	-1.81174	-1.01397	6.94937e-15	-1.98367	-1.03641	2.13084e-05	-1.89263	-1.05051
21813766	chr9:21813766:G:A	4.56111e-20	-1.49642	-1.05834	1.68059e-14	-1.11622	-1.02078	3.14088e-05	-1.48694	-1.06822
21813770	chr9:21813770:G:C	7.36472e-19	-4.40445e-10	0.226965	1.70745e-13	-4.40445e-10	0.181439	0.000663881	-4.40445e-10	0.495856
21813771	chr9:21813771:G:T	4.22994e-20	-1.55757	-1.07256	1.53588e-14	-1.19078	-1.03627	2.91546e-05	-1.54841	-1.08122
21813773	chr9:21813773:T:C	7.32869e-19	-4.40445e-10	0.222061	1.69965e-13	-4.40445e-10	0.176862	0.000660163	-4.40445e-10	0.49024
21813786	chr9:21813786:G:C	3.04384e-19	-4.40445e-10	-0.656616	7.67484e-14	-4.40445e-10	-0.618198	0.000214517	-4.40445e-10	-0.633861
21813892	chr9:21813892:A:G	6.47858e-20	-2.20382	-2.57401e-10	1.71314e-14	-2.11782	-2.57401e-10	5.06787e-05	-2.07674	-2.57401e-10
21813970	chr9:21813970:A:G	2.61294e-19	-4.40445e-10	-0.809258	6.29037e-14	-4.40445e-10	-0.817125	0.000175023	-4.40445e-10	-0.837328
21814760	chr9:21814760:A:G	1.75123e-19	-4.40445e-10	-1.20942	4.24318e-14	-4.40445e-10	-1.21083	0.000120414	-4.40445e-10	-1.21131
21815798	chr9:21815798:C:T	5.67651e-20	-1.12453	-1.21146	5.80989e-15	-1.99209	-1.20708	2.12557e-05	-1.7355	-1.21013
21815939	chr9:21815939:G:T	3.03205e-19	-4.40445e-10	-0.660497	7.24134e-14	-4.40445e-10	-0.676338	0.000178635	-4.40445e-10	-0.816904
21815978	chr9:21815978:G:A	2.21422e-19	-4.40445e-10	-0.974835	5.41814e-14	-4.40445e-10	-0.966393	0.000147227	-4.40445e-10	-1.01027
21816083	chr9:21816083:A:G	2.40494e-19	-4.40445e-10	-0.892209	6.05728e-14	-4.40445e-10	-0.854884	0.00016421	-4.40445e-10	-0.901101
21816529	chr9:21816529:A:G	2.1765e-20	-2.10809	-1.18652	4.74756e-15	-2.20786	-1.19324	1.41479e-05	-2.15583	-1.19685
21816574	chr9:21816574:G:A	3.14629e-20	-1.72743	-1.19866	4.54311e-15	-2.23748	-1.20764	1.51317e-05	-2.08749	-1.19796
21816638	chr9:21816638:T:C	9.57331e-19	-2.09625	2.58549	1.93158e-13	-1.83856	2.14334	0.000817508	-2.04378	2.74779
21816759	chr9:21816759:G:A	1.9637e-20	-2.22078	-1.17671	5.56311e-15	-2.03997	-1.2026	1.34955e-05	-2.20643	-1.19346
21817286	chr9:21817286:G:T	1.97987e-19	-4.40445e-10	-1.0867	4.69522e-14	-4.40445e-10	-1.1096	0.000137787	-4.40445e-10	-1.07654
21817326	chr9:21817326:G:A	1.96772e-19	-4.40445e-10	-1.09286	4.66911e-14	-4.40445e-10	-1.11518	0.000136899	-4.40445e-10	-1.083
21817327	chr9:21817327:C:T	1.96424e-19	-4.40445e-10	-1.09463	4.66182e-14	-4.40445e-10	-1.11674	0.000136654	-4.40445e-10	-1.08479
21817476	chr9:21817476:A:G	7.16671e-20	-2.10287	-2.57401e-10	2.03326e-14	-1.94651	-2.57401e-10	5.65303e-05	-1.96747	-2.57401e-10
21817525	chr9:21817525:G:C	3.19243e-19	-4.40445e-10	-0.608952	6.75292e-14	-4.40445e-10	-0.74617	0.00024242	-4.40445e-10	-0.511577
21817755	chr9:21817755:A:G	2.93616e-20	-1.81401	-1.18121	4.6571e-15	-2.22477	-1.19557	1.45948e-05	-2.1428	-1.17878
21817778	chr9:21817778:T:C	6.86257e-20	-1.17244	-0.973795	3.89082e-14	-0.382213	-0.915312	4.99101e-05	-1.13951	-0.95251
21818012	chr9:21818012:C:T	5.01385e-19	-4.40445e-10	-0.15753	1.18846e-13	-4.40445e-10	-0.1809	0.000427418	-4.40445e-10	0.0555139
21818618	chr9:21818618:C:T	7.66661e-20	-2.03545	-2.57401e-10	2.65456e-14	-1.67987	-2.57401e-10	4.71593e-05	-2.14872	-2.57401e-10
21818675	chr9:21818675:A:G	9.16691e-19	-2.12762	2.57349	1.84465e-13	-1.87285	2.13158	0.00078019	-2.07708	2.73437
21818729	chr9:21818729:T:C	2.30927e-19	-4.40445e-10	-0.932804	6.76825e-14	-4.40445e-10	-0.743902	0.000177492	-4.40445e-10	-0.823321
21819140	chr9:21819140:T:TC	2.02439e-19	-4.40445e-10	-1.06446	5.49662e-14	-4.40445e-10	-0.952012	0.000142956	-4.40445e-10	-1.03971
21819183	chr9:21819183:C:G	6.10222e-19	-4.40445e-10	0.0389166	1.46208e-13	-4.40445e-10	0.0262985	0.000534804	-4.40445e-10	0.279653
21819723	chr9:21819723:T:G	2.35704e-20	-2.01094	-1.20398	5.49257e-15	-2.04383	-1.2115	1.44063e-05	-2.12985	-1.20473
21820081	chr9:21820081:A:G	2.49685e-19	-4.40445e-10	-0.854707	6.04754e-14	-4.40445e-10	-0.856493	0.000173865	-4.40445e-10	-0.843966
21820371	chr9:21820371:T:G	2.16301e-19	-4.40445e-10	-0.998235	5.07321e-14	-4.40445e-10	-1.03217	0.000150459	-4.40445e-10	-0.988557
21820816	chr9:21820816:A:C	2.11492e-19	-4.40445e-10	-1.02072	4.69541e-14	-4.40445e-10	-1.10956	0.000143063	-4.40445e-10	-1.03897
21821032	chr9:21821032:C:T	1.95385e-19	-4.40445e-10	-1.09993	5.18905e-14	-4.40445e-10	-1.00959	0.000140085	-4.40445e-10	-1.06
21821388	chr9:21821388:A:G	2.35399e-19	-4.40445e-10	-0.913625	5.57358e-14	-4.40445e-10	-0.938107	0.000166185	-4.40445e-10	-0.889144
21821509	chr9:21821509:C:T	4.74116e-19	-4.40445e-10	-0.213453	1.12669e-13	-4.40445e-10	-0.234276	0.000402119	-4.40445e-10	-0.00549818
21821649	chr9:21821649:T:C	1.88241e-19	-4.40445e-10	-1.13718	4.91281e-14	-4.40445e-10	-1.0643	0.000136365	-4.40445e-10	-1.08691
21822484	chr9:21822484:G:A	3.60057e-20	-1.63243	-1.1588	4.67451e-15	-2.23859	-1.17801	1.64149e-05	-2.04883	-1.15523
21823536	chr9:21823536:T:C	8.53467e-20	-1.92818	-2.57401e-10	2.02163e-14	-1.95224	-2.57401e-10	4.92035e-05	-2.10628	-2.57401e-10
21823625	chr9:21823625:G:A	8.76719e-19	-4.40445e-10	0.401281	1.47356e-13	-4.40445e-10	0.0341222	0.000511207	-4.40445e-10	0.234527
21823715	chr9:21823715:T:C	2.30484e-19	-4.40445e-10	-0.934726	5.4795e-14	-4.40445e-10	-0.955131	0.000162455	-4.40445e-10	-0.911848
21823803	chr9:21823803:G:A	3.47816e-19	-4.40445e-10	-0.523231	8.39807e-14	-4.40445e-10	-0.528143	0.000235359	-4.40445e-10	-0.541133
21823866	chr9:21823866:A:G	2.25319e-19	-4.40445e-10	-0.957388	5.63158e-14	-4.40445e-10	-0.927754	0.000153125	-4.40445e-10	-0.970991
21823951	chr9:21823951:G:T	2.17453e-19	-4.40445e-10	-0.992924	5.1895e-14	-4.40445e-10	-1.00951	0.000153133	-4.40445e-10	-0.970943
21823953	chr9:21823953:T:C	2.2382e-20	-2.16644	-1.10021	6.71398e-15	-1.90292	-1.15162	1.53963e-05	-2.1368	-1.13132
21824608	chr9:21824608:A:T	2.10347e-19	-4.40445e-10	-1.02615	5.23228e-14	-4.40445e-10	-1.0013	0.000143329	-4.40445e-10	-1.03711
21824707	chr9:21824707:T:C	3.5443e-20	-2.23298	-0.573999	9.18375e-15	-2.14534	-0.595955	2.15754e-05	-2.23851	-0.692186
21824755	chr9:21824755:A:C	1.99547e-19	-4.40445e-10	-1.07886	4.77095e-14	-4.40445e-10	-1.0936	0.000139718	-4.40445e-10	-1.06262
21824883	chr9:21824883:C:T	2.09501e-20	-2.23002	-1.10274	5.0166e-15	-2.18805	-1.15793	1.3849e-05	-2.23666	-1.13737
21824895	chr9:21824895:C:T	4.51075e-19	-4.40445e-10	-0.263273	9.3227e-14	-4.40445e-10	-0.423692	0.000368011	-4.40445e-10	-0.0941336
21824924	chr9:21824924:T:C	2.23834e-19	-4.40445e-10	-0.964	5.58853e-14	-4.40445e-10	-0.935429	0.000152244	-4.40445e-10	-0.976761
21824993	chr9:21824993:G:A	2.31351e-19	-4.40445e-10	-0.930968	6.88801e-14	-4.40445e-10	-0.726362	0.00016426	-4.40445e-10	-0.9008
21825076	chr9:21825076:T:C	2.59726e-20	-1.97692	-1.14094	5.02853e-15	-2.17919	-1.16441	1.42821e-05	-2.20592	-1.13733
21825468	chr9:21825468:A:G	2.12029e-19	-4.40445e-10	-1.01818	5.03874e-14	-4.40445e-10	-1.03899	0.000148463	-4.40445e-10	-1.00191
21825471	chr9:21825471:C:A	7.09318e-20	-2.11319	-2.57401e-10	1.75656e-14	-2.09279	-2.57401e-10	4.60892e-05	-2.17167	-2.57401e-10
21825517	chr9:21825517:A:G	2.15972e-19	-4.40445e-10	-0.999758	5.12634e-14	-4.40445e-10	-1.02175	0.000151267	-4.40445e-10	-0.983199
21825524	chr9:21825524:C:T	8.75517e-19	-4.40445e-10	0.399909	1.47182e-13	-4.40445e-10	0.0329376	0.000510522	-4.40445e-10	0.233186
21825718	chr9:21825718:A:G	2.99362e-19	-4.40445e-10	-0.673252	7.20212e-14	-4.40445e-10	-0.68177	0.000200032	-4.40445e-10	-0.703771
21825756	chr9:21825756:G:A	2.75481e-19	-4.40445e-10	-0.756387	5.38696e-14	-4.40445e-10	-0.972163	0.000155252	-4.40445e-10	-0.957196
21825887	chr9:21825887:G:C	2.29998e-19	-4.40445e-10	-0.936836	5.46805e-14	-4.40445e-10	-0.957222	0.000162105	-4.40445e-10	-0.914001
21825947	chr9:21825947:G:GA	4.6517e-20	-1.3236	-1.21149	5.04691e-15	-2.13287	-1.20708	1.74998e-05	-1.9297	-1.21036
21825997	chr9:21825997:A:G	5.31925e-20	-1.21732	-1.18366	5.22539e-15	-2.10294	-1.20226	1.88509e-05	-1.87557	-1.19011
21826464	chr9:21826464:C:T	5.71059e-20	-1.11876	-1.21124	5.82329e-15	-1.99169	-1.20518	2.13914e-05	-1.72997	-1.20929
21826518	chr9:21826518:T:A	2.23448e-19	-4.40445e-10	-0.965727	5.5855e-14	-4.40445e-10	-0.93597	0.000152126	-4.40445e-10	-0.977538
21826539	chr9:21826539:G:A	3.6348e-20	-1.62903	-1.15273	4.71104e-15	-2.23521	-1.17361	1.72259e-05	-2.00633	-1.1495
21826845	chr9:21826845:G:T	2.28996e-19	-4.40445e-10	-0.941202	5.45174e-14	-4.40445e-10	-0.960209	0.000161614	-4.40445e-10	-0.91704
21827044	chr9:21827044:T:A	5.02573e-19	-4.40445e-10	-0.155165	1.2916e-13	-4.40445e-10	-0.0976797	0.000348006	-4.40445e-10	-0.150026
21827193	chr9:21827193:G:A	6.78282e-19	-4.40445e-10	0.144658	1.60896e-13	-4.40445e-10	0.122027	0.000595537	-4.40445e-10	0.387216
21827398	chr9:21827398:T:C	6.25762e-20	-2.23852	-2.57401e-10	1.54538e-14	-2.22087	-2.57401e-10	4.31212e-05	-2.23823	-2.57401e-10
21827407	chr9:21827407:A:G	5.65746e-19	-2.09559	2.05883	1.21606e-13	-1.77204	1.6141	0.000454076	-2.06649	2.18251
21827527	chr9:21827527:T:G	1.90626e-19	-4.40445e-10	-1.12459	4.89639e-14	-4.40445e-10	-1.06765	0.000130936	-4.40445e-10	-1.12754
21827913	chr9:21827913:A:G	4.41392e-19	-4.40445e-10	-0.284972	8.45545e-14	-4.40445e-10	-0.521334	0.000295303	-4.40445e-10	-0.314246
21828248	chr9:21828248:G:A	2.02402e-19	-4.40445e-10	-1.06465	4.84365e-14	-4.40445e-10	-1.07848	0.000141877	-4.40445e-10	-1.04729
21829114	chr9:21829114:G:C	1.90142e-19	-4.40445e-10	-1.12713	4.55906e-14	-4.40445e-10	-1.13903	0.000132631	-4.40445e-10	-1.11468
21829118	chr9:21829118:C:T	3.28846e-18	-4.40445e-10	1.72327	6.04567e-13	-4.40445e-10	1.44578	0.00273568	-4.40445e-10	1.91189
21829129	chr9:21829129:T:A	2.72683e-19	-4.40445e-10	-0.766597	6.69364e-14	-4.40445e-10	-0.754987	0.000199912	-4.40445e-10	-0.704368
21829508	chr9:21829508:T:C	1.2609e-18	-4.40445e-10	0.764675	2.94163e-13	-4.40445e-10	0.725404	0.00112964	-4.40445e-10	1.02741
21829605	chr9:21829605:T:A	5.56959e-20	-1.20387	-1.15113	6.01797e-15	-2.05332	-1.11066	2.15298e-05	-1.79571	-1.1371
21830158	chr9:21830158:A:G	6.12345e-20	-1.11523	-1.14496	6.31607e-15	-2.01375	-1.10188	2.30233e-05	-1.73607	-1.12967
21830268	chr9:21830268:A:G	2.53915e-19	-4.40445e-10	-0.837905	6.19242e-14	-4.40445e-10	-0.832819	0.000180404	-4.40445e-10	-0.807051
21830542	chr9:21830542:T:G	1.81428e-19	-4.40445e-10	-1.17405	4.34906e-14	-4.40445e-10	-1.18618	0.000126499	-4.40445e-10	-1.16201
21830954	chr9:21830954:A:AATGAGAT	3.6339e-20	-1.57239	-1.20963	1.44046e-14	-1.08735	-1.20383	2.6143e-05	-1.52842	-1.21025
21831031	chr9:21831031:T:G	6.28007e-20	-2.23494	-2.57401e-10	1.611e-14	-2.17929	-2.57401e-10	4.5653e-05	-2.18118	-2.57401e-10
21831071	chr9:21831071:C:T	1.74998e-19	-4.40445e-10	-1.21013	4.25106e-14	-4.40445e-10	-1.20898	0.000120399	-4.40445e-10	-1.21143
21831630	chr9:21831630:A:G	3.38536e-19	-0.298981	-0.251293	1.92152e-14	-1.599	-0.404031	0.0001085	-1.15692	-0.158573
21831874	chr9:21831874:A:G	3.45804e-19	-4.40445e-10	-0.529034	8.34312e-14	-4.40445e-10	-0.534707	0.000222814	-4.40445e-10	-0.595909
21832743	chr9:21832743:A:G	1.86693e-19	-0.987282	-0.15816	1.66047e-14	-1.91654	-0.232509	8.2374e-05	-1.59854	0.00756137
21832774	chr9:21832774:A:G	2.39331e-19	-4.40445e-10	-0.89706	4.87339e-14	-4.40445e-10	-1.07236	0.000140084	-4.40445e-10	-1.06001
21833047	chr9:21833047:T:C	1.86765e-19	-0.899005	-0.246049	1.59955e-14	-1.87174	-0.314684	8.01825e-05	-1.53327	-0.0846754
21833339	chr9:21833339:T:C	4.19741e-20	-2.14549	-0.492359	3.27966e-14	-0.90419	-0.564214	3.97901e-05	-1.82325	-0.495375
21833421	chr9:21833421:G:T	3.26166e-19	-4.40445e-10	-0.587499	8.13971e-14	-4.40445e-10	-0.559391	0.00021901	-4.40445e-10	-0.613131
21833660	chr9:21833660:A:G	6.72009e-19	-0.790885	0.926251	4.73277e-14	-1.82135	0.71972	0.000280426	-1.46498	1.09904
21833685	chr9:21833685:T:C	3.87175e-19	-4.40445e-10	-0.41603	1.03557e-13	-4.40445e-10	-0.318609	0.000273346	-4.40445e-10	-0.391508
21833785	chr9:21833785:T:C	1.75459e-19	-4.40445e-10	-1.2075	4.24066e-14	-4.40445e-10	-1.21143	0.00012048	-4.40445e-10	-1.21076
21833814	chr9:21833814:G:A	1.7953e-19	-4.40445e-10	-1.18456	4.27356e-14	-4.40445e-10	-1.2037	0.000122421	-4.40445e-10	-1.19478
21833843	chr9:21833843:T:C	2.37753e-19	-4.40445e-10	-0.903671	5.59785e-14	-4.40445e-10	-0.933763	0.000157559	-4.40445e-10	-0.942448
21833884	chr9:21833884:A:G	3.94176e-19	-4.40445e-10	-0.398108	9.41574e-14	-4.40445e-10	-0.413762	0.000256488	-4.40445e-10	-0.455164
21833994	chr9:21833994:A:G	2.83206e-19	-4.40445e-10	-0.728731	6.86388e-14	-4.40445e-10	-0.729872	0.000191345	-4.40445e-10	-0.748168
21834211	chr9:21834211:T:C	2.25314e-19	-1.2433	0.285884	1.32709e-13	-0.205133	0.13456	0.000158428	-1.1437	0.206747
21834317	chr9:21834317:A:T	1.98022e-19	-4.40445e-10	-1.08653	4.67587e-14	-4.40445e-10	-1.11373	0.000137387	-4.40445e-10	-1.07944
21834544	chr9:21834544:C:G	2.63718e-19	-0.800025	-2.57401e-10	3.62677e-14	-1.3678	-2.57401e-10	9.1625e-05	-1.48454	-2.57401e-10
21834601	chr9:21834601:C:T	9.58551e-20	-1.81207	-2.57401e-10	1.53228e-14	-2.22939	-2.57401e-10	5.66894e-05	-1.96466	-2.57401e-10
21834969	chr9:21834969:C:T	3.87285e-19	-4.40445e-10	-0.415745	9.23722e-14	-4.40445e-10	-0.432904	0.000253342	-4.40445e-10	-0.467506
21835242	chr9:21835242:A:C	1.76022e-19	-4.40445e-10	-1.2043	4.31422e-14	-4.40445e-10	-1.19423	0.000120925	-4.40445e-10	-1.20708
21835558	chr9:21835558:C:G	3.8148e-19	-4.40445e-10	-0.430847	9.12464e-14	-4.40445e-10	-0.445166	0.000250176	-4.40445e-10	-0.480082
21835859	chr9:21835859:C:G	1.91548e-19	-4.40445e-10	-1.11977	4.53767e-14	-4.40445e-10	-1.14373	0.000132605	-4.40445e-10	-1.11487
21835969	chr9:21835969:C:T	1.81464e-19	-4.40445e-10	-1.17385	4.29861e-14	-4.40445e-10	-1.19785	0.000123417	-4.40445e-10	-1.18668
21836062	chr9:21836062:C:T	2.32474e-19	-4.40445e-10	-0.926125	6.01253e-14	-4.40445e-10	-0.862299	0.000165443	-4.40445e-10	-0.893622
21836802	chr9:21836802:G:A	2.7829e-19	-4.40445e-10	-0.74624	6.82284e-14	-4.40445e-10	-0.735868	0.000189186	-4.40445e-10	-0.759519
21837145	chr9:21837145:GT:G	1.66052e-19	-1.88629	0.623684	8.66839e-14	-0.95385	0.457389	0.000159359	-1.6906	0.759512
21837206	chr9:21837206:A:G	2.24151e-19	-4.40445e-10	-0.962586	5.76583e-14	-4.40445e-10	-0.904195	0.000158965	-4.40445e-10	-0.933561
21837615	chr9:21837615:G:T	9.76233e-20	-1.79379	-2.57401e-10	2.60761e-14	-1.69771	-2.57401e-10	6.04748e-05	-1.90002	-2.57401e-10
21837845	chr9:21837845:C:T	2.4e-19	-4.40445e-10	-0.894266	6.23445e-14	-4.40445e-10	-0.826054	0.000171399	-4.40445e-10	-0.858254
21838146	chr9:21838146:A:G	3.43954e-19	-1.7357	1.20131	1.26808e-13	-1.02828	0.912219	0.000339524	-1.56026	1.38556
21838378	chr9:21838378:T:G	7.02019e-20	-2.12353	-2.57401e-10	1.76343e-14	-2.08888	-2.57401e-10	4.69832e-05	-2.15246	-2.57401e-10
21838468	chr9:21838468:G:A	1.81503e-19	-4.40445e-10	-1.17364	4.29844e-14	-4.40445e-10	-1.19789	0.00012342	-4.40445e-10	-1.18665
21838631	chr9:21838631:T:C	1.33355e-19	-1.48189	-2.57401e-10	3.16539e-14	-1.50387	-2.57401e-10	6.38027e-05	-1.84645	-2.57401e-10
21839189	chr9:21839189:A:T	3.58481e-20	-1.84174	-0.953879	6.57963e-15	-2.1456	-0.929155	2.19684e-05	-1.98014	-0.932502
21839376	chr9:21839376:G:A	2.30393e-19	-4.40445e-10	-0.935118	5.34168e-14	-4.40445e-10	-0.980604	0.000156957	-4.40445e-10	-0.946273
21839796	chr9:21839796:T:G	2.06744e-19	-4.40445e-10	-1.04342	4.8547e-14	-4.40445e-10	-1.0762	0.000143986	-4.40445e-10	-1.03253
21840064	chr9:21840064:A:G	1.88368e-19	-4.40445e-10	-1.13651	4.46712e-14	-4.40445e-10	-1.1594	0.000127443	-4.40445e-10	-1.15457
21840148	chr9:21840148:C:A	1.8348e-19	-4.40445e-10	-1.1628	4.24368e-14	-4.40445e-10	-1.21071	0.000121142	-4.40445e-10	-1.20528
21840194	chr9:21840194:C:G	8.81127e-19	-0.569422	0.975717	5.86644e-14	-1.66158	0.774684	0.000363913	-1.26055	1.15522
21840276	chr9:21840276:C:T	2.06852e-19	-4.40445e-10	-1.0429	5.27671e-14	-4.40445e-10	-0.992843	0.00014627	-4.40445e-10	-1.0168
21840299	chr9:21840299:A:G	4.1901e-19	-1.5567	1.21969	1.6133e-13	-0.798643	0.923365	0.000421674	-1.3639	1.40588
21840388	chr9:21840388:C:T	3.28952e-19	-0.653559	0.0745642	2.609e-14	-1.69899	0.00181166	0.000140821	-1.3155	0.260747
21840623	chr9:21840623:C:T	1.96409e-19	-4.40445e-10	-1.09471	4.34889e-14	-4.40445e-10	-1.18622	0.000124017	-4.40445e-10	-1.18183
21840761	chr9:21840761:A:G	8.99592e-19	-0.542999	0.970035	5.94624e-14	-1.64381	0.770427	0.000367048	-1.24721	1.15046
21840778	chr9:21840778:G:A	4.11622e-19	-1.55762	1.20282	1.63488e-13	-0.777619	0.915631	0.000412199	-1.36952	1.38878
21840835	chr9:21840835:G:T	3.01386e-20	-1.79793	-1.17117	4.88639e-15	-2.19263	-1.17965	1.41615e-05	-2.17499	-1.17673
21840843	chr9:21840843:C:T	9.35015e-19	-0.528385	0.994042	6.1353e-14	-1.63516	0.793073	0.00038077	-1.23575	1.1757
21841033	chr9:21841033:C:T	2.29225e-19	-4.40445e-10	-0.940202	5.64159e-14	-4.40445e-10	-0.925979	0.000150973	-4.40445e-10	-0.985144
21841119	chr9:21841119:C:T	1.81565e-19	-4.40445e-10	-1.17329	4.29931e-14	-4.40445e-10	-1.19769	0.000123454	-4.40445e-10	-1.18638
21841909	chr9:21841909:A:G	2.65156e-19	-4.40445e-10	-0.794587	6.30359e-14	-4.40445e-10	-0.815026	0.000181625	-4.40445e-10	-0.800302
21842045	chr9:21842045:G:A	3.12426e-19	-4.40445e-10	-0.630536	7.39487e-14	-4.40445e-10	-0.655358	0.000181657	-4.40445e-10	-0.80013
21842155	chr9:21842155:G:A	7.01988e-19	-1.07494	1.25395	2.37266e-13	-0.641681	1.15213	0.000661993	-1.05467	1.54768
21842178	chr9:21842178:C:T	2.20355e-19	-4.40445e-10	-0.979667	5.33933e-14	-4.40445e-10	-0.981045	0.000151412	-4.40445e-10	-0.982241
21842226	chr9:21842226:G:A	3.89539e-19	-0.759604	0.349662	3.22438e-14	-1.76147	0.276063	0.000170813	-1.40654	0.544858
21842380	chr9:21842380:A:G	1.76009e-19	-4.40445e-10	-1.20437	4.30829e-14	-4.40445e-10	-1.1956	0.00012084	-4.40445e-10	-1.20778
21842631	chr9:21842631:C:T	5.31733e-19	-4.40445e-10	-0.0987648	1.04677e-13	-4.40445e-10	-0.307848	0.00029351	-4.40445e-10	-0.320335
21842677	chr9:21842677:G:T	8.27995e-20	-1.95848	-2.57401e-10	1.75076e-14	-2.09609	-2.57401e-10	4.88576e-05	-2.11334	-2.57401e-10
21842734	chr9:21842734:A:G	3.48166e-20	-2.19916	-0.625648	2.09649e-14	-1.23608	-0.679801	3.08326e-05	-1.95572	-0.617958
21842853	chr9:21842853:G:A	3.18056e-19	-4.40445e-10	-0.612677	7.9406e-14	-4.40445e-10	-0.584156	0.000214119	-4.40445e-10	-0.635714
21842914	chr9:21842914:A:G	4.32468e-19	-4.40445e-10	-0.305397	8.0624e-14	-4.40445e-10	-0.568933	0.000266319	-4.40445e-10	-0.417553
21843630	chr9:21843630:A:G	1.77328e-19	-4.40445e-10	-1.1969	4.24798e-14	-4.40445e-10	-1.2097	0.000121242	-4.40445e-10	-1.20446
21843737	chr9:21843737:A:G	6.75285e-19	-1.14994	1.29017	2.18054e-13	-0.74469	1.1707	0.000625889	-1.13499	1.57191
21843843	chr9:21843843:A:G	5.42466e-19	-1.11716	1.03837	2.45511e-13	-0.212042	0.756653	0.000505007	-0.982323	1.20465
21844007	chr9:21844007:A:G	4.32244e-19	-4.40445e-10	-0.305916	8.05902e-14	-4.40445e-10	-0.569352	0.000266189	-4.40445e-10	-0.41804
21844644	chr9:21844644:A:G	6.20118e-19	-1.03177	1.08678	2.85341e-13	-0.106869	0.801823	0.000584335	-0.885424	1.25365
21844801	chr9:21844801:A:G	3.40663e-19	-4.40445e-10	-0.544012	6.4361e-14	-4.40445e-10	-0.794221	0.00022106	-4.40445e-10	-0.603813
21844898	chr9:21844898:A:G	1.83959e-19	-4.40445e-10	-1.16019	4.33618e-14	-4.40445e-10	-1.18915	0.000126265	-4.40445e-10	-1.16387
21844955	chr9:21844955:C:T	1.84093e-19	-4.40445e-10	-1.15946	4.47858e-14	-4.40445e-10	-1.15684	0.000126046	-4.40445e-10	-1.1656
21845188	chr9:21845188:C:G	2.38785e-19	-4.40445e-10	-0.899342	7.89982e-14	-4.40445e-10	-0.589305	0.000182851	-4.40445e-10	-0.793575
21845259	chr9:21845259:T:C	2.55147e-19	-4.40445e-10	-0.833064	7.9046e-14	-4.40445e-10	-0.5887	0.000208457	-4.40445e-10	-0.662515
21845309	chr9:21845309:A:G	3.26968e-20	-2.14998	-0.737649	1.25495e-14	-1.84814	-0.580915	2.22785e-05	-2.21999	-0.678634
21845739	chr9:21845739:G:C	2.83449e-20	-2.2136	-0.816858	2.35492e-14	-1.05289	-0.746752	3.11972e-05	-1.71476	-0.847159
21846167	chr9:21846167:A:T	1.16158e-19	-1.61995	-2.57401e-10	2.99033e-14	-1.56076	-2.57401e-10	8.41056e-05	-1.57017	-2.57401e-10
21846286	chr9:21846286:A:G	4.07418e-19	-1.34739	0.982326	2.91854e-13	-0.0319898	0.749514	0.00073458	-0.601929	1.19898
21846328	chr9:21846328:C:T	2.78702e-19	-1.58765	0.842889	2.97727e-13	0.0816475	0.655801	0.000536687	-0.829014	1.11218
21846468	chr9:21846468:T:A	4.24482e-19	-4.40445e-10	-0.324036	9.36555e-14	-4.40445e-10	-0.419107	0.000305667	-4.40445e-10	-0.279751
21846728	chr9:21846728:A:G	7.13335e-20	-2.23848	0.130937	5.61537e-14	-1.08044	0.149802	7.08605e-05	-1.88462	0.143082
21846823	chr9:21846823:A:G	4.17774e-19	-4.40445e-10	-0.339965	7.85253e-14	-4.40445e-10	-0.595309	0.000257256	-4.40445e-10	-0.452175
21847573	chr9:21847573:T:G	1.75245e-19	-4.40445e-10	-1.20872	4.24384e-14	-4.40445e-10	-1.21068	0.00012042	-4.40445e-10	-1.21127
21847629	chr9:21847629:A:G	1.75102e-19	-4.40445e-10	-1.20954	4.24576e-14	-4.40445e-10	-1.21022	0.000120401	-4.40445e-10	-1.21142
21847649	chr9:21847649:A:G	9.31363e-20	-1.84084	-2.57401e-10	2.21507e-14	-1.86086	-2.57401e-10	5.13852e-05	-2.0629	-2.57401e-10
21847703	chr9:21847703:A:G	3.69493e-19	-4.40445e-10	-0.462774	7.09538e-14	-4.40445e-10	-0.696701	0.000229664	-4.40445e-10	-0.565632
21848255	chr9:21848255:G:T	1.33352e-19	-1.48191	-2.57401e-10	3.42422e-14	-1.42527	-2.57401e-10	9.63386e-05	-1.43438	-2.57401e-10
21848285	chr9:21848285:T:C	2.26708e-19	-4.40445e-10	-0.951241	5.50903e-14	-4.40445e-10	-0.949757	0.000153782	-4.40445e-10	-0.966709
21848532	chr9:21848532:G:A	3.21387e-20	-2.12627	-0.778577	1.14707e-14	-1.89444	-0.624488	2.11984e-05	-2.22843	-0.719891
21848745	chr9:21848745:C:A	5.81077e-19	-1.73397	1.72394	2.95163e-13	-0.652225	1.38102	0.000672776	-1.16497	1.67414
21849008	chr9:21849008:T:C	3.75679e-19	-4.40445e-10	-0.446172	7.18872e-14	-4.40445e-10	-0.683631	0.00023311	-4.40445e-10	-0.550738
21849067	chr9:21849067:A:T	4.92309e-19	-1.4387	1.2629	3.33651e-13	-0.16706	1.01843	0.000903113	-0.726887	1.53049
21850045	chr9:21850045:C:G	2.97981e-19	-1.56687	0.888996	1.91318e-13	-0.371217	0.666425	0.000514943	-0.896985	1.13879
21851245	chr9:21851245:T:C	2.77104e-19	-4.40445e-10	-0.750514	6.34071e-14	-4.40445e-10	-0.809154	0.000177822	-4.40445e-10	-0.821462
21851323	chr9:21851323:T:C	3.43627e-19	-4.40445e-10	-0.53535	6.68522e-14	-4.40445e-10	-0.756245	0.000214755	-4.40445e-10	-0.632751
21851486	chr9:21851486:G:T	5.55598e-19	-4.40445e-10	-0.05486	1.32421e-13	-4.40445e-10	-0.072743	0.000373276	-4.40445e-10	-0.0799301
21851506	chr9:21851506:C:G	2.0124e-19	-1.68535	0.61494	1.18602e-13	-0.562618	0.37966	0.000316289	-1.07415	0.828558
21851658	chr9:21851658:G:A	3.64975e-19	-4.40445e-10	-0.475078	7.01903e-14	-4.40445e-10	-0.70752	0.000226945	-4.40445e-10	-0.577538
21851778	chr9:21851778:G:A	5.31416e-19	-1.73252	1.63315	2.70266e-13	-0.648239	1.28891	0.000620476	-1.15665	1.58489
21851839	chr9:21851839:C:A	2.96399e-18	-1.50195	3.12134	3.36105e-13	-2.13174	2.99044	0.00180922	-1.91586	3.41427
21852160	chr9:21852160:G:A	1.77765e-19	-4.40445e-10	-1.19444	4.28325e-14	-4.40445e-10	-1.20143	0.000121629	-4.40445e-10	-1.20128
21852182	chr9:21852182:G:T	1.32349e-18	-1.14808	1.9612	1.30143e-13	-1.99396	1.90387	0.000699976	-1.70211	2.25091
21852192	chr9:21852192:T:C	1.26314e-18	-1.18868	1.95514	1.26686e-13	-2.01439	1.89737	0.000681789	-1.72544	2.24791
21852427	chr9:21852427:T:C	1.753e-19	-4.40445e-10	-1.20841	4.24372e-14	-4.40445e-10	-1.21071	0.000120426	-4.40445e-10	-1.21121
21853222	chr9:21853222:T:C	5.05378e-20	-2.23126	-0.220925	3.59743e-14	-1.17367	-0.202259	5.44951e-05	-1.80478	-0.199358
21853265	chr9:21853265:G:A	2.18801e-19	-4.40445e-10	-0.986744	5.54382e-14	-4.40445e-10	-0.943461	0.000160427	-4.40445e-10	-0.92441
21853340	chr9:21853340:A:G	3.70468e-18	-1.37969	3.22213	3.75439e-13	-2.09911	3.06848	0.00208117	-1.86032	3.49876
21853456	chr9:21853456:G:A	6.20173e-19	-4.40445e-10	0.0550935	1.42994e-13	-4.40445e-10	0.00407317	0.000415784	-4.40445e-10	0.0279191
21853898	chr9:21853898:T:C	1.76138e-19	-4.40445e-10	-1.20364	4.25651e-14	-4.40445e-10	-1.2077	0.000122435	-4.40445e-10	-1.19467
21854200	chr9:21854200:A:G	2.51617e-19	-1.53237	0.685374	1.647e-13	-0.333324	0.478723	0.000430611	-0.863675	0.926632
21854275	chr9:21854275:A:G	1.75174e-19	-4.40445e-10	-1.20913	4.2478e-14	-4.40445e-10	-1.20974	0.000120454	-4.40445e-10	-1.21098
21854435	chr9:21854435:A:T	6.47387e-20	-2.20455	-2.57401e-10	1.61568e-14	-2.17639	-2.57401e-10	5.21776e-05	-2.0476	-2.57401e-10
21854741	chr9:21854741:C:T	3.57361e-20	-1.75871	-1.04003	5.76408e-15	-2.12364	-1.08345	2.35702e-05	-1.78937	-1.0529
21855017	chr9:21855017:G:A	8.96569e-19	-4.40445e-10	0.423669	2.88979e-13	-4.40445e-10	0.707625	0.000731104	-4.40445e-10	0.592309
21855097	chr9:21855097:G:T	8.59645e-20	-2.2315	0.310526	6.23176e-14	-1.21627	0.389783	9.08377e-05	-1.82688	0.333707
21855347	chr9:21855347:G:A	2.75504e-19	-4.40445e-10	-0.756302	6.72193e-14	-4.40445e-10	-0.750769	0.000186091	-4.40445e-10	-0.776014
21855673	chr9:21855673:G:A	6.2866e-20	-2.2339	-2.57401e-10	2.53619e-14	-1.72548	-2.57401e-10	4.38142e-05	-2.22229	-2.57401e-10
21855688	chr9:21855688:G:A	2.12284e-20	-2.10965	-1.20992	4.52977e-15	-2.23691	-1.21115	1.46701e-05	-2.10562	-1.21082
21856573	chr9:21856573:T:G	1.04446e-19	-1.72623	-2.57401e-10	6.28297e-14	-0.818302	-2.57401e-10	6.54768e-05	-1.82055	-2.57401e-10
21856662	chr9:21856662:G:C	1.9801e-19	-1.44457	0.357987	1.3854e-13	-0.155021	0.127449	0.000338879	-0.723874	0.54727
21856686	chr9:21856686:A:G	2.29618e-20	-2.08399	-1.15709	5.60349e-15	-2.13166	-1.10368	1.3883e-05	-2.22836	-1.14322
21856891	chr9:21856891:C:T	2.31231e-19	-4.40445e-10	-0.931489	5.575e-14	-4.40445e-10	-0.937852	0.000153202	-4.40445e-10	-0.97049
21857245	chr9:21857245:A:G	1.34386e-19	-2.10618	0.631984	1.16562e-13	-0.940642	0.740337	0.000201028	-1.60052	0.901713
21857303	chr9:21857303:G:A	7.36269e-19	-4.40445e-10	0.226691	1.45605e-13	-4.40445e-10	0.0221674	0.000615846	-4.40445e-10	0.420749
21857304	chr9:21857304:C:T	1.14178e-18	-1.85329	2.51873	1.7256e-13	-2.19641	2.38842	0.000671389	-2.17393	2.68103
21857567	chr9:21857567:A:G	7.47418e-20	-2.06087	-2.57401e-10	1.69739e-14	-2.12706	-2.57401e-10	5.15398e-05	-2.05989	-2.57401e-10
21857969	chr9:21857969:A:G	4.36221e-19	-4.40445e-10	-0.296757	1.04994e-13	-4.40445e-10	-0.304829	0.000279242	-4.40445e-10	-0.370167
21858041	chr9:21858041:T:C	2.22603e-19	-4.40445e-10	-0.969515	5.47098e-14	-4.40445e-10	-0.956686	0.000150675	-4.40445e-10	-0.987121
21858124	chr9:21858124:T:C	1.76183e-18	-4.40445e-10	1.0992	3.817e-13	-4.40445e-10	0.985904	0.00115568	-4.40445e-10	1.0502
21858308	chr9:21858308:A:G	1.84704e-19	-4.40445e-10	-1.15615	4.33631e-14	-4.40445e-10	-1.18912	0.000123376	-4.40445e-10	-1.18701
21858380	chr9:21858380:A:G	3.85446e-19	-4.40445e-10	-0.420505	8.72025e-14	-4.40445e-10	-0.490497	0.00027506	-4.40445e-10	-0.385257
21858393	chr9:21858393:G:C	2.48768e-19	-1.39172	0.533339	4.88774e-14	-1.42518	0.355766	0.000205198	-1.3941	0.715825
21858451	chr9:21858451:A:G	4.51482e-20	-2.23852	-0.326434	1.56783e-14	-1.94775	-0.258697	3.95666e-05	-2.09671	-0.227555
21858720	chr9:21858720:A:G	2.21876e-19	-4.40445e-10	-0.972789	5.32452e-14	-4.40445e-10	-0.983821	0.000158846	-4.40445e-10	-0.934312
21859836	chr9:21859836:A:G	1.77594e-19	-4.40445e-10	-1.19541	4.32505e-14	-4.40445e-10	-1.19172	0.000122902	-4.40445e-10	-1.19086
21860327	chr9:21860327:A:C	1.89199e-19	-4.40445e-10	-1.1321	4.51236e-14	-4.40445e-10	-1.14932	0.000128257	-4.40445e-10	-1.14821
21860429	chr9:21860429:C:T	2.15194e-19	-4.40445e-10	-1.00337	4.80912e-14	-4.40445e-10	-1.08563	0.000140376	-4.40445e-10	-1.05792
21860732	chr9:21860732:AGTTT:A	2.17882e-19	-4.40445e-10	-0.990951	4.8568e-14	-4.40445e-10	-1.07576	0.000141901	-4.40445e-10	-1.04712
21860825	chr9:21860825:C:G	1.74811e-19	-4.40445e-10	-1.2112	4.28302e-14	-4.40445e-10	-1.20149	0.000120748	-4.40445e-10	-1.20854
21860981	chr9:21860981:C:A	2.75013e-19	-4.40445e-10	-0.758088	6.62695e-14	-4.40445e-10	-0.765001	0.00020434	-4.40445e-10	-0.682462
21861198	chr9:21861198:A:G	2.70379e-19	-4.40445e-10	-0.775079	6.51306e-14	-4.40445e-10	-0.782335	0.000200589	-4.40445e-10	-0.700989
21861471	chr9:21861471:C:T	2.5456e-19	-4.40445e-10	-0.835367	5.92585e-14	-4.40445e-10	-0.876821	0.000185443	-4.40445e-10	-0.779502
21861558	chr9:21861558:A:G	1.75989e-19	-4.40445e-10	-1.20448	4.24305e-14	-4.40445e-10	-1.21086	0.00012125	-4.40445e-10	-1.20439
21861782	chr9:21861782:A:C	4.4272e-19	-4.40445e-10	-0.281969	1.19095e-13	-4.40445e-10	-0.178813	0.00030604	-4.40445e-10	-0.278531
21861878	chr9:21861878:A:G	2.78068e-19	-4.40445e-10	-0.747041	6.68967e-14	-4.40445e-10	-0.75558	0.000207219	-4.40445e-10	-0.66847
21861904	chr9:21861904:T:G	6.84141e-20	-2.14933	-2.57401e-10	6.68072e-14	-0.756919	-2.57401e-10	7.50926e-05	-1.68353	-2.57401e-10
21862295	chr9:21862295:A:G	4.68238e-19	-4.40445e-10	-0.22593	1.26266e-13	-4.40445e-10	-0.120337	0.000323176	-4.40445e-10	-0.22405
21862550	chr9:21862550:G:A	2.21762e-20	-2.08909	-1.18679	5.53486e-15	-2.06495	-1.18271	1.3413e-05	-2.23765	-1.16837
21862671	chr9:21862671:T:C	3.57588e-19	-4.40445e-10	-0.495525	8.0438e-14	-4.40445e-10	-0.571243	0.0002394	-4.40445e-10	-0.524111
21862811	chr9:21862811:C:T	1.93113e-19	-4.40445e-10	-1.11163	4.73569e-14	-4.40445e-10	-1.10102	0.000143111	-4.40445e-10	-1.03863
21862824	chr9:21862824:TTGGGGGAGGGATAC:T	2.13638e-19	-4.40445e-10	-1.01062	5.40663e-14	-4.40445e-10	-0.968519	0.000143963	-4.40445e-10	-1.03269
21862898	chr9:21862898:T:A	1.27829e-18	-4.40445e-10	0.778372	2.78015e-13	-4.40445e-10	0.668944	0.000972154	-4.40445e-10	0.877267
21863195	chr9:21863195:A:G	2.60742e-19	-4.40445e-10	-0.811376	6.27026e-14	-4.40445e-10	-0.820327	0.000193002	-4.40445e-10	-0.739549
21863355	chr9:21863355:C:T	1.00164e-19	-1.76809	-2.57401e-10	2.40671e-14	-1.77788	-2.57401e-10	5.36889e-05	-2.01904	-2.57401e-10
21863950	chr9:21863950:C:T	6.48491e-20	-2.20284	-2.57401e-10	2.19303e-14	-1.87086	-2.57401e-10	4.37983e-05	-2.22265	-2.57401e-10
21864269	chr9:21864269:A:G	1.82851e-19	-4.40445e-10	-1.16623	4.28315e-14	-4.40445e-10	-1.20146	0.00012272	-4.40445e-10	-1.19234
21864379	chr9:21864379:C:T	1.05427e-18	-4.40445e-10	0.585703	2.35624e-13	-4.40445e-10	0.503507	0.000807981	-4.40445e-10	0.692292
21864536	chr9:21864536:A:G	7.24562e-20	-2.2373	0.145379	2.54166e-14	-1.94689	0.22356	6.01747e-05	-2.10654	0.201549
21864553	chr9:21864553:A:G	2.34848e-19	-4.40445e-10	-0.915968	5.80905e-14	-4.40445e-10	-0.896727	0.000157248	-4.40445e-10	-0.944423
21865158	chr9:21865158:G:A	3.07305e-19	-4.40445e-10	-0.647066	6.04758e-14	-4.40445e-10	-0.856486	0.000180477	-4.40445e-10	-0.806647
21865351	chr9:21865351:A:G	4.90639e-19	-4.40445e-10	-0.179197	1.32847e-13	-4.40445e-10	-0.0695293	0.000338461	-4.40445e-10	-0.177839
21865843	chr9:21865843:T:C	1.18035e-18	-4.40445e-10	0.698659	2.60424e-13	-4.40445e-10	0.603581	0.000905348	-4.40445e-10	0.806072
21865865	chr9:21865865:C:G	1.75705e-19	-4.40445e-10	-1.2061	4.24043e-14	-4.40445e-10	-1.21148	0.000121322	-4.40445e-10	-1.2038
21865930	chr9:21865930:C:T	3.51313e-19	-0.513227	-2.57401e-10	4.5067e-14	-1.15058	-2.57401e-10	0.000108755	-1.31315	-2.57401e-10
21866314	chr9:21866314:C:G	3.81069e-20	-2.23136	-0.503152	2.17496e-14	-1.40217	-0.476961	3.61096e-05	-1.99721	-0.418477
21866912	chr9:21866912:G:C	6.59862e-20	-2.18546	-2.57401e-10	2.00849e-14	-1.95876	-2.57401e-10	4.75238e-05	-2.14102	-2.57401e-10
21867053	chr9:21867053:T:C	1.82766e-19	-4.40445e-10	-1.1667	4.54298e-14	-4.40445e-10	-1.14256	0.00012467	-4.40445e-10	-1.17658
21867245	chr9:21867245:C:T	2.05685e-19	-4.40445e-10	-1.04856	5.45562e-14	-4.40445e-10	-0.959498	0.000145896	-4.40445e-10	-1.01935
21867251	chr9:21867251:T:G	2.35063e-19	-4.40445e-10	-0.915054	5.82148e-14	-4.40445e-10	-0.89459	0.000157419	-4.40445e-10	-0.943337
21868758	chr9:21868758:C:T	6.12048e-20	-2.06373	-0.196949	1.35976e-14	-2.19074	-0.1581	3.65293e-05	-2.23727	-0.166858
21869559	chr9:21869559:C:T	8.65179e-19	-4.40445e-10	0.388031	1.90363e-13	-4.40445e-10	0.290205	0.000569693	-4.40445e-10	0.342849
21870095	chr9:21870095:C:A	6.65653e-20	-2.17672	-2.57401e-10	2.05229e-14	-1.93719	-2.57401e-10	4.78733e-05	-2.13369	-2.57401e-10
21870167	chr9:21870167:T:C	3.26814e-19	-4.40445e-10	-0.585516	6.60321e-14	-4.40445e-10	-0.768589	0.000201914	-4.40445e-10	-0.694403
21870344	chr9:21870344:C:G	1.77983e-19	-4.40445e-10	-1.19322	4.25435e-14	-4.40445e-10	-1.2082	0.000121977	-4.40445e-10	-1.19841
21870579	chr9:21870579:T:C	2.02779e-19	-4.40445e-10	-1.06279	4.94118e-14	-4.40445e-10	-1.05854	0.000147062	-4.40445e-10	-1.0114
21870887	chr9:21870887:C:T	1.99979e-19	-4.40445e-10	-1.07669	4.87496e-14	-4.40445e-10	-1.07203	0.000144794	-4.40445e-10	-1.02694
21871051	chr9:21871051:A:G	4.0746e-19	-4.40445e-10	-0.364962	9.49988e-14	-4.40445e-10	-0.404866	0.000294152	-4.40445e-10	-0.318149
21871170	chr9:21871170:T:A	1.78146e-19	-4.40445e-10	-1.1923	4.25293e-14	-4.40445e-10	-1.20854	0.000121916	-4.40445e-10	-1.19892
21871203	chr9:21871203:A:G	1.79251e-19	-4.40445e-10	-1.18612	4.2715e-14	-4.40445e-10	-1.20418	0.000122553	-4.40445e-10	-1.1937
21871236	chr9:21871236:C:A	6.30526e-20	-2.23094	-2.57401e-10	1.52229e-14	-2.23593	-2.57401e-10	4.8247e-05	-2.12591	-2.57401e-10
21871294	chr9:21871294:G:A	2.1421e-19	-4.40445e-10	-1.00795	4.789e-14	-4.40445e-10	-1.08982	0.000139777	-4.40445e-10	-1.0622
21871592	chr9:21871592:G:C	1.74909e-19	-4.40445e-10	-1.21064	4.26916e-14	-4.40445e-10	-1.20473	0.000120615	-4.40445e-10	-1.20965
21871646	chr9:21871646:A:G	1.78135e-19	-4.40445e-10	-1.19236	4.28838e-14	-4.40445e-10	-1.20024	0.000121148	-4.40445e-10	-1.20523
21871696	chr9:21871696:C:G	2.01953e-19	-4.40445e-10	-1.06687	4.92953e-14	-4.40445e-10	-1.0609	0.000146479	-4.40445e-10	-1.01537
21871813	chr9:21871813:C:T	1.84237e-19	-4.40445e-10	-1.15868	4.35398e-14	-4.40445e-10	-1.18505	0.00012774	-4.40445e-10	-1.15225
21872009	chr9:21872009:A:T	2.52745e-19	-4.40445e-10	-0.842525	5.3214e-14	-4.40445e-10	-0.984408	0.000175832	-4.40445e-10	-0.832721
21872219	chr9:21872219:T:C	1.21447e-19	-2.23746	0.662034	2.59685e-14	-1.91201	0.210167	0.000104797	-1.91204	0.561814
21872459	chr9:21872459:T:G	2.22112e-19	-4.40445e-10	-0.971723	4.98079e-14	-4.40445e-10	-1.05056	0.000157614	-4.40445e-10	-0.942097
21872594	chr9:21872594:C:T	2.10867e-19	-4.40445e-10	-1.02368	4.76295e-14	-4.40445e-10	-1.09528	0.000138451	-4.40445e-10	-1.07173
21873016	chr9:21873016:A:G	2.14278e-19	-4.40445e-10	-1.00763	4.79418e-14	-4.40445e-10	-1.08874	0.000139842	-4.40445e-10	-1.06173
21873141	chr9:21873141:T:G	1.88469e-19	-4.40445e-10	-1.13597	4.52867e-14	-4.40445e-10	-1.14572	0.000126849	-4.40445e-10	-1.15925
21873765	chr9:21873765:A:G	1.85485e-19	-4.40445e-10	-1.15193	4.69922e-14	-4.40445e-10	-1.10875	0.000129251	-4.40445e-10	-1.14049
21873780	chr9:21873780:G:A	2.5343e-19	-4.40445e-10	-0.839819	5.62918e-14	-4.40445e-10	-0.928181	0.000171835	-4.40445e-10	-0.855715
21873781	chr9:21873781:T:C	1.77598e-19	-4.40445e-10	-1.19538	4.25135e-14	-4.40445e-10	-1.20891	0.000122117	-4.40445e-10	-1.19726
21873917	chr9:21873917:G:A	2.28479e-19	-4.40445e-10	-0.943459	5.04117e-14	-4.40445e-10	-1.03851	0.000147732	-4.40445e-10	-1.00685
21873934	chr9:21873934:ATTATT:A	4.08731e-19	-4.40445e-10	-0.361849	8.56664e-14	-4.40445e-10	-0.508269	0.00033917	-4.40445e-10	-0.175745
21874136	chr9:21874136:A:C	6.7481e-19	-4.40445e-10	0.139526	1.47562e-13	-4.40445e-10	0.0355186	0.000453446	-4.40445e-10	0.11463
21874554	chr9:21874554:G:A	7.93539e-20	-1.35945	-0.641541	3.32607e-14	-0.888844	-0.56551	4.73404e-05	-1.5116	-0.633288
21874916	chr9:21874916:C:G	2.02396e-19	-4.40445e-10	-1.06468	4.8375e-14	-4.40445e-10	-1.07975	0.000134954	-4.40445e-10	-1.09731
21875210	chr9:21875210:G:C	6.72644e-20	-2.16627	-2.57401e-10	1.74168e-14	-2.1013	-2.57401e-10	4.44819e-05	-2.20716	-2.57401e-10
21875507	chr9:21875507:G:A	6.22084e-19	-4.40445e-10	0.0581694	1.49694e-13	-4.40445e-10	0.0498614	0.000476586	-4.40445e-10	0.164401
21876136	chr9:21876136:T:C	4.20315e-19	-4.40445e-10	-0.333902	7.84365e-14	-4.40445e-10	-0.596441	0.000257971	-4.40445e-10	-0.4494
21876145	chr9:21876145:A:G	1.83033e-19	-4.40445e-10	-1.16524	4.28338e-14	-4.40445e-10	-1.2014	0.000122767	-4.40445e-10	-1.19196
21876390	chr9:21876390:A:G	3.63767e-19	-4.40445e-10	-0.478391	7.71019e-14	-4.40445e-10	-0.613602	0.000294604	-4.40445e-10	-0.316615
21876408	chr9:21876408:A:G	4.08914e-20	-2.196	-0.467988	1.86743e-14	-1.62216	-0.409418	3.38611e-05	-2.10379	-0.376187
21876625	chr9:21876625:A:G	7.46159e-20	-2.06255	-2.57401e-10	1.85869e-14	-2.03627	-2.57401e-10	6.69751e-05	-1.79793	-2.57401e-10
21876736	chr9:21876736:C:G	1.82404e-19	-4.40445e-10	-1.16868	4.3754e-14	-4.40445e-10	-1.18015	0.000123211	-4.40445e-10	-1.18835
21877059	chr9:21877059:T:G	6.67468e-20	-2.174	-2.57401e-10	3.34116e-14	-1.44983	-2.57401e-10	6.40738e-05	-1.84221	-2.57401e-10
21877176	chr9:21877176:A:G	2.05706e-20	-2.23422	-1.11683	1.23743e-14	-1.40606	-1.03705	1.7479e-05	-2.01537	-1.12587
21877326	chr9:21877326:C:T	5.82638e-19	-4.40445e-10	-0.00734035	1.27624e-13	-4.40445e-10	-0.109641	0.000393606	-4.40445e-10	-0.0268962
21877504	chr9:21877504:C:T	1.89026e-19	-4.40445e-10	-1.13302	4.52093e-14	-4.40445e-10	-1.14743	0.000130438	-4.40445e-10	-1.13135
21877548	chr9:21877548:T:C	2.06649e-19	-4.40445e-10	-1.04388	5.09677e-14	-4.40445e-10	-1.02754	0.000151527	-4.40445e-10	-0.981486
21877549	chr9:21877549:T:G	2.09538e-19	-4.40445e-10	-1.03	5.05906e-14	-4.40445e-10	-1.03496	0.000139809	-4.40445e-10	-1.06197
21877915	chr9:21877915:T:C	2.12746e-19	-4.40445e-10	-1.01481	5.25441e-14	-4.40445e-10	-0.997077	0.000156762	-4.40445e-10	-0.947516
21877986	chr9:21877986:A:C	3.46087e-20	-2.21288	-0.617926	1.06853e-14	-2.00327	-0.586592	2.50492e-05	-2.15588	-0.625527
21878534	chr9:21878534:G:A	2.13459e-19	-4.40445e-10	-1.01146	4.84718e-14	-4.40445e-10	-1.07775	0.000144513	-4.40445e-10	-1.02887
21879714	chr9:21879714:C:T	2.44271e-19	-4.40445e-10	-0.876626	5.73112e-14	-4.40445e-10	-0.910233	0.000173279	-4.40445e-10	-0.847345
21880171	chr9:21880171:G:A	1.74774e-19	-4.40445e-10	-1.21141	4.24143e-14	-4.40445e-10	-1.21124	0.000120548	-4.40445e-10	-1.2102
21880297	chr9:21880297:A:G	1.94213e-19	-4.40445e-10	-1.10595	4.43462e-14	-4.40445e-10	-1.1667	0.000128098	-4.40445e-10	-1.14945
21880910	chr9:21880910:C:T	2.44247e-19	-4.40445e-10	-0.876724	5.72954e-14	-4.40445e-10	-0.910509	0.000173119	-4.40445e-10	-0.848266
21880998	chr9:21880998:A:G	2.40107e-19	-4.40445e-10	-0.893823	5.64182e-14	-4.40445e-10	-0.925938	0.000170145	-4.40445e-10	-0.865594
21881120	chr9:21881120:A:G	1.77154e-19	-4.40445e-10	-1.19789	4.24776e-14	-4.40445e-10	-1.20975	0.000121328	-4.40445e-10	-1.20375
21881339	chr9:21881339:T:C	7.97564e-19	-4.40445e-10	0.306656	1.92593e-13	-4.40445e-10	0.30185	0.000580651	-4.40445e-10	0.361902
21881586	chr9:21881586:C:T	2.6406e-19	-4.40445e-10	-0.79873	5.75844e-14	-4.40445e-10	-0.905479	0.000159169	-4.40445e-10	-0.932281
21881900	chr9:21881900:G:A	4.17055e-19	-4.40445e-10	-0.341687	9.15672e-14	-4.40445e-10	-0.441657	0.000283955	-4.40445e-10	-0.353433
21882027	chr9:21882027:AAAT:A	2.58191e-19	-4.40445e-10	-0.821206	6.41967e-14	-4.40445e-10	-0.796778	0.000193737	-4.40445e-10	-0.735748
21882044	chr9:21882044:A:G	2.24313e-19	-4.40445e-10	-0.961861	5.02116e-14	-4.40445e-10	-1.04248	0.000159255	-4.40445e-10	-0.931741
21882595	chr9:21882595:G:T	2.46633e-19	-4.40445e-10	-0.867006	5.78716e-14	-4.40445e-10	-0.900502	0.000174897	-4.40445e-10	-0.838048
21883538	chr9:21883538:C:A	3.76941e-19	-4.40445e-10	-0.442816	8.36926e-14	-4.40445e-10	-0.531579	0.000257024	-4.40445e-10	-0.453077
21883708	chr9:21883708:G:T	1.74792e-19	-4.40445e-10	-1.21131	4.2431e-14	-4.40445e-10	-1.21085	0.000120675	-4.40445e-10	-1.20915
21883747	chr9:21883747:A:G	7.79819e-19	-4.40445e-10	0.284157	1.6943e-13	-4.40445e-10	0.173712	0.000524	-4.40445e-10	0.259244
21883860	chr9:21883860:C:G	1.79009e-19	-4.40445e-10	-1.18747	4.37768e-14	-4.40445e-10	-1.17962	0.000123549	-4.40445e-10	-1.18561
21883948	chr9:21883948:T:TA	2.12852e-19	-4.40445e-10	-1.01431	5.06041e-14	-4.40445e-10	-1.0347	0.000140492	-4.40445e-10	-1.0571
21884053	chr9:21884053:T:C	7.45967e-19	-4.40445e-10	0.239776	1.77502e-13	-4.40445e-10	0.220254	0.000575005	-4.40445e-10	0.352131
21884553	chr9:21884553:A:G	2.91718e-20	-2.23284	-0.768859	1.95548e-14	-1.37118	-0.614325	2.48713e-05	-1.99975	-0.788785
21884771	chr9:21884771:C:A	5.56675e-19	-4.40445e-10	-0.0529246	1.21889e-13	-4.40445e-10	-0.155621	0.000376752	-4.40445e-10	-0.0706603
21885035	chr9:21885035:G:A	4.13672e-19	-4.40445e-10	-0.349833	7.49479e-14	-4.40445e-10	-0.641936	0.000278904	-4.40445e-10	-0.371378
21885178	chr9:21885178:AAAC:A	4.32071e-19	-4.40445e-10	-0.306316	9.45748e-14	-4.40445e-10	-0.409339	0.000294125	-4.40445e-10	-0.318242
21885636	chr9:21885636:C:T	4.08496e-20	-2.16903	-0.495978	1.07295e-14	-2.12898	-0.456751	2.88713e-05	-2.22084	-0.418558
21885834	chr9:21885834:T:G	2.0188e-19	-4.40445e-10	-1.06723	4.91206e-14	-4.40445e-10	-1.06445	0.000146093	-4.40445e-10	-1.01801
21885984	chr9:21885984:G:C	4.5599e-19	-4.40445e-10	-0.252434	1.01204e-13	-4.40445e-10	-0.341596	0.000309479	-4.40445e-10	-0.267356
21886508	chr9:21886508:C:T	3.32818e-20	-2.18196	-0.687936	8.98752e-15	-2.11228	-0.650609	2.38543e-05	-2.21108	-0.619201
21886768	chr9:21886768:A:G	2.11586e-20	-2.16195	-1.16091	5.60579e-15	-2.09944	-1.13549	1.39097e-05	-2.20936	-1.16031
21887032	chr9:21887032:A:G	1.94428e-19	-2.22905	1.12421	4.85041e-14	-1.99878	0.921697	0.000143588	-2.14722	1.11193
21887211	chr9:21887211:T:G	2.92013e-19	-4.40445e-10	-0.698107	7.87167e-14	-4.40445e-10	-0.592874	0.000192625	-4.40445e-10	-0.741502
21888362	chr9:21888362:A:G	1.81286e-19	-4.40445e-10	-1.17483	4.3576e-14	-4.40445e-10	-1.18422	0.000122777	-4.40445e-10	-1.19188
21888744	chr9:21888744:T:C	6.26073e-20	-2.23802	-2.57401e-10	1.52347e-14	-2.23515	-2.57401e-10	4.4626e-05	-2.20393	-2.57401e-10
21888805	chr9:21888805:G:A	1.75795e-19	-4.40445e-10	-1.20559	4.24961e-14	-4.40445e-10	-1.20932	0.000120439	-4.40445e-10	-1.21111
21889112	chr9:21889112:A:G	2.43395e-19	-4.40445e-10	-0.88022	5.85431e-14	-4.40445e-10	-0.888966	0.000159202	-4.40445e-10	-0.932073
21889251	chr9:21889251:C:T	2.1059e-20	-2.16845	-1.15913	5.56381e-15	-2.10234	-1.14011	1.4039e-05	-2.20948	-1.15093
21889293	chr9:21889293:A:G	5.56674e-19	-4.40445e-10	-0.0529251	1.32429e-13	-4.40445e-10	-0.0726808	0.000421376	-4.40445e-10	0.0412772
21889505	chr9:21889505:T:C	2.28127e-19	-4.40445e-10	-0.945001	5.55597e-14	-4.40445e-10	-0.941271	0.000168115	-4.40445e-10	-0.877597
21891100	chr9:21891100:A:G	5.90925e-19	-4.40445e-10	0.006783	1.21092e-13	-4.40445e-10	-0.162175	0.000430526	-4.40445e-10	0.0627614
21891113	chr9:21891113:A:C	3.0013e-19	-4.40445e-10	-0.67069	6.1629e-14	-4.40445e-10	-0.837597	0.000186984	-4.40445e-10	-0.771225
21891156	chr9:21891156:C:T	2.32546e-19	-4.40445e-10	-0.925817	5.1014e-14	-4.40445e-10	-1.02663	0.000150014	-4.40445e-10	-0.991517
21891194	chr9:21891194:G:A	2.36402e-19	-4.40445e-10	-0.909371	5.16323e-14	-4.40445e-10	-1.01458	0.000151929	-4.40445e-10	-0.978832
21891346	chr9:21891346:T:C	6.30484e-19	-4.40445e-10	0.0715818	1.0611e-13	-4.40445e-10	-0.294255	0.000398808	-4.40445e-10	-0.013768
21892884	chr9:21892884:A:G	6.26361e-20	-2.23756	-2.57401e-10	1.79984e-14	-2.06845	-2.57401e-10	4.61793e-05	-2.16972	-2.57401e-10
21892914	chr9:21892914:C:G	2.07897e-19	-4.40445e-10	-1.03786	5.22446e-14	-4.40445e-10	-1.00279	0.000144527	-4.40445e-10	-1.02878
21893253	chr9:21893253:A:C	1.80557e-19	-1.17886	-2.57401e-10	2.71078e-14	-1.65891	-2.57401e-10	6.79415e-05	-1.7836	-2.57401e-10
21893824	chr9:21893824:A:C	2.11242e-19	-2.23134	1.20944	8.86127e-14	-1.45509	0.980636	0.000166382	-2.02577	1.13782
21894011	chr9:21894011:AG:A	2.54242e-19	-4.40445e-10	-0.836619	6.68783e-14	-4.40445e-10	-0.755856	0.000176485	-4.40445e-10	-0.829014
21894300	chr9:21894300:C:G	3.9612e-20	-2.10313	-0.59264	8.50518e-15	-2.19698	-0.621071	2.42804e-05	-2.23793	-0.574648
21894392	chr9:21894392:C:T	3.32964e-20	-2.13448	-0.734982	7.54056e-15	-2.17893	-0.759507	2.10493e-05	-2.23394	-0.721443
21894496	chr9:21894496:G:A	3.46765e-20	-2.09849	-0.730354	7.61536e-15	-2.18039	-0.748175	2.17407e-05	-2.23466	-0.688405
21894992	chr9:21894992:G:A	3.31972e-20	-2.10157	-0.770866	7.14101e-15	-2.1997	-0.793177	2.02353e-05	-2.23819	-0.756628
21895158	chr9:21895158:T:C	2.81904e-20	-2.14116	-0.894763	6.68221e-15	-2.14944	-0.909845	1.85091e-05	-2.22367	-0.860315
21895186	chr9:21895186:C:A	7.64037e-20	-2.21022	0.171346	2.05299e-14	-2.07433	0.137478	5.85009e-05	-2.18988	0.256678
21896293	chr9:21896293:C:A	3.4197e-20	-2.08319	-0.759582	7.13101e-15	-2.21472	-0.779561	2.0512e-05	-2.23806	-0.743178
21896420	chr9:21896420:A:T	3.29562e-20	-2.1205	-0.759232	7.26453e-15	-2.19049	-0.785234	2.04518e-05	-2.23682	-0.747353
21896874	chr9:21896874:T:A	1.8107e-19	-4.40445e-10	-1.17602	4.31884e-14	-4.40445e-10	-1.19316	0.000126039	-4.40445e-10	-1.16566
21897034	chr9:21897034:G:C	2.90946e-19	-4.40445e-10	-0.701768	6.21732e-14	-4.40445e-10	-0.828806	0.000220414	-4.40445e-10	-0.606742
21897380	chr9:21897380:G:GTTCTCT	1.74986e-19	-4.40445e-10	-1.2102	4.24047e-14	-4.40445e-10	-1.21147	0.000120407	-4.40445e-10	-1.21137
21897381	chr9:21897381:G:A	1.74986e-19	-4.40445e-10	-1.2102	4.24047e-14	-4.40445e-10	-1.21147	0.000120407	-4.40445e-10	-1.21137
21897833	chr9:21897833:TC:T	2.46817e-19	-4.40445e-10	-0.86626	6.16699e-14	-4.40445e-10	-0.836933	0.000184077	-4.40445e-10	-0.786895
21898320	chr9:21898320:G:A	1.74867e-19	-4.40445e-10	-1.21088	4.32366e-14	-4.40445e-10	-1.19204	0.000121943	-4.40445e-10	-1.19869
21898410	chr9:21898410:C:T	3.95494e-19	-0.394769	-2.57401e-10	7.93148e-14	-0.585305	-2.57401e-10	0.000130502	-1.13086	-2.57401e-10
21898907	chr9:21898907:C:A	1.96098e-19	-4.40445e-10	-1.09629	4.81537e-14	-4.40445e-10	-1.08433	0.000132731	-4.40445e-10	-1.11393
21898998	chr9:21898998:A:G	7.55001e-19	-4.40445e-10	0.251814	1.59464e-13	-4.40445e-10	0.113086	0.000523096	-4.40445e-10	0.257517
21899651	chr9:21899651:AC:A	1.4001e-18	-4.40445e-10	0.869394	2.34608e-13	-4.40445e-10	0.499188	0.000957527	-4.40445e-10	0.862107
21899716	chr9:21899716:A:G	2.44962e-19	-4.40445e-10	-0.873801	6.07977e-14	-4.40445e-10	-0.851177	0.000183252	-4.40445e-10	-0.791384
21899905	chr9:21899905:A:C	6.0068e-19	-4.40445e-10	0.0231565	1.43956e-13	-4.40445e-10	0.0107781	0.000469899	-4.40445e-10	0.15027
21900436	chr9:21900436:TAAAC:T	9.87027e-20	-1.78279	-2.57401e-10	2.41928e-14	-1.77267	-2.57401e-10	8.58512e-05	-1.54963	-2.57401e-10
21900600	chr9:21900600:G:A	4.2893e-19	-4.40445e-10	-0.313613	1.07773e-13	-4.40445e-10	-0.278702	0.000316561	-4.40445e-10	-0.244733
21900674	chr9:21900674:C:G	4.47785e-19	-4.40445e-10	-0.270591	1.08875e-13	-4.40445e-10	-0.268526	0.000363155	-4.40445e-10	-0.107418
21900731	chr9:21900731:G:A	1.71048e-19	-1.9647	0.731737	5.55529e-14	-1.19073	0.249334	0.000126802	-1.71662	0.556999
21900852	chr9:21900852:T:C	1.92938e-19	-4.40445e-10	-1.11254	4.71316e-14	-4.40445e-10	-1.10579	0.000130089	-4.40445e-10	-1.13403
21900978	chr9:21900978:A:G	9.24945e-20	-2.23798	0.390226	4.86377e-14	-1.31593	0.241602	8.36118e-05	-1.97417	0.398106
21901027	chr9:21901027:G:C	2.9759e-20	-2.21841	-0.763367	9.93493e-15	-1.87487	-0.787798	2.36397e-05	-2.08726	-0.752058
21901129	chr9:21901129:C:G	5.897e-20	-1.80398	-0.493892	2.25618e-14	-1.43207	-0.410402	3.59974e-05	-1.92658	-0.492222
21901264	chr9:21901264:A:G	2.59329e-20	-2.21759	-0.901805	8.74161e-15	-1.87113	-0.919505	2.05916e-05	-2.08541	-0.891955
21901619	chr9:21901619:C:A	2.55656e-20	-2.20342	-0.930238	8.92477e-15	-1.82551	-0.944388	2.07077e-05	-2.0521	-0.919645
21901760	chr9:21901760:C:T	2.44328e-19	-4.40445e-10	-0.876395	6.09751e-14	-4.40445e-10	-0.848264	0.000181821	-4.40445e-10	-0.799225
21902355	chr9:21902355:C:A	3.17786e-20	-2.16899	-0.747127	7.7717e-15	-2.14175	-0.766487	2.10823e-05	-2.22207	-0.731742
21902437	chr9:21902437:T:G	1.94826e-19	-4.40445e-10	-1.1028	4.63828e-14	-4.40445e-10	-1.1218	0.00013051	-4.40445e-10	-1.1308
21902612	chr9:21902612:A:G	1.77464e-19	-4.40445e-10	-1.19614	4.31656e-14	-4.40445e-10	-1.19369	0.000123396	-4.40445e-10	-1.18685
21902859	chr9:21902859:AG:A	1.77399e-19	-4.40445e-10	-1.1965	4.31482e-14	-4.40445e-10	-1.19409	0.000123338	-4.40445e-10	-1.18732
21903066	chr9:21903066:TCTC:T	9.34356e-20	-1.83763	-2.57401e-10	2.24199e-14	-1.84878	-2.57401e-10	9.16468e-05	-1.48431	-2.57401e-10
21903104	chr9:21903104:T:C	1.74873e-19	-4.40445e-10	-1.21084	4.2412e-14	-4.40445e-10	-1.2113	0.0001204	-4.40445e-10	-1.21143
21903144	chr9:21903144:C:A	6.3554e-20	-1.12244	-1.10058	7.15702e-15	-1.92369	-1.06695	2.76071e-05	-1.59608	-1.0881
21904049	chr9:21904049:G:A	1.76614e-19	-4.40445e-10	-1.20094	4.30635e-14	-4.40445e-10	-1.19605	0.000120855	-4.40445e-10	-1.20765
21904086	chr9:21904086:C:G	5.98728e-19	-4.40445e-10	0.0199024	1.43377e-13	-4.40445e-10	0.00675058	0.000321108	-4.40445e-10	-0.23047
21904159	chr9:21904159:G:T	2.04658e-19	-4.40445e-10	-1.05357	5.03503e-14	-4.40445e-10	-1.03972	0.000149579	-4.40445e-10	-0.99442
21904955	chr9:21904955:A:G	1.95275e-19	-4.40445e-10	-1.1005	5.17835e-14	-4.40445e-10	-1.01166	0.000137872	-4.40445e-10	-1.07592
21905380	chr9:21905380:C:T	3.21697e-20	-1.98388	-0.919997	5.64462e-15	-2.23806	-0.989971	1.77793e-05	-2.20528	-0.918925
21905381	chr9:21905381:C:T	2.22932e-19	-4.40445e-10	-0.968039	4.63251e-14	-4.40445e-10	-1.12305	0.000139814	-4.40445e-10	-1.06194
21905430	chr9:21905430:A:G	2.06002e-20	-2.2178	-1.1318	1.39939e-14	-1.2239	-1.09621	1.86235e-05	-1.92979	-1.14804
21905626	chr9:21905626:C:T	2.06904e-19	-4.40445e-10	-1.04265	5.23028e-14	-4.40445e-10	-1.00168	0.000143159	-4.40445e-10	-1.03829
21905633	chr9:21905633:GT:G	7.18595e-20	-2.22846	0.128265	3.37165e-14	-1.33678	-0.10396	6.2044e-05	-1.98083	0.106422
21907301	chr9:21907301:C:T	1.7584e-19	-4.40445e-10	-1.20533	4.2816e-14	-4.40445e-10	-1.20182	0.000123497	-4.40445e-10	-1.18603
21907749	chr9:21907749:T:A	2.13908e-19	-4.40445e-10	-1.00936	4.91573e-14	-4.40445e-10	-1.0637	0.000147064	-4.40445e-10	-1.01138
21908148	chr9:21908148:A:T	1.79518e-19	-4.40445e-10	-1.18463	4.2981e-14	-4.40445e-10	-1.19797	0.000121951	-4.40445e-10	-1.19863
21908169	chr9:21908169:G:T	1.78652e-19	-4.40445e-10	-1.18946	4.40211e-14	-4.40445e-10	-1.17406	0.000125283	-4.40445e-10	-1.17167
21908235	chr9:21908235:A:G	1.85779e-19	-4.40445e-10	-1.15035	4.64072e-14	-4.40445e-10	-1.12127	0.000128055	-4.40445e-10	-1.14978
21908793	chr9:21908793:C:CT	5.67748e-20	-2.204	-0.131811	1.4822e-14	-1.96301	-0.299608	4.22618e-05	-2.1511	-0.107261
21909001	chr9:21909001:T:G	1.82774e-19	-4.40445e-10	-1.16666	4.54519e-14	-4.40445e-10	-1.14208	0.000125942	-4.40445e-10	-1.16643
21909088	chr9:21909088:C:G	5.80828e-19	-4.40445e-10	-0.0104511	1.38933e-13	-4.40445e-10	-0.0247376	0.000312709	-4.40445e-10	-0.256976
21909603	chr9:21909603:T:G	4.77066e-19	-4.40445e-10	-0.207251	1.14478e-13	-4.40445e-10	-0.218345	0.000262942	-4.40445e-10	-0.430313
21909756	chr9:21909756:C:T	1.87233e-19	-4.40445e-10	-1.14255	4.55718e-14	-4.40445e-10	-1.13944	0.000124608	-4.40445e-10	-1.17708
21910654	chr9:21910654:G:A	1.81207e-19	-4.40445e-10	-1.17527	4.40331e-14	-4.40445e-10	-1.17379	0.000121901	-4.40445e-10	-1.19904
21910699	chr9:21910699:A:G	2.90027e-20	-2.14066	-0.866854	6.13609e-15	-2.20185	-0.942692	1.81975e-05	-2.23858	-0.862382
21910906	chr9:21910906:T:C	2.4124e-19	-4.40445e-10	-0.889112	5.93264e-14	-4.40445e-10	-0.875676	0.000169827	-4.40445e-10	-0.867465
21911187	chr9:21911187:C:T	9.92649e-20	-1.77711	-2.57401e-10	2.33186e-14	-1.80948	-2.57401e-10	5.38246e-05	-2.01652	-2.57401e-10
21911847	chr9:21911847:T:C	1.76956e-19	-4.40445e-10	-1.19901	4.31392e-14	-4.40445e-10	-1.1943	0.000124933	-4.40445e-10	-1.17447
21911870	chr9:21911870:T:C	1.76973e-19	-4.40445e-10	-1.19891	4.28046e-14	-4.40445e-10	-1.20208	0.000121049	-4.40445e-10	-1.20605
21911891	chr9:21911891:G:A	1.77507e-19	-4.40445e-10	-1.1959	4.37299e-14	-4.40445e-10	-1.1807	0.000122171	-4.40445e-10	-1.19683
21912118	chr9:21912118:C:T	1.8648e-19	-4.40445e-10	-1.14658	4.55801e-14	-4.40445e-10	-1.13926	0.000133767	-4.40445e-10	-1.10615
21912140	chr9:21912140:T:C	1.82162e-19	-4.40445e-10	-1.17001	4.53119e-14	-4.40445e-10	-1.14516	0.000125608	-4.40445e-10	-1.16908
21912176	chr9:21912176:G:T	2.08995e-19	-4.40445e-10	-1.03259	4.42047e-14	-4.40445e-10	-1.1699	0.000129576	-4.40445e-10	-1.13798
21912283	chr9:21912283:G:T	2.27873e-19	-4.40445e-10	-0.946119	5.52175e-14	-4.40445e-10	-0.947449	0.000151137	-4.40445e-10	-0.984062
21912358	chr9:21912358:G:A	1.7476e-19	-4.40445e-10	-1.21149	4.24058e-14	-4.40445e-10	-1.21144	0.000121095	-4.40445e-10	-1.20567
21912418	chr9:21912418:C:A	2.02588e-19	-4.40445e-10	-1.06373	5.15052e-14	-4.40445e-10	-1.01705	0.000139322	-4.40445e-10	-1.06546
21912540	chr9:21912540:T:G	1.85026e-19	-4.40445e-10	-1.15441	4.62089e-14	-4.40445e-10	-1.12556	0.000127607	-4.40445e-10	-1.15329
21912626	chr9:21912626:T:C	7.73613e-20	-2.23587	0.209452	3.31555e-14	-1.50632	0.0487959	6.97042e-05	-2.02254	0.264555
21913631	chr9:21913631:A:G	1.77791e-19	-4.40445e-10	-1.19429	4.37214e-14	-4.40445e-10	-1.18089	0.000124411	-4.40445e-10	-1.17866
21913668	chr9:21913668:A:G	1.8557e-19	-4.40445e-10	-1.15147	4.63742e-14	-4.40445e-10	-1.12199	0.000128004	-4.40445e-10	-1.15019
21913824	chr9:21913824:C:T	1.1518e-19	-1.62841	-2.57401e-10	2.79997e-14	-1.62654	-2.57401e-10	0.000103703	-1.36072	-2.57401e-10
21914165	chr9:21914165:A:G	1.84732e-19	-4.40445e-10	-1.156	4.58522e-14	-4.40445e-10	-1.13331	0.000130654	-4.40445e-10	-1.1297
21914309	chr9:21914309:C:T	3.85957e-19	-4.40445e-10	-0.419181	7.12754e-14	-4.40445e-10	-0.692179	0.000217675	-4.40445e-10	-0.619245
21914332	chr9:21914332:A:G	1.75538e-19	-4.40445e-10	-1.20705	4.28448e-14	-4.40445e-10	-1.20114	0.000122012	-4.40445e-10	-1.19813
21914427	chr9:21914427:T:C	2.25223e-19	-4.40445e-10	-0.957814	5.52847e-14	-4.40445e-10	-0.946234	0.000164189	-4.40445e-10	-0.901231
21915600	chr9:21915600:C:G	1.87941e-19	-4.40445e-10	-1.13877	4.69991e-14	-4.40445e-10	-1.1086	0.000129311	-4.40445e-10	-1.14003
21915691	chr9:21915691:C:G	1.84041e-19	-4.40445e-10	-1.15975	4.49852e-14	-4.40445e-10	-1.1524	0.000131615	-4.40445e-10	-1.12236
21915817	chr9:21915817:C:T	1.9596e-19	-4.40445e-10	-1.097	4.30944e-14	-4.40445e-10	-1.19534	0.000130982	-4.40445e-10	-1.12719
21915893	chr9:21915893:A:C	1.82048e-19	-4.40445e-10	-1.17063	4.51544e-14	-4.40445e-10	-1.14864	0.000125391	-4.40445e-10	-1.17081
21915984	chr9:21915984:G:C	1.96522e-19	-4.40445e-10	-1.09413	4.90251e-14	-4.40445e-10	-1.0664	0.000140365	-4.40445e-10	-1.058
21916190	chr9:21916190:C:G	7.24373e-20	-2.22467	0.132486	3.49722e-14	-1.3051	-0.0990739	6.58286e-05	-1.92047	0.105278
21916371	chr9:21916371:A:G	6.40532e-20	-2.21519	-2.57401e-10	1.61577e-14	-2.17633	-2.57401e-10	4.82049e-05	-2.12679	-2.57401e-10
21916408	chr9:21916408:G:A	1.83803e-19	-4.40445e-10	-1.16104	4.2517e-14	-4.40445e-10	-1.20882	0.000120846	-4.40445e-10	-1.20773
21916414	chr9:21916414:G:A	1.86389e-19	-4.40445e-10	-1.14707	4.62421e-14	-4.40445e-10	-1.12484	0.000131973	-4.40445e-10	-1.11965
21916764	chr9:21916764:T:C	1.74948e-19	-4.40445e-10	-1.21042	4.24852e-14	-4.40445e-10	-1.20957	0.000120763	-4.40445e-10	-1.20842
21917057	chr9:21917057:GGAATAATAAAGGAACCAA:G	1.82771e-19	-4.40445e-10	-1.16667	4.54804e-14	-4.40445e-10	-1.14145	0.000125931	-4.40445e-10	-1.16651
21917463	chr9:21917463:G:T	1.76567e-19	-4.40445e-10	-1.2012	4.30263e-14	-4.40445e-10	-1.19692	0.000124299	-4.40445e-10	-1.17955
21917588	chr9:21917588:G:A	1.78168e-19	-4.40445e-10	-1.19218	4.27658e-14	-4.40445e-10	-1.20299	0.000123117	-4.40445e-10	-1.18912
21917760	chr9:21917760:G:T	1.89831e-19	-4.40445e-10	-1.12877	4.67025e-14	-4.40445e-10	-1.11493	0.000137917	-4.40445e-10	-1.0756
21918113	chr9:21918113:G:A	3.40705e-19	-0.543888	-2.57401e-10	1.50346e-12	2.35679	-2.57401e-10	0.000353748	-0.133661	-2.57401e-10
21918429	chr9:21918429:A:ATAAGAGAAT	1.99628e-19	-4.40445e-10	-1.07845	5.02783e-14	-4.40445e-10	-1.04116	0.000141635	-4.40445e-10	-1.049
21918504	chr9:21918504:A:G	2.28817e-19	-4.40445e-10	-0.941984	6.41397e-14	-4.40445e-10	-0.797666	0.000164609	-4.40445e-10	-0.898672
21918703	chr9:21918703:G:A	6.50195e-20	-2.20022	-2.57401e-10	1.57483e-14	-2.202	-2.57401e-10	4.41039e-05	-2.2157	-2.57401e-10
21918862	chr9:21918862:A:AC	2.73613e-19	-1.47649	0.713304	6.05108e-14	-1.4837	0.627793	0.000155062	-1.73007	0.771642
21919210	chr9:21919210:G:A	2.12929e-19	-4.40445e-10	-1.01395	5.3844e-14	-4.40445e-10	-0.972639	0.000148718	-4.40445e-10	-1.0002
21920048	chr9:21920048:CAA:C	2.45818e-19	-4.40445e-10	-0.870315	5.72148e-14	-4.40445e-10	-0.911918	0.000151328	-4.40445e-10	-0.982798
21920171	chr9:21920171:G:C	2.19646e-19	-0.982887	-2.57401e-10	3.23561e-14	-1.48193	-2.57401e-10	7.68821e-05	-1.65997	-2.57401e-10
21920188	chr9:21920188:G:A	2.06642e-19	-4.40445e-10	-1.04392	4.81133e-14	-4.40445e-10	-1.08517	0.000130942	-4.40445e-10	-1.12749
21920267	chr9:21920267:G:A	7.92084e-19	-4.40445e-10	0.299762	1.17656e-13	-4.40445e-10	-0.190968	0.00057794	-4.40445e-10	0.357223
21920521	chr9:21920521:T:C	2.10336e-19	-4.40445e-10	-1.0262	4.97155e-14	-4.40445e-10	-1.05241	0.000133204	-4.40445e-10	-1.11037
21920546	chr9:21920546:G:A	1.96189e-19	-4.40445e-10	-1.09583	5.30851e-14	-4.40445e-10	-0.986834	0.000136817	-4.40445e-10	-1.0836
21921017	chr9:21921017:A:G	8.77534e-19	-4.40445e-10	0.402211	1.58283e-13	-4.40445e-10	0.105654	0.000719252	-4.40445e-10	0.575964
21921464	chr9:21921464:C:T	1.75081e-19	-4.40445e-10	-1.20965	4.24068e-14	-4.40445e-10	-1.21142	0.000120471	-4.40445e-10	-1.21084
21921641	chr9:21921641:C:G	2.71145e-19	-4.40445e-10	-0.772252	5.07883e-14	-4.40445e-10	-1.03106	0.000163092	-4.40445e-10	-0.907931
21921672	chr9:21921672:C:T	4.48189e-19	-4.40445e-10	-0.26969	9.22007e-14	-4.40445e-10	-0.434762	0.000307822	-4.40445e-10	-0.272727
21921740	chr9:21921740:G:A	2.22477e-19	-4.40445e-10	-0.970083	5.97794e-14	-4.40445e-10	-0.868069	0.000158108	-4.40445e-10	-0.938971
21922079	chr9:21922079:C:A	1.87008e-19	-4.40445e-10	-1.14376	4.59451e-14	-4.40445e-10	-1.13128	0.000125265	-4.40445e-10	-1.17182
21922185	chr9:21922185:A:C	8.46747e-19	-4.40445e-10	0.366497	1.52131e-13	-4.40445e-10	0.066009	0.000693105	-4.40445e-10	0.538933
21922327	chr9:21922327:A:G	6.84795e-20	-2.14837	-2.57401e-10	1.72481e-14	-2.11103	-2.57401e-10	4.70011e-05	-2.15208	-2.57401e-10
21922338	chr9:21922338:G:C	9.43857e-20	-1.82752	-2.57401e-10	2.72634e-14	-1.65319	-2.57401e-10	5.4258e-05	-2.0085	-2.57401e-10
21922507	chr9:21922507:G:A	1.75209e-19	-4.40445e-10	-1.20892	4.26142e-14	-4.40445e-10	-1.20654	0.000121618	-4.40445e-10	-1.20136
21922551	chr9:21922551:A:T	3.53645e-19	-0.512591	0.00597981	5.48647e-14	-0.71074	-0.243121	0.000189072	-0.733668	-0.026452
21922791	chr9:21922791:T:C	1.7586e-19	-4.40445e-10	-1.20522	4.24323e-14	-4.40445e-10	-1.21082	0.000120609	-4.40445e-10	-1.20969
21922913	chr9:21922913:A:G	6.28285e-20	-2.2345	-2.57401e-10	1.79323e-14	-2.07213	-2.57401e-10	4.58777e-05	-2.17627	-2.57401e-10
21923009	chr9:21923009:A:G	2.12205e-19	-4.40445e-10	-1.01735	6.61204e-14	-4.40445e-10	-0.767252	0.000164107	-4.40445e-10	-0.901727
21923111	chr9:21923111:C:T	1.75006e-19	-4.40445e-10	-1.21009	4.24118e-14	-4.40445e-10	-1.2113	0.000120392	-4.40445e-10	-1.2115
21923280	chr9:21923280:A:G	4.08083e-20	-2.12533	-0.540692	7.34632e-14	-0.0856124	-0.576333	4.99162e-05	-1.54875	-0.543149
21923288	chr9:21923288:G:A	2.108e-19	-4.40445e-10	-1.024	5.61008e-14	-4.40445e-10	-0.931579	0.000149701	-4.40445e-10	-0.993606
21923355	chr9:21923355:C:A	1.77895e-19	-4.40445e-10	-1.19371	4.89668e-14	-4.40445e-10	-1.06759	0.000127828	-4.40445e-10	-1.15156
21923648	chr9:21923648:T:A	6.27879e-20	-2.23514	-2.57401e-10	1.51925e-14	-2.23792	-2.57401e-10	4.54363e-05	-2.18594	-2.57401e-10
21924454	chr9:21924454:G:A	2.33614e-19	-4.40445e-10	-0.921236	4.65397e-14	-4.40445e-10	-1.11842	0.000138948	-4.40445e-10	-1.06815
21924726	chr9:21924726:T:C	2.6243e-19	-0.80492	-2.57401e-10	5.73971e-14	-0.908736	-2.57401e-10	9.94481e-05	-1.40261	-2.57401e-10
21924727	chr9:21924727:TC:T	2.70017e-19	-0.776422	-2.57401e-10	5.90025e-14	-0.88115	-2.57401e-10	0.000101651	-1.3807	-2.57401e-10
21925040	chr9:21925040:G:A	1.753e-19	-4.40445e-10	-1.20841	4.28277e-14	-4.40445e-10	-1.20155	0.000120399	-4.40445e-10	-1.21144
21925143	chr9:21925143:C:T	7.1339e-20	-2.10746	-2.57401e-10	1.52172e-14	-2.23631	-2.57401e-10	4.38111e-05	-2.22236	-2.57401e-10
21925164	chr9:21925164:A:C	1.32096e-18	-4.40445e-10	0.811205	2.08961e-13	-4.40445e-10	0.383417	0.000891201	-4.40445e-10	0.790323
21925759	chr9:21925759:G:GC	5.44111e-20	-2.21101	-0.167331	2.46463e-14	-1.29338	-0.460723	4.04489e-05	-2.11891	-0.183294
21925856	chr9:21925856:T:G	5.59966e-20	-2.22204	-0.127574	2.74566e-14	-1.21962	-0.426506	4.32742e-05	-2.09189	-0.142806
21925904	chr9:21925904:T:G	4.39636e-19	-4.40445e-10	-0.288959	8.0992e-14	-4.40445e-10	-0.56438	0.000298532	-4.40445e-10	-0.30337
21926170	chr9:21926170:A:G	4.06421e-19	-4.40445e-10	-0.367516	7.58629e-14	-4.40445e-10	-0.629802	0.0002761	-4.40445e-10	-0.381484
21926228	chr9:21926228:T:C	6.35397e-20	-2.22324	-2.57401e-10	1.55191e-14	-2.21666	-2.57401e-10	4.97849e-05	-2.09454	-2.57401e-10
21926361	chr9:21926361:G:A	2.16636e-19	-4.40445e-10	-0.996686	4.79999e-14	-4.40445e-10	-1.08753	0.000146881	-4.40445e-10	-1.01263
21926578	chr9:21926578:T:A	2.79404e-19	-4.40445e-10	-0.742248	5.83603e-14	-4.40445e-10	-0.892094	0.000186619	-4.40445e-10	-0.773176
21926617	chr9:21926617:A:G	2.84167e-19	-4.40445e-10	-0.725343	5.92192e-14	-4.40445e-10	-0.877483	0.000189831	-4.40445e-10	-0.756114
21926815	chr9:21926815:AC:A	1.89701e-19	-4.40445e-10	-1.12946	4.54738e-14	-4.40445e-10	-1.14159	0.000126145	-4.40445e-10	-1.16482
21926919	chr9:21926919:C:A	1.93565e-20	-2.22353	-1.18834	1.26997e-14	-1.21431	-1.20285	1.51138e-05	-2.08391	-1.20274
21926928	chr9:21926928:T:C	4.54256e-19	-4.40445e-10	-0.256244	8.3373e-14	-4.40445e-10	-0.535406	0.000308604	-4.40445e-10	-0.270188
21927328	chr9:21927328:A:G	4.85201e-20	-2.10721	-0.385715	9.32674e-14	0.00164029	-0.424899	6.0862e-05	-1.50597	-0.387667
21927832	chr9:21927832:G:A	3.27056e-19	-4.40445e-10	-0.584774	7.2025e-14	-4.40445e-10	-0.681716	0.000224253	-4.40445e-10	-0.589474
21928025	chr9:21928025:G:A	1.87258e-19	-4.40445e-10	-1.14242	4.48559e-14	-4.40445e-10	-1.15527	0.000123335	-4.40445e-10	-1.18734
21928583	chr9:21928583:G:A	1.85356e-19	-4.40445e-10	-1.15263	4.53103e-14	-4.40445e-10	-1.1452	0.000130184	-4.40445e-10	-1.1333
21928655	chr9:21928655:G:A	4.52805e-20	-2.08776	-0.474274	6.26597e-14	-0.294058	-0.526953	5.54157e-05	-1.50608	-0.481308
21928776	chr9:21928776:C:T	1.87637e-19	-4.40445e-10	-1.1404	4.79079e-14	-4.40445e-10	-1.08945	0.000131367	-4.40445e-10	-1.12425
21929055	chr9:21929055:C:T	6.91321e-20	-2.13889	-2.57401e-10	1.53028e-14	-2.23069	-2.57401e-10	4.34377e-05	-2.23092	-2.57401e-10
21929487	chr9:21929487:C:T	9.43981e-20	-1.82739	-2.57401e-10	2.07164e-14	-1.92781	-2.57401e-10	5.56609e-05	-1.98297	-2.57401e-10
21929591	chr9:21929591:G:T	4.49837e-20	-2.23123	-0.337379	2.13295e-14	-1.30106	-0.597582	3.68163e-05	-2.04757	-0.348739
21929667	chr9:21929667:G:A	4.51694e-20	-2.11081	-0.453671	5.84341e-14	-0.383482	-0.507348	5.35508e-05	-1.56037	-0.46125
21930148	chr9:21930148:G:C	3.08315e-20	-2.21635	-0.730022	1.54817e-14	-1.2673	-0.951776	2.32119e-05	-2.11173	-0.745858
21930233	chr9:21930233:C:T	2.34975e-19	-4.40445e-10	-0.915427	4.66088e-14	-4.40445e-10	-1.11694	0.000145285	-4.40445e-10	-1.02355
21930304	chr9:21930304:C:A	2.657e-20	-2.22867	-0.866453	1.26899e-14	-1.43536	-0.982562	2.09723e-05	-2.09786	-0.861182
21930388	chr9:21930388:T:C	1.83462e-19	-4.40445e-10	-1.1629	4.64773e-14	-4.40445e-10	-1.11977	0.000128107	-4.40445e-10	-1.14938
21930506	chr9:21930506:G:A	2.03412e-19	0.0938203	-1.15349	4.21703e-14	-0.0496698	-1.16734	0.000105416	-0.167888	-1.17644
21930804	chr9:21930804:A:G	4.88006e-19	-4.40445e-10	-0.184578	9.44055e-14	-4.40445e-10	-0.41113	0.000338998	-4.40445e-10	-0.176254
21930813	chr9:21930813:C:T	3.75445e-19	-4.40445e-10	-0.446792	7.89964e-14	-4.40445e-10	-0.589327	0.000307067	-4.40445e-10	-0.27518
21930901	chr9:21930901:G:T	8.98908e-20	-1.87631	-2.57401e-10	2.26022e-14	-1.84068	-2.57401e-10	5.66986e-05	-1.9645	-2.57401e-10
21931021	chr9:21931021:A:G	1.82728e-19	-4.40445e-10	-1.16691	4.6199e-14	-4.40445e-10	-1.12577	0.000127495	-4.40445e-10	-1.15417
21931297	chr9:21931297:G:A	1.75023e-19	-4.40445e-10	-1.20999	4.25819e-14	-4.40445e-10	-1.2073	0.000120568	-4.40445e-10	-1.21003
21931610	chr9:21931610:A:G	4.85933e-19	-4.40445e-10	-0.188835	9.35567e-14	-4.40445e-10	-0.420162	0.000336784	-4.40445e-10	-0.182804
21931643	chr9:21931643:G:T	2.37494e-20	-2.08912	-1.11823	5.60985e-14	0.116	-1.04762	3.13532e-05	-1.45542	-1.10151
21931839	chr9:21931839:A:G	1.78118e-19	-4.40445e-10	-1.19246	4.33844e-14	-4.40445e-10	-1.18863	0.000124083	-4.40445e-10	-1.1813
21932330	chr9:21932330:G:A	2.45165e-19	-4.40445e-10	-0.872975	5.25705e-14	-4.40445e-10	-0.996574	0.000161897	-4.40445e-10	-0.915289
21932367	chr9:21932367:A:G	7.92904e-19	-4.40445e-10	0.300797	1.21043e-13	-4.40445e-10	-0.162586	0.000528866	-4.40445e-10	0.268488
21932918	chr9:21932918:C:A	1.82176e-19	-4.40445e-10	-1.16993	4.60674e-14	-4.40445e-10	-1.12862	0.000127276	-4.40445e-10	-1.15589
21933030	chr9:21933030:G:C	1.84995e-19	-4.40445e-10	-1.15458	4.69893e-14	-4.40445e-10	-1.10881	0.000125851	-4.40445e-10	-1.16715
21933057	chr9:21933057:C:A	3.94724e-19	-4.40445e-10	-0.396719	8.42367e-14	-4.40445e-10	-0.525099	0.000331421	-4.40445e-10	-0.198858
21933126	chr9:21933126:G:C	1.72193e-18	-4.40445e-10	1.0763	2.40384e-13	-4.40445e-10	0.523508	0.00119511	-4.40445e-10	1.08375
21934443	chr9:21934443:T:C	5.39749e-19	-4.40445e-10	-0.0838015	1.04751e-13	-4.40445e-10	-0.307146	0.000449513	-4.40445e-10	0.105916
21934806	chr9:21934806:T:C	2.07579e-19	-1.03939	-2.57401e-10	8.19703e-14	-0.552373	-2.57401e-10	0.000210762	-0.651517	-2.57401e-10
21935459	chr9:21935459:A:G	3.96396e-19	-4.40445e-10	-0.392493	7.99695e-14	-4.40445e-10	-0.577085	0.000313005	-4.40445e-10	-0.256028
21935808	chr9:21935808:G:A	7.69875e-20	-1.02197	-1.00929	1.36783e-14	-1.32406	-1.01886	3.55916e-05	-1.39162	-1.03852
21935868	chr9:21935868:TC:T	2.50943e-19	-4.40445e-10	-0.849679	6.21321e-14	-4.40445e-10	-0.829467	0.000185155	-4.40445e-10	-0.781054
21936382	chr9:21936382:T:C	1.39464e-18	-4.40445e-10	0.865486	2.09638e-13	-4.40445e-10	0.386652	0.000975834	-4.40445e-10	0.881045
21936912	chr9:21936912:A:G	5.70355e-19	-4.40445e-10	-0.0286458	1.09556e-13	-4.40445e-10	-0.26229	0.00047619	-4.40445e-10	0.16357
21937199	chr9:21937199:C:T	1.9445e-19	-4.40445e-10	-1.10473	4.86584e-14	-4.40445e-10	-1.07391	0.000137084	-4.40445e-10	-1.08165
21937352	chr9:21937352:T:C	5.73844e-20	-1.19453	-1.1306	1.00476e-14	-1.50128	-1.15011	2.60747e-05	-1.57455	-1.16673
21937688	chr9:21937688:G:A	6.44127e-20	-2.20959	-2.57401e-10	1.59134e-14	-2.19157	-2.57401e-10	4.51928e-05	-2.19131	-2.57401e-10
21937876	chr9:21937876:A:G	1.86285e-19	-4.40445e-10	-1.14763	4.30632e-14	-4.40445e-10	-1.19606	0.000125762	-4.40445e-10	-1.16786
21938368	chr9:21938368:G:A	1.77994e-19	-4.40445e-10	-1.19315	4.2417e-14	-4.40445e-10	-1.21118	0.000121443	-4.40445e-10	-1.2028
21938474	chr9:21938474:AAAG:A	1.78808e-19	-4.40445e-10	-1.18859	4.24511e-14	-4.40445e-10	-1.21038	0.000121821	-4.40445e-10	-1.19969
21938821	chr9:21938821:G:A	5.14572e-19	-4.40445e-10	-0.131571	1.36513e-13	-4.40445e-10	-0.0423091	0.000346388	-4.40445e-10	-0.154688
21939283	chr9:21939283:C:T	2.46358e-19	-4.40445e-10	-0.868119	5.07817e-14	-4.40445e-10	-1.03119	0.000159415	-4.40445e-10	-0.930738
21939284	chr9:21939284:G:A	8.79524e-20	-1.89811	-2.57401e-10	1.53125e-14	-2.23006	-2.57401e-10	4.50312e-05	-2.19489	-2.57401e-10
21939307	chr9:21939307:T:C	2.17602e-20	-2.23033	-1.0645	1.02589e-14	-1.96547	-0.665111	1.80901e-05	-2.12774	-0.979147
21939340	chr9:21939340:C:T	1.84712e-19	-4.40445e-10	-1.15611	4.51774e-14	-4.40445e-10	-1.14813	0.000125353	-4.40445e-10	-1.17111
21939590	chr9:21939590:G:A	6.47225e-19	-4.40445e-10	0.0977892	2.39807e-13	-4.40445e-10	0.521103	0.000483911	-4.40445e-10	0.179653
21939902	chr9:21939902:C:T	1.76619e-19	-4.40445e-10	-1.20091	4.7576e-14	-4.40445e-10	-1.0964	0.000122918	-4.40445e-10	-1.19073
21940003	chr9:21940003:G:A	7.99639e-19	-4.40445e-10	0.309254	1.21283e-13	-4.40445e-10	-0.160602	0.000423287	-4.40445e-10	0.045802
21940589	chr9:21940589:C:A	1.96476e-20	-2.21498	-1.18197	6.78502e-15	-1.8651	-1.17891	1.33588e-05	-2.21828	-1.19179
21940706	chr9:21940706:GATTC:G	2.77191e-20	-1.84637	-1.20641	2.5127e-14	-0.561543	-1.17324	1.76306e-05	-1.92113	-1.21148
21941197	chr9:21941197:T:C	4.67329e-19	-4.40445e-10	-0.227873	2.75246e-13	-4.40445e-10	0.658935	0.000258401	-4.40445e-10	-0.447735
21941386	chr9:21941386:A:G	2.34281e-20	-2.11178	-1.10919	9.64872e-15	-1.62019	-1.07172	1.57271e-05	-2.13056	-1.11631
21941603	chr9:21941603:C:G	1.74814e-19	-4.40445e-10	-1.21118	4.36962e-14	-4.40445e-10	-1.18147	0.000121209	-4.40445e-10	-1.20473
21942358	chr9:21942358:C:A	5.97073e-19	-4.40445e-10	0.0171333	9.93627e-14	-4.40445e-10	-0.359953	0.000336404	-4.40445e-10	-0.183934
21942536	chr9:21942536:G:A	6.62135e-20	-2.18202	-2.57401e-10	3.8862e-14	-1.29871	-2.57401e-10	4.51424e-05	-2.19243	-2.57401e-10
21943790	chr9:21943790:G:T	1.92167e-19	-4.40445e-10	-1.11654	4.24523e-14	-4.40445e-10	-1.21035	0.000130631	-4.40445e-10	-1.12987
21943953	chr9:21943953:C:T	6.68416e-20	-2.17258	-2.57401e-10	1.72937e-14	-2.10839	-2.57401e-10	4.33612e-05	-2.23268	-2.57401e-10
21944014	chr9:21944014:G:A	1.86346e-19	-4.40445e-10	-1.1473	5.68346e-14	-4.40445e-10	-0.918585	0.000139802	-4.40445e-10	-1.06202
21944503	chr9:21944503:A:G	3.27196e-19	-4.40445e-10	-0.584345	5.59995e-14	-4.40445e-10	-0.933387	0.000188162	-4.40445e-10	-0.764943
21944524	chr9:21944524:T:C	9.22574e-19	-4.40445e-10	0.452262	1.38803e-13	-4.40445e-10	-0.0256763	0.000493523	-4.40445e-10	0.199322
21944628	chr9:21944628:C:T	1.20351e-19	-0.380298	-1.20419	9.49928e-08	14.2963	-0.885689	0.000148284	0.183095	-1.18621
21944652	chr9:21944652:C:T	4.44679e-19	-4.40445e-10	-0.277554	8.40606e-14	-4.40445e-10	-0.527192	0.000262029	-4.40445e-10	-0.433791
21944653	chr9:21944653:C:G	4.4571e-19	-4.40445e-10	-0.275236	8.42278e-14	-4.40445e-10	-0.525205	0.00026259	-4.40445e-10	-0.431652
21944819	chr9:21944819:A:G	1.16637e-19	-0.404522	-1.21132	9.13629e-08	14.2483	-0.876667	0.000139592	0.139885	-1.20341
21944906	chr9:21944906:G:C	9.01782e-19	-4.40445e-10	0.429467	2.07275e-13	-4.40445e-10	0.375319	0.000514018	-4.40445e-10	0.24001
21945087	chr9:21945087:C:T	1.77405e-19	-4.40445e-10	-1.19647	4.28845e-14	-4.40445e-10	-1.20022	0.000124112	-4.40445e-10	-1.18107
21945098	chr9:21945098:T:C	2.48639e-19	-4.40445e-10	-0.858905	5.01002e-14	-4.40445e-10	-1.0447	0.000160372	-4.40445e-10	-0.92475
21945289	chr9:21945289:G:A	3.82688e-19	-4.40445e-10	-0.427686	7.37351e-14	-4.40445e-10	-0.658251	0.000228679	-4.40445e-10	-0.569928
21945533	chr9:21945533:C:G	9.19348e-19	-4.40445e-10	0.44876	1.38209e-13	-4.40445e-10	-0.0299654	0.000491554	-4.40445e-10	0.195325
21945606	chr9:21945606:A:T	1.74863e-19	-4.40445e-10	-1.2109	4.30168e-14	-4.40445e-10	-1.19714	0.000120392	-4.40445e-10	-1.21149
21946323	chr9:21946323:C:T	1.4995e-19	-0.432718	-0.931885	4.04355e-09	10.9907	-0.736774	0.000120859	-0.207466	-1.00016
21947150	chr9:21947150:C:T	1.75496e-19	-4.40445e-10	-1.20729	4.24152e-14	-4.40445e-10	-1.21122	0.00012041	-4.40445e-10	-1.21134
21947379	chr9:21947379:G:A	1.88784e-19	-4.40445e-10	-1.1343	4.52028e-14	-4.40445e-10	-1.14757	0.000130963	-4.40445e-10	-1.12733
21947473	chr9:21947473:G:C	1.17495e-19	-0.397865	-1.21065	4.04583e-08	13.4986	-0.941507	0.000118679	-0.015948	-1.20987
21947704	chr9:21947704:G:T	1.80465e-19	-4.40445e-10	-1.17937	4.39645e-14	-4.40445e-10	-1.17535	0.00012428	-4.40445e-10	-1.17971
21947751	chr9:21947751:T:C	1.88598e-19	-4.40445e-10	-1.13529	5.10998e-14	-4.40445e-10	-1.02495	0.000134555	-4.40445e-10	-1.10027
21947886	chr9:21947886:T:A	1.90886e-20	-2.22239	-1.20343	8.81332e-15	-1.58048	-1.20198	1.32682e-05	-2.22407	-1.19281
21948244	chr9:21948244:G:T	2.16738e-19	-4.40445e-10	-0.996217	6.82479e-14	-4.40445e-10	-0.735584	0.000154566	-4.40445e-10	-0.961627
21948377	chr9:21948377:C:T	2.17134e-20	-2.23686	-1.06012	8.12138e-15	-1.80651	-1.05772	1.44926e-05	-2.23697	-1.09164
21948944	chr9:21948944:G:C	2.05333e-19	-4.40445e-10	-1.05027	4.38692e-14	-4.40445e-10	-1.17752	0.000131434	-4.40445e-10	-1.12374
21949260	chr9:21949260:G:A	1.82288e-19	-4.40445e-10	-1.16932	4.62264e-14	-4.40445e-10	-1.12518	0.000123536	-4.40445e-10	-1.18572
21949399	chr9:21949399:T:G	5.92964e-19	-4.40445e-10	0.0102277	1.57993e-13	-4.40445e-10	0.103819	0.000378965	-4.40445e-10	-0.0648042
21949488	chr9:21949488:C:T	1.87558e-19	-4.40445e-10	-1.14082	4.2742e-14	-4.40445e-10	-1.20355	0.000126152	-4.40445e-10	-1.16476
21949528	chr9:21949528:T:G	4.88879e-20	-2.1284	-0.356974	7.68967e-09	10.391	0.505639	2.91881e-05	-2.22044	-0.408048
21949529	chr9:21949529:T:A	4.75077e-20	-2.13509	-0.378927	6.92404e-09	10.3168	0.474989	2.85063e-05	-2.22311	-0.429012
21950447	chr9:21950447:C:T	3.20428e-20	-2.23623	-0.6716	9.95735e-14	0.170285	-0.528119	1.94697e-05	-2.23836	-0.79503
21950453	chr9:21950453:T:C	2.53975e-20	-1.94807	-1.19218	2.03236e-09	9.84137	-0.275391	1.90667e-05	-1.85829	-1.19602
21950510	chr9:21950510:G:C	3.59364e-19	-4.40445e-10	-0.49057	6.46023e-14	-4.40445e-10	-0.79048	0.000222026	-4.40445e-10	-0.599453
21950669	chr9:21950669:C:T	2.23716e-20	-2.23673	-1.03038	5.52368e-14	-1.20913	0.262028	1.53667e-05	-2.23185	-1.0382
21950781	chr9:21950781:A:T	2.89853e-20	-1.99563	-1.01249	1.26101e-13	0.809491	-0.931139	2.02447e-05	-1.98992	-1.00444
21950783	chr9:21950783:A:G	1.9192e-20	-2.23446	-1.18595	1.66649e-05	19.4116	-0.833775	1.31341e-05	-2.22088	-1.20616
21950880	chr9:21950880:G:A	1.90059e-20	-2.23646	-1.19369	1.87386e-05	19.5621	-0.866973	1.30349e-05	-2.22521	-1.20941
21950961	chr9:21950961:A:T	8.25091e-19	-4.40445e-10	0.340589	2.19649e-13	-4.40445e-10	0.4333	0.00058827	-4.40445e-10	0.374939
21951176	chr9:21951176:A:G	7.72442e-20	-2.02793	-2.57401e-10	1.5383e-14	-2.22547	-2.57401e-10	5.96765e-05	-1.91331	-2.57401e-10
21952815	chr9:21952815:A:G	1.75473e-19	-4.40445e-10	-1.20742	4.28273e-14	-4.40445e-10	-1.20155	0.000120464	-4.40445e-10	-1.21089
21952825	chr9:21952825:A:T	2.97625e-20	-1.82196	-1.15969	1.16668e-14	-1.29594	-1.20604	1.96068e-05	-1.82827	-1.1981
21952921	chr9:21952921:C:T	1.91331e-19	-4.40445e-10	-1.1209	4.61135e-14	-4.40445e-10	-1.12762	0.000138102	-4.40445e-10	-1.07426
21952927	chr9:21952927:C:T	2.56324e-20	-2.23436	-0.896687	4.18264e-05	19.7423	-0.244258	1.58152e-05	-2.23343	-1.00785
21953100	chr9:21953100:G:A	9.89264e-20	-1.78053	-2.57401e-10	1.86921e-14	-2.03063	-2.57401e-10	7.3976e-05	-1.69851	-2.57401e-10
21953138	chr9:21953138:G:A	3.48034e-20	-2.1967	-0.628492	1.45837e-09	9.17487	0.0592351	2.21986e-05	-2.23366	-0.668562
21953323	chr9:21953323:A:T	3.12718e-20	-2.23541	-0.696781	1.06925e-13	-1.21353	0.926925	2.07545e-05	-2.22948	-0.74001
21954072	chr9:21954072:G:T	1.79147e-19	-4.40445e-10	-1.1867	4.25372e-14	-4.40445e-10	-1.20835	0.000129876	-4.40445e-10	-1.13567
21954654	chr9:21954654:C:T	7.74284e-20	-2.02555	-2.57401e-10	4.00026e-14	-1.26979	-2.57401e-10	6.53325e-05	-1.82276	-2.57401e-10
21955117	chr9:21955117:C:T	2.40795e-19	-4.40445e-10	-0.890959	7.76498e-14	-4.40445e-10	-0.606521	0.000177976	-4.40445e-10	-0.8206
21955196	chr9:21955196:G:A	8.61271e-20	-1.91908	-2.57401e-10	3.07292e-14	-1.53352	-2.57401e-10	5.81465e-05	-1.93928	-2.57401e-10
21955670	chr9:21955670:G:A	3.5691e-20	-2.18892	-0.611093	1.73021e-09	9.31914	0.0858843	2.25581e-05	-2.23586	-0.650296
21956079	chr9:21956079:A:G	1.8782e-20	-2.23265	-1.20935	8.2959e-05	20.354	-0.171145	1.28816e-05	-2.23856	-1.20788
21956083	chr9:21956083:A:C	1.89625e-19	-4.40445e-10	-1.12985	4.38085e-14	-4.40445e-10	-1.1789	0.000130249	-4.40445e-10	-1.1328
21956219	chr9:21956219:A:G	1.84887e-19	-4.40445e-10	-1.15516	4.80842e-14	-4.40445e-10	-1.08578	0.000127005	-4.40445e-10	-1.15802
21956231	chr9:21956231:C:T	1.86062e-19	-4.40445e-10	-1.14883	4.33736e-14	-4.40445e-10	-1.18888	0.000137864	-4.40445e-10	-1.07598
21956284	chr9:21956284:A:G	2.39886e-18	-4.40445e-10	1.40784	2.27315e-13	-4.40445e-10	0.467609	0.0009044	-4.40445e-10	0.805025
21956471	chr9:21956471:A:G	4.3488e-20	-1.86326	-0.739157	4.07681e-10	8.96572	-1.00621	3.36395e-05	-1.77233	-0.714219
21956493	chr9:21956493:G:A	4.09309e-20	-2.07006	-0.592957	2.76124e-11	6.34002	-1.07273	2.70969e-05	-2.06046	-0.642366
21957115	chr9:21957115:A:G	3.26247e-19	-4.40445e-10	-0.587251	6.00978e-14	-4.40445e-10	-0.862756	0.000203881	-4.40445e-10	-0.684712
21958525	chr9:21958525:T:C	1.98707e-20	-2.18956	-1.1961	2.24843e-14	-0.634629	-1.21129	1.36464e-05	-2.23315	-1.15562
21959752	chr9:21959752:T:C	2.04624e-20	-2.23837	-1.11795	5.85906e-11	6.77371	-0.754109	1.59352e-05	-2.11668	-1.11704
21959861	chr9:21959861:G:A	1.82971e-19	-4.40445e-10	-1.16558	4.26892e-14	-4.40445e-10	-1.20478	0.000133158	-4.40445e-10	-1.11071
21960198	chr9:21960198:C:T	2.83028e-19	-4.40445e-10	-0.72936	4.82501e-14	-4.40445e-10	-1.08233	0.00018487	-4.40445e-10	-0.782595
21961228	chr9:21961228:A:T	2.95091e-20	-2.22284	-0.767366	2.68071e-10	7.63304	-0.0927668	2.06451e-05	-2.22606	-0.748713
21961604	chr9:21961604:G:T	3.01544e-20	-1.76572	-1.20286	1.32842e-14	-1.20677	-1.16539	2.05369e-05	-1.76917	-1.21086
21962017	chr9:21962017:ATGTTGT:A	4.92477e-20	-1.94652	-0.531526	2.80134e-09	8.79339	1.09349	3.20264e-05	-1.90878	-0.626907
21962025	chr9:21962025:AG:A	4.93386e-20	-1.94914	-0.527064	2.77124e-09	8.77463	1.10144	3.20639e-05	-1.91168	-0.622836
21962302	chr9:21962302:C:T	2.96493e-20	-2.15767	-0.827795	1.37932e-14	-1.96451	-0.370048	2.10544e-05	-2.16749	-0.78765
21962823	chr9:21962823:G:T	3.10174e-19	-4.40445e-10	-0.637773	8.22497e-14	-4.40445e-10	-0.548971	0.000208901	-4.40445e-10	-0.660388
21962978	chr9:21962978:ATTGT:A	4.09942e-19	-4.40445e-10	-0.358891	1.17317e-13	-4.40445e-10	-0.193851	0.000269053	-4.40445e-10	-0.407339
21964169	chr9:21964169:T:A	7.77383e-19	-4.40445e-10	0.281027	2.18685e-13	-4.40445e-10	0.428904	0.00055322	-4.40445e-10	0.313508
21964464	chr9:21964464:T:A	4.57991e-20	-1.88331	-0.667334	1.60213e-13	0.664544	-0.546768	2.04486e-05	-2.17244	-0.811888
21965233	chr9:21965233:C:G	5.47861e-20	-1.76144	-0.610026	6.18563e-12	4.85241	-1.08116	3.78067e-05	-1.71368	-0.656085
21965338	chr9:21965338:C:A	1.75219e-19	-4.40445e-10	-1.20887	5.05882e-14	-4.40445e-10	-1.03501	0.000122777	-4.40445e-10	-1.19188
21965759	chr9:21965759:G:C	1.30799e-19	-1.50124	-2.57401e-10	5.85248e-14	-0.889279	-2.57401e-10	5.96171e-05	-1.91431	-2.57401e-10
21965960	chr9:21965960:TGACA:T	2.65667e-19	-4.40445e-10	-0.792663	4.88653e-14	-4.40445e-10	-1.06966	0.000172541	-4.40445e-10	-0.851611
21966222	chr9:21966222:G:A	4.50768e-20	-2.13356	-0.432973	1.24899e-12	2.4087	-0.237346	2.96276e-05	-2.04192	-0.571621
21966528	chr9:21966528:C:G	7.41725e-20	-1.55635	-0.51216	7.60245e-08	12.0731	1.11477	5.36374e-05	-1.41685	-0.603149
21966550	chr9:21966550:C:T	4.09774e-19	-4.40445e-10	-0.3593	1.13387e-13	-4.40445e-10	-0.227923	0.000285372	-4.40445e-10	-0.348454
21967136	chr9:21967136:T:C	8.02309e-19	-4.40445e-10	0.312588	1.95973e-13	-4.40445e-10	0.319245	0.000466972	-4.40445e-10	0.144023
21967866	chr9:21967866:T:C	2.9867e-18	-4.40445e-10	1.62702	6.36172e-13	-4.40445e-10	1.49674	0.00297339	-4.40445e-10	1.99521
21968160	chr9:21968160:G:A	2.37661e-19	-4.40445e-10	-0.90406	5.92966e-14	-4.40445e-10	-0.876178	0.000149642	-4.40445e-10	-0.994
21968200	chr9:21968200:C:G	6.92247e-20	-1.26566	-0.871886	0.00010581	19.7534	0.67281	6.38867e-05	-0.935711	-0.909424
21970275	chr9:21970275:G:C	3.40339e-18	-4.40445e-10	1.75762	4.75418e-13	-4.40445e-10	1.20547	0.00192028	-4.40445e-10	1.55798
21970428	chr9:21970428:A:G	3.65569e-20	-1.61137	-1.16467	6.24273e-12	4.64763	-0.867189	2.65512e-05	-1.55599	-1.16718
21970980	chr9:21970980:C:A	4.65252e-19	-4.40445e-10	-0.232326	6.89111e-14	-4.40445e-10	-0.725913	0.000297502	-4.40445e-10	-0.306826
21971321	chr9:21971321:CTAAT:C	2.51386e-19	-4.40445e-10	-0.847918	5.81433e-14	-4.40445e-10	-0.89582	0.000183269	-4.40445e-10	-0.791295
21971353	chr9:21971353:A:G	2.34653e-19	-4.40445e-10	-0.9168	5.87993e-14	-4.40445e-10	-0.884599	0.00015346	-4.40445e-10	-0.968806
21972814	chr9:21972814:T:C	1.22091e-18	-4.40445e-10	0.732443	1.70653e-13	-4.40445e-10	0.180904	0.000741049	-4.40445e-10	0.605819
21973051	chr9:21973051:T:C	3.25259e-19	-4.40445e-10	-0.590283	5.09766e-14	-4.40445e-10	-1.02736	0.000211186	-4.40445e-10	-0.649508
21973372	chr9:21973372:G:C	1.47463e-18	-4.40445e-10	0.921257	2.0629e-13	-4.40445e-10	0.370553	0.000762362	-4.40445e-10	0.634174
21973401	chr9:21973401:C:T	4.34845e-19	-4.40445e-10	-0.299915	1.16905e-13	-4.40445e-10	-0.197365	0.000265111	-4.40445e-10	-0.4221
21973845	chr9:21973845:T:A	6.1178e-19	-4.40445e-10	0.0414665	1.4928e-13	-4.40445e-10	0.0470907	0.000362202	-4.40445e-10	-0.110044
21973858	chr9:21973858:T:C	3.5784e-19	-2.06294	1.56812	3.51353e-13	0.399914	0.503149	0.000202684	-2.11662	1.42602
21974219	chr9:21974219:A:G	2.0096e-20	-2.23265	-1.14174	1.25108e-13	0.967314	-1.09687	1.4682e-05	-2.14512	-1.1705
21974313	chr9:21974313:A:C	3.304e-19	-4.40445e-10	-0.574602	5.13059e-14	-4.40445e-10	-1.02092	0.000213876	-4.40445e-10	-0.636853
21974459	chr9:21974459:CTGT:C	3.55832e-19	-4.40445e-10	-0.500446	5.35161e-14	-4.40445e-10	-0.978747	0.000230564	-4.40445e-10	-0.561721
21974852	chr9:21974852:G:A	5.50813e-19	-4.40445e-10	-0.0635108	9.88304e-14	-4.40445e-10	-0.365325	0.000376552	-4.40445e-10	-0.0711913
21975018	chr9:21975018:C:T	2.15031e-20	-2.16434	-1.14237	9.13874e-09	11.9728	-0.903513	1.34874e-05	-2.2385	-1.162
21975320	chr9:21975320:T:A	7.26639e-20	-2.08906	-2.57401e-10	4.6372e-14	-1.12203	-2.57401e-10	5.66076e-05	-1.96611	-2.57401e-10
21975808	chr9:21975808:C:A	1.25096e-19	-1.54582	-2.57401e-10	6.67409e-14	-0.757911	-2.57401e-10	7.05377e-05	-1.7461	-2.57401e-10
21978359	chr9:21978359:A:T	2.07634e-19	-4.40445e-10	-1.03913	5.73422e-14	-4.40445e-10	-0.909694	0.000143958	-4.40445e-10	-1.03272
21978444	chr9:21978444:G:C	2.49935e-19	-4.40445e-10	-0.853705	4.45406e-14	-4.40445e-10	-1.16233	0.000163624	-4.40445e-10	-0.904678
21978980	chr9:21978980:C:T	2.3874e-20	-2.02822	-1.17389	4.91263e-08	13.407	-0.655814	1.39766e-05	-2.214	-1.15086
21979205	chr9:21979205:G:A	4.05311e-20	-1.61107	-1.06177	4.40907e-07	14.8652	0.0804564	3.45777e-05	-1.37193	-1.08711
21979243	chr9:21979243:G:T	6.18336e-19	-4.40445e-10	0.0521271	1.50702e-13	-4.40445e-10	0.0565751	0.000363463	-4.40445e-10	-0.106571
21980152	chr9:21980152:A:G	4.3464e-20	-1.63467	-0.968302	5.07748e-07	14.7581	0.328689	3.67617e-05	-1.39615	-1.00164
21980167	chr9:21980167:T:A	1.50321e-19	-1.36213	-2.57401e-10	6.20527e-14	-0.830745	-2.57401e-10	6.46012e-05	-1.83401	-2.57401e-10
21980195	chr9:21980195:C:CA	7.4338e-19	-4.40445e-10	0.236302	8.3257e-14	-4.40445e-10	-0.536798	0.000422272	-4.40445e-10	0.0434013
21980745	chr9:21980745:G:A	7.82132e-19	0.287118	-2.57401e-10	3.29957e-14	-1.46235	-2.57401e-10	0.000545976	0.300328	-2.57401e-10
21980898	chr9:21980898:G:A	2.37674e-20	-1.99515	-1.21144	9.54992e-15	-1.56595	-1.13625	1.61823e-05	-2.01237	-1.20596
21980900	chr9:21980900:A:G	2.41789e-20	-1.98044	-1.20898	1.01755e-14	-1.5382	-1.10055	1.6613e-05	-1.9981	-1.19397
21980903	chr9:21980903:G:A	2.30651e-20	-2.02508	-1.2115	9.08387e-15	-1.62033	-1.1319	1.57439e-05	-2.0412	-1.2046
21981584	chr9:21981584:G:A	1.76232e-19	-4.40445e-10	-1.2031	4.47594e-14	-4.40445e-10	-1.15743	0.000120535	-4.40445e-10	-1.21031
21981596	chr9:21981596:G:C	1.8132e-19	-4.40445e-10	-1.17464	4.24293e-14	-4.40445e-10	-1.21089	0.000121558	-4.40445e-10	-1.20186
21981636	chr9:21981636:T:TC	3.04225e-19	-0.657138	-2.57401e-10	2.8494e-14	-1.60904	-2.57401e-10	0.00021407	-0.635944	-2.57401e-10
21981847	chr9:21981847:T:A	2.57257e-19	-4.40445e-10	-0.824831	4.50124e-14	-4.40445e-10	-1.15179	0.000167854	-4.40445e-10	-0.879154
21983554	chr9:21983554:T:C	2.5951e-19	-4.40445e-10	-0.816109	4.51511e-14	-4.40445e-10	-1.14872	0.000169301	-4.40445e-10	-0.87057
21983915	chr9:21983915:T:C	4.44529e-20	-1.44589	-1.13458	2.94804e-12	4.23679	-1.20662	3.21141e-05	-1.40479	-1.12816
21984011	chr9:21984011:T:C	6.9387e-20	-2.13521	-2.57401e-10	3.48534e-13	0.895005	-2.57401e-10	4.93275e-05	-2.10377	-2.57401e-10
21984020	chr9:21984020:C:T	1.87903e-19	-4.40445e-10	-1.13898	4.44233e-14	-4.40445e-10	-1.16496	0.000125561	-4.40445e-10	-1.16945
21984332	chr9:21984332:G:A	2.24007e-19	-4.40445e-10	-0.96323	7.45787e-14	-4.40445e-10	-0.646875	0.000182636	-4.40445e-10	-0.79475
21984662	chr9:21984662:A:C	5.85658e-20	-1.60804	-0.696713	3.58298e-12	4.40407	-1.17885	5.5063e-05	-1.27308	-0.720687
21985577	chr9:21985577:C:A	2.05065e-18	-4.40445e-10	1.25101	1.97115e-13	-4.40445e-10	0.325055	0.000776337	-4.40445e-10	0.65234
21986848	chr9:21986848:T:A	1.89434e-20	-2.22746	-1.20599	0.344486	28.4505	0.0638654	1.29321e-05	-2.23344	-1.20909
21987440	chr9:21987440:G:C	2.28871e-19	-4.40445e-10	-0.941746	4.43311e-13	-4.40445e-10	1.13554	0.000153158	-4.40445e-10	-0.970779
21987473	chr9:21987473:C:T	5.61071e-19	-4.40445e-10	-0.0450576	3.43939e-13	-4.40445e-10	0.881734	0.000410502	-4.40445e-10	0.0151345
21987875	chr9:21987875:T:A	5.67321e-20	-1.43979	-0.896773	5.30056e-05	19.1438	0.5911	4.98224e-05	-1.15446	-0.939318
21987921	chr9:21987921:C:A	1.84256e-19	-4.40445e-10	-1.15858	4.38157e-14	-4.40445e-10	-1.17874	0.000130993	-4.40445e-10	-1.1271
21988671	chr9:21988671:A:C	1.45891e-18	-4.40445e-10	0.910538	2.14177e-13	-4.40445e-10	0.408072	0.000865323	-4.40445e-10	0.760855
21988897	chr9:21988897:C:T	5.81084e-20	-1.56737	-0.745222	4.15554e-05	18.4594	1.03214	4.93345e-05	-1.30314	-0.800487
21989478	chr9:21989478:T:C	3.97576e-20	-1.57561	-1.1165	4.83104e-12	4.71425	-1.19016	2.78809e-05	-1.54068	-1.13363
21990458	chr9:21990458:C:T	1.94128e-20	-2.22149	-1.18749	0.655152	28.8242	0.332953	1.32476e-05	-2.22879	-1.18964
21991372	chr9:21991372:C:T	2.44959e-20	-2.15764	-1.01875	2.30028e-08	12.5263	-0.533895	1.5502e-05	-2.23795	-1.02332
21991753	chr9:21991753:C:G	2.58574e-20	-1.91082	-1.21149	1.08452e-14	-1.44174	-1.13326	1.75192e-05	-1.93437	-1.20458
21992853	chr9:21992853:C:A	1.98901e-20	-2.20693	-1.17775	7.30151e-15	-2.00814	-0.962512	1.46629e-05	-2.21299	-1.10394
21993049	chr9:21993049:G:A	2.4342e-20	-2.1842	-0.998507	7.05085e-15	-1.81043	-1.19515	1.56064e-05	-2.15779	-1.09677
21993965	chr9:21993965:T:C	3.9807e-20	-1.87246	-0.818406	9.53606e-12	5.19058	-0.986472	2.66092e-05	-1.85809	-0.862899
21995045	chr9:21995045:T:G	4.56205e-19	-0.251963	-2.57401e-10	3.67957e-14	-1.35335	-2.57401e-10	0.000310746	-0.263271	-2.57401e-10
21995883	chr9:21995883:C:T	1.46685e-18	-0.429765	1.34573	1.44673e-13	-1.72778	1.74353	0.000217233	-1.4997	0.878429
21995942	chr9:21995942:T:A	3.47614e-19	-1.38674	0.862925	1.71702e-09	8.56587	0.8315	0.000128087	-1.65735	0.50781
21996781	chr9:21996781:G:A	9.87754e-20	-1.85724	0.0751867	8.1382e-15	-2.14563	-0.716532	4.89151e-05	-1.84751	-0.264653
21996864	chr9:21996864:G:A	9.49373e-20	-1.88101	0.0593176	7.96139e-15	-2.15718	-0.726948	4.70849e-05	-1.87159	-0.278703
21996987	chr9:21996987:C:T	2.23878e-19	-4.40445e-10	-0.963806	5.07683e-14	-4.40445e-10	-1.03146	0.000171728	-4.40445e-10	-0.856333
21997016	chr9:21997016:T:A	4.19434e-19	0.68687	-1.02287	3.87393e-12	4.30945	-1.00616	4.30976e-05	-1.15111	-1.08767
21997724	chr9:21997724:T:C	3.92483e-19	-4.40445e-10	-0.402412	5.61686e-14	-4.40445e-10	-0.930372	0.000212363	-4.40445e-10	-0.643951
21998036	chr9:21998036:G:A	2.92182e-19	-1.54889	0.851361	3.12616e-09	9.17268	0.823904	0.000123458	-1.67497	0.488618
21998140	chr9:21998140:T:G	5.46978e-20	-1.80653	-0.566556	2.27485e-09	9.2439	0.434793	3.96754e-05	-1.74566	-0.57586
21998758	chr9:21998758:C:G	5.63766e-20	-1.51384	-0.829013	2.42868e-14	-0.93323	-0.835565	1.77519e-05	-2.21039	-0.915366
21998892	chr9:21998892:AAC:A	4.03056e-19	-1.38014	1.00431	2.10425e-09	8.63708	0.963662	0.00014899	-1.61115	0.612786
21999584	chr9:21999584:G:T	1.02049e-18	-4.40445e-10	0.553133	2.3332e-13	-4.40445e-10	0.493681	0.000571505	-4.40445e-10	0.346026
21999801	chr9:21999801:C:T	3.31145e-19	-1.36271	0.790359	1.74521e-09	8.68055	0.733099	0.000125307	-1.59692	0.425443
22000248	chr9:22000248:T:C	3.14983e-19	-1.32801	0.705621	1.833e-09	8.81054	0.652193	0.00011963	-1.56633	0.348483
22000771	chr9:22000771:C:G	9.82612e-20	-1.8897	0.102421	8.15929e-15	-2.1609	-0.698671	4.85027e-05	-1.88	-0.240631
22000842	chr9:22000842:G:A	3.95119e-19	-1.28503	0.889308	2.68179e-09	8.99425	0.849009	0.000146536	-1.52349	0.508513
22000960	chr9:22000960:C:G	1.48588e-18	-4.40445e-10	0.928854	1.60571e-13	-4.40445e-10	0.120005	0.000630077	-4.40445e-10	0.443595
22002317	chr9:22002317:T:C	9.85285e-20	-1.93223	0.147667	8.25804e-15	-2.17983	-0.667712	4.85027e-05	-1.92189	-0.198734
22002865	chr9:22002865:T:C	9.16011e-20	-1.88488	0.0274138	7.83086e-15	-2.15855	-0.742106	4.58815e-05	-1.87451	-0.301672
22003368	chr9:22003368:G:A	2.13091e-19	0.156545	-1.16973	1.98179e-14	-0.842547	-1.1296	5.1123e-05	-0.927311	-1.1407
22003522	chr9:22003522:G:T	2.38768e-19	-4.40445e-10	-0.899414	8.26136e-14	-4.40445e-10	-0.544555	0.000200068	-4.40445e-10	-0.703592
22003791	chr9:22003791:T:C	1.75638e-19	-4.40445e-10	-1.20648	4.31117e-14	-4.40445e-10	-1.19494	0.000120392	-4.40445e-10	-1.21149
22005331	chr9:22005331:T:G	1.04185e-18	-4.40445e-10	0.573852	2.95762e-13	-4.40445e-10	0.730824	0.000684861	-4.40445e-10	0.526969
22005494	chr9:22005494:G:C	9.1956e-20	-1.8536	-2.57401e-10	3.35436e-14	-1.44588	-2.57401e-10	6.13503e-05	-1.88565	-2.57401e-10
22006044	chr9:22006044:G:A	1.84443e-19	-4.40445e-10	-1.15756	4.69017e-14	-4.40445e-10	-1.11068	0.000126893	-4.40445e-10	-1.1589
22006274	chr9:22006274:G:T	6.41035e-20	-1.81437	-0.400033	2.77058e-09	9.18032	0.695515	4.67141e-05	-1.75276	-0.40544
22006349	chr9:22006349:C:T	1.46876e-19	-1.38446	-0.00085785	6.90629e-10	8.50254	-0.0159139	6.39741e-05	-1.61467	-0.229105
22006501	chr9:22006501:T:C	1.84628e-19	-4.40445e-10	-1.15656	4.25517e-14	-4.40445e-10	-1.20801	0.00012045	-4.40445e-10	-1.21101
22007188	chr9:22007188:C:T	1.02106e-19	-1.25155	-0.49735	2.03915e-14	-1.51555	-0.428062	5.20508e-05	-1.55899	-0.491036
22007331	chr9:22007331:C:A	8.34833e-19	0.352326	-2.57401e-10	2.27529e-14	-1.83404	-2.57401e-10	0.000130241	-1.13286	-2.57401e-10
22007772	chr9:22007772:A:G	2.35756e-19	-4.40445e-10	-0.912107	5.86843e-14	-4.40445e-10	-0.886558	0.000156894	-4.40445e-10	-0.946675
22008027	chr9:22008027:G:T	5.90433e-20	-1.85572	-0.440915	6.18399e-09	10.0252	0.653556	4.70708e-05	-1.70463	-0.445967
22008112	chr9:22008112:A:C	2.19216e-19	-4.40445e-10	-0.984848	7.29939e-14	-4.40445e-10	-0.668354	0.000180238	-4.40445e-10	-0.80797
22008505	chr9:22008505:A:T	9.83248e-20	-1.91178	0.125148	8.22905e-15	-2.17073	-0.680329	4.85656e-05	-1.9014	-0.217931
22009338	chr9:22009338:G:T	5.04588e-19	-4.40445e-10	-0.151164	1.15506e-13	-4.40445e-10	-0.209407	0.000446688	-4.40445e-10	0.0996128
22009699	chr9:22009699:G:C	1.68292e-19	-0.0410942	-1.20811	1.57844e-14	-1.00738	-1.19233	3.48244e-05	-1.2558	-1.19612
22009961	chr9:22009961:G:A	1.86952e-19	-4.40445e-10	-1.14406	5.31803e-14	-4.40445e-10	-0.985042	0.000133757	-4.40445e-10	-1.10622
22010413	chr9:22010413:A:G	1.27804e-19	-1.59022	0.0658094	4.22339e-13	0.491484	0.595596	8.74696e-05	-1.62221	0.0912525
22010682	chr9:22010682:G:A	6.26884e-20	-2.23673	-2.57401e-10	6.56537e-14	-0.774336	-2.57401e-10	4.48559e-05	-2.19879	-2.57401e-10
22011014	chr9:22011014:G:A	8.17662e-19	-4.40445e-10	0.331544	1.30605e-13	-4.40445e-10	-0.0865521	0.000530908	-4.40445e-10	0.272341
22011015	chr9:22011015:C:A	8.17662e-19	-4.40445e-10	0.331544	1.30605e-13	-4.40445e-10	-0.0865521	0.000530908	-4.40445e-10	0.272341
22011084	chr9:22011084:G:C	7.72726e-20	-2.02757	-2.57401e-10	1.55274e-14	-2.21613	-2.57401e-10	4.49046e-05	-2.19771	-2.57401e-10
22011396	chr9:22011396:C:T	1.02052e-18	-4.40445e-10	0.553163	2.33665e-13	-4.40445e-10	0.495159	0.000571693	-4.40445e-10	0.346354
22011478	chr9:22011478:A:G	1.75045e-19	-1.35416	0.144297	3.02427e-13	0.0600356	0.693075	0.000119087	-1.39903	0.176635
22011643	chr9:22011643:G:A	3.18215e-18	2.87489	-1.18448	3.72056e-14	-0.205993	-1.13628	0.00014517	0.124265	-1.1486
22011911	chr9:22011911:T:C	1.85767e-19	-4.40445e-10	-1.15041	4.32989e-14	-4.40445e-10	-1.1906	0.000123184	-4.40445e-10	-1.18857
22012052	chr9:22012052:T:C	9.46101e-20	-1.69802	-0.127116	9.82868e-14	0.26068	-0.63152	6.26691e-05	-1.63583	-0.228544
22012230	chr9:22012230:G:A	7.85104e-20	-1.96224	-0.049431	7.43067e-15	-2.18726	-0.765857	4.11007e-05	-1.9417	-0.344522
22012423	chr9:22012423:G:A	7.62751e-19	-1.10114	1.36316	4.38402e-14	-2.21224	1.03406	0.000276621	-1.66113	1.28153
22012442	chr9:22012442:C:T	7.31898e-20	-1.717	-0.364847	4.66423e-09	9.65666	0.740042	5.30351e-05	-1.65127	-0.380022
22012458	chr9:22012458:C:T	1.76006e-19	-4.40445e-10	-1.20439	4.30623e-14	-4.40445e-10	-1.19608	0.000120403	-4.40445e-10	-1.2114
22012567	chr9:22012567:C:T	3.02484e-19	-4.40445e-10	-0.662876	5.12841e-14	-4.40445e-10	-1.02135	0.000237564	-4.40445e-10	-0.53181
22013064	chr9:22013064:A:G	1.05042e-18	0.582042	-2.57401e-10	2.29517e-10	7.385	-2.57401e-10	0.00170777	1.4407	-2.57401e-10
22013412	chr9:22013412:G:T	1.27184e-19	-1.7021	0.172828	5.98094e-14	-1.16256	0.29499	4.83063e-05	-2.12723	0.00254098
22013432	chr9:22013432:C:T	1.90341e-19	-4.40445e-10	-1.12609	4.45136e-14	-4.40445e-10	-1.16293	0.00012576	-4.40445e-10	-1.16787
22013806	chr9:22013806:C:T	1.26234e-19	-1.74413	0.207367	6.55529e-14	-1.10386	0.327992	4.88848e-05	-2.1459	0.0331225
22013816	chr9:22013816:A:G	2.10491e-19	-4.40445e-10	-1.02546	7.37108e-14	-4.40445e-10	-0.658581	0.000174168	-4.40445e-10	-0.84223
22014048	chr9:22014048:G:A	9.04827e-19	-4.40445e-10	0.432838	2.07181e-13	-4.40445e-10	0.374863	0.000509766	-4.40445e-10	0.231705
22014525	chr9:22014525:T:C	2.61247e-19	-4.40445e-10	-0.809439	4.57629e-14	-4.40445e-10	-1.13526	0.000153663	-4.40445e-10	-0.967485
22015437	chr9:22015437:G:A	1.91809e-19	-4.40445e-10	-1.11841	5.55696e-14	-4.40445e-10	-0.941094	0.000137814	-4.40445e-10	-1.07634
22015591	chr9:22015591:A:G	3.17128e-19	-4.40445e-10	-0.615601	6.11876e-14	-4.40445e-10	-0.844785	0.000205128	-4.40445e-10	-0.678612
22015676	chr9:22015676:T:C	3.32533e-19	-4.40445e-10	-0.568166	7.44057e-14	-4.40445e-10	-0.649198	0.0002402	-4.40445e-10	-0.520777
22015998	chr9:22015998:C:T	8.25176e-19	1.51148	-1.17079	2.97761e-14	-0.441304	-1.12372	7.65344e-05	-0.532825	-1.13168
22016174	chr9:22016174:C:T	2.96174e-19	-4.40445e-10	-0.683958	8.69121e-14	-4.40445e-10	-0.493833	0.00019233	-4.40445e-10	-0.743037
22016511	chr9:22016511:C:G	1.7614e-19	-0.190613	-1.01301	1.42619e-12	3.29628	-0.992243	2.5977e-05	-1.66324	-1.08179
22017102	chr9:22017102:G:T	1.43274e-19	-1.64979	0.239641	6.02231e-14	-1.22689	0.366218	5.25793e-05	-2.10075	0.060822
22017819	chr9:22017819:T:TTTTAGTA	1.87351e-19	-4.40445e-10	-1.14192	4.25163e-14	-4.40445e-10	-1.20884	0.000122096	-4.40445e-10	-1.19744
22017824	chr9:22017824:C:T	1.87585e-19	-4.40445e-10	-1.14067	4.25061e-14	-4.40445e-10	-1.20908	0.000122165	-4.40445e-10	-1.19687
22017837	chr9:22017837:C:A	9.01304e-19	-0.309259	0.738196	6.30913e-14	-1.73377	0.919621	0.000155937	-1.48288	0.530086
22018620	chr9:22018620:T:C	3.32977e-19	-4.40445e-10	-0.566831	7.44969e-14	-4.40445e-10	-0.647973	0.000240527	-4.40445e-10	-0.519415
22018782	chr9:22018782:T:A	2.03819e-19	-1.70182	0.644146	9.87538e-14	-1.16462	0.798518	7.47444e-05	-2.12624	0.438063
22019130	chr9:22019130:A:G	1.10253e-19	-0.460728	-1.2114	1.54517e-14	-1.01284	-1.20817	2.77301e-05	-1.47106	-1.20866
22019157	chr9:22019157:T:C	4.74819e-20	-1.59147	-0.923088	1.9932e-14	-1.03926	-0.927149	1.61414e-05	-2.22378	-0.997082
22019318	chr9:22019318:C:T	1.75204e-19	-4.40445e-10	-1.20896	4.24101e-14	-4.40445e-10	-1.21134	0.00012247	-4.40445e-10	-1.19438
22019674	chr9:22019674:G:C	1.22215e-19	-0.357758	-1.21136	1.68751e-14	-0.927686	-1.2052	2.95614e-05	-1.41	-1.20578
22019733	chr9:22019733:A:G	3.70904e-19	-0.849495	0.390532	6.42376e-14	-1.34994	0.553796	7.94097e-05	-1.84752	0.219897
22020307	chr9:22020307:T:G	3.32977e-19	-4.40445e-10	-0.566831	7.44969e-14	-4.40445e-10	-0.647973	0.000240527	-4.40445e-10	-0.519415
22020494	chr9:22020494:G:A	5.6601e-19	-0.734219	0.697925	6.32819e-14	-1.67405	0.862919	0.000115763	-1.75341	0.502706
22020516	chr9:22020516:T:C	1.96793e-19	-4.40445e-10	-1.09275	4.24848e-14	-4.40445e-10	-1.20958	0.000139707	-4.40445e-10	-1.0627
22020758	chr9:22020758:T:C	3.0411e-20	-1.754	-1.2061	5.60419e-15	-2.13524	-1.09998	2.47881e-05	-1.62129	-1.17059
22021426	chr9:22021426:A:G	8.54e-20	-1.40453	-0.52303	1.6183e-14	-1.66996	-0.504807	4.45894e-05	-1.66249	-0.542263
22021738	chr9:22021738:G:C	5.03384e-18	-0.535707	2.68474	5.27811e-13	-1.64789	2.9579	0.000937418	-1.54444	2.38532
22021807	chr9:22021807:G:A	3.48396e-19	-4.40445e-10	-0.521566	7.73492e-14	-4.40445e-10	-0.610399	0.000251441	-4.40445e-10	-0.475039
22022377	chr9:22022377:C:T	2.21325e-18	2.45976	-1.13245	4.6166e-14	-0.0570026	-1.06948	0.000228113	0.516645	-1.08905
22022602	chr9:22022602:C:G	2.08184e-19	-4.40445e-10	-1.03648	5.01912e-14	-4.40445e-10	-1.04289	0.000137646	-4.40445e-10	-1.07756
22022782	chr9:22022782:A:G	1.83625e-19	-4.40445e-10	-1.16201	4.53564e-14	-4.40445e-10	-1.14418	0.000122263	-4.40445e-10	-1.19608
22023806	chr9:22023806:T:G	2.4689e-19	-4.40445e-10	-0.865963	8.66817e-14	-4.40445e-10	-0.496487	0.000208732	-4.40445e-10	-0.661196
22023850	chr9:22023850:T:A	1.78338e-19	-4.40445e-10	-1.19122	4.26196e-14	-4.40445e-10	-1.20641	0.000122564	-4.40445e-10	-1.19362
22024024	chr9:22024024:A:T	9.81662e-19	-0.635895	1.15024	1.16564e-13	-1.59463	1.39434	0.000218882	-1.60648	0.992765
22024213	chr9:22024213:G:A	4.17784e-18	-4.40445e-10	1.96264	3.46991e-13	-4.40445e-10	0.890568	0.00143375	-4.40445e-10	1.2658
22024340	chr9:22024340:G:A	1.95564e-19	-4.40445e-10	-1.09902	4.24391e-14	-4.40445e-10	-1.21066	0.000125196	-4.40445e-10	-1.17237
22024667	chr9:22024667:G:A	1.88132e-19	-4.40445e-10	-1.13776	4.43698e-14	-4.40445e-10	-1.16617	0.000129264	-4.40445e-10	-1.14039
22024906	chr9:22024906:T:G	1.76424e-19	-4.40445e-10	-1.20201	4.35054e-14	-4.40445e-10	-1.18585	0.000120414	-4.40445e-10	-1.21131
22024925	chr9:22024925:C:A	1.76769e-19	-4.40445e-10	-1.20006	4.24559e-14	-4.40445e-10	-1.21026	0.000121552	-4.40445e-10	-1.2019
22024967	chr9:22024967:A:G	1.88908e-19	-1.6472	0.513549	8.21491e-14	-1.20934	0.65915	6.79025e-05	-2.09317	0.308999
22025241	chr9:22025241:C:G	1.90276e-19	-1.62687	0.500434	7.89501e-14	-1.23536	0.645447	6.77426e-05	-2.0831	0.29657
22025494	chr9:22025494:G:A	3.02864e-19	-1.96494	1.30332	3.94423e-14	-2.20324	0.919353	0.000157833	-2.12506	1.18435
22025886	chr9:22025886:C:T	6.23591e-20	-1.77168	-0.47032	3.10084e-09	9.40714	0.58131	4.50794e-05	-1.70788	-0.48594
22026078	chr9:22026078:T:C	1.59332e-19	-0.0944169	-1.2095	2.06691e-14	-0.73148	-1.19861	3.62562e-05	-1.21165	-1.19999
22026226	chr9:22026226:C:A	1.82574e-19	-4.40445e-10	-1.16775	4.59493e-14	-4.40445e-10	-1.13119	0.000122296	-4.40445e-10	-1.1958
22026484	chr9:22026484:A:G	5.42811e-20	-1.48766	-0.893067	1.01753e-14	-1.7622	-0.876569	2.96356e-05	-1.72817	-0.885099
22027403	chr9:22027403:G:A	4.54582e-19	0.935168	-1.1907	3.63904e-14	-0.199807	-1.16462	7.89945e-05	-0.462465	-1.1704
22027552	chr9:22027552:C:T	6.01607e-20	-1.83779	-0.440097	7.75006e-09	10.2529	0.65161	4.70041e-05	-1.70142	-0.450595
22028213	chr9:22028213:CAT:C	3.5989e-19	0.70712	-1.19623	3.00969e-14	-0.38111	-1.1732	6.62561e-05	-0.630298	-1.17842
22028407	chr9:22028407:C:A	1.34515e-19	-0.5402	-0.933031	2.94361e-12	3.91254	-0.883882	3.16359e-05	-1.5534	-0.994555
22028852	chr9:22028852:A:G	1.96414e-19	-4.40445e-10	-1.09468	6.79512e-14	-4.40445e-10	-0.739939	0.000163814	-4.40445e-10	-0.903516
22028930	chr9:22028930:T:C	1.15219e-18	-4.40445e-10	0.67451	2.63395e-13	-4.40445e-10	0.614924	0.000641221	-4.40445e-10	0.461127
22029081	chr9:22029081:G:A	3.90537e-19	0.792676	-1.20006	3.20036e-14	-0.3135	-1.17938	7.01649e-05	-0.567264	-1.18414
22029446	chr9:22029446:G:A	3.26976e-19	-1.68357	1.09855	1.90363e-13	-1.0083	1.2985	0.000126902	-2.07825	0.919417
22029548	chr9:22029548:T:C	2.99148e-19	0.51105	-1.18502	2.68064e-14	-0.514032	-1.15606	5.83989e-05	-0.772737	-1.16221
22030028	chr9:22030028:C:T	4.56957e-19	-1.23096	0.980645	1.07722e-13	-1.44692	1.16774	0.000131115	-1.85121	0.725038
22030439	chr9:22030439:A:G	1.2544e-19	-1.86368	0.320602	9.36765e-09	9.8285	1.26554	9.17935e-05	-1.73429	0.251581
22031006	chr9:22031006:G:A	2.25773e-19	0.199229	-1.15461	1.55315e-14	-1.10844	-1.10742	4.58976e-05	-1.05353	-1.12231
22031053	chr9:22031053:G:A	2.98208e-19	-4.40445e-10	-0.677113	4.84071e-14	-4.40445e-10	-1.07908	0.000167527	-4.40445e-10	-0.881103
22031982	chr9:22031982:A:G	1.20532e-18	-4.40445e-10	0.719598	2.75341e-13	-4.40445e-10	0.659281	0.000668951	-4.40445e-10	0.503464
22032120	chr9:22032120:A:G	7.73101e-19	-1.52923	1.80473	3.21316e-13	-1.26153	2.07523	0.000262925	-1.97817	1.54779
22032794	chr9:22032794:T:C	1.53509e-19	-1.34077	-0.00037831	1.07588e-14	-1.84842	-0.734581	4.58694e-05	-1.87693	-0.299516
22032842	chr9:22032842:T:C	7.59025e-20	-1.35908	-0.686373	1.31829e-14	-1.66116	-0.718651	3.70325e-05	-1.66811	-0.722335
22032885	chr9:22032885:A:G	5.95363e-19	-4.40445e-10	0.0142661	8.07487e-14	-4.40445e-10	-0.567388	0.000374075	-4.40445e-10	-0.0777921
22032988	chr9:22032988:T:A	1.8917e-19	-4.40445e-10	-1.13226	4.5742e-14	-4.40445e-10	-1.13571	0.000126882	-4.40445e-10	-1.15899
22033825	chr9:22033825:C:T	5.34908e-20	-1.77057	-0.624822	2.32437e-09	9.35952	0.340712	3.87282e-05	-1.70962	-0.636057
22033993	chr9:22033993:C:T	1.82083e-19	-4.40445e-10	-1.17044	4.27663e-14	-4.40445e-10	-1.20298	0.000120406	-4.40445e-10	-1.21138
22034720	chr9:22034720:G:A	6.95476e-19	-1.64517	1.81486	3.83588e-13	-1.09409	2.08492	0.000245341	-2.06239	1.56279
22035580	chr9:22035580:G:A	6.26297e-20	-2.23767	-2.57401e-10	6.28402e-14	-0.818134	-2.57401e-10	4.50804e-05	-2.1938	-2.57401e-10
22036056	chr9:22036056:G:A	6.25812e-20	-2.23844	-2.57401e-10	6.03475e-14	-0.858611	-2.57401e-10	4.54306e-05	-2.18606	-2.57401e-10
22036113	chr9:22036113:G:T	1.63334e-19	-0.167609	-1.1115	1.17268e-14	-1.33378	-1.16307	3.46144e-05	-1.3006	-1.15737
22036253	chr9:22036253:ATGCT:A	1.18642e-19	-1.5988	-2.57401e-10	1.19361e-12	2.12601	-2.57401e-10	0.000116262	-1.24641	-2.57401e-10
22036368	chr9:22036368:C:T	2.86289e-19	0.318952	-1.03686	1.75678e-14	-0.991955	-1.10071	5.05611e-05	-0.97623	-1.10284
22036725	chr9:22036725:A:G	1.75224e-19	-4.40445e-10	-1.20884	4.54422e-14	-4.40445e-10	-1.14229	0.000121071	-4.40445e-10	-1.20587
22037072	chr9:22037072:T:A	8.80291e-20	-1.63184	-0.265401	3.04365e-13	0.567623	0.191876	6.05892e-05	-1.64963	-0.248497
22037198	chr9:22037198:C:T	1.76866e-19	-4.40445e-10	-1.19951	4.24058e-14	-4.40445e-10	-1.21145	0.000121147	-4.40445e-10	-1.20524
22037442	chr9:22037442:C:T	2.50471e-19	-4.40445e-10	-0.851562	8.84099e-14	-4.40445e-10	-0.476746	0.00021193	-4.40445e-10	-0.645992
22038434	chr9:22038434:T:C	1.75353e-19	-4.40445e-10	-1.20811	4.31719e-14	-4.40445e-10	-1.19354	0.000120483	-4.40445e-10	-1.21074
22039427	chr9:22039427:C:T	8.84484e-20	-1.6486	-0.243889	3.18462e-13	0.588039	0.216736	6.06495e-05	-1.67337	-0.22377
22040291	chr9:22040291:T:C	6.80031e-19	-4.40445e-10	0.147233	7.94261e-14	-4.40445e-10	-0.583903	0.000329331	-4.40445e-10	-0.205184
22041999	chr9:22041999:C:G	2.68763e-20	-2.23574	-0.84792	7.19607e-13	1.73645	-0.116477	1.85495e-05	-2.23641	-0.845394
22042086	chr9:22042086:C:T	1.16179e-18	-4.40445e-10	0.682814	2.65985e-13	-4.40445e-10	0.624711	0.000649043	-4.40445e-10	0.473251
22042087	chr9:22042087:G:A	1.78129e-19	-4.40445e-10	-1.1924	4.28472e-14	-4.40445e-10	-1.20109	0.000125841	-4.40445e-10	-1.16723
22042866	chr9:22042866:T:G	1.87033e-19	-4.40445e-10	-1.14362	4.52426e-14	-4.40445e-10	-1.14669	0.000125701	-4.40445e-10	-1.16834
22042978	chr9:22042978:C:T	3.00309e-19	-4.40445e-10	-0.670092	5.76626e-14	-4.40445e-10	-0.904121	0.000183362	-4.40445e-10	-0.790787
22043312	chr9:22043312:G:A	9.01982e-20	-1.8729	-2.57401e-10	3.27825e-14	-1.46884	-2.57401e-10	6.037e-05	-1.90176	-2.57401e-10
22043613	chr9:22043613:C:T	9.20656e-20	-0.710911	-1.14149	8.31677e-15	-1.75117	-1.08929	2.79339e-05	-1.56635	-1.10606
22043820	chr9:22043820:T:C	4.03142e-19	-1.37547	0.999853	1.24782e-13	-1.31052	1.17836	0.000122278	-1.95954	0.763598
22043927	chr9:22043927:A:G	1.9685e-19	0.118969	-1.21143	1.88778e-14	-0.813085	-1.20766	4.22795e-05	-1.049	-1.20895
22044060	chr9:22044060:G:A	4.55873e-19	-1.55452	1.30183	6.36627e-09	9.33217	1.37562	0.000201981	-1.6214	0.927322
22044123	chr9:22044123:C:T	4.93528e-20	-1.88395	-0.591956	4.08469e-09	9.8934	0.370629	3.88998e-05	-1.75408	-0.587181
22044298	chr9:22044298:C:T	6.53819e-19	-4.40445e-10	0.107925	1.85577e-13	-4.40445e-10	0.264742	0.000465893	-4.40445e-10	0.141709
22044787	chr9:22044787:G:A	1.11675e-19	-1.84276	0.183449	9.07826e-15	-2.12901	-0.623839	5.52448e-05	-1.82082	-0.169651
22044901	chr9:22044901:G:T	1.82507e-19	-4.40445e-10	-1.16812	4.28529e-14	-4.40445e-10	-1.20096	0.000121903	-4.40445e-10	-1.19902
22044905	chr9:22044905:A:G	1.06464e-19	-1.7071	-2.57401e-10	3.60656e-14	-1.37339	-2.57401e-10	5.78343e-05	-1.94466	-2.57401e-10
22045037	chr9:22045037:T:TG	1.78388e-19	-4.40445e-10	-1.19094	4.46733e-14	-4.40445e-10	-1.15935	0.000120811	-4.40445e-10	-1.20802
22045318	chr9:22045318:C:T	1.49735e-19	-0.163943	-1.20209	1.28372e-14	-1.22547	-1.18091	3.35012e-05	-1.30406	-1.1866
22045654	chr9:22045654:C:T	2.06599e-20	-2.23842	-1.10829	4.82031e-15	-2.23252	-1.15338	1.50884e-05	-2.2262	-1.06212
22046001	chr9:22046001:T:C	2.00025e-19	-4.40445e-10	-1.07646	5.97114e-14	-4.40445e-10	-0.869207	0.000140698	-4.40445e-10	-1.05563
22046023	chr9:22046023:A:T	1.83002e-19	-4.40445e-10	-1.16541	4.29463e-14	-4.40445e-10	-1.19878	0.000124797	-4.40445e-10	-1.17556
22046111	chr9:22046111:C:G	2.01576e-19	-4.40445e-10	-1.06874	5.1067e-14	-4.40445e-10	-1.02559	0.00013825	-4.40445e-10	-1.07319
22046650	chr9:22046650:A:C	2.33151e-19	-4.40445e-10	-0.923221	4.87633e-14	-4.40445e-10	-1.07175	0.000155041	-4.40445e-10	-0.958556
22046710	chr9:22046710:AG:A	1.05553e-19	-1.98903	0.273336	8.94927e-15	-2.19765	-0.569509	5.1021e-05	-1.97604	-0.0939715
22047438	chr9:22047438:C:T	1.96245e-19	-4.40445e-10	-1.09554	4.26685e-14	-4.40445e-10	-1.20527	0.000130444	-4.40445e-10	-1.13131
22047827	chr9:22047827:C:T	3.17335e-19	-4.40445e-10	-0.614946	5.99947e-14	-4.40445e-10	-0.864474	0.000192267	-4.40445e-10	-0.743361
22047855	chr9:22047855:T:C	9.44492e-20	-1.90951	0.0826654	8.21549e-15	-2.16207	-0.690636	4.71586e-05	-1.89058	-0.258154
22048392	chr9:22048392:C:T	1.23513e-19	-1.54543	-0.013123	4.62359e-14	-1.31081	0.185839	3.91976e-05	-2.01871	-0.314926
22048397	chr9:22048397:C:A	1.8046e-19	-4.40445e-10	-1.1794	4.93486e-14	-4.40445e-10	-1.05982	0.000125432	-4.40445e-10	-1.17048
22048415	chr9:22048415:G:A	2.55722e-19	-1.75547	0.92466	2.47079e-14	-2.23789	0.486281	0.000112081	-1.96833	0.685299
22048719	chr9:22048719:G:A	8.21614e-20	-2.01339	0.0471735	7.6591e-15	-2.20752	-0.715314	4.10025e-05	-1.99831	-0.290308
22049039	chr9:22049039:A:G	5.25987e-19	-4.40445e-10	-0.10963	7.38351e-14	-4.40445e-10	-0.656896	0.000331267	-4.40445e-10	-0.199322
22049341	chr9:22049341:A:G	1.87502e-19	-4.40445e-10	-1.14111	4.3187e-14	-4.40445e-10	-1.19319	0.000131741	-4.40445e-10	-1.12141
22049457	chr9:22049457:T:C	2.57833e-19	-0.822592	-2.57401e-10	2.54405e-14	-1.72239	-2.57401e-10	0.000189027	-0.760356	-2.57401e-10
22049657	chr9:22049657:G:A	3.05081e-19	-1.29329	0.638963	6.91248e-14	-1.50386	0.781047	8.30875e-05	-1.98786	0.405511
22049846	chr9:22049846:A:G	8.35017e-20	-1.98298	0.0329376	7.68375e-15	-2.1955	-0.724127	4.18856e-05	-1.96524	-0.302069
22049892	chr9:22049892:TA:T	1.22102e-19	-1.30591	-0.264141	2.67937e-14	-1.55295	-0.117617	3.60566e-05	-1.88704	-0.530118
22050613	chr9:22050613:G:A	1.99517e-19	-4.40445e-10	-1.07901	4.64593e-14	-4.40445e-10	-1.12015	0.000144243	-4.40445e-10	-1.03075
22050614	chr9:22050614:A:G	9.4714e-20	-1.45336	-0.370683	2.72629e-14	-1.47976	-0.173438	3.09236e-05	-1.97602	-0.594709
22050764	chr9:22050764:T:C	1.75425e-19	-4.40445e-10	-1.2077	4.26777e-14	-4.40445e-10	-1.20505	0.000120401	-4.40445e-10	-1.21142
22050899	chr9:22050899:A:G	1.42094e-19	-0.428866	-0.989548	1.37284e-12	3.22635	-0.960447	3.03999e-05	-1.54247	-1.04533
22051296	chr9:22051296:A:G	7.26491e-20	-1.48015	-0.60911	8.13355e-10	9.52852	-0.878325	5.30217e-05	-1.4516	-0.579944
22051671	chr9:22051671:G:C	1.87704e-19	0.0610413	-1.20108	1.52072e-14	-1.05747	-1.17949	3.93383e-05	-1.14486	-1.18519
22052032	chr9:22052032:T:TGG	4.1049e-19	-4.40445e-10	-0.357554	7.5436e-14	-4.40445e-10	-0.635445	0.000263314	-4.40445e-10	-0.4289
22052069	chr9:22052069:A:G	2.5691e-19	-4.40445e-10	-0.826179	8.90235e-14	-4.40445e-10	-0.469829	0.000177219	-4.40445e-10	-0.824863
22052735	chr9:22052735:T:C	2.51152e-19	0.293813	-1.14266	1.97332e-14	-0.878144	-1.09829	5.06458e-05	-0.968694	-1.1087
22053688	chr9:22053688:A:G	3.13078e-19	-1.3684	0.73995	7.40812e-14	-1.54385	0.890278	9.60376e-05	-1.95024	0.512731
22053710	chr9:22053710:A:G	3.7163e-19	-1.36334	0.90633	8.6367e-14	-1.5555	1.05538	0.000112502	-1.94424	0.66497
22053860	chr9:22053860:C:T	1.95287e-19	-4.40445e-10	-1.10044	4.4515e-14	-4.40445e-10	-1.1629	0.000133434	-4.40445e-10	-1.10864
22053896	chr9:22053896:G:A	4.2627e-20	-1.87415	-0.748263	6.84719e-10	8.38341	0.0946187	3.16475e-05	-1.80324	-0.744346
22054041	chr9:22054041:C:T	2.15897e-19	0.153163	-1.15327	1.76085e-14	-0.979051	-1.1113	4.49628e-05	-1.07473	-1.12168
22054165	chr9:22054165:A:G	3.79266e-20	-1.85934	-0.879907	6.35773e-10	8.51484	-0.110977	2.80843e-05	-1.7819	-0.885141
22054357	chr9:22054357:G:A	4.14535e-20	-1.86232	-0.788009	6.98433e-10	8.47054	0.0273288	3.0874e-05	-1.78725	-0.785078
22054691	chr9:22054691:T:C	3.53194e-19	-1.30475	0.796866	7.49576e-14	-1.58941	0.947605	0.000104796	-1.91705	0.566826
22054822	chr9:22054822:G:A	4.2055e-20	-1.85477	-0.781154	7.32209e-10	8.50518	0.0399133	3.13285e-05	-1.78003	-0.777691
22055049	chr9:22055049:A:G	3.70205e-19	-1.33754	0.876694	8.22561e-14	-1.56584	1.01694	0.000110058	-1.93356	0.632317
22055099	chr9:22055099:T:C	5.29702e-19	-4.40445e-10	-0.10259	7.42244e-14	-4.40445e-10	-0.651637	0.000333504	-4.40445e-10	-0.192593
22055836	chr9:22055836:A:G	2.82015e-18	-4.40445e-10	1.56964	2.7201e-13	-4.40445e-10	0.64711	0.00112722	-4.40445e-10	1.02526
22055951	chr9:22055951:T:G	7.3341e-20	-1.9726	-0.107182	7.1754e-15	-2.19075	-0.797317	3.85604e-05	-1.95526	-0.394763
22055972	chr9:22055972:A:G	2.25373e-19	-4.40445e-10	-0.957151	7.29455e-14	-4.40445e-10	-0.669017	0.000189458	-4.40445e-10	-0.75808
22056296	chr9:22056296:T:C	1.32569e-19	-0.297293	-1.19051	1.312e-14	-1.22127	-1.16333	3.28149e-05	-1.34174	-1.16963
22056500	chr9:22056500:G:A	5.34152e-20	-1.90302	-0.493786	2.42513e-14	-1.46943	-0.300836	2.33278e-05	-2.15571	-0.696893
22056557	chr9:22056557:T:A	1.77494e-19	-4.40445e-10	-1.19597	4.37596e-14	-4.40445e-10	-1.18002	0.000122499	-4.40445e-10	-1.19414
22057091	chr9:22057091:A:G	2.1338e-19	-1.01183	-2.57401e-10	1.54102e-14	-2.2237	-2.57401e-10	9.79819e-05	-1.41746	-2.57401e-10
22057911	chr9:22057911:T:A	1.95294e-19	-4.40445e-10	-1.1004	4.5581e-14	-4.40445e-10	-1.13924	0.000128813	-4.40445e-10	-1.14388
22058118	chr9:22058118:C:T	1.86683e-19	-4.40445e-10	-1.14549	4.27886e-14	-4.40445e-10	-1.20246	0.000123744	-4.40445e-10	-1.18403
22059903	chr9:22059903:A:G	2.25531e-20	-2.13482	-1.12421	5.07627e-15	-2.19668	-1.13748	1.51582e-05	-2.20474	-1.07897
22059906	chr9:22059906:T:C	7.54349e-20	-0.869253	-1.18238	2.72584e-13	1.82467	-1.17545	1.94901e-05	-1.83138	-1.20096
22060137	chr9:22060137:A:G	7.43447e-20	-0.879288	-1.1869	2.66291e-13	1.80655	-1.18069	1.9258e-05	-1.8406	-1.20372
22060712	chr9:22060712:A:G	1.06043e-18	-4.40445e-10	0.591529	2.41281e-13	-4.40445e-10	0.527234	0.000590387	-4.40445e-10	0.37853
22060834	chr9:22060834:G:A	1.33719e-19	-0.836748	-0.64242	3.59588e-14	-0.859151	-0.517205	4.49173e-05	-1.63831	-0.559114
22061563	chr9:22061563:C:A	4.42478e-20	-1.39439	-1.19071	6.88766e-15	-1.82557	-1.20342	1.77768e-05	-1.94291	-1.18144
22061615	chr9:22061615:A:G	7.0151e-20	-0.977954	-1.1463	9.40777e-15	-1.61491	-1.10228	2.07474e-05	-1.86044	-1.10939
22061640	chr9:22061640:A:G	1.03589e-18	-4.40445e-10	0.568107	2.35418e-13	-4.40445e-10	0.502632	0.000577089	-4.40445e-10	0.35575
22061987	chr9:22061987:G:A	4.75307e-19	-4.40445e-10	-0.210945	7.82886e-14	-4.40445e-10	-0.598328	0.000404936	-4.40445e-10	0.00148092
22062064	chr9:22062064:C:T	3.62759e-19	-4.40445e-10	-0.481168	6.64983e-14	-4.40445e-10	-0.761554	0.00022724	-4.40445e-10	-0.57624
22062135	chr9:22062135:G:T	1.1076e-19	-0.860158	-0.80738	2.89282e-14	-0.883275	-0.71064	3.73056e-05	-1.65406	-0.729047
22063020	chr9:22063020:G:C	2.15762e-20	-2.09445	-1.20886	4.88395e-15	-2.16136	-1.21142	1.38152e-05	-2.17747	-1.19901
22063339	chr9:22063339:A:G	2.06802e-20	-2.18182	-1.16391	4.73604e-15	-2.22474	-1.17879	1.4012e-05	-2.22732	-1.13501
22063777	chr9:22063777:A:T	1.81382e-19	-4.40445e-10	-1.1743	4.46655e-14	-4.40445e-10	-1.15953	0.000121762	-4.40445e-10	-1.20018
22064392	chr9:22064392:G:A	7.07276e-20	-0.999811	-1.11626	9.78405e-15	-1.61361	-1.06437	2.14803e-05	-1.86235	-1.07276
22064466	chr9:22064466:A:G	6.44208e-20	-1.03161	-1.17786	2.13634e-13	1.57606	-1.17053	1.76314e-05	-1.93395	-1.19862
22064563	chr9:22064563:G:A	6.67166e-20	-2.17445	-2.57401e-10	1.51858e-14	-2.23837	-2.57401e-10	4.93648e-05	-2.10301	-2.57401e-10
22065003	chr9:22065003:C:G	1.11715e-19	-2.21014	0.551186	1.79178e-14	-2.15033	0.0773958	5.81797e-05	-2.21844	0.279724
22065645	chr9:22065645:A:AT	6.26277e-20	-2.2377	-2.57401e-10	7.07312e-14	-0.699843	-2.57401e-10	4.36592e-05	-2.22583	-2.57401e-10
22065658	chr9:22065658:G:C	5.00485e-20	-1.32572	-1.13619	7.86551e-15	-1.7289	-1.16734	1.87532e-05	-1.94856	-1.12232
22065698	chr9:22065698:C:T	1.76634e-19	-4.40445e-10	-1.20083	4.28598e-14	-4.40445e-10	-1.2008	0.000120792	-4.40445e-10	-1.20818
22066364	chr9:22066364:T:A	5.11857e-20	-1.23083	-1.20862	7.57898e-15	-1.72352	-1.20983	1.74205e-05	-1.94456	-1.20004
22066383	chr9:22066383:G:A	1.86387e-19	-4.40445e-10	-1.14708	4.24433e-14	-4.40445e-10	-1.21056	0.000126281	-4.40445e-10	-1.16374
22066573	chr9:22066573:G:A	1.81724e-19	-4.40445e-10	-1.17242	4.25169e-14	-4.40445e-10	-1.20883	0.000129873	-4.40445e-10	-1.13569
22066936	chr9:22066936:A:G	2.10194e-19	-4.40445e-10	-1.02687	5.15327e-14	-4.40445e-10	-1.01651	0.000140971	-4.40445e-10	-1.05369
22067005	chr9:22067005:G:A	4.24438e-20	-1.42849	-1.19824	7.1948e-15	-1.78474	-1.20063	1.68747e-05	-1.99396	-1.18247
22067188	chr9:22067188:A:C	8.61065e-19	-4.40445e-10	0.383264	1.95514e-13	-4.40445e-10	0.316904	0.000482984	-4.40445e-10	0.177737
22067277	chr9:22067277:T:A	4.45458e-20	-1.38744	-1.19095	7.51371e-15	-1.7485	-1.1935	1.74764e-05	-1.97007	-1.17133
22067471	chr9:22067471:C:T	2.4829e-19	-4.40445e-10	-0.860307	4.80332e-14	-4.40445e-10	-1.08684	0.000157175	-4.40445e-10	-0.944889
22067559	chr9:22067559:C:T	1.95283e-19	-4.40445e-10	-1.10046	6.32734e-14	-4.40445e-10	-0.811264	0.00014426	-4.40445e-10	-1.03063
22067594	chr9:22067594:A:G	8.53617e-20	-2.20643	0.278421	1.4852e-14	-2.14793	-0.112662	4.72032e-05	-2.21674	0.0689529
22067831	chr9:22067831:G:A	4.6849e-20	-1.35752	-1.17045	7.61319e-15	-1.73595	-1.1929	1.78891e-05	-1.95672	-1.16134
22067911	chr9:22067911:C:T	6.84554e-20	-2.14872	-2.57401e-10	1.85779e-14	-2.03676	-2.57401e-10	4.3802e-05	-2.22257	-2.57401e-10
22068075	chr9:22068075:G:A	6.79882e-20	-2.16253	0.00695393	7.26603e-15	-2.23685	-0.738671	3.30484e-05	-2.17467	-0.329601
22068647	chr9:22068647:A:G	1.79443e-19	-4.40445e-10	-1.18505	4.42605e-14	-4.40445e-10	-1.16864	0.000121135	-4.40445e-10	-1.20534
22068653	chr9:22068653:G:A	4.78768e-20	-1.35502	-1.15125	7.7416e-15	-1.73269	-1.17943	1.82635e-05	-1.95694	-1.1404
22068732	chr9:22068732:T:C	3.83034e-19	-4.40445e-10	-0.426782	5.47946e-14	-4.40445e-10	-0.955139	0.000201398	-4.40445e-10	-0.696967
22070095	chr9:22070095:A:C	2.74109e-19	-4.40445e-10	-0.761379	5.12778e-14	-4.40445e-10	-1.02147	0.000172953	-4.40445e-10	-0.849228
22070976	chr9:22070976:C:T	4.22896e-19	-4.40445e-10	-0.32778	1.07236e-13	-4.40445e-10	-0.283699	0.000251769	-4.40445e-10	-0.473734
22071751	chr9:22071751:C:T	1.11246e-19	-1.12578	-0.537382	1.4028e-14	-1.51458	-0.803091	3.6e-05	-1.86399	-0.554744
22071752	chr9:22071752:G:A	1.1771e-19	-1.15103	-0.455651	1.68817e-14	-1.45966	-0.672839	3.75084e-05	-1.71936	-0.658319
22071796	chr9:22071796:A:C	6.85294e-19	-4.40445e-10	0.154942	9.23303e-14	-4.40445e-10	-0.433358	0.000396681	-4.40445e-10	-0.0191142
22071900	chr9:22071900:T:C	2.10717e-19	-4.40445e-10	-1.02439	5.30433e-14	-4.40445e-10	-0.98762	0.000137714	-4.40445e-10	-1.07707
22072041	chr9:22072041:C:G	6.85363e-20	-2.14754	-2.57401e-10	1.9005e-14	-2.01403	-2.57401e-10	4.34015e-05	-2.23175	-2.57401e-10
22072112	chr9:22072112:T:C	3.60118e-19	-4.40445e-10	-0.488474	6.30385e-14	-4.40445e-10	-0.814984	0.000212587	-4.40445e-10	-0.642894
22072239	chr9:22072239:C:T	1.39794e-18	-4.40445e-10	0.867848	1.61893e-13	-4.40445e-10	0.128206	0.000595157	-4.40445e-10	0.386578
22072265	chr9:22072265:A:G	2.44105e-20	-2.11617	-1.06372	6.52706e-15	-2.06897	-1.01381	1.48893e-05	-2.23717	-1.06444
22072374	chr9:22072374:C:T	2.4238e-19	-4.40445e-10	-0.8844	6.00706e-14	-4.40445e-10	-0.863209	0.000178561	-4.40445e-10	-0.817316
22072389	chr9:22072389:A:T	2.63565e-19	-4.40445e-10	-0.800606	6.87567e-14	-4.40445e-10	-0.728156	0.000166815	-4.40445e-10	-0.885362
22072720	chr9:22072720:A:G	2.0529e-20	-2.14162	-1.21145	4.6069e-15	-2.23229	-1.19889	1.41833e-05	-2.14565	-1.20453
22072731	chr9:22072731:C:T	2.3744e-19	-4.40445e-10	-0.90499	8.21945e-14	-4.40445e-10	-0.549642	0.000213631	-4.40445e-10	-0.637998
22073171	chr9:22073171:G:T	1.85198e-19	-4.40445e-10	-1.15348	4.33099e-14	-4.40445e-10	-1.19035	0.000127178	-4.40445e-10	-1.15666
22073335	chr9:22073335:T:A	3.7451e-19	-2.2377	1.78841	4.8115e-14	-2.1637	1.07857	0.000240238	-2.23747	1.71686
22073910	chr9:22073910:C:T	1.91742e-19	-4.40445e-10	-1.11875	4.5056e-14	-4.40445e-10	-1.15082	0.000128418	-4.40445e-10	-1.14696
22074351	chr9:22074351:T:G	2.28946e-19	-4.40445e-10	-0.941419	5.33047e-14	-4.40445e-10	-0.982705	0.00015044	-4.40445e-10	-0.988682
22074471	chr9:22074471:T:A	2.29254e-19	-4.40445e-10	-0.940073	7.7004e-14	-4.40445e-10	-0.614873	0.00020078	-4.40445e-10	-0.700036
22075291	chr9:22075291:C:T	2.79833e-19	-4.40445e-10	-0.740711	7.10346e-14	-4.40445e-10	-0.695563	0.000176041	-4.40445e-10	-0.831529
22075375	chr9:22075375:TGAAA:T	2.31335e-19	-4.40445e-10	-0.93104	7.80475e-14	-4.40445e-10	-0.601412	0.000203238	-4.40445e-10	-0.687871
22075460	chr9:22075460:T:G	2.24699e-20	-2.05843	-1.2043	4.74014e-15	-2.20055	-1.20211	1.30057e-05	-2.22749	-1.20937
22075474	chr9:22075474:G:A	1.05175e-18	0.583307	-2.57401e-10	2.81714e-14	-1.62042	-2.57401e-10	0.000130555	-1.13045	-2.57401e-10
22076268	chr9:22076268:G:C	1.89881e-19	-4.40445e-10	-1.12851	4.61039e-14	-4.40445e-10	-1.12783	0.000130802	-4.40445e-10	-1.12856
22076339	chr9:22076339:C:T	4.92061e-19	-4.40445e-10	-0.176303	9.34228e-14	-4.40445e-10	-0.421595	0.000316868	-4.40445e-10	-0.243762
22076432	chr9:22076432:A:G	1.84229e-19	-4.40445e-10	-1.15872	4.60545e-14	-4.40445e-10	-1.1289	0.000126867	-4.40445e-10	-1.15911
22076728	chr9:22076728:T:C	2.42295e-19	-4.40445e-10	-0.884751	8.3617e-14	-4.40445e-10	-0.532483	0.000216708	-4.40445e-10	-0.623698
22076795	chr9:22076795:C:T	1.93207e-19	-4.40445e-10	-1.11114	4.50019e-14	-4.40445e-10	-1.15203	0.000127092	-4.40445e-10	-1.15734
22076945	chr9:22076945:A:G	2.12056e-20	-2.23299	-1.08765	5.52789e-15	-2.19684	-1.05208	1.4169e-05	-2.23072	-1.12047
22077261	chr9:22077261:ATTTAAAGTATTT:A	2.08439e-20	-2.23447	-1.10338	5.40749e-15	-2.20137	-1.06957	1.39556e-05	-2.23242	-1.13395
22077288	chr9:22077288:T:G	3.84504e-19	-4.40445e-10	-0.42295	6.39099e-14	-4.40445e-10	-0.801256	0.000321657	-4.40445e-10	-0.228762
22077328	chr9:22077328:T:C	2.06131e-20	-2.22786	-1.12112	5.391e-15	-2.18462	-1.08938	1.38609e-05	-2.22461	-1.14857
22077604	chr9:22077604:G:A	2.79323e-19	-4.40445e-10	-0.742535	7.09094e-14	-4.40445e-10	-0.697326	0.000175616	-4.40445e-10	-0.833949
22077678	chr9:22077678:G:A	1.92339e-19	-4.40445e-10	-1.11564	5.22836e-14	-4.40445e-10	-1.00205	0.000141383	-4.40445e-10	-1.05077
22077680	chr9:22077680:A:G	2.31994e-19	-4.40445e-10	-0.928193	7.8485e-14	-4.40445e-10	-0.595823	0.000204262	-4.40445e-10	-0.682842
22078064	chr9:22078064:G:T	1.74976e-19	-4.40445e-10	-1.21026	4.27599e-14	-4.40445e-10	-1.20313	0.000121398	-4.40445e-10	-1.20317
22078306	chr9:22078306:C:T	1.92046e-19	-4.40445e-10	-1.11717	4.33932e-14	-4.40445e-10	-1.18843	0.000139714	-4.40445e-10	-1.06265
22078605	chr9:22078605:TTAAAATGC:T	1.84319e-19	-4.40445e-10	-1.15824	4.31849e-14	-4.40445e-10	-1.19324	0.000126484	-4.40445e-10	-1.16213
22079021	chr9:22079021:G:C	1.99684e-20	-2.20165	-1.1791	4.71256e-15	-2.23713	-1.17137	1.34803e-05	-2.21081	-1.19021
22079436	chr9:22079436:C:T	5.15303e-20	-2.21068	-0.222051	1.14811e-14	-2.23628	-0.281748	3.89635e-05	-2.19181	-0.147813
22079727	chr9:22079727:CTT:C	3.8784e-20	-2.21258	-0.504319	8.77259e-15	-2.23654	-0.550561	2.8952e-05	-2.19377	-0.442835
22080538	chr9:22080538:A:G	2.44378e-19	-4.40445e-10	-0.876189	8.46246e-14	-4.40445e-10	-0.520505	0.000213963	-4.40445e-10	-0.636447
22081129	chr9:22081129:A:G	1.91276e-19	-4.40445e-10	-1.12119	5.63053e-14	-4.40445e-10	-0.927941	0.000135921	-4.40445e-10	-1.09017
22081398	chr9:22081398:G:T	3.49104e-20	-2.09649	-0.72563	9.95521e-15	-1.78239	-0.878242	1.92549e-05	-2.22299	-0.821493
22081482	chr9:22081482:T:C	1.88194e-19	-4.40445e-10	-1.13743	4.43793e-14	-4.40445e-10	-1.16596	0.000126361	-4.40445e-10	-1.1631
22081797	chr9:22081797:A:G	1.77895e-19	-0.730151	-0.463561	7.72991e-14	0.029662	-0.64071	6.34355e-05	-1.35171	-0.500517
22081870	chr9:22081870:T:C	7.79812e-19	-4.40445e-10	0.284148	2.94241e-13	-4.40445e-10	0.72567	0.000664708	-4.40445e-10	0.497101
22082341	chr9:22082341:G:A	4.11161e-20	-2.09034	-0.568162	7.48319e-15	-2.0917	-0.854374	2.89408e-05	-2.11813	-0.518863
22082630	chr9:22082630:G:A	1.87719e-19	-4.40445e-10	-1.13996	5.03761e-14	-4.40445e-10	-1.03921	0.000137129	-4.40445e-10	-1.08132
22083018	chr9:22083018:A:C	3.13748e-19	-4.40445e-10	-0.626314	6.99455e-14	-4.40445e-10	-0.711013	0.000235432	-4.40445e-10	-0.540826
22083095	chr9:22083095:T:C	1.94606e-19	-4.40445e-10	-1.10393	4.26401e-14	-4.40445e-10	-1.20594	0.000125982	-4.40445e-10	-1.16611
22083358	chr9:22083358:T:C	2.35328e-19	-4.40445e-10	-0.913925	8.0932e-14	-4.40445e-10	-0.56512	0.00020839	-4.40445e-10	-0.662837
22083401	chr9:22083401:A:T	2.27478e-18	1.35473	-2.57401e-10	1.18285e-12	2.11695	-2.57401e-10	0.000477335	0.165971	-2.57401e-10
22083405	chr9:22083405:C:T	8.04567e-20	-2.163	0.175809	2.35735e-13	-0.0112604	0.51524	7.03902e-05	-2.23772	0.489529
22084128	chr9:22084128:A:AT	1.77646e-19	-4.40445e-10	-1.19511	5.38466e-14	-4.40445e-10	-0.972591	0.000134513	-4.40445e-10	-1.10058
22084311	chr9:22084311:C:T	4.26775e-20	-2.16084	-0.46039	1.14718e-14	-1.88533	-0.633509	2.80518e-05	-2.23677	-0.431429
22084675	chr9:22084675:C:T	2.08187e-19	-4.40445e-10	-1.03647	4.3582e-14	-4.40445e-10	-1.18408	0.000132044	-4.40445e-10	-1.11911
22084939	chr9:22084939:A:G	1.97451e-19	-4.40445e-10	-1.08941	4.80887e-14	-4.40445e-10	-1.08568	0.000143351	-4.40445e-10	-1.03695
22085090	chr9:22085090:A:G	2.62478e-19	-4.40445e-10	-0.804738	9.36253e-14	-4.40445e-10	-0.41943	0.000240924	-4.40445e-10	-0.517767
22085490	chr9:22085490:G:T	7.70562e-19	-4.40445e-10	0.272215	9.57661e-14	-4.40445e-10	-0.396821	0.000346759	-4.40445e-10	-0.153618
22085493	chr9:22085493:G:T	2.6332e-19	-4.40445e-10	-0.801535	9.40465e-14	-4.40445e-10	-0.41494	0.000241933	-4.40445e-10	-0.513588
22085525	chr9:22085525:C:T	3.72302e-19	-0.4552	-2.57401e-10	1.00945e-13	-0.344152	-2.57401e-10	0.000108213	-1.31815	-2.57401e-10
22085526	chr9:22085526:C:T	1.78997e-19	-4.40445e-10	-1.18754	4.24036e-14	-4.40445e-10	-1.2115	0.000126966	-4.40445e-10	-1.15833
22085599	chr9:22085599:T:C	1.92199e-20	-2.20888	-1.21008	6.26234e-15	-1.92005	-1.20413	1.29349e-05	-2.23811	-1.20421
22086785	chr9:22086785:C:T	1.99007e-19	-4.40445e-10	-1.08157	5.34525e-14	-4.40445e-10	-0.979936	0.000149058	-4.40445e-10	-0.997909
22086841	chr9:22086841:C:A	1.75908e-19	-4.40445e-10	-1.20495	4.24248e-14	-4.40445e-10	-1.211	0.000126222	-4.40445e-10	-1.1642
22086884	chr9:22086884:T:C	2.81301e-20	-2.17949	-0.858572	7.28751e-15	-2.08432	-0.888251	1.96093e-05	-2.19229	-0.833958
22087252	chr9:22087252:C:A	2.67164e-19	-4.40445e-10	-0.787043	9.72032e-14	-4.40445e-10	-0.381926	0.000250386	-4.40445e-10	-0.479244
22087474	chr9:22087474:T:C	6.43043e-20	-1.07854	-1.13273	3.63889e-13	2.08796	-1.14984	2.20292e-05	-1.74643	-1.16345
22088042	chr9:22088042:A:C	3.23047e-19	-4.40445e-10	-0.597107	8.0552e-14	-4.40445e-10	-0.569827	0.000295168	-4.40445e-10	-0.314701
22088261	chr9:22088261:C:T	1.02634e-19	-2.21004	0.46631	4.97775e-14	-2.1043	1.05313	8.72247e-05	-2.15341	0.619647
22088998	chr9:22088998:C:A	2.59409e-19	-4.40445e-10	-0.816501	5.81352e-14	-4.40445e-10	-0.895958	0.000164052	-4.40445e-10	-0.902062
22089610	chr9:22089610:C:CT	8.0825e-19	-4.40445e-10	0.319966	1.79762e-13	-4.40445e-10	0.232902	0.000450471	-4.40445e-10	0.108045
22089914	chr9:22089914:T:C	1.20576e-19	-2.20019	0.617564	1.95318e-14	-2.23857	0.251885	7.87346e-05	-2.19081	0.554647
22090267	chr9:22090267:C:G	9.3341e-20	-2.19211	0.353468	1.91384e-14	-2.06761	0.0605753	8.61224e-05	-2.16617	0.619693
22090417	chr9:22090417:C:T	4.63923e-20	-2.23292	-0.304856	6.044e-14	-0.419434	-0.437644	2.85145e-05	-2.22549	-0.426344
22090514	chr9:22090514:G:A	6.94883e-19	-4.40445e-10	0.168838	1.5552e-13	-4.40445e-10	0.0880457	0.000392684	-4.40445e-10	-0.0292431
22090522	chr9:22090522:G:A	2.11369e-20	-2.21579	-1.10809	5.02714e-15	-2.13346	-1.21042	1.55984e-05	-2.15801	-1.09707
22090531	chr9:22090531:C:G	2.17382e-20	-2.22384	-1.072	1.1731e-14	-1.45676	-1.03973	1.7317e-05	-2.03405	-1.1165
22090674	chr9:22090674:T:G	8.46695e-19	-4.40445e-10	0.366435	1.8906e-13	-4.40445e-10	0.283336	0.000472833	-4.40445e-10	0.156495
22090812	chr9:22090812:C:T	5.6284e-19	0.904865	-0.946775	3.20354e-14	-0.309612	-1.18228	0.000200904	0.251245	-0.950665
22090936	chr9:22090936:C:T	2.28358e-20	-2.17002	-1.07656	7.45672e-15	-1.82315	-1.12647	1.44506e-05	-2.2319	-1.09962
22090937	chr9:22090937:T:G	2.27844e-20	-2.16742	-1.08141	7.49692e-15	-1.81393	-1.13031	1.44016e-05	-2.23087	-1.10404
22091070	chr9:22091070:C:T	2.0643e-20	-2.21695	-1.13058	5.01786e-15	-2.13424	-1.21149	1.52346e-05	-2.15843	-1.12025
22091480	chr9:22091480:G:C	2.26578e-19	-4.40445e-10	-0.951816	6.30934e-14	-4.40445e-10	-0.814113	0.000167756	-4.40445e-10	-0.879736
22091674	chr9:22091674:T:G	2.00597e-19	-2.08426	1.01065	2.86178e-14	-2.20347	0.598766	0.000131917	-2.07237	0.952288
22091707	chr9:22091707:C:G	3.4423e-19	-4.40445e-10	-0.533597	1.38032e-13	-4.40445e-10	-0.0312477	0.000348361	-4.40445e-10	-0.149009
22091729	chr9:22091729:C:T	4.26559e-19	-4.40445e-10	-0.319155	9.03141e-14	-4.40445e-10	-0.455437	0.000307181	-4.40445e-10	-0.27481
22091732	chr9:22091732:T:C	5.99687e-19	0.963392	-0.94189	3.38823e-14	-0.255581	-1.18025	0.000214952	0.313371	-0.945204
22091896	chr9:22091896:G:C	2.3114e-19	-4.40445e-10	-0.93188	4.74227e-14	-4.40445e-10	-1.09963	0.000172027	-4.40445e-10	-0.854597
22092032	chr9:22092032:A:AG	4.2113e-19	-4.40445e-10	-0.331964	8.93978e-14	-4.40445e-10	-0.465633	0.000304305	-4.40445e-10	-0.284218
22092150	chr9:22092150:C:G	2.12537e-19	-4.40445e-10	-1.01579	4.88701e-14	-4.40445e-10	-1.06956	0.000138273	-4.40445e-10	-1.07301
22092250	chr9:22092250:C:T	1.75304e-19	-1.20838	-2.57401e-10	4.27601e-14	-1.20312	-2.57401e-10	7.38887e-05	-1.69969	-2.57401e-10
22092258	chr9:22092258:G:A	2.15125e-20	-2.15759	-1.14868	4.6121e-15	-2.21989	-1.21016	1.7026e-05	-2.02835	-1.13916
22092297	chr9:22092297:G:A	6.68036e-19	-4.40445e-10	0.129437	1.49845e-13	-4.40445e-10	0.0508709	0.000378841	-4.40445e-10	-0.0651301
22092423	chr9:22092423:G:C	6.50009e-20	-2.2005	-2.57401e-10	1.66317e-14	-2.14742	-2.57401e-10	4.43529e-05	-2.21007	-2.57401e-10
22092505	chr9:22092505:G:C	6.78258e-19	-4.40445e-10	0.144622	1.52292e-13	-4.40445e-10	0.0670724	0.000384408	-4.40445e-10	-0.050543
22092529	chr9:22092529:A:G	7.03126e-19	-4.40445e-10	0.180631	1.57703e-13	-4.40445e-10	0.101981	0.000397417	-4.40445e-10	-0.0172604
22092884	chr9:22092884:C:G	5.90255e-19	0.668432	-0.662783	3.62006e-14	-0.391139	-0.978515	0.000267833	0.14903	-0.560914
22095852	chr9:22095852:T:C	2.3363e-19	-4.40445e-10	-0.921168	5.30397e-14	-4.40445e-10	-0.98769	0.000149956	-4.40445e-10	-0.991909
22096056	chr9:22096056:A:G	9.09935e-20	-2.13175	0.26763	3.68187e-14	-2.17862	0.825896	7.48661e-05	-2.11512	0.428572
22096856	chr9:22096856:G:A	2.51009e-19	-4.40445e-10	-0.849415	9.01097e-14	-4.40445e-10	-0.457702	0.000232505	-4.40445e-10	-0.553334
22097411	chr9:22097411:G:A	4.5461e-19	-4.40445e-10	-0.255466	1.12915e-13	-4.40445e-10	-0.232095	0.000293769	-4.40445e-10	-0.319454
22098125	chr9:22098125:A:G	2.18446e-19	-4.40445e-10	-0.988369	5.00924e-14	-4.40445e-10	-1.04486	0.000180113	-4.40445e-10	-0.808666
22098126	chr9:22098126:A:G	2.50161e-19	-4.40445e-10	-0.852801	8.9722e-14	-4.40445e-10	-0.462014	0.000231556	-4.40445e-10	-0.557424
22098137	chr9:22098137:A:G	8.82703e-19	-4.40445e-10	0.408083	1.97026e-13	-4.40445e-10	0.324603	0.000490912	-4.40445e-10	0.194018
22098156	chr9:22098156:T:A	6.25718e-20	-2.23859	-2.57401e-10	1.7993e-14	-2.06875	-2.57401e-10	4.54629e-05	-2.18535	-2.57401e-10
22098258	chr9:22098258:A:G	6.60422e-20	-2.18461	-2.57401e-10	1.56522e-14	-2.20812	-2.57401e-10	4.49824e-05	-2.19598	-2.57401e-10
22098575	chr9:22098575:A:G	3.95754e-20	-2.18236	-0.514338	1.68572e-14	-2.12089	-0.0130552	3.04216e-05	-2.16974	-0.417353
22098620	chr9:22098620:A:G	4.04837e-20	-2.22003	-0.453979	1.54782e-14	-2.05375	-0.165542	2.77464e-05	-2.2109	-0.468246
22098641	chr9:22098641:T:G	1.91583e-19	-4.40445e-10	-1.11958	5.59995e-14	-4.40445e-10	-0.933387	0.0001402	-4.40445e-10	-1.05918
22098709	chr9:22098709:C:G	3.5871e-19	-4.40445e-10	-0.49239	7.35489e-14	-4.40445e-10	-0.660779	0.000248006	-4.40445e-10	-0.488793
22098745	chr9:22098745:A:G	8.71317e-19	-4.40445e-10	0.395101	1.94028e-13	-4.40445e-10	0.309275	0.000484698	-4.40445e-10	0.181279
22098787	chr9:22098787:C:G	2.8133e-19	-4.40445e-10	-0.735378	8.01364e-14	-4.40445e-10	-0.574999	0.000205446	-4.40445e-10	-0.677065
22099449	chr9:22099449:T:G	1.75339e-19	-4.40445e-10	-1.20819	4.24769e-14	-4.40445e-10	-1.20977	0.0001229	-4.40445e-10	-1.19088
22099941	chr9:22099941:T:A	2.21971e-19	-0.299627	-0.672729	1.86817e-14	-1.06185	-0.969332	0.00010859	-0.692074	-0.622598
22100111	chr9:22100111:A:G	2.21404e-19	-4.40445e-10	-0.974918	6.33275e-14	-4.40445e-10	-0.810409	0.000162091	-4.40445e-10	-0.914088
22100263	chr9:22100263:G:A	4.37588e-19	-4.40445e-10	-0.293627	6.88602e-14	-4.40445e-10	-0.726652	0.000270184	-4.40445e-10	-0.403144
22100937	chr9:22100937:T:G	3.68952e-19	-4.40445e-10	-0.464239	7.75968e-14	-4.40445e-10	-0.607204	0.000264853	-4.40445e-10	-0.423071
22101121	chr9:22101121:C:T	2.3194e-19	-0.396961	-0.531467	1.85394e-14	-1.15138	-0.887447	0.00011486	-0.77645	-0.48208
22101268	chr9:22101268:T:TTTA	6.81655e-20	-2.11346	-0.0395022	5.56319e-14	-0.972668	0.032695	3.82503e-05	-2.1933	-0.164799
22101325	chr9:22101325:A:G	2.994e-19	-4.40445e-10	-0.673125	1.14057e-13	-4.40445e-10	-0.222034	0.000292	-4.40445e-10	-0.325494
22101406	chr9:22101406:GATAA:G	5.46424e-20	-2.23706	-0.137038	1.34051e-14	-2.15776	-0.205335	4.30298e-05	-2.23083	-0.00952968
22101604	chr9:22101604:GTTTTC:G	8.3651e-19	-4.40445e-10	0.354332	1.8711e-13	-4.40445e-10	0.272969	0.000465989	-4.40445e-10	0.141915
22102044	chr9:22102044:C:G	6.35038e-20	-2.22381	-2.57401e-10	1.85399e-14	-2.03881	-2.57401e-10	4.31513e-05	-2.23754	-2.57401e-10
22102313	chr9:22102313:T:G	8.26911e-19	-4.40445e-10	0.342791	1.84402e-13	-4.40445e-10	0.258387	0.000461737	-4.40445e-10	0.132749
22102328	chr9:22102328:C:G	1.06389e-18	-4.40445e-10	0.594783	1.55286e-13	-4.40445e-10	0.086536	0.000675454	-4.40445e-10	0.513137
22102438	chr9:22102438:G:A	3.88771e-20	-1.89637	-0.818128	1.48962e-14	-1.42876	-0.828867	1.75058e-05	-2.23358	-0.906132
22103278	chr9:22103278:A:G	7.64613e-19	-4.40445e-10	0.264464	1.48499e-13	-4.40445e-10	0.0418452	0.000566899	-4.40445e-10	0.337933
22103342	chr9:22103342:T:G	2.5716e-20	-2.21781	-0.909985	7.20645e-15	-1.96585	-1.0179	1.62943e-05	-2.23683	-0.9746
22103749	chr9:22103749:T:C	3.28958e-19	-4.40445e-10	-0.578974	8.16967e-14	-4.40445e-10	-0.555716	0.000301851	-4.40445e-10	-0.292312
22103789	chr9:22103789:G:T	5.90495e-19	-4.40445e-10	0.00605574	1.18266e-13	-4.40445e-10	-0.185795	0.000431612	-4.40445e-10	0.06528
22103898	chr9:22103898:C:T	2.41336e-19	-4.40445e-10	-0.888717	4.96193e-14	-4.40445e-10	-1.05435	0.000159297	-4.40445e-10	-0.93148
22104796	chr9:22104796:G:T	2.57871e-19	-4.40445e-10	-0.822446	5.78829e-14	-4.40445e-10	-0.900307	0.000163343	-4.40445e-10	-0.906394
22105042	chr9:22105042:T:A	7.7749e-19	-4.40445e-10	0.281165	1.50701e-13	-4.40445e-10	0.0565709	0.000576561	-4.40445e-10	0.354834
22105081	chr9:22105081:A:G	7.41058e-20	-2.06941	-2.57401e-10	1.58291e-14	-2.19688	-2.57401e-10	4.75319e-05	-2.14085	-2.57401e-10
22105450	chr9:22105450:C:T	4.7992e-19	-4.40445e-10	-0.201286	6.40785e-14	-4.40445e-10	-0.798621	0.000219584	-4.40445e-10	-0.610511
22105928	chr9:22105928:T:C	2.71667e-20	-2.22128	-0.851633	6.59979e-15	-2.09559	-0.976104	1.71939e-05	-2.23477	-0.922919
22106309	chr9:22106309:T:C	2.88841e-19	-4.40445e-10	-0.70903	1.09794e-13	-4.40445e-10	-0.260127	0.000280083	-4.40445e-10	-0.36716
22106587	chr9:22106587:T:C	9.28553e-19	-4.40445e-10	0.458722	2.07554e-13	-4.40445e-10	0.376664	0.000516038	-4.40445e-10	0.243934
22106732	chr9:22106732:T:A	3.12167e-20	-2.23456	-0.699395	7.14756e-15	-2.14152	-0.850435	1.9973e-05	-2.22144	-0.786427
22107239	chr9:22107239:A:T	3.41457e-20	-1.95267	-0.8916	1.26819e-14	-1.51771	-0.900841	1.65867e-05	-2.22435	-0.969301
22107614	chr9:22107614:C:A	1.78633e-19	-4.40445e-10	-1.18957	4.336e-14	-4.40445e-10	-1.18919	0.000120712	-4.40445e-10	-1.20884
22107759	chr9:22107759:G:T	1.87002e-19	-4.40445e-10	-1.14378	4.62934e-14	-4.40445e-10	-1.12373	0.000127539	-4.40445e-10	-1.15383
22107967	chr9:22107967:G:A	3.72237e-19	-4.40445e-10	-0.455375	8.10037e-14	-4.40445e-10	-0.564235	0.000230484	-4.40445e-10	-0.562068
22108070	chr9:22108070:C:T	6.84651e-20	-2.23341	0.0848241	1.2151e-14	-2.22132	-0.240005	4.57122e-05	-2.23359	0.0537081
22108166	chr9:22108166:G:T	2.58373e-19	-4.40445e-10	-0.820502	5.79827e-14	-4.40445e-10	-0.898585	0.000163624	-4.40445e-10	-0.904675
22108329	chr9:22108329:G:A	2.65712e-19	-4.40445e-10	-0.792494	5.94708e-14	-4.40445e-10	-0.873244	0.000167861	-4.40445e-10	-0.879113
22108943	chr9:22108943:A:G	4.91578e-20	-1.99918	-0.480688	9.15624e-15	-2.1817	-0.56259	3.24142e-05	-2.04681	-0.476845
22108946	chr9:22108946:A:T	4.61642e-19	-4.40445e-10	-0.240116	7.10373e-14	-4.40445e-10	-0.695525	0.000283453	-4.40445e-10	-0.355202
22109581	chr9:22109581:C:A	5.29804e-19	-4.40445e-10	-0.102398	1.04069e-13	-4.40445e-10	-0.31368	0.000366718	-4.40445e-10	-0.097654
22109848	chr9:22109848:C:T	2.63912e-19	-4.40445e-10	-0.799289	5.90967e-14	-4.40445e-10	-0.879555	0.000166736	-4.40445e-10	-0.885835
22110132	chr9:22110132:T:C	2.7615e-20	-2.20845	-0.848095	6.85492e-15	-2.0617	-0.972064	1.72079e-05	-2.23814	-0.918741
22110706	chr9:22110706:CT:C	2.58092e-19	-4.40445e-10	-0.821588	5.79274e-14	-4.40445e-10	-0.89954	0.000163468	-4.40445e-10	-0.905632
22110784	chr9:22110784:C:T	2.64746e-19	-4.40445e-10	-0.796136	5.92884e-14	-4.40445e-10	-0.876316	0.000167414	-4.40445e-10	-0.881779
22110845	chr9:22110845:T:G	2.66407e-19	-4.40445e-10	-0.78988	5.96113e-14	-4.40445e-10	-0.870884	0.000168253	-4.40445e-10	-0.876781
22110998	chr9:22110998:G:C	3.28395e-19	-4.40445e-10	-0.580689	5.10297e-14	-4.40445e-10	-1.02632	0.000165773	-4.40445e-10	-0.891625
22111325	chr9:22111325:C:T	5.86249e-19	-4.40445e-10	-0.00116122	1.13723e-13	-4.40445e-10	-0.224966	0.000404915	-4.40445e-10	0.00142931
22111451	chr9:22111451:C:T	7.21004e-20	-2.21566	0.118817	1.23494e-14	-2.2358	-0.209319	4.81422e-05	-2.21547	0.0873849
22111974	chr9:22111974:A:G	3.01988e-19	-4.40445e-10	-0.66452	5.61112e-14	-4.40445e-10	-0.931395	0.000248211	-4.40445e-10	-0.487969
22112057	chr9:22112057:A:G	1.90962e-19	-4.40445e-10	-1.12283	4.73594e-14	-4.40445e-10	-1.10097	0.000130007	-4.40445e-10	-1.13466
22112242	chr9:22112242:A:C	2.69234e-20	-2.22215	-0.859761	6.33312e-15	-2.12841	-0.984523	1.71407e-05	-2.2294	-0.931386
22112428	chr9:22112428:A:G	2.6114e-20	-2.21677	-0.895661	6.23564e-15	-2.11549	-1.01296	1.65422e-05	-2.23292	-0.963417
22112600	chr9:22112600:T:C	6.87095e-20	-2.23732	0.0923071	1.36371e-14	-2.18337	-0.162568	4.62142e-05	-2.17974	0.0107765
22112944	chr9:22112944:A:G	2.55535e-19	-4.40445e-10	-0.831547	4.59932e-14	-4.40445e-10	-1.13024	0.000144407	-4.40445e-10	-1.02961
22113713	chr9:22113713:G:A	8.91973e-19	-4.40445e-10	0.41853	1.96688e-13	-4.40445e-10	0.32289	0.000493182	-4.40445e-10	0.198631
22113925	chr9:22113925:T:A	3.09939e-19	-4.40445e-10	-0.638532	7.30926e-14	-4.40445e-10	-0.667003	0.000276673	-4.40445e-10	-0.37941
22113929	chr9:22113929:A:T	2.76727e-20	-2.2233	-0.831162	5.40018e-15	-2.23419	-1.03811	1.80675e-05	-2.22525	-0.882887
22113958	chr9:22113958:A:G	2.74963e-19	-4.40445e-10	-0.75827	1.02992e-13	-4.40445e-10	-0.324074	0.000263184	-4.40445e-10	-0.429394
22114069	chr9:22114069:A:G	7.50988e-20	-2.22425	0.168147	4.12742e-14	-1.95792	0.719425	6.48023e-05	-2.11666	0.285756
22114470	chr9:22114470:G:C	2.92914e-20	-2.22006	-0.777551	7.19273e-15	-2.07006	-0.915602	1.8317e-05	-2.23741	-0.857006
22115027	chr9:22115027:A:G	2.06334e-20	-2.20117	-1.14683	5.63165e-15	-2.21052	-1.01981	1.50282e-05	-2.17328	-1.11904
22115106	chr9:22115106:C:A	9.98344e-20	-0.568474	-1.20292	1.05937e-14	-1.41096	-1.18751	2.67554e-05	-1.50406	-1.21145
22115218	chr9:22115218:G:T	4.92776e-19	-4.40445e-10	-0.174851	1.24013e-13	-4.40445e-10	-0.138345	0.00048672	-4.40445e-10	0.185441
22115287	chr9:22115287:T:C	1.95445e-20	-2.20371	-1.1985	5.07849e-15	-2.20799	-1.12573	1.40215e-05	-2.17699	-1.18466
22115402	chr9:22115402:C:G	1.78798e-19	-4.40445e-10	-1.18865	4.34069e-14	-4.40445e-10	-1.18811	0.00012076	-4.40445e-10	-1.20844
22115540	chr9:22115540:C:A	2.23457e-19	-4.40445e-10	-0.965687	6.17256e-14	-4.40445e-10	-0.83603	0.000164623	-4.40445e-10	-0.898591
22115950	chr9:22115950:G:A	1.76961e-19	-4.40445e-10	-1.19898	4.30773e-14	-4.40445e-10	-1.19573	0.000120492	-4.40445e-10	-1.21066
22115954	chr9:22115954:C:T	1.78253e-19	-4.40445e-10	-1.1917	4.32807e-14	-4.40445e-10	-1.19102	0.000120644	-4.40445e-10	-1.2094
22115960	chr9:22115960:A:G	2.82773e-20	-2.20559	-0.827259	6.89951e-15	-2.06263	-0.964653	1.74982e-05	-2.23832	-0.901824
22116047	chr9:22116047:A:G	2.84791e-20	-2.21141	-0.814325	6.91428e-15	-2.0713	-0.953844	1.77194e-05	-2.23764	-0.889947
22116221	chr9:22116221:T:C	1.95591e-20	-2.20273	-1.19874	5.07204e-15	-2.20889	-1.1261	1.40302e-05	-2.17573	-1.18531
22116760	chr9:22116760:G:T	3.2221e-19	-4.40445e-10	-0.599701	1.26103e-13	-4.40445e-10	-0.121634	0.000321362	-4.40445e-10	-0.229681
22117581	chr9:22117581:G:T	2.65018e-19	-4.40445e-10	-0.795109	5.93064e-14	-4.40445e-10	-0.876013	0.00016727	-4.40445e-10	-0.882637
22117587	chr9:22117587:A:G	1.74797e-19	-4.40445e-10	-1.21128	4.2412e-14	-4.40445e-10	-1.2113	0.000121937	-4.40445e-10	-1.19874
22118103	chr9:22118103:T:G	1.77832e-19	-4.40445e-10	-1.19407	4.94761e-14	-4.40445e-10	-1.05724	0.00013584	-4.40445e-10	-1.09077
22118379	chr9:22118379:C:A	3.43858e-19	-4.40445e-10	-0.534677	5.23195e-14	-4.40445e-10	-1.00136	0.000173813	-4.40445e-10	-0.844269
22118425	chr9:22118425:G:GA	2.75587e-19	-4.40445e-10	-0.756002	1.02719e-13	-4.40445e-10	-0.326736	0.000262671	-4.40445e-10	-0.431345
22118471	chr9:22118471:C:T	4.13238e-19	-4.40445e-10	-0.350882	9.04264e-14	-4.40445e-10	-0.454193	0.00037059	-4.40445e-10	-0.0871515
22118640	chr9:22118640:A:G	3.37616e-19	-4.40445e-10	-0.552997	7.41369e-14	-4.40445e-10	-0.652816	0.000211011	-4.40445e-10	-0.650335
22119027	chr9:22119027:G:T	1.87425e-19	-4.40445e-10	-1.14152	4.324e-14	-4.40445e-10	-1.19196	0.000126042	-4.40445e-10	-1.16563
22119129	chr9:22119129:G:A	2.11774e-20	-2.23651	-1.08546	6.22021e-15	-2.1852	-0.945728	1.73025e-05	-2.21403	-0.93736
22119616	chr9:22119616:T:C	8.27075e-20	-1.9596	-2.57401e-10	1.56133e-14	-2.2106	-2.57401e-10	4.75517e-05	-2.14043	-2.57401e-10
22121350	chr9:22121350:A:T	1.98604e-20	-2.17951	-1.20667	1.95921e-14	-0.772376	-1.21123	1.38785e-05	-2.18258	-1.18933
22121380	chr9:22121380:C:CTA	1.9205e-19	-4.40445e-10	-1.11715	4.76647e-14	-4.40445e-10	-1.09454	0.0001307	-4.40445e-10	-1.12934
22121649	chr9:22121649:C:T	2.9545e-19	-4.40445e-10	-0.686405	6.66094e-14	-4.40445e-10	-0.759885	0.000184961	-4.40445e-10	-0.7821
22122194	chr9:22122194:A:T	1.97753e-19	-4.40445e-10	-1.08789	4.53516e-14	-4.40445e-10	-1.14428	0.000153015	-4.40445e-10	-0.971711
22122401	chr9:22122401:A:G	5.09604e-19	-4.40445e-10	-0.141271	6.40646e-14	-4.40445e-10	-0.798837	0.000216775	-4.40445e-10	-0.623387
22122561	chr9:22122561:A:T	6.81609e-19	-4.40445e-10	0.14955	1.33448e-13	-4.40445e-10	-0.0650187	0.000485678	-4.40445e-10	0.183298
22122641	chr9:22122641:G:A	1.75107e-19	-4.40445e-10	-1.20951	4.24894e-14	-4.40445e-10	-1.20947	0.000122856	-4.40445e-10	-1.19123
22122855	chr9:22122855:C:A	1.75148e-19	-4.40445e-10	-1.20928	4.24993e-14	-4.40445e-10	-1.20924	0.000122943	-4.40445e-10	-1.19053
22123554	chr9:22123554:G:A	1.77728e-19	-4.40445e-10	-1.19465	4.31377e-14	-4.40445e-10	-1.19433	0.000126815	-4.40445e-10	-1.15952
22123591	chr9:22123591:T:G	1.88695e-19	-4.40445e-10	-1.13478	4.73642e-14	-4.40445e-10	-1.10086	0.000142755	-4.40445e-10	-1.04112
22123818	chr9:22123818:G:T	2.29878e-19	-4.40445e-10	-0.937359	5.2591e-14	-4.40445e-10	-0.996185	0.000147927	-4.40445e-10	-1.00553
22124141	chr9:22124141:A:T	4.03958e-20	-2.14459	-0.531589	1.02028e-14	-1.92382	-0.712249	2.30252e-05	-2.22902	-0.636641
22124145	chr9:22124145:C:A	1.93739e-19	-4.40445e-10	-1.1084	4.61775e-14	-4.40445e-10	-1.12624	0.000138278	-4.40445e-10	-1.07298
22124373	chr9:22124373:T:A	1.82094e-19	-4.40445e-10	-1.17038	4.40606e-14	-4.40445e-10	-1.17316	0.000128725	-4.40445e-10	-1.14457
22124451	chr9:22124451:A:G	3.70484e-20	-1.94536	-0.817324	9.96012e-15	-2.23839	-0.421755	3.0297e-05	-1.88127	-0.709935
22124478	chr9:22124478:A:G	3.87316e-20	-1.9166	-0.801647	1.0188e-14	-2.23843	-0.399089	3.18474e-05	-1.84919	-0.692101
22124505	chr9:22124505:A:T	8.41015e-20	-2.21736	0.27448	1.59853e-14	-2.19164	0.0045798	5.41957e-05	-2.12085	0.111202
22124631	chr9:22124631:A:G	3.69038e-20	-1.96527	-0.801323	1.01936e-14	-2.23755	-0.399418	3.01647e-05	-1.90309	-0.692484
22125033	chr9:22125033:A:G	1.94862e-18	1.19997	-2.57401e-10	4.1023e-14	-1.2446	-2.57401e-10	0.000213885	-0.636809	-2.57401e-10
22125041	chr9:22125041:G:A	1.75001e-19	-4.40445e-10	-1.21011	4.24635e-14	-4.40445e-10	-1.21009	0.000122602	-4.40445e-10	-1.19331
22125057	chr9:22125057:G:A	2.62279e-19	-4.40445e-10	-0.805495	9.5134e-14	-4.40445e-10	-0.403443	0.000245545	-4.40445e-10	-0.498766
22125504	chr9:22125504:G:C	7.03106e-20	-2.03637	-0.0856168	2.33407e-14	-2.22489	0.416358	6.14138e-05	-1.97711	0.0925013
22125586	chr9:22125586:A:G	4.79211e-19	-4.40445e-10	-0.202765	9.17076e-14	-4.40445e-10	-0.440125	0.000467568	-4.40445e-10	0.145298
22125914	chr9:22125914:C:T	1.0633e-19	-2.15801	0.44966	1.60974e-13	-0.754591	0.877104	7.54902e-05	-2.15286	0.474616
22126543	chr9:22126543:T:TATACTTGA	3.13866e-19	-4.40445e-10	-0.62594	7.8711e-14	-4.40445e-10	-0.592947	0.000242636	-4.40445e-10	-0.510685
22126886	chr9:22126886:A:G	8.08582e-19	-4.40445e-10	0.320376	1.59903e-13	-4.40445e-10	0.115839	0.000375113	-4.40445e-10	-0.075021
22127614	chr9:22127614:C:T	2.16241e-20	-2.17622	-1.12488	5.71936e-15	-2.19806	-1.01681	1.99826e-05	-1.922	-1.08539
22127642	chr9:22127642:G:A	1.82456e-19	-2.22248	1.05408	3.33635e-14	-2.18015	0.728884	8.9266e-05	-2.10726	0.596629
22127688	chr9:22127688:G:T	9.24076e-19	-4.40445e-10	0.453889	2.00626e-13	-4.40445e-10	0.342712	0.000462419	-4.40445e-10	0.134224
22127884	chr9:22127884:A:G	5.29407e-20	-1.19479	-1.21095	7.6849e-15	-1.71069	-1.20878	1.89793e-05	-1.86476	-1.19414
22127893	chr9:22127893:T:C	4.33932e-19	-4.40445e-10	-0.302017	9.64761e-14	-4.40445e-10	-0.389434	0.000236232	-4.40445e-10	-0.537433
22128300	chr9:22128300:A:G	1.83634e-19	-4.40445e-10	-1.16196	4.47528e-14	-4.40445e-10	-1.15758	0.000126408	-4.40445e-10	-1.16273
22128353	chr9:22128353:C:T	1.54911e-19	-1.33205	-2.57401e-10	2.60474e-14	-1.69881	-2.57401e-10	5.8785e-05	-1.92836	-2.57401e-10
22128519	chr9:22128519:T:G	2.18336e-19	-4.40445e-10	-0.98887	5.16238e-14	-4.40445e-10	-1.01475	0.000137778	-4.40445e-10	-1.07661
22128611	chr9:22128611:G:A	2.03247e-19	-4.40445e-10	-1.06048	4.30718e-14	-4.40445e-10	-1.19586	0.000124315	-4.40445e-10	-1.17943
22128686	chr9:22128686:T:G	1.79375e-19	-4.40445e-10	-1.18543	5.45406e-14	-4.40445e-10	-0.959785	0.000148839	-4.40445e-10	-0.99938
22128710	chr9:22128710:C:G	2.12646e-20	-2.21979	-1.09807	4.67894e-15	-2.21419	-1.20147	1.38612e-05	-2.20757	-1.16559
22128771	chr9:22128771:A:T	1.86436e-19	-4.40445e-10	-1.14682	4.27916e-14	-4.40445e-10	-1.20239	0.000121938	-4.40445e-10	-1.19873
22129675	chr9:22129675:G:T	1.8404e-19	-4.40445e-10	-1.15975	4.33747e-14	-4.40445e-10	-1.18885	0.000124109	-4.40445e-10	-1.18109
22129894	chr9:22129894:C:T	3.09737e-19	-4.40445e-10	-0.63918	4.67863e-14	-4.40445e-10	-1.11314	0.000141598	-4.40445e-10	-1.04925
22130039	chr9:22130039:C:T	1.86325e-19	-4.40445e-10	-1.14741	4.73155e-14	-4.40445e-10	-1.10189	0.000132813	-4.40445e-10	-1.1133
22130066	chr9:22130066:A:G	3.26251e-20	-2.18222	-0.707606	7.60243e-15	-2.02162	-0.908646	4.3893e-05	-1.26299	-0.957499
22130390	chr9:22130390:A:T	2.47005e-20	-2.18365	-0.984431	7.03259e-15	-2.1498	-0.858376	1.98809e-05	-2.1619	-0.850581
22130840	chr9:22130840:A:G	3.44415e-19	-4.40445e-10	-0.533059	8.34388e-14	-4.40445e-10	-0.534617	0.000183612	-4.40445e-10	-0.789422
22130963	chr9:22130963:T:C	2.39975e-19	-4.40445e-10	-0.894371	5.85234e-14	-4.40445e-10	-0.889303	0.000153253	-4.40445e-10	-0.970154
22130975	chr9:22130975:A:T	2.19689e-19	-0.254648	-0.728045	1.28754e-14	-1.35485	-1.04856	2.27e-05	-1.85368	-1.0262
22131085	chr9:22131085:G:A	1.88165e-19	-4.40445e-10	-1.13759	4.24898e-14	-4.40445e-10	-1.20947	0.000127041	-4.40445e-10	-1.15774
22131203	chr9:22131203:A:G	2.10552e-19	-0.199318	-0.825857	1.24323e-14	-1.33752	-1.10092	2.17518e-05	-1.83701	-1.08554
22131453	chr9:22131453:C:G	4.21478e-19	-4.40445e-10	-0.331139	1.0092e-13	-4.40445e-10	-0.344402	0.000313676	-4.40445e-10	-0.253887
22131462	chr9:22131462:G:T	4.24415e-19	-4.40445e-10	-0.324194	1.0163e-13	-4.40445e-10	-0.337387	0.000315957	-4.40445e-10	-0.24664
22132077	chr9:22132077:A:G	3.29913e-19	0.5174	-1.09348	1.25253e-14	-1.23786	-1.19311	1.92473e-05	-1.86375	-1.18112
22132089	chr9:22132089:C:T	2.98055e-19	-4.40445e-10	-0.677629	4.58628e-14	-4.40445e-10	-1.13308	0.00013782	-4.40445e-10	-1.0763
22132699	chr9:22132699:T:C	5.96853e-19	0.413813	-0.397048	1.65338e-14	-1.30783	-0.845492	2.67478e-05	-1.91866	-0.797135
22132730	chr9:22132730:A:G	7.32212e-19	0.409364	-0.1882	2.65945e-14	-1.26421	-0.413813	4.13702e-05	-1.89661	-0.383074
22132879	chr9:22132879:T:C	7.91679e-19	0.499429	-0.200178	1.98971e-14	-1.2582	-0.70996	3.19685e-05	-1.88275	-0.654743
22132902	chr9:22132902:C:G	1.748e-19	-4.40445e-10	-1.21126	4.24063e-14	-4.40445e-10	-1.21143	0.00012098	-4.40445e-10	-1.20662
22133252	chr9:22133252:G:A	8.97763e-20	-1.38026	-0.497325	3.81686e-14	-0.858725	-0.45799	2.81047e-05	-2.18468	-0.481633
22133560	chr9:22133560:T:TATTA	1.74765e-19	-4.40445e-10	-1.21146	4.245e-14	-4.40445e-10	-1.2104	0.000120652	-4.40445e-10	-1.20934
22133623	chr9:22133623:A:T	4.5801e-19	-4.40445e-10	-0.248016	5.88404e-14	-4.40445e-10	-0.883902	0.000187111	-4.40445e-10	-0.770546
22133646	chr9:22133646:T:C	1.5733e-19	-0.105415	-1.21115	1.93201e-14	-0.800523	-1.19706	1.55033e-05	-2.05866	-1.20253
22133717	chr9:22133717:T:C	4.36356e-20	-1.82749	-0.771545	6.40177e-15	-2.2079	-0.894252	1.8383e-05	-2.2084	-0.882421
22133815	chr9:22133815:C:T	3.67638e-19	-4.40445e-10	-0.467808	1.40849e-13	-4.40445e-10	-0.0110413	0.000302235	-4.40445e-10	-0.291043
22133985	chr9:22133985:T:C	1.94171e-19	0.0825007	-1.18867	2.3933e-14	-0.574747	-1.20872	1.63007e-05	-2.00057	-1.21047
22134024	chr9:22134024:C:A	2.29111e-19	-4.40445e-10	-0.940699	4.38331e-14	-4.40445e-10	-1.17834	0.000130057	-4.40445e-10	-1.13427
22134069	chr9:22134069:G:A	2.59582e-19	-0.137448	-0.678384	1.23479e-14	-1.59037	-0.854877	2.17066e-05	-2.09132	-0.833318
22134095	chr9:22134095:T:C	2.41143e-19	-0.148235	-0.741282	1.16732e-14	-1.59547	-0.905961	2.05412e-05	-2.09383	-0.885982
22134440	chr9:22134440:G:C	2.1049e-19	-4.40445e-10	-1.02547	5.30059e-14	-4.40445e-10	-0.988327	0.00013913	-4.40445e-10	-1.06684
22134652	chr9:22134652:A:C	1.92889e-19	0.0984829	-1.21127	2.58415e-14	-0.532154	-1.17459	1.69015e-05	-1.97468	-1.20017
22135572	chr9:22135572:A:G	5.72044e-19	-4.40445e-10	-0.025689	1.42936e-13	-4.40445e-10	0.00366368	0.000348011	-4.40445e-10	-0.150012
22135624	chr9:22135624:C:G	1.75709e-19	-4.40445e-10	-1.20608	4.27111e-14	-4.40445e-10	-1.20427	0.00012159	-4.40445e-10	-1.20159
22135920	chr9:22135920:A:G	3.72578e-19	-4.40445e-10	-0.45446	7.58554e-14	-4.40445e-10	-0.629901	0.000231571	-4.40445e-10	-0.557361
22135947	chr9:22135947:T:C	2.37637e-19	-4.40445e-10	-0.904162	6.14689e-14	-4.40445e-10	-0.840198	0.000166369	-4.40445e-10	-0.888039
22136019	chr9:22136019:A:C	1.76281e-19	-4.40445e-10	-1.20283	4.28942e-14	-4.40445e-10	-1.19999	0.000122178	-4.40445e-10	-1.19677
22136110	chr9:22136110:A:G	6.59122e-19	-4.40445e-10	0.116003	7.43849e-14	-4.40445e-10	-0.649476	0.000242397	-4.40445e-10	-0.511671
22136441	chr9:22136441:G:C	9.49066e-20	-0.919313	-0.902699	1.74929e-14	-0.95109	-1.14585	2.53526e-05	-1.68407	-1.08529
22136666	chr9:22136666:C:CA	2.63622e-19	-4.40445e-10	-0.80039	5.60984e-14	-4.40445e-10	-0.931623	0.000168396	-4.40445e-10	-0.875931
22137162	chr9:22137162:T:C	1.88916e-19	-4.40445e-10	-1.1336	4.62803e-14	-4.40445e-10	-1.12401	0.000128586	-4.40445e-10	-1.14565
22137634	chr9:22137634:A:G	4.90594e-19	-4.40445e-10	-0.179288	6.23399e-14	-4.40445e-10	-0.826128	0.000199493	-4.40445e-10	-0.706467
22137686	chr9:22137686:T:G	1.27611e-19	-0.814612	-0.711304	2.94327e-14	-0.734128	-0.842495	3.73529e-05	-1.57734	-0.804498
22138106	chr9:22138106:A:G	1.51027e-19	-0.993959	-0.363492	2.05528e-14	-1.81472	-0.121013	6.31937e-05	-1.73946	-0.116587
22138264	chr9:22138264:A:G	1.74758e-19	-4.40445e-10	-1.2115	4.36748e-14	-4.40445e-10	-1.18196	0.000122697	-4.40445e-10	-1.19253
22138434	chr9:22138434:A:G	2.88879e-19	-4.40445e-10	-0.708899	6.02654e-14	-4.40445e-10	-0.859972	0.000179412	-4.40445e-10	-0.812561
22138459	chr9:22138459:C:G	1.06603e-19	-0.522318	-1.18348	6.14747e-14	0.359069	-1.19917	2.2277e-05	-1.69557	-1.20312
22138763	chr9:22138763:T:C	1.54723e-19	-0.238459	-1.09481	7.04839e-14	0.336818	-1.04016	2.81427e-05	-1.6499	-1.01506
22138866	chr9:22138866:A:G	6.25739e-20	-2.23856	-2.57401e-10	1.52937e-14	-2.23129	-2.57401e-10	4.68231e-05	-2.15587	-2.57401e-10
22139086	chr9:22139086:G:C	2.42277e-19	-4.40445e-10	-0.884824	6.06733e-14	-4.40445e-10	-0.853226	0.000193028	-4.40445e-10	-0.739413
22139221	chr9:22139221:G:A	2.53033e-20	-2.23479	-0.909178	4.84143e-15	-2.23547	-1.14605	1.70241e-05	-2.04109	-1.12652
22139227	chr9:22139227:G:A	1.78447e-19	-4.40445e-10	-1.19061	4.5587e-14	-4.40445e-10	-1.13911	0.000126236	-4.40445e-10	-1.16409
22139847	chr9:22139847:A:G	3.15835e-19	-4.40445e-10	-0.619685	7.9757e-14	-4.40445e-10	-0.579746	0.000214253	-4.40445e-10	-0.63509
22140340	chr9:22140340:T:C	5.94021e-19	-4.40445e-10	0.0120096	1.89423e-13	-4.40445e-10	0.28525	0.000637359	-4.40445e-10	0.455086
22140679	chr9:22140679:A:T	9.15577e-17	6.05877	-1.00895	7.06954e-14	0.462411	-1.16276	8.51108e-05	-0.402357	-1.15594
22140705	chr9:22140705:A:G	1.74925e-19	-4.40445e-10	-1.21055	4.79119e-14	-4.40445e-10	-1.08937	0.000132781	-4.40445e-10	-1.11354
22140713	chr9:22140713:C:T	7.21946e-20	-2.09554	-2.57401e-10	2.38137e-14	-1.78847	-2.57401e-10	8.73895e-05	-1.53187	-2.57401e-10
22140822	chr9:22140822:G:A	1.35521e-19	-2.22306	0.757284	1.80395e-14	-1.95891	-0.107258	0.000103656	-1.40285	0.041675
22141035	chr9:22141035:G:A	1.06335e-17	2.12848	0.768372	8.62536e-15	-2.22313	-0.580892	2.7798e-05	-2.049	-0.628288
22141044	chr9:22141044:T:C	1.86428e-19	-4.40445e-10	-1.14686	4.66409e-14	-4.40445e-10	-1.11625	0.000131713	-4.40445e-10	-1.12162
22141553	chr9:22141553:G:T	6.41061e-15	7.76989	1.52867	6.1451e-15	-2.21061	-0.932467	1.65363e-05	-2.23361	-0.963079
22141876	chr9:22141876:C:T	6.89656e-20	-1.12008	-1.02122	7.74495e-15	-2.0646	-0.847093	1.77068e-05	-2.17228	-0.956018
22142467	chr9:22142467:A:C	2.90693e-19	-4.40445e-10	-0.702637	4.49223e-14	-4.40445e-10	-1.1538	0.000128209	-4.40445e-10	-1.14858
22142718	chr9:22142718:T:G	6.26128e-20	-2.23794	-2.57401e-10	1.61965e-14	-2.17394	-2.57401e-10	5.41199e-05	-2.01104	-2.57401e-10
22142757	chr9:22142757:T:C	0.000461478	33.4972	0.801129	5.44383e-15	-2.21637	-1.04787	1.62872e-05	-2.2252	-0.986672
22142908	chr9:22142908:G:A	0.940662	40.0324	1.88579	4.73563e-15	-2.21833	-1.18529	1.32743e-05	-2.22606	-1.19036
22142957	chr9:22142957:A:C	1.04562e-18	1.49329	-0.915834	1.02717e-14	-2.19269	-0.436652	2.56429e-05	-2.21786	-0.54012
22143006	chr9:22143006:T:C	2.44644e-20	-2.22464	-0.953041	1.03523e-14	-1.95661	-0.664907	2.83113e-05	-2.00135	-0.657639
22143372	chr9:22143372:T:A	3.99472e-20	-1.49394	-1.19341	1.48948e-14	-1.44412	-0.813597	2.78146e-05	-1.88451	-0.792176
22143378	chr9:22143378:T:C	8.57936e-16	5.37274	1.91464	3.5788e-14	-1.42605	0.0449288	6.08363e-05	-1.87871	-0.0153545
22143571	chr9:22143571:A:T	0.0509647	36.6657	2.33704	5.04764e-15	-2.23858	-1.10123	1.42615e-05	-2.23848	-1.1062
22144160	chr9:22144160:A:AT	1.76774e-19	-4.40445e-10	-1.20003	4.67009e-14	-4.40445e-10	-1.11497	0.000131304	-4.40445e-10	-1.12473
22144256	chr9:22144256:T:A	5.31905e-16	4.26158	2.54774	4.29454e-14	-1.70846	0.509659	8.21793e-05	-2.05769	0.464346
22144277	chr9:22144277:C:G	6.00653e-19	0.773637	-0.750525	1.29395e-14	-1.80671	-0.591742	2.72672e-05	-2.02313	-0.673433
22144306	chr9:22144306:C:A	8.78896e-16	5.43737	1.87415	7.47207e-14	-0.720395	0.0754218	8.30336e-05	-1.60661	0.0236042
22144317	chr9:22144317:C:T	1.57556e-17	3.62595	-0.335901	7.22798e-15	-1.94513	-1.03564	1.62794e-05	-2.15473	-1.05762
22144461	chr9:22144461:A:G	1.74814e-19	-4.40445e-10	-1.21118	4.53506e-14	-4.40445e-10	-1.14431	0.000128204	-4.40445e-10	-1.14863
22144531	chr9:22144531:T:G	4.91775e-20	-1.38001	-1.09946	2.23828e-14	-1.46724	-0.383195	4.29483e-05	-1.881	-0.361252
22144607	chr9:22144607:C:G	2.77622e-19	-4.40445e-10	-0.748644	4.71811e-14	-4.40445e-10	-1.10474	0.000135589	-4.40445e-10	-1.09262
22144641	chr9:22144641:T:A	2.24471e-15	5.96623	2.28295	8.39123e-14	-0.863252	0.334295	0.000115711	-1.53342	0.282265
22144689	chr9:22144689:A:C	1.7891e-19	-4.40445e-10	-1.18802	4.75812e-14	-4.40445e-10	-1.09629	0.000148135	-4.40445e-10	-1.00412
22145695	chr9:22145695:A:G	0.00730147	35.9	1.15973	5.9478e-15	-2.23847	-0.937235	1.82259e-05	-2.23625	-0.863158
22146605	chr9:22146605:T:C	0.000540933	33.6317	0.825479	5.49244e-15	-2.21679	-1.03857	1.65279e-05	-2.21952	-0.977679
22147126	chr9:22147126:T:C	2.01126e-20	-2.22552	-1.14803	6.98739e-15	-2.01779	-0.996832	2.00172e-05	-1.99623	-1.00943
22147402	chr9:22147402:A:G	1.84781e-19	-4.40445e-10	-1.15573	4.34083e-14	-4.40445e-10	-1.18808	0.000122197	-4.40445e-10	-1.19662
22147430	chr9:22147430:T:C	1.78996e-19	-4.40445e-10	-1.18754	4.52168e-14	-4.40445e-10	-1.14726	0.000128602	-4.40445e-10	-1.14552
22147568	chr9:22147568:T:A	1.76548e-19	-4.40445e-10	-1.20131	4.24071e-14	-4.40445e-10	-1.21141	0.0001204	-4.40445e-10	-1.21143
22147945	chr9:22147945:G:A	4.59205e-19	-4.40445e-10	-0.245408	8.09444e-14	-4.40445e-10	-0.564968	0.000269204	-4.40445e-10	-0.406777
22148064	chr9:22148064:CT:C	1.76215e-19	-4.40445e-10	-1.2032	4.58096e-14	-4.40445e-10	-1.13424	0.000129498	-4.40445e-10	-1.13858
22148703	chr9:22148703:A:G	4.54403e-20	-1.66099	-0.897518	9.24391e-15	-2.21179	-0.522977	2.59654e-05	-2.14271	-0.602768
22148726	chr9:22148726:C:T	2.95848e-19	-0.68506	-2.57401e-10	2.72761e-14	-1.65272	-2.57401e-10	6.68579e-05	-1.79968	-2.57401e-10
22150194	chr9:22150194:A:C	4.08459e-17	4.24266	-2.57401e-10	1.57251e-14	-2.20347	-2.57401e-10	4.92988e-05	-2.10435	-2.57401e-10
22150581	chr9:22150581:C:T	2.67481e-19	-4.40445e-10	-0.785857	4.25581e-14	-4.40445e-10	-1.20786	0.000121474	-4.40445e-10	-1.20255
22150793	chr9:22150793:C:T	3.07056e-16	4.76734	1.49254	2.553e-14	-1.57077	-0.148109	4.43818e-05	-1.99554	-0.213884
22150816	chr9:22150816:C:T	1.86816e-19	-4.40445e-10	-1.14478	4.35008e-14	-4.40445e-10	-1.18595	0.000123299	-4.40445e-10	-1.18763
22151051	chr9:22151051:C:T	1.74765e-19	-4.40445e-10	-1.21146	4.36793e-14	-4.40445e-10	-1.18186	0.000123844	-4.40445e-10	-1.18322
22151068	chr9:22151068:G:A	2.25654e-19	-4.40445e-10	-0.955903	4.24894e-14	-4.40445e-10	-1.20948	0.000120772	-4.40445e-10	-1.20835
22151100	chr9:22151100:C:T	1.80408e-19	-4.40445e-10	-1.17968	4.83386e-14	-4.40445e-10	-1.0805	0.000151598	-4.40445e-10	-0.981015
22151140	chr9:22151140:G:A	6.97165e-05	31.973	0.435306	5.03103e-15	-2.23456	-1.10854	1.48594e-05	-2.2291	-1.07451
22151286	chr9:22151286:G:A	2.14461e-19	-4.40445e-10	-1.00678	4.24842e-14	-4.40445e-10	-1.2096	0.000121218	-4.40445e-10	-1.20466
22151466	chr9:22151466:G:A	3.91341e-20	-2.09643	-0.611482	1.20499e-14	-2.01211	-0.457562	3.38828e-05	-2.03606	-0.443281
22151658	chr9:22151658:C:G	1.2811e-16	5.38574	-2.57401e-10	1.76518e-14	-2.08789	-2.57401e-10	5.89784e-05	-1.92508	-2.57401e-10
22151751	chr9:22151751:C:G	1.38001e-16	5.46011	-2.57401e-10	1.78134e-14	-2.07878	-2.57401e-10	5.96817e-05	-1.91322	-2.57401e-10
22152359	chr9:22152359:C:T	2.19203e-19	-4.40445e-10	-0.984909	4.24203e-14	-4.40445e-10	-1.2111	0.000120483	-4.40445e-10	-1.21074
22152394	chr9:22152394:G:C	1.75027e-19	-4.40445e-10	-1.20996	4.40683e-14	-4.40445e-10	-1.17299	0.000124058	-4.40445e-10	-1.1815
22152521	chr9:22152521:G:C	2.10124e-19	-4.40445e-10	-1.02721	6.11077e-14	-4.40445e-10	-0.846092	0.000170003	-4.40445e-10	-0.866429
22152611	chr9:22152611:C:T	1.89453e-19	-4.40445e-10	-1.13077	5.1728e-14	-4.40445e-10	-1.01273	0.00014558	-4.40445e-10	-1.02152
22152885	chr9:22152885:C:T	2.24512e-19	-4.40445e-10	-0.960977	4.80938e-14	-4.40445e-10	-1.08558	0.000133413	-4.40445e-10	-1.1088
22153016	chr9:22153016:C:T	1.74797e-19	-4.40445e-10	-1.21128	4.31424e-14	-4.40445e-10	-1.19422	0.000121969	-4.40445e-10	-1.19848
22153266	chr9:22153266:T:C	1.97607e-16	4.28073	1.5384	4.27646e-14	-0.839709	-0.363311	4.46754e-05	-1.76425	-0.438577
22153361	chr9:22153361:A:G	3.93368e-18	2.91054	-1.00812	1.78935e-14	-1.44949	-0.624799	2.6378e-05	-2.00757	-0.722151
22153483	chr9:22153483:T:C	1.75955e-19	-4.40445e-10	-1.20468	5.10726e-14	-4.40445e-10	-1.02548	0.000153586	-4.40445e-10	-0.967988
22153664	chr9:22153664:A:G	2.16384e-20	-2.1039	-1.19653	2.48349e-14	-0.54387	-1.20261	4.88485e-05	-0.916204	-1.19732
22153715	chr9:22153715:A:T	2.87962e-18	2.76694	-1.17643	9.57596e-15	-1.61631	-1.08317	1.63659e-05	-2.06731	-1.13973
22154010	chr9:22154010:T:C	2.61655e-18	2.5797	-1.08499	1.38687e-14	-1.46248	-0.866623	2.11659e-05	-1.98345	-0.96641
22154498	chr9:22154498:G:C	1.9158e-19	-4.40445e-10	-1.1196	5.18703e-14	-4.40445e-10	-1.00998	0.000146034	-4.40445e-10	-1.01841
22155076	chr9:22155076:G:A	4.22302e-16	4.7313	1.84727	4.41422e-14	-1.29731	0.125995	6.73792e-05	-1.85383	0.0619219
22155091	chr9:22155091:G:A	2.89586e-19	0.237473	-0.943926	9.52978e-15	-1.85476	-0.849546	1.82429e-05	-2.16363	-0.934837
22155641	chr9:22155641:G:A	1.97874e-19	-4.40445e-10	-1.08728	4.3872e-14	-4.40445e-10	-1.17745	0.000123035	-4.40445e-10	-1.18978
22155718	chr9:22155718:C:T	1.97416e-19	-4.40445e-10	-1.08959	4.38285e-14	-4.40445e-10	-1.17845	0.000122936	-4.40445e-10	-1.19058
22156747	chr9:22156747:G:A	2.50738e-19	-4.40445e-10	-0.850496	5.18498e-14	-4.40445e-10	-1.01038	0.000151477	-4.40445e-10	-0.981815
22157161	chr9:22157161:A:C	1.9921e-19	-4.40445e-10	-1.08055	4.6497e-14	-4.40445e-10	-1.11934	0.000134018	-4.40445e-10	-1.10427
22157513	chr9:22157513:A:G	2.54135e-19	-4.40445e-10	-0.837038	9.98974e-14	-4.40445e-10	-0.354587	0.000255733	-4.40445e-10	-0.458113
22157520	chr9:22157520:T:G	2.39258e-17	4.90748	-1.19967	5.2112e-15	-2.12095	-1.18697	1.71412e-05	-1.96624	-1.19452
22157774	chr9:22157774:T:C	1.80893e-19	-4.40445e-10	-1.177	4.29012e-14	-4.40445e-10	-1.19983	0.000121031	-4.40445e-10	-1.2062
22157832	chr9:22157832:A:G	6.41782e-20	-2.21324	-2.57401e-10	1.81501e-14	-2.06005	-2.57401e-10	4.32883e-05	-2.23436	-2.57401e-10
22158071	chr9:22158071:G:A	1.90492e-19	-4.40445e-10	-1.12529	4.89065e-14	-4.40445e-10	-1.06882	0.000147123	-4.40445e-10	-1.01098
22158107	chr9:22158107:C:G	2.6202e-17	3.79869	-2.57401e-10	1.54222e-14	-2.22292	-2.57401e-10	4.73493e-05	-2.1447	-2.57401e-10
22158141	chr9:22158141:G:T	2.11619e-19	-4.40445e-10	-1.02012	4.39998e-14	-4.40445e-10	-1.17454	0.000125118	-4.40445e-10	-1.17299
22158169	chr9:22158169:T:A	3.44157e-13	13.2974	-0.0157356	1.0934e-14	-1.43083	-1.13602	2.88969e-05	-1.56118	-1.07733
22158253	chr9:22158253:C:T	2.0879e-19	-4.40445e-10	-1.03358	4.41063e-14	-4.40445e-10	-1.17213	0.000125581	-4.40445e-10	-1.16929
22158308	chr9:22158308:C:T	6.35351e-20	-2.22331	-2.57401e-10	3.6315e-14	-1.3665	-2.57401e-10	6.91643e-05	-1.76576	-2.57401e-10
22158440	chr9:22158440:CT:C	1.88562e-17	3.00287	0.466818	8.17946e-15	-2.22206	-0.635043	2.29428e-05	-2.22895	-0.640295
22158566	chr9:22158566:A:G	1.90088e-19	-4.40445e-10	-1.12742	4.471e-14	-4.40445e-10	-1.15853	0.000128376	-4.40445e-10	-1.14728
22158599	chr9:22158599:G:A	3.61058e-19	0.155238	-0.641104	1.68697e-14	-1.79673	-0.33648	2.97323e-05	-2.10935	-0.500661
22158613	chr9:22158613:A:G	2.84979e-19	-4.40445e-10	-0.72249	5.63114e-14	-4.40445e-10	-0.927834	0.000175279	-4.40445e-10	-0.835867
22158773	chr9:22158773:G:A	4.4357e-17	5.32414	-0.999019	7.08991e-15	-2.07555	-0.924508	2.35753e-05	-1.89961	-0.942438
22158925	chr9:22158925:C:T	1.3964e-17	2.71817	0.451163	8.01052e-15	-2.23413	-0.643848	2.30956e-05	-2.21338	-0.649232
22159205	chr9:22159205:AC:A	2.85022e-20	-2.23797	-0.786957	1.15879e-14	-1.95524	-0.553532	3.33386e-05	-1.92756	-0.567972
22159417	chr9:22159417:C:T	4.10394e-19	0.275011	-0.632798	1.57558e-14	-1.87749	-0.32403	2.89144e-05	-2.15718	-0.480729
22159900	chr9:22159900:G:A	2.66259e-20	-2.23757	-0.855451	1.13521e-14	-1.89252	-0.636807	3.28241e-05	-1.86054	-0.650548
22159966	chr9:22159966:G:A	2.00796e-19	-4.40445e-10	-1.07262	4.30931e-14	-4.40445e-10	-1.19537	0.000122462	-4.40445e-10	-1.19444
22160052	chr9:22160052:G:A	4.20551e-16	6.57441	-2.57401e-10	2.19734e-14	-1.8689	-2.57401e-10	8.06174e-05	-1.61253	-2.57401e-10
22160082	chr9:22160082:G:A	2.38996e-19	-4.40445e-10	-0.898457	4.70006e-14	-4.40445e-10	-1.10857	0.000134034	-4.40445e-10	-1.10415
22160088	chr9:22160088:C:T	2.79677e-20	-2.23122	-0.812634	1.11379e-14	-1.45905	-1.08932	2.21543e-05	-1.78833	-1.11589
22160371	chr9:22160371:T:C	7.42421e-19	-4.40445e-10	0.235011	1.2183e-13	-4.40445e-10	-0.156106	0.000327772	-4.40445e-10	-0.209928
22160544	chr9:22160544:C:G	1.8643e-19	-4.40445e-10	-1.14685	4.39569e-14	-4.40445e-10	-1.17552	0.0001258	-4.40445e-10	-1.16756
22161885	chr9:22161885:G:A	3.13338e-20	-1.93985	-0.990355	1.34871e-14	-1.53687	-0.820122	2.43764e-05	-1.89539	-0.913244
22161985	chr9:22161985:A:T	1.74759e-19	-4.40445e-10	-1.2115	4.28043e-14	-4.40445e-10	-1.20209	0.000122106	-4.40445e-10	-1.19736
22162062	chr9:22162062:A:G	3.10151e-11	17.7219	0.0609184	7.77906e-15	-1.75937	-1.14792	2.42098e-05	-1.71419	-1.1013
22162194	chr9:22162194:T:G	1.27876e-16	3.88883	1.49508	1.97209e-14	-1.66365	-0.313403	3.53681e-05	-2.05549	-0.380951
22162239	chr9:22162239:C:T	2.91593e-20	-1.79177	-1.21037	4.53609e-15	-2.23785	-1.20881	1.40246e-05	-2.1537	-1.20774
22162549	chr9:22162549:G:A	2.44838e-19	-0.874308	-2.57401e-10	2.76616e-13	0.663901	-2.57401e-10	0.000412902	0.0209629	-2.57401e-10
22162561	chr9:22162561:G:A	2.74228e-19	0.259416	-1.02036	8.48163e-15	-1.91224	-0.908585	1.69256e-05	-2.1733	-1.00012
22162935	chr9:22162935:C:A	2.50313e-19	-4.40445e-10	-0.852193	7.39601e-14	-4.40445e-10	-0.655204	0.000208108	-4.40445e-10	-0.66419
22163230	chr9:22163230:C:T	1.89256e-19	-4.40445e-10	-1.1318	6.10128e-14	-4.40445e-10	-0.847646	0.000165947	-4.40445e-10	-0.890581
22163326	chr9:22163326:G:A	1.79924e-19	-4.40445e-10	-1.18237	4.59706e-14	-4.40445e-10	-1.13073	0.000127784	-4.40445e-10	-1.1519
22164046	chr9:22164046:C:G	1.90655e-16	4.43028	1.35304	1.98411e-14	-1.64165	-0.329328	3.93971e-05	-2.0281	-0.300456
22164316	chr9:22164316:C:T	1.74758e-19	-4.40445e-10	-1.2115	4.28376e-14	-4.40445e-10	-1.20131	0.000122203	-4.40445e-10	-1.19656
22164710	chr9:22164710:C:T	1.7476e-19	-4.40445e-10	-1.21149	4.27969e-14	-4.40445e-10	-1.20226	0.000122079	-4.40445e-10	-1.19758
22164992	chr9:22164992:C:A	7.50791e-19	-4.40445e-10	0.246221	4.68117e-14	-4.40445e-10	-1.1126	0.000136558	-4.40445e-10	-1.0855
22165234	chr9:22165234:A:G	2.93539e-19	-4.40445e-10	-0.692894	8.30482e-14	-4.40445e-10	-0.539309	0.000248368	-4.40445e-10	-0.487335
22165270	chr9:22165270:T:C	1.23338e-11	16.4115	0.449198	6.65999e-15	-2.0041	-1.05851	2.00192e-05	-2.01786	-0.987697
22165584	chr9:22165584:C:T	2.0596e-16	4.29005	1.57048	2.36756e-14	-1.62524	-0.169041	4.30226e-05	-2.02381	-0.216709
22166462	chr9:22166462:A:T	8.31151e-18	1.0687	1.58179	1.30178e-14	-2.1668	-0.225617	3.27153e-05	-2.23541	-0.27899
22166474	chr9:22166474:TA:T	2.18736e-12	14.8366	0.294411	8.2536e-15	-1.74532	-1.10276	2.24384e-05	-1.85024	-1.04124
22166972	chr9:22166972:A:T	2.2565e-19	-0.158627	-0.797293	1.12307e-14	-1.87743	-0.662642	2.05454e-05	-2.18071	-0.798902
22167456	chr9:22167456:G:A	1.1205e-12	15.2415	-0.779411	4.66819e-15	-2.22545	-1.19251	1.3753e-05	-2.20701	-1.17399
22168129	chr9:22168129:C:T	5.07623e-17	2.63269	1.82732	1.70802e-14	-2.03696	-0.0838561	3.88792e-05	-2.21364	-0.128145
22168465	chr9:22168465:T:A	2.36718e-20	-2.21733	-0.993294	1.82152e-14	-1.09216	-0.964313	3.82169e-05	-1.39041	-0.968563
22168938	chr9:22168938:A:G	2.00962e-19	-4.40445e-10	-1.07179	4.26006e-14	-4.40445e-10	-1.20686	0.000120752	-4.40445e-10	-1.20851
22169525	chr9:22169525:C:T	1.05072e-18	-4.40445e-10	0.58233	3.52853e-13	-4.40445e-10	0.907322	0.0010335	-4.40445e-10	0.938456
22169701	chr9:22169701:T:C	3.02144e-17	2.35278	1.58839	1.02724e-14	-2.23817	-0.391099	2.9353e-05	-2.1868	-0.436053
22169839	chr9:22169839:A:G	1.77275e-19	-4.40445e-10	-1.1972	5.02758e-14	-4.40445e-10	-1.04121	0.000139408	-4.40445e-10	-1.06484
22169842	chr9:22169842:A:G	1.87578e-19	-4.40445e-10	-1.14071	4.24278e-14	-4.40445e-10	-1.21093	0.000120419	-4.40445e-10	-1.21127
22170353	chr9:22170353:A:G	1.87404e-19	-4.40445e-10	-1.14164	4.39162e-14	-4.40445e-10	-1.17645	0.000123175	-4.40445e-10	-1.18864
22170927	chr9:22170927:G:T	6.91237e-20	-2.13901	-2.57401e-10	1.55853e-14	-2.2124	-2.57401e-10	4.46753e-05	-2.20283	-2.57401e-10
22170928	chr9:22170928:T:C	6.90132e-20	-2.14061	-2.57401e-10	1.55981e-14	-2.21158	-2.57401e-10	4.4719e-05	-2.20185	-2.57401e-10
22172260	chr9:22172260:A:T	3.88732e-18	-0.720983	2.61155	5.94601e-14	-2.23802	1.36459	0.000181557	-2.17349	1.37281
22172639	chr9:22172639:G:T	2.60785e-18	1.49138	-2.57401e-10	1.53139e-14	-2.22997	-2.57401e-10	4.35841e-05	-2.22755	-2.57401e-10
22172781	chr9:22172781:T:C	3.61343e-19	-0.0866372	-0.398442	1.16505e-14	-2.23562	-0.267759	3.37219e-05	-2.23546	-0.248641
22172894	chr9:22172894:T:C	2.77197e-17	1.74534	2.10965	1.59879e-14	-2.21628	0.0293871	4.89569e-05	-2.12091	0.00960023
22173076	chr9:22173076:T:A	1.83196e-17	1.79325	1.64757	1.20316e-14	-2.21963	-0.251565	3.64983e-05	-2.12895	-0.276036
22173079	chr9:22173079:T:C	3.73112e-19	0.688299	-1.14133	6.563e-15	-2.15161	-0.925672	1.68641e-05	-2.23064	-0.946413
22173118	chr9:22173118:A:G	2.3252e-19	-4.40445e-10	-0.925931	6.4901e-14	-4.40445e-10	-0.785867	0.000186357	-4.40445e-10	-0.774585
22173398	chr9:22173398:A:T	3.13154e-19	0.57888	-1.20709	4.83428e-15	-2.18362	-1.19938	1.29953e-05	-2.237	-1.20066
22173408	chr9:22173408:C:T	2.19123e-18	-0.846387	2.1637	4.06722e-14	-2.23809	0.984908	0.00012359	-2.16717	0.981892
22173500	chr9:22173500:T:G	1.89874e-20	-2.22177	-1.20936	8.28946e-15	-1.63472	-1.20902	1.91427e-05	-1.83915	-1.21118
22173659	chr9:22173659:G:A	4.61785e-19	-4.40445e-10	-0.239807	1.77783e-13	-4.40445e-10	0.221836	0.000412948	-4.40445e-10	0.021074
22173677	chr9:22173677:A:G	6.00459e-18	2.49161	-0.16624	1.18147e-14	-1.60031	-0.889074	1.90587e-05	-2.1127	-0.942018
22173678	chr9:22173678:T:C	3.91555e-18	-4.40445e-10	1.89781	7.695e-13	-4.40445e-10	1.68701	0.00212462	-4.40445e-10	1.6591
22174088	chr9:22174088:CTCT:C	3.3624e-18	-4.40445e-10	1.7455	8.8629e-13	-4.40445e-10	1.82831	0.00218956	-4.40445e-10	1.68921
22174106	chr9:22174106:C:T	3.39608e-20	-1.63831	-1.21138	4.8799e-15	-2.23538	-1.13823	1.72197e-05	-2.01352	-1.14267
22174351	chr9:22174351:A:G	3.87156e-19	-4.40445e-10	-0.416077	5.15094e-14	-4.40445e-10	-1.01697	0.000148499	-4.40445e-10	-1.00167
22174578	chr9:22174578:A:G	1.79173e-19	-4.40445e-10	-1.18655	4.55456e-14	-4.40445e-10	-1.14002	0.000128535	-4.40445e-10	-1.14605
22174647	chr9:22174647:C:A	1.46132e-19	-1.39039	-2.57401e-10	1.571e-14	-2.20443	-2.57401e-10	4.56975e-05	-2.1802	-2.57401e-10
22174666	chr9:22174666:A:G	1.87812e-19	-4.40445e-10	-1.13947	4.37019e-14	-4.40445e-10	-1.18134	0.000124155	-4.40445e-10	-1.18071
22174713	chr9:22174713:G:A	1.00584e-16	6.34541	-1.20156	5.20859e-15	-2.17241	-1.13601	1.42933e-05	-2.18272	-1.15973
22174809	chr9:22174809:C:T	1.84746e-19	-4.40445e-10	-1.15593	4.39268e-14	-4.40445e-10	-1.17621	0.000124109	-4.40445e-10	-1.18109
22175189	chr9:22175189:G:C	1.71059e-19	-0.0720563	-1.16084	6.38723e-15	-2.12496	-0.979474	2.88634e-05	-1.61789	-1.02179
22175236	chr9:22175236:C:T	8.93743e-19	-4.40445e-10	0.420513	1.79885e-13	-4.40445e-10	0.23359	0.000522283	-4.40445e-10	0.255961
22175307	chr9:22175307:A:C	4.55744e-15	10.1684	-1.21104	5.50734e-15	-2.22313	-1.02952	1.56833e-05	-2.20344	-1.04621
22175493	chr9:22175493:T:A	2.20286e-19	-4.40445e-10	-0.979979	6.42552e-14	-4.40445e-10	-0.795867	0.000180858	-4.40445e-10	-0.804536
22176074	chr9:22176074:A:C	2.28311e-19	-4.40445e-10	-0.944196	6.73128e-14	-4.40445e-10	-0.749379	0.000189324	-4.40445e-10	-0.75879
22176295	chr9:22176295:T:C	1.75937e-19	-4.40445e-10	-1.20478	4.24371e-14	-4.40445e-10	-1.21071	0.000120436	-4.40445e-10	-1.21113
22176418	chr9:22176418:A:G	2.07381e-19	-4.40445e-10	-1.04035	5.95638e-14	-4.40445e-10	-0.871682	0.000168185	-4.40445e-10	-0.877183
22176561	chr9:22176561:G:T	7.1599e-16	8.31449	-1.20797	5.01601e-15	-2.23859	-1.10751	1.38769e-05	-2.23846	-1.13357
22177018	chr9:22177018:G:A	3.00996e-19	-4.40445e-10	-0.66781	7.75331e-14	-4.40445e-10	-0.608024	0.000232821	-4.40445e-10	-0.55198
22177072	chr9:22177072:A:C	4.35324e-19	0.847526	-1.14634	5.05455e-15	-2.23722	-1.10122	1.46579e-05	-2.21619	-1.10107
22177215	chr9:22177215:T:C	8.38748e-20	-1.94558	-2.57401e-10	2.1734e-14	-1.87985	-2.57401e-10	6.64967e-05	-1.80509	-2.57401e-10
22177528	chr9:22177528:G:T	1.87655e-18	2.22289	-1.0606	7.25474e-15	-1.78919	-1.18789	1.45502e-05	-2.12343	-1.20121
22177568	chr9:22177568:A:G	4.56301e-19	0.923416	-1.17517	4.85691e-15	-2.23802	-1.1403	1.41283e-05	-2.21143	-1.14263
22177757	chr9:22177757:C:G	2.25937e-19	-0.954649	-2.57401e-10	2.43264e-14	-1.76717	-2.57401e-10	7.30566e-05	-1.71101	-2.57401e-10
22177891	chr9:22177891:G:A	6.2789e-19	-4.40445e-10	0.0674591	1.13865e-13	-4.40445e-10	-0.223714	0.000360514	-4.40445e-10	-0.114717
22177944	chr9:22177944:AG:A	2.99473e-20	-2.10133	-0.874138	7.23706e-15	-1.93106	-1.04846	1.60216e-05	-2.14719	-1.08112
22178063	chr9:22178063:A:C	9.7118e-19	-4.40445e-10	0.503606	2.91371e-13	-4.40445e-10	0.715866	0.000919781	-4.40445e-10	0.821888
22178223	chr9:22178223:G:A	7.47973e-19	-4.40445e-10	0.242461	1.68228e-13	-4.40445e-10	0.166592	0.000496183	-4.40445e-10	0.204697
22178358	chr9:22178358:C:T	2.82079e-19	-4.40445e-10	-0.732719	7.66876e-14	-4.40445e-10	-0.618989	0.000226898	-4.40445e-10	-0.577747
22178417	chr9:22178417:A:T	2.08721e-19	-4.40445e-10	-1.03391	4.71884e-14	-4.40445e-10	-1.10458	0.000133717	-4.40445e-10	-1.10652
22178439	chr9:22178439:G:A	1.9057e-19	-4.40445e-10	-1.12489	5.33821e-14	-4.40445e-10	-0.981254	0.000150318	-4.40445e-10	-0.989494
22178462	chr9:22178462:A:T	2.08862e-19	-4.40445e-10	-1.03323	4.72126e-14	-4.40445e-10	-1.10407	0.000133785	-4.40445e-10	-1.10601
22178671	chr9:22178671:T:C	2.05369e-19	-4.40445e-10	-1.0501	5.34344e-14	-4.40445e-10	-0.980275	0.000160733	-4.40445e-10	-0.922506
22178765	chr9:22178765:G:A	5.83693e-19	-4.40445e-10	-0.00552965	1.2648e-13	-4.40445e-10	-0.118646	0.000371483	-4.40445e-10	-0.0847442
22179132	chr9:22179132:A:G	1.85158e-18	1.14889	-2.57401e-10	1.60299e-14	-2.18427	-2.57401e-10	4.31142e-05	-2.23839	-2.57401e-10
22179608	chr9:22179608:G:A	3.31027e-19	-4.40445e-10	-0.572705	4.89692e-14	-4.40445e-10	-1.06754	0.000140465	-4.40445e-10	-1.05729
22180019	chr9:22180019:G:C	6.88048e-19	-4.40445e-10	0.158952	1.55056e-13	-4.40445e-10	0.0850534	0.000456545	-4.40445e-10	0.121441
22180265	chr9:22180265:A:C	3.07899e-19	-0.203833	-0.4413	1.68089e-14	-1.84715	-0.289674	3.72796e-05	-1.97804	-0.405766
22180330	chr9:22180330:T:C	2.4028e-19	-0.203261	-0.689841	1.14601e-14	-1.88093	-0.638929	2.62993e-05	-2.00806	-0.724645
22180486	chr9:22180486:T:C	2.46898e-19	-4.40445e-10	-0.865929	7.6174e-14	-4.40445e-10	-0.625709	0.000212852	-4.40445e-10	-0.64165
22180488	chr9:22180488:A:G	2.46009e-19	-4.40445e-10	-0.869536	7.58252e-14	-4.40445e-10	-0.630299	0.000211888	-4.40445e-10	-0.646191
22180492	chr9:22180492:C:A	2.46974e-19	-4.40445e-10	-0.865621	7.62045e-14	-4.40445e-10	-0.625309	0.000212933	-4.40445e-10	-0.641268
22180558	chr9:22180558:A:G	3.15856e-19	-4.40445e-10	-0.61962	5.50379e-14	-4.40445e-10	-0.950708	0.000160664	-4.40445e-10	-0.922933
22180592	chr9:22180592:T:G	1.70498e-14	11.4789	-1.20216	4.821e-15	-2.2124	-1.17334	1.32356e-05	-2.23229	-1.18705
22180740	chr9:22180740:C:T	1.76172e-19	-4.40445e-10	-1.20345	4.24091e-14	-4.40445e-10	-1.21137	0.000120397	-4.40445e-10	-1.21146
22180958	chr9:22180958:A:T	3.00498e-19	-4.40445e-10	-0.669465	7.74735e-14	-4.40445e-10	-0.608794	0.000232815	-4.40445e-10	-0.552005
22181031	chr9:22181031:A:G	1.352e-19	-1.46815	-2.57401e-10	1.87007e-14	-2.03017	-2.57401e-10	5.3923e-05	-2.01469	-2.57401e-10
22181188	chr9:22181188:A:G	1.98765e-19	-0.525284	-0.557501	1.74402e-14	-1.66106	-0.438892	3.60697e-05	-1.86287	-0.553926
22181656	chr9:22181656:C:T	2.49374e-18	1.44663	-2.57401e-10	1.97486e-14	-1.97565	-2.57401e-10	4.45425e-05	-2.2058	-2.57401e-10
22181678	chr9:22181678:A:T	6.7267e-20	-1.52672	-0.639513	1.22742e-14	-1.80925	-0.641981	2.52416e-05	-2.03137	-0.742388
22181932	chr9:22181932:A:G	2.09718e-19	-0.27335	-0.755793	1.14219e-14	-1.81266	-0.710537	2.53426e-05	-1.97206	-0.7977
22182185	chr9:22182185:C:T	1.81081e-14	11.5031	-1.16612	4.7329e-15	-2.21194	-1.19225	1.62694e-05	-2.0234	-1.18956
22182233	chr9:22182233:C:T	1.7483e-19	-4.40445e-10	-1.21109	4.76472e-14	-4.40445e-10	-1.09491	0.000131542	-4.40445e-10	-1.12292
22182821	chr9:22182821:A:C	2.27768e-19	-4.40445e-10	-0.946578	6.88316e-14	-4.40445e-10	-0.727067	0.000192862	-4.40445e-10	-0.740272
22182900	chr9:22182900:A:T	2.16548e-18	1.30549	-2.57401e-10	5.52379e-13	1.35551	-2.57401e-10	0.000307963	-0.272269	-2.57401e-10
22182940	chr9:22182940:A:G	5.98668e-20	-1.62071	-0.662071	1.31729e-14	-1.71741	-0.663159	2.62882e-05	-1.97119	-0.761937
22183130	chr9:22183130:A:G	8.92296e-19	0.418893	-2.57401e-10	9.10862e-14	-0.446924	-2.57401e-10	0.000164709	-0.898068	-2.57401e-10
22183368	chr9:22183368:A:T	1.76423e-19	-4.40445e-10	-1.20202	4.2405e-14	-4.40445e-10	-1.21146	0.000120409	-4.40445e-10	-1.21135
22183782	chr9:22183782:C:T	6.32989e-20	-1.60596	-0.621077	1.37397e-14	-1.72554	-0.612901	2.74699e-05	-1.97778	-0.711373
22183917	chr9:22183917:C:T	5.08486e-17	4.57688	-0.11518	1.46026e-14	-1.99159	-0.285942	4.27685e-05	-1.85783	-0.388619
22184389	chr9:22184389:T:C	1.49964e-14	11.2825	-1.13413	6.51178e-15	-2.20571	-0.87941	1.75034e-05	-2.22828	-0.911577
22184586	chr9:22184586:G:T	7.55295e-20	-2.05038	-2.57401e-10	4.73532e-14	-1.1011	-2.57401e-10	9.84916e-05	-1.41228	-2.57401e-10
22184675	chr9:22184675:C:T	1.95557e-20	-2.19859	-1.20305	5.34328e-15	-2.17802	-1.10487	2.18807e-05	-1.77909	-1.13756
22185166	chr9:22185166:C:T	1.76436e-19	-4.40445e-10	-1.20195	4.24049e-14	-4.40445e-10	-1.21147	0.00012041	-4.40445e-10	-1.21134
22185253	chr9:22185253:G:A	5.79907e-17	5.31527	-0.72214	9.93535e-15	-1.80295	-0.859677	3.03064e-05	-1.65842	-0.932472
22185657	chr9:22185657:C:T	2.2862e-20	-2.08678	-1.15865	6.85521e-15	-2.04045	-0.993276	3.21438e-05	-1.50564	-1.02639
22186599	chr9:22186599:A:T	1.75123e-19	-4.40445e-10	-1.20942	4.24048e-14	-4.40445e-10	-1.21147	0.000120742	-4.40445e-10	-1.20859
22187075	chr9:22187075:G:T	9.01759e-17	5.02017	0.0144441	1.19923e-14	-1.91948	-0.554988	3.71338e-05	-1.78424	-0.603479
22187386	chr9:22187386:A:T	5.22064e-17	4.76811	-0.28005	1.343e-14	-1.92434	-0.436892	3.93226e-05	-1.7971	-0.533348
22187460	chr9:22187460:G:T	8.77138e-17	5.06259	-0.0556656	1.14532e-14	-1.91164	-0.608816	3.57487e-05	-1.77499	-0.650741
22188040	chr9:22188040:G:A	4.0974e-18	2.85315	-0.909951	5.21122e-15	-2.19853	-1.10939	1.40931e-05	-2.2238	-1.13276
22188084	chr9:22188084:A:G	9.3621e-20	-1.54487	-0.290776	1.95499e-14	-1.80847	-0.177288	3.97007e-05	-2.00847	-0.312413
22188375	chr9:22188375:C:A	3.43198e-20	-1.67256	-1.16663	5.16648e-15	-2.23532	-1.08122	1.4789e-05	-2.20153	-1.10684
22188475	chr9:22188475:A:C	2.64229e-14	11.6128	-0.897985	1.0361e-14	-2.21698	-0.403702	2.81779e-05	-2.23336	-0.430354
22188568	chr9:22188568:A:C	2.2254e-20	-2.06223	-1.21016	6.16962e-15	-2.00726	-1.13183	3.04456e-05	-1.44054	-1.14576
22188716	chr9:22188716:A:G	2.22505e-18	1.33263	-2.57401e-10	5.66303e-13	1.3804	-2.57401e-10	0.000315288	-0.248762	-2.57401e-10
22189429	chr9:22189429:A:T	1.93642e-19	-4.40445e-10	-1.10889	4.28032e-14	-4.40445e-10	-1.20212	0.000121192	-4.40445e-10	-1.20487
22189627	chr9:22189627:C:T	2.44277e-19	-0.534783	-0.34182	8.80808e-15	-2.15668	-0.626376	2.57284e-05	-2.20519	-0.549462
22189695	chr9:22189695:C:G	6.93269e-20	-2.13607	-2.57401e-10	2.87487e-14	-1.60014	-2.57401e-10	8.23963e-05	-1.59071	-2.57401e-10
22189717	chr9:22189717:C:T	3.01162e-16	5.62306	0.617434	3.97873e-14	-1.73702	0.461839	0.000115918	-1.57933	0.329962
22190002	chr9:22190002:C:G	2.1915e-20	-2.16717	-1.12057	6.3433e-15	-2.13022	-0.981113	2.71394e-05	-1.69508	-1.00618
22190149	chr9:22190149:C:T	1.78024e-19	-4.40445e-10	-1.19299	4.24713e-14	-4.40445e-10	-1.2099	0.000120391	-4.40445e-10	-1.2115
22190912	chr9:22190912:G:T	1.91453e-19	-4.40445e-10	-1.12026	4.27259e-14	-4.40445e-10	-1.20392	0.00012116	-4.40445e-10	-1.20513
22190975	chr9:22190975:G:A	1.99363e-20	-2.21024	-1.17213	5.66325e-15	-2.19729	-1.02745	2.19546e-05	-1.85663	-1.05664
22191190	chr9:22191190:T:C	8.42282e-20	-1.60529	-0.33609	2.00051e-14	-1.7282	-0.23454	3.86718e-05	-1.98128	-0.365857
22191348	chr9:22191348:A:G	2.85018e-19	-4.40445e-10	-0.722354	7.33569e-14	-4.40445e-10	-0.663394	0.000219563	-4.40445e-10	-0.610609
22191671	chr9:22191671:A:G	2.84597e-19	-4.40445e-10	-0.723832	7.3237e-14	-4.40445e-10	-0.665029	0.000219192	-4.40445e-10	-0.612299
22191859	chr9:22191859:A:C	4.00952e-19	-4.40445e-10	-0.381065	8.58165e-14	-4.40445e-10	-0.506518	0.00022273	-4.40445e-10	-0.596289
22192074	chr9:22192074:C:G	1.94804e-19	-4.40445e-10	-1.10291	4.52964e-14	-4.40445e-10	-1.1455	0.000130747	-4.40445e-10	-1.12899
22192594	chr9:22192594:C:T	2.35274e-20	-2.05464	-1.1621	7.42243e-15	-1.99028	-0.963945	3.63719e-05	-1.41383	-0.994624
22192722	chr9:22192722:C:T	1.84418e-19	-4.40445e-10	-1.1577	4.62019e-14	-4.40445e-10	-1.12571	0.000135036	-4.40445e-10	-1.09671
22192841	chr9:22192841:C:T	8.25957e-19	1.55309	-1.21145	4.92028e-15	-2.15733	-1.20803	1.57384e-05	-2.03524	-1.2109
22192937	chr9:22192937:C:T	2.61071e-20	-1.97156	-1.14114	8.00191e-15	-1.90507	-0.973976	4.19546e-05	-1.26052	-1.00514
22193036	chr9:22193036:G:C	7.7088e-19	-4.40445e-10	0.272627	2.27482e-13	-4.40445e-10	0.468343	0.000711275	-4.40445e-10	0.564812
22193244	chr9:22193244:TG:T	1.75358e-19	-4.40445e-10	-1.20807	4.28104e-14	-4.40445e-10	-1.20195	0.000123117	-4.40445e-10	-1.18912
22193420	chr9:22193420:A:G	2.20525e-19	-4.40445e-10	-0.978894	5.91198e-14	-4.40445e-10	-0.879163	0.000171951	-4.40445e-10	-0.85504
22193714	chr9:22193714:G:C	1.7978e-19	-4.40445e-10	-1.18317	4.30392e-14	-4.40445e-10	-1.19662	0.000121029	-4.40445e-10	-1.20622
22193837	chr9:22193837:C:T	4.385e-19	-4.40445e-10	-0.291545	1.32012e-13	-4.40445e-10	-0.0758342	0.00039599	-4.40445e-10	-0.020858
22193923	chr9:22193923:G:A	9.55886e-17	5.38514	-0.292234	1.50528e-14	-1.80496	-0.442201	4.67163e-05	-1.66966	-0.488495
22194536	chr9:22194536:C:T	4.96759e-20	-1.95001	-0.519378	2.53866e-14	-1.57004	-0.154467	6.59146e-05	-1.48392	-0.329973
22194884	chr9:22194884:C:T	2.45626e-20	-2.12915	-1.04453	7.88839e-15	-2.09226	-0.801081	3.45385e-05	-1.59292	-0.867257
22194950	chr9:22194950:C:A	4.23318e-19	-4.40445e-10	-0.326783	1.06545e-13	-4.40445e-10	-0.290165	0.000304009	-4.40445e-10	-0.285191
22195063	chr9:22195063:T:C	7.23748e-19	1.37043	-1.16089	4.99213e-15	-2.22853	-1.12234	1.51919e-05	-2.15559	-1.12589
22195337	chr9:22195337:G:C	1.88763e-19	-4.40445e-10	-1.13441	4.29418e-14	-4.40445e-10	-1.19889	0.000121745	-4.40445e-10	-1.20032
22195357	chr9:22195357:T:C	7.07423e-20	-1.37484	-0.741024	7.92509e-15	-1.975	-0.913697	1.85565e-05	-2.13048	-0.950944
22195741	chr9:22195741:T:C	2.2581e-19	-4.40445e-10	-0.955212	4.42022e-14	-4.40445e-10	-1.16995	0.000127622	-4.40445e-10	-1.15317
22195773	chr9:22195773:C:T	9.83146e-20	-1.59007	-0.196661	2.29252e-14	-1.73714	-0.0893547	4.3471e-05	-1.99204	-0.238114
22195800	chr9:22195800:C:T	2.97175e-19	-4.40445e-10	-0.680586	7.65413e-14	-4.40445e-10	-0.6209	0.000229927	-4.40445e-10	-0.564488
22195801	chr9:22195801:G:A	1.75535e-19	-4.40445e-10	-1.20707	4.25631e-14	-4.40445e-10	-1.20774	0.000120829	-4.40445e-10	-1.20787
22196388	chr9:22196388:T:C	6.92115e-20	-2.13774	-2.57401e-10	1.64361e-14	-2.15925	-2.57401e-10	4.44589e-05	-2.20768	-2.57401e-10
22196724	chr9:22196724:T:G	9.47502e-19	1.60879	-1.12987	5.29731e-15	-2.2088	-1.08273	1.65009e-05	-2.11169	-1.08714
22196864	chr9:22196864:A:G	7.87734e-19	0.668223	-0.373968	8.26069e-15	-1.89938	-0.947845	1.86149e-05	-2.10235	-0.975938
22197084	chr9:22197084:TA:T	2.32681e-19	-4.40445e-10	-0.925237	4.8767e-14	-4.40445e-10	-1.07168	0.00013543	-4.40445e-10	-1.09379
22197151	chr9:22197151:A:G	2.1304e-20	-2.12161	-1.1944	5.34811e-15	-2.20977	-1.07222	2.02088e-05	-1.90415	-1.09198
22197351	chr9:22197351:C:T	4.99382e-20	-2.05008	-0.414037	1.50089e-14	-2.21895	-0.0311364	3.95251e-05	-2.1859	-0.139412
22197791	chr9:22197791:T:G	2.21023e-20	-2.1235	-1.15572	5.37701e-15	-2.21943	-1.05717	2.00957e-05	-1.93262	-1.06913
22197836	chr9:22197836:G:A	2.85034e-19	-4.40445e-10	-0.722296	4.51812e-14	-4.40445e-10	-1.14805	0.000129504	-4.40445e-10	-1.13853
22198159	chr9:22198159:C:T	1.85861e-19	-4.40445e-10	-1.14991	4.36593e-14	-4.40445e-10	-1.18231	0.00012337	-4.40445e-10	-1.18706
22198199	chr9:22198199:G:A	1.94222e-19	-4.40445e-10	-1.1059	4.73262e-14	-4.40445e-10	-1.10167	0.000130622	-4.40445e-10	-1.12994
22198465	chr9:22198465:C:T	6.16711e-18	2.67824	-0.326163	8.23082e-15	-1.97268	-0.878166	2.21548e-05	-2.02503	-0.879164
22199175	chr9:22199175:C:T	2.27725e-19	-4.40445e-10	-0.946768	4.80302e-14	-4.40445e-10	-1.0869	0.000133548	-4.40445e-10	-1.10778
22199182	chr9:22199182:G:T	2.27725e-19	-4.40445e-10	-0.946768	4.80302e-14	-4.40445e-10	-1.0869	0.000133548	-4.40445e-10	-1.10778
22199198	chr9:22199198:C:T	2.28783e-19	-4.40445e-10	-0.942133	4.81788e-14	-4.40445e-10	-1.08381	0.000133931	-4.40445e-10	-1.10492
22199469	chr9:22199469:AAGAC:A	1.94061e-19	-4.40445e-10	-1.10673	4.63437e-14	-4.40445e-10	-1.12265	0.000128522	-4.40445e-10	-1.14615
22199475	chr9:22199475:G:C	5.54035e-20	-2.06007	-0.30019	1.71704e-14	-2.21553	0.0999906	4.53055e-05	-2.17858	-0.0102426
22199869	chr9:22199869:A:G	2.0854e-19	-4.40445e-10	-1.03477	4.24368e-14	-4.40445e-10	-1.21071	0.000120535	-4.40445e-10	-1.21031
22200520	chr9:22200520:C:G	1.04362e-15	8.48828	-1.00498	9.94696e-15	-2.23476	-0.426701	2.66024e-05	-2.23326	-0.487989
22200568	chr9:22200568:T:A	2.08314e-20	-2.16619	-1.17226	6.12924e-15	-2.13087	-1.01479	2.61494e-05	-1.69799	-1.04043
22200667	chr9:22200667:G:A	1.98602e-19	-4.40445e-10	-1.0836	4.24228e-14	-4.40445e-10	-1.21105	0.000120427	-4.40445e-10	-1.2112
22200681	chr9:22200681:G:A	2.25321e-19	-4.40445e-10	-0.957382	4.73753e-14	-4.40445e-10	-1.10063	0.000131875	-4.40445e-10	-1.1204
22200808	chr9:22200808:G:A	4.74119e-16	7.89298	-1.19867	5.91412e-15	-2.21628	-0.965111	1.60474e-05	-2.21488	-1.01181
22200957	chr9:22200957:G:A	1.81893e-19	-4.40445e-10	-1.17149	4.44414e-14	-4.40445e-10	-1.16456	0.000125339	-4.40445e-10	-1.17123
22201037	chr9:22201037:T:A	6.34899e-18	2.45467	-0.073525	8.3073e-15	-2.13436	-0.707239	2.38306e-05	-2.14204	-0.689233
22201587	chr9:22201587:C:T	3.19327e-18	2.44216	-0.748265	2.04749e-14	-0.920685	-1.01885	3.32552e-05	-1.43416	-1.06388
22201771	chr9:22201771:G:A	1.74767e-19	-4.40445e-10	-1.21145	4.24094e-14	-4.40445e-10	-1.21136	0.000120414	-4.40445e-10	-1.21131
22201916	chr9:22201916:G:A	2.22976e-19	-4.40445e-10	-0.967839	5.21138e-14	-4.40445e-10	-1.0053	0.000142605	-4.40445e-10	-1.04217
22202152	chr9:22202152:G:A	1.80202e-18	2.1179	-0.996141	4.79234e-15	-2.18164	-1.21007	1.35004e-05	-2.18998	-1.20955
22202192	chr9:22202192:T:G	5.95626e-19	-4.40445e-10	0.0147076	1.51887e-13	-4.40445e-10	0.0644099	0.000432818	-4.40445e-10	0.0680703
22202266	chr9:22202266:G:T	5.53186e-19	-4.40445e-10	-0.0592119	1.40776e-13	-4.40445e-10	-0.0115634	0.000401788	-4.40445e-10	-0.00632248
22202468	chr9:22202468:A:C	5.03384e-19	-4.40445e-10	-0.153553	4.91659e-14	-4.40445e-10	-1.06353	0.000149958	-4.40445e-10	-0.991894
22202616	chr9:22202616:C:T	1.74807e-19	-4.40445e-10	-1.21122	4.2828e-14	-4.40445e-10	-1.20154	0.000121585	-4.40445e-10	-1.20164
22202778	chr9:22202778:C:A	2.19848e-19	-4.40445e-10	-0.981968	4.71807e-14	-4.40445e-10	-1.10475	0.000137615	-4.40445e-10	-1.07778
22202866	chr9:22202866:G:A	1.64852e-18	2.16091	-1.12819	5.16031e-15	-2.16911	-1.14862	1.351e-05	-2.23833	-1.16049
22203027	chr9:22203027:G:A	1.31327e-18	1.86893	-1.06356	4.97487e-15	-2.16942	-1.18491	1.31007e-05	-2.2376	-1.19198
22203123	chr9:22203123:C:A	1.97465e-19	-4.40445e-10	-1.08934	4.65915e-14	-4.40445e-10	-1.11731	0.000129379	-4.40445e-10	-1.1395
22203526	chr9:22203526:G:A	2.85607e-19	-4.40445e-10	-0.72029	4.55119e-14	-4.40445e-10	-1.14076	0.000130364	-4.40445e-10	-1.13192
22203632	chr9:22203632:AG:A	1.89746e-19	-4.40445e-10	-1.12922	4.4965e-14	-4.40445e-10	-1.15285	0.000125375	-4.40445e-10	-1.17094
22203635	chr9:22203635:T:G	1.754e-19	-4.40445e-10	-1.20784	4.29061e-14	-4.40445e-10	-1.19972	0.000126246	-4.40445e-10	-1.16402
22204174	chr9:22204174:G:A	2.51302e-19	-4.40445e-10	-0.84825	5.70865e-14	-4.40445e-10	-0.914163	0.000156395	-4.40445e-10	-0.949865
22204446	chr9:22204446:G:A	3.12559e-19	-4.40445e-10	-0.630111	6.93106e-14	-4.40445e-10	-0.720132	0.000189907	-4.40445e-10	-0.755715
22204453	chr9:22204453:T:G	2.84072e-19	-4.40445e-10	-0.725679	6.9219e-14	-4.40445e-10	-0.721454	0.000203576	-4.40445e-10	-0.686208
22204470	chr9:22204470:C:G	2.06422e-19	-4.40445e-10	-1.04498	4.49413e-14	-4.40445e-10	-1.15337	0.000126155	-4.40445e-10	-1.16473
22204658	chr9:22204658:T:C	1.39656e-19	-1.43573	-2.57401e-10	1.62478e-14	-2.17077	-2.57401e-10	5.71341e-05	-1.95685	-2.57401e-10
22204680	chr9:22204680:T:A	2.69284e-19	-4.40445e-10	-0.779138	8.89878e-14	-4.40445e-10	-0.470231	0.000243573	-4.40445e-10	-0.506831
22205134	chr9:22205134:A:C	2.7527e-19	-4.40445e-10	-0.757154	5.89462e-14	-4.40445e-10	-0.882105	0.000168275	-4.40445e-10	-0.876645
22205244	chr9:22205244:T:A	1.11646e-16	6.11043	-0.862242	1.3265e-14	-2.2074	-0.166199	3.4879e-05	-2.2085	-0.241863
22205247	chr9:22205247:A:G	3.82454e-20	-2.18463	-0.546258	1.05835e-14	-1.78463	-0.814806	2.02108e-05	-2.14193	-0.854099
22205554	chr9:22205554:T:G	2.54163e-19	-4.40445e-10	-0.83693	6.45142e-14	-4.40445e-10	-0.791844	0.000189921	-4.40445e-10	-0.755641
22206490	chr9:22206490:T:G	1.76701e-19	-4.40445e-10	-1.20045	4.31558e-14	-4.40445e-10	-1.19391	0.000121744	-4.40445e-10	-1.20032
22207157	chr9:22207157:G:A	1.80755e-19	-4.40445e-10	-1.17776	4.26146e-14	-4.40445e-10	-1.20653	0.000121457	-4.40445e-10	-1.20269
22207167	chr9:22207167:G:A	3.84105e-19	-4.40445e-10	-0.423989	7.87706e-14	-4.40445e-10	-0.592191	0.000230138	-4.40445e-10	-0.563569
22207256	chr9:22207256:A:T	6.53782e-19	0.108287	-0.000419482	3.63761e-14	-0.924766	-0.440051	6.27922e-05	-1.51242	-0.349999
22207442	chr9:22207442:G:A	1.7476e-19	-4.40445e-10	-1.21149	4.2446e-14	-4.40445e-10	-1.2105	0.000120403	-4.40445e-10	-1.2114
22207654	chr9:22207654:T:C	2.2741e-19	-4.40445e-10	-0.94815	6.83082e-14	-4.40445e-10	-0.7347	0.000192322	-4.40445e-10	-0.743078
22207755	chr9:22207755:T:G	1.79694e-19	-4.40445e-10	-1.18365	4.25318e-14	-4.40445e-10	-1.20848	0.000121146	-4.40445e-10	-1.20525
22207757	chr9:22207757:A:T	1.79717e-19	-4.40445e-10	-1.18352	4.25336e-14	-4.40445e-10	-1.20844	0.000121153	-4.40445e-10	-1.20519
22208059	chr9:22208059:G:T	3.92857e-19	-4.40445e-10	-0.401459	9.50362e-14	-4.40445e-10	-0.404472	0.000260734	-4.40445e-10	-0.438748
22208670	chr9:22208670:C:T	1.75792e-19	-4.40445e-10	-1.2056	4.25605e-14	-4.40445e-10	-1.2078	0.000120409	-4.40445e-10	-1.21135
22209111	chr9:22209111:T:C	1.75652e-19	-4.40445e-10	-1.2064	4.2544e-14	-4.40445e-10	-1.20819	0.000120401	-4.40445e-10	-1.21142
22209211	chr9:22209211:T:A	4.29222e-19	-0.312932	-2.57401e-10	4.00405e-14	-1.26884	-2.57401e-10	0.000124158	-1.18069	-2.57401e-10
22209287	chr9:22209287:CCCCACATCA:C	1.75292e-19	-4.40445e-10	-1.20845	4.24679e-14	-4.40445e-10	-1.20998	0.000120402	-4.40445e-10	-1.21141
22209677	chr9:22209677:T:C	1.87535e-19	-4.40445e-10	-1.14094	4.34437e-14	-4.40445e-10	-1.18726	0.000124256	-4.40445e-10	-1.1799
22209872	chr9:22209872:G:A	1.88922e-19	-4.40445e-10	-1.13357	4.24126e-14	-4.40445e-10	-1.21128	0.000120392	-4.40445e-10	-1.21149
22210052	chr9:22210052:A:G	1.92432e-20	-2.23363	-1.18411	6.16915e-15	-1.95323	-1.18594	1.4153e-05	-2.15794	-1.19439
22210701	chr9:22210701:G:A	1.94578e-19	-4.40445e-10	-1.10407	4.45119e-14	-4.40445e-10	-1.16297	0.000127604	-4.40445e-10	-1.15331
22210866	chr9:22210866:C:G	4.34856e-19	-4.40445e-10	-0.299891	9.48366e-14	-4.40445e-10	-0.406574	0.000260746	-4.40445e-10	-0.438701
22210898	chr9:22210898:T:C	2.34875e-19	-4.40445e-10	-0.915852	5.17123e-14	-4.40445e-10	-1.01303	0.000150728	-4.40445e-10	-0.986768
22210988	chr9:22210988:T:C	1.03146e-18	-4.40445e-10	0.563829	1.12919e-13	-4.40445e-10	-0.232061	0.000362898	-4.40445e-10	-0.108126
22211056	chr9:22211056:T:C	3.49173e-19	-4.40445e-10	-0.519338	7.79825e-14	-4.40445e-10	-0.602245	0.00022187	-4.40445e-10	-0.600154
22211187	chr9:22211187:T:C	1.82197e-19	-4.40445e-10	-1.16982	4.33008e-14	-4.40445e-10	-1.19056	0.000121319	-4.40445e-10	-1.20382
22211204	chr9:22211204:T:G	2.07672e-20	-2.22625	-1.11527	5.84861e-15	-1.98567	-1.20686	1.3907e-05	-2.17873	-1.19113
22212315	chr9:22212315:T:C	6.42592e-19	-4.40445e-10	0.0906047	1.59841e-13	-4.40445e-10	0.115447	0.000421407	-4.40445e-10	0.0413516
22212386	chr9:22212386:T:C	1.9119e-19	-4.40445e-10	-1.12164	4.59844e-14	-4.40445e-10	-1.13043	0.000129009	-4.40445e-10	-1.14237
22213271	chr9:22213271:G:C	3.90603e-19	-4.40445e-10	-0.407213	5.61012e-14	-4.40445e-10	-0.931572	0.000167243	-4.40445e-10	-0.882797
22213319	chr9:22213319:A:G	1.76528e-19	-4.40445e-10	-1.20143	4.26338e-14	-4.40445e-10	-1.20608	0.000120851	-4.40445e-10	-1.20769
22213537	chr9:22213537:T:C	2.6486e-19	-4.40445e-10	-0.795704	6.48564e-14	-4.40445e-10	-0.786555	0.000184588	-4.40445e-10	-0.784123
22213863	chr9:22213863:A:G	1.88282e-19	-1.13697	-2.57401e-10	1.11435e-13	-0.245287	-2.57401e-10	0.000192035	-0.744571	-2.57401e-10
22213864	chr9:22213864:C:T	2.57617e-20	-2.08119	-1.04482	8.68977e-15	-1.61202	-1.18456	1.87277e-05	-1.90443	-1.16782
22214060	chr9:22214060:T:G	3.9436e-19	-4.40445e-10	-0.397642	5.4268e-14	-4.40445e-10	-0.964795	0.00016186	-4.40445e-10	-0.915516
22214256	chr9:22214256:G:A	1.02947e-18	-4.40445e-10	0.561895	2.90805e-13	-4.40445e-10	0.713922	0.000848083	-4.40445e-10	0.740731
22214284	chr9:22214284:C:T	2.61143e-20	-2.16405	-0.948376	7.64525e-15	-1.7831	-1.14155	1.73397e-05	-2.03074	-1.11851
22214373	chr9:22214373:C:G	4.37404e-19	-0.294048	-2.57401e-10	3.0986e-14	-1.52519	-2.57401e-10	6.81311e-05	-1.78081	-2.57401e-10
22214718	chr9:22214718:T:C	2.70002e-19	-4.40445e-10	-0.776476	6.63868e-14	-4.40445e-10	-0.763232	0.000189082	-4.40445e-10	-0.760065
22214780	chr9:22214780:G:T	8.99865e-20	-1.87525	-2.57401e-10	1.70263e-14	-2.12397	-2.57401e-10	4.61675e-05	-2.16997	-2.57401e-10
22214922	chr9:22214922:G:T	2.89413e-19	-4.40445e-10	-0.707052	1.0167e-13	-4.40445e-10	-0.336998	0.000358775	-4.40445e-10	-0.119553
22214944	chr9:22214944:T:C	1.99368e-19	-4.40445e-10	-1.07975	5.21933e-14	-4.40445e-10	-1.00378	0.000145967	-4.40445e-10	-1.01886
22214958	chr9:22214958:T:A	8.04934e-19	-4.40445e-10	0.315855	2.07221e-13	-4.40445e-10	0.375055	0.000629871	-4.40445e-10	0.443267
22215052	chr9:22215052:A:G	1.80392e-19	-4.40445e-10	-1.17978	4.35256e-14	-4.40445e-10	-1.18538	0.000122767	-4.40445e-10	-1.19196
22215380	chr9:22215380:G:A	3.9465e-19	-4.40445e-10	-0.396907	1.01498e-13	-4.40445e-10	-0.338692	0.000273114	-4.40445e-10	-0.392358
22215546	chr9:22215546:C:T	1.82931e-19	-4.40445e-10	-1.16579	4.58892e-14	-4.40445e-10	-1.1325	0.000132381	-4.40445e-10	-1.11656
22215880	chr9:22215880:T:C	7.0088e-19	-4.40445e-10	0.177432	1.72805e-13	-4.40445e-10	0.193435	0.000460105	-4.40445e-10	0.129207
22216239	chr9:22216239:T:C	2.32382e-20	-2.14664	-1.08247	5.01791e-15	-2.22864	-1.11708	1.44197e-05	-2.21231	-1.12134
22216378	chr9:22216378:A:C	2.49394e-19	-4.40445e-10	-0.855872	4.39403e-14	-4.40445e-10	-1.1759	0.000128174	-4.40445e-10	-1.14886
22216688	chr9:22216688:C:T	2.82799e-19	-4.40445e-10	-0.73017	1.23718e-13	-4.40445e-10	-0.140722	0.000332459	-4.40445e-10	-0.195732
22216702	chr9:22216702:A:C	2.83679e-20	-2.10116	-0.92849	6.33336e-15	-2.23815	-0.874752	1.90208e-05	-2.16433	-0.892384
22216905	chr9:22216905:G:A	1.77075e-19	-4.40445e-10	-1.19833	4.88266e-14	-4.40445e-10	-1.07046	0.000139782	-4.40445e-10	-1.06216
22217142	chr9:22217142:TC:T	1.91482e-19	-4.40445e-10	-1.12011	4.72096e-14	-4.40445e-10	-1.10413	0.000137137	-4.40445e-10	-1.08127
22217257	chr9:22217257:A:C	2.64254e-19	-4.40445e-10	-0.797997	4.55266e-14	-4.40445e-10	-1.14043	0.000133584	-4.40445e-10	-1.10752
22217258	chr9:22217258:G:C	2.65311e-19	-4.40445e-10	-0.794003	4.56042e-14	-4.40445e-10	-1.13873	0.000133861	-4.40445e-10	-1.10545
22217881	chr9:22217881:G:A	1.74827e-19	-4.40445e-10	-1.21111	4.24034e-14	-4.40445e-10	-1.2115	0.000120396	-4.40445e-10	-1.21146
22218085	chr9:22218085:G:T	1.93461e-19	-4.40445e-10	-1.10983	4.88224e-14	-4.40445e-10	-1.07054	0.000139355	-4.40445e-10	-1.06523
22218372	chr9:22218372:G:A	4.80754e-19	-4.40445e-10	-0.199549	1.11909e-13	-4.40445e-10	-0.241047	0.000307038	-4.40445e-10	-0.275276
22218813	chr9:22218813:A:G	2.48443e-19	-4.40445e-10	-0.859692	5.93827e-14	-4.40445e-10	-0.874727	0.000168085	-4.40445e-10	-0.877779
22219182	chr9:22219182:C:A	5.69189e-20	-1.29798	-1.0353	6.18466e-15	-2.20165	-0.935007	1.71738e-05	-2.20637	-0.952489
22219198	chr9:22219198:T:A	2.07019e-19	-4.40445e-10	-1.04209	5.23289e-14	-4.40445e-10	-1.00118	0.000148936	-4.40445e-10	-0.998733
22219366	chr9:22219366:C:T	3.15464e-20	-1.76889	-1.15455	1.33077e-14	-1.1589	-1.21148	2.5012e-05	-1.57313	-1.20976
22219410	chr9:22219410:G:C	6.46749e-19	-4.40445e-10	0.0970526	1.15306e-13	-4.40445e-10	-0.211136	0.000358512	-4.40445e-10	-0.120286
22219487	chr9:22219487:G:C	3.07158e-19	-4.40445e-10	-0.647543	4.84308e-14	-4.40445e-10	-1.07859	0.000144445	-4.40445e-10	-1.02935
22219566	chr9:22219566:G:A	1.48626e-18	0.929111	-2.57401e-10	1.33273e-13	-0.0663294	-2.57401e-10	0.000379294	-0.0639363	-2.57401e-10
22219631	chr9:22219631:C:T	4.50838e-19	-4.40445e-10	-0.263797	1.05299e-13	-4.40445e-10	-0.301922	0.000288599	-4.40445e-10	-0.337209
22219771	chr9:22219771:T:C	2.86689e-19	-4.40445e-10	-0.716509	4.77809e-14	-4.40445e-10	-1.0921	0.00014086	-4.40445e-10	-1.05448
22219776	chr9:22219776:A:G	3.74972e-20	-1.91033	-0.840308	1.38772e-14	-1.49618	-0.832307	2.83075e-05	-1.87431	-0.784809
22219856	chr9:22219856:C:T	1.93432e-19	-4.40445e-10	-1.10998	4.72623e-14	-4.40445e-10	-1.10302	0.000137749	-4.40445e-10	-1.07682
22219929	chr9:22219929:T:C	7.83619e-20	-2.01357	-2.57401e-10	2.82343e-14	-1.61819	-2.57401e-10	6.64894e-05	-1.8052	-2.57401e-10
22220107	chr9:22220107:A:C	4.66477e-19	-4.40445e-10	-0.229698	1.0894e-13	-4.40445e-10	-0.267934	0.000314701	-4.40445e-10	-0.250623
22220248	chr9:22220248:A:G	2.38119e-19	-4.40445e-10	-0.902133	5.84376e-14	-4.40445e-10	-0.890771	0.000170361	-4.40445e-10	-0.86433
22220335	chr9:22220335:A:T	5.29125e-20	-1.61646	-0.789808	2.46263e-14	-1.21436	-0.540557	4.22794e-05	-1.68758	-0.570369
22220430	chr9:22220430:C:T	2.86634e-19	-4.40445e-10	-0.716699	4.79821e-14	-4.40445e-10	-1.0879	0.000143005	-4.40445e-10	-1.03937
22221081	chr9:22221081:C:T	2.00292e-20	-2.19334	-1.18437	6.30793e-15	-1.90977	-1.20715	1.49934e-05	-2.08918	-1.20545
22221225	chr9:22221225:T:C	9.18963e-19	-4.40445e-10	0.448341	2.84833e-13	-4.40445e-10	0.693172	0.000770581	-4.40445e-10	0.644897
22221548	chr9:22221548:C:T	1.99046e-20	-2.19748	-1.18648	6.23567e-15	-1.92299	-1.20546	1.49094e-05	-2.09705	-1.20321
22221735	chr9:22221735:C:T	8.54674e-19	-4.40445e-10	0.375814	3.78532e-13	-4.40445e-10	0.97757	0.00156805	-4.40445e-10	1.35534
22221789	chr9:22221789:T:C	3.7658e-19	-4.40445e-10	-0.443776	8.90723e-14	-4.40445e-10	-0.469281	0.000256567	-4.40445e-10	-0.454856
22221809	chr9:22221809:A:T	4.37428e-19	-4.40445e-10	-0.293993	1.02629e-13	-4.40445e-10	-0.327607	0.000296088	-4.40445e-10	-0.311592
22221813	chr9:22221813:T:C	3.80254e-19	-4.40445e-10	-0.434065	8.95323e-14	-4.40445e-10	-0.46413	0.000257921	-4.40445e-10	-0.449595
22221818	chr9:22221818:C:T	3.37404e-19	-4.40445e-10	-0.553624	7.9643e-14	-4.40445e-10	-0.581175	0.000228922	-4.40445e-10	-0.568865
22221915	chr9:22221915:A:C	1.81943e-19	-4.40445e-10	-1.17121	5.95724e-14	-4.40445e-10	-0.871537	0.000163878	-4.40445e-10	-0.903128
22221952	chr9:22221952:G:A	6.7364e-20	-2.16479	-2.57401e-10	1.57602e-14	-2.20124	-2.57401e-10	4.47476e-05	-2.20121	-2.57401e-10
22221953	chr9:22221953:A:G	1.74905e-19	-4.40445e-10	-1.21066	4.25172e-14	-4.40445e-10	-1.20882	0.000120869	-4.40445e-10	-1.20754
22222128	chr9:22222128:G:A	3.96778e-19	-4.40445e-10	-0.391529	5.59602e-14	-4.40445e-10	-0.934089	0.000169992	-4.40445e-10	-0.866495
22222547	chr9:22222547:A:C	1.88745e-19	-4.40445e-10	-1.13451	4.6465e-14	-4.40445e-10	-1.12003	0.000134684	-4.40445e-10	-1.09932
22222651	chr9:22222651:C:T	5.50292e-19	-4.40445e-10	-0.0644569	1.93508e-13	-4.40445e-10	0.306587	0.000560382	-4.40445e-10	0.326371
22223011	chr9:22223011:C:T	2.0134e-20	-2.17113	-1.20137	7.39152e-15	-1.85475	-1.10365	1.73752e-05	-2.05126	-1.09595
22223038	chr9:22223038:T:C	4.04149e-19	-4.40445e-10	-0.373123	5.67931e-14	-4.40445e-10	-0.919315	0.000170479	-4.40445e-10	-0.863638
22223070	chr9:22223070:T:C	1.98467e-20	-2.1776	-1.20927	6.78848e-15	-1.86565	-1.17785	1.59492e-05	-2.05934	-1.17349
22223449	chr9:22223449:T:A	3.33306e-20	-2.13371	-0.734715	1.05409e-14	-1.8557	-0.747767	2.43666e-05	-2.10446	-0.704574
22223515	chr9:22223515:T:G	3.25739e-20	-2.11604	-0.775352	1.05227e-14	-1.822	-0.783196	2.38288e-05	-2.08458	-0.746774
22223584	chr9:22223584:T:G	3.96177e-19	-4.40445e-10	-0.393045	1.15442e-13	-4.40445e-10	-0.209966	0.000317633	-4.40445e-10	-0.241352
22223667	chr9:22223667:G:A	3.15274e-20	-2.04964	-0.874413	1.91383e-14	-1.57251	-0.434523	4.03364e-05	-1.876	-0.428995
22223879	chr9:22223879:A:G	4.50134e-19	-4.40445e-10	-0.26536	1.06572e-13	-4.40445e-10	-0.289906	0.00029213	-4.40445e-10	-0.32505
22223883	chr9:22223883:C:T	1.94117e-20	-2.20696	-1.20207	6.69307e-15	-1.95101	-1.10665	1.62479e-05	-2.11511	-1.09918
22223910	chr9:22223910:T:C	2.87237e-20	-2.13312	-0.884062	1.5389e-14	-1.77593	-0.449147	3.44434e-05	-2.01968	-0.443247
22223944	chr9:22223944:T:G	3.03125e-19	-4.40445e-10	-0.660762	7.30312e-14	-4.40445e-10	-0.667843	0.000208363	-4.40445e-10	-0.662966
22224006	chr9:22224006:G:A	1.8004e-19	-4.40445e-10	-1.18173	5.11498e-14	-4.40445e-10	-1.02397	0.000146529	-4.40445e-10	-1.01502
22224168	chr9:22224168:T:C	1.75525e-19	-4.40445e-10	-1.20712	4.27306e-14	-4.40445e-10	-1.20382	0.000121573	-4.40445e-10	-1.20173
22224843	chr9:22224843:A:G	2.02592e-19	-4.40445e-10	-1.06371	5.29705e-14	-4.40445e-10	-0.988994	0.000156511	-4.40445e-10	-0.949121
22225105	chr9:22225105:C:G	1.78721e-19	-4.40445e-10	-1.18908	5.73979e-14	-4.40445e-10	-0.908722	0.00015845	-4.40445e-10	-0.936805
22225196	chr9:22225196:C:G	3.89786e-20	-1.8268	-0.885096	2.72733e-14	-1.20043	-0.452391	5.26185e-05	-1.59177	-0.447408
22225463	chr9:22225463:C:T	3.28481e-20	-2.0109	-0.872113	2.05312e-14	-1.50344	-0.433348	4.25465e-05	-1.82307	-0.428576
22225466	chr9:22225466:AC:A	3.2163e-20	-1.98911	-0.914982	1.99811e-14	-1.465	-0.49894	4.10065e-05	-1.7942	-0.494316
22225498	chr9:22225498:A:G	2.97317e-19	-4.40445e-10	-0.680107	7.15815e-14	-4.40445e-10	-0.687893	0.000204609	-4.40445e-10	-0.681146
22225556	chr9:22225556:T:C	3.23173e-20	-2.02971	-0.869591	1.96677e-14	-1.53657	-0.443177	4.08812e-05	-1.85096	-0.440619
22225570	chr9:22225570:T:C	3.05373e-20	-2.12836	-0.827596	9.75616e-15	-1.84193	-0.838902	2.23439e-05	-2.09671	-0.79899
22225792	chr9:22225792:G:A	1.83029e-19	-4.40445e-10	-1.16526	5.31352e-14	-4.40445e-10	-0.98589	0.0001523	-4.40445e-10	-0.976394
22225982	chr9:22225982:G:T	2.01944e-19	-4.40445e-10	-1.06691	5.15803e-14	-4.40445e-10	-1.01559	0.000150211	-4.40445e-10	-0.990204
22226431	chr9:22226431:C:T	3.28596e-19	-4.40445e-10	-0.580077	8.10023e-14	-4.40445e-10	-0.564253	0.000238824	-4.40445e-10	-0.526522
22226524	chr9:22226524:T:G	2.12682e-19	-4.40445e-10	-1.01511	5.20007e-14	-4.40445e-10	-1.00747	0.000149108	-4.40445e-10	-0.997578
22226543	chr9:22226543:T:C	2.57508e-19	-4.40445e-10	-0.823855	5.99829e-14	-4.40445e-10	-0.864671	0.000170528	-4.40445e-10	-0.863345
22226699	chr9:22226699:G:C	3.18683e-19	-0.610708	-2.57401e-10	4.25427e-14	-1.20822	-2.57401e-10	0.000115207	-1.25552	-2.57401e-10
22226859	chr9:22226859:A:G	1.99142e-19	-4.40445e-10	-1.08089	5.15115e-14	-4.40445e-10	-1.01692	0.000150371	-4.40445e-10	-0.989141
22227173	chr9:22227173:T:C	1.9006e-19	-4.40445e-10	-1.12757	4.57351e-14	-4.40445e-10	-1.13586	0.000129893	-4.40445e-10	-1.13554
22227288	chr9:22227288:C:G	3.19121e-20	-2.05192	-0.860003	1.92456e-14	-1.58316	-0.418287	4.0873e-05	-1.88058	-0.411198
22227462	chr9:22227462:A:T	3.35282e-20	-2.004	-0.858516	2.08672e-14	-1.49292	-0.427628	4.30887e-05	-1.81591	-0.423075
22227634	chr9:22227634:AATTCT:A	1.83121e-19	-4.40445e-10	-1.16476	5.31959e-14	-4.40445e-10	-0.984749	0.000152476	-4.40445e-10	-0.975239
22228035	chr9:22228035:C:A	2.08087e-20	-2.13859	-1.20095	8.00941e-15	-1.77817	-1.09994	1.84506e-05	-1.99626	-1.09089
22228222	chr9:22228222:T:C	4.34458e-19	-4.40445e-10	-0.300807	1.29423e-13	-4.40445e-10	-0.0956463	0.00035451	-4.40445e-10	-0.131511
22228439	chr9:22228439:T:C	1.7621e-19	-4.40445e-10	-1.20323	4.29423e-14	-4.40445e-10	-1.19887	0.000122277	-4.40445e-10	-1.19596
22228561	chr9:22228561:C:T	4.29233e-20	-1.91996	-0.695532	3.14524e-14	-1.33872	-0.17154	6.26261e-05	-1.70086	-0.1642
22228693	chr9:22228693:G:A	1.91845e-19	-4.40445e-10	-1.11822	4.93305e-14	-4.40445e-10	-1.06019	0.000136844	-4.40445e-10	-1.08341
22228757	chr9:22228757:C:T	2.46173e-19	0.210124	-1.07899	1.83975e-14	-0.962856	-1.08366	4.69263e-05	-1.0918	-1.06187
22228796	chr9:22228796:A:T	1.88102e-19	-4.40445e-10	-1.13792	5.68752e-14	-4.40445e-10	-0.91787	0.000154563	-4.40445e-10	-0.961645
22228935	chr9:22228935:C:A	1.99883e-19	-4.40445e-10	-1.07718	4.83854e-14	-4.40445e-10	-1.07953	0.0001359	-4.40445e-10	-1.09032
22229224	chr9:22229224:C:T	9.43521e-19	-4.40445e-10	0.474713	2.94057e-13	-4.40445e-10	0.725044	0.00079713	-4.40445e-10	0.678771
22229608	chr9:22229608:T:C	3.86354e-19	-4.40445e-10	-0.418152	1.1252e-13	-4.40445e-10	-0.235601	0.00030999	-4.40445e-10	-0.265707
22229817	chr9:22229817:G:A	4.60435e-19	-4.40445e-10	-0.242735	1.13565e-13	-4.40445e-10	-0.226358	0.000327883	-4.40445e-10	-0.209589
22229822	chr9:22229822:C:T	1.751e-19	-4.40445e-10	-1.20955	4.53036e-14	-4.40445e-10	-1.14534	0.000128826	-4.40445e-10	-1.14378
22229964	chr9:22229964:G:A	2.19443e-20	-2.08515	-1.20125	8.17974e-15	-1.66427	-1.1928	1.80811e-05	-1.91812	-1.18926
22230092	chr9:22230092:T:G	2.14462e-19	-0.338767	-0.668006	1.68383e-14	-1.72364	-0.411435	5.50454e-05	-1.53659	-0.457502
22230136	chr9:22230136:G:T	2.72291e-19	-4.40445e-10	-0.768035	4.60944e-14	-4.40445e-10	-1.12804	0.000135724	-4.40445e-10	-1.09163
22230333	chr9:22230333:C:T	4.52274e-19	-0.260616	-2.57401e-10	3.03776e-14	-1.54503	-2.57401e-10	6.4203e-05	-1.8402	-2.57401e-10
22230547	chr9:22230547:C:T	3.38492e-20	-2.21323	-0.639758	8.05226e-15	-2.21042	-0.66236	2.26404e-05	-2.22802	-0.654494
22230771	chr9:22230771:A:C	6.25762e-20	-2.23852	-2.57401e-10	1.67693e-14	-2.13918	-2.57401e-10	4.31782e-05	-2.23691	-2.57401e-10
22230957	chr9:22230957:A:G	4.62014e-19	-4.40445e-10	-0.23931	1.32803e-13	-4.40445e-10	-0.069862	0.000367703	-4.40445e-10	-0.094971
22231061	chr9:22231061:T:C	1.98e-19	-4.40445e-10	-1.08664	4.94283e-14	-4.40445e-10	-1.05821	0.000147808	-4.40445e-10	-1.00634
22231130	chr9:22231130:C:T	2.1852e-19	-4.40445e-10	-0.988026	4.90417e-14	-4.40445e-10	-1.06606	0.000137901	-4.40445e-10	-1.07571
22231357	chr9:22231357:A:G	2.48845e-19	-4.40445e-10	-0.858074	6.03239e-14	-4.40445e-10	-0.859002	0.000172625	-4.40445e-10	-0.851126
22231375	chr9:22231375:C:G	6.51136e-19	-4.40445e-10	0.103812	1.56109e-13	-4.40445e-10	0.0918215	0.000446189	-4.40445e-10	0.0984943
22231412	chr9:22231412:A:G	4.26843e-19	-4.40445e-10	-0.318489	1.0082e-13	-4.40445e-10	-0.345391	0.000276348	-4.40445e-10	-0.380587
22231839	chr9:22231839:A:G	5.16552e-19	-4.40445e-10	-0.127729	1.87703e-13	-4.40445e-10	0.276129	0.000547939	-4.40445e-10	0.303916
22231940	chr9:22231940:A:T	5.77438e-19	-4.40445e-10	-0.0163049	1.39123e-13	-4.40445e-10	-0.0233744	0.000399088	-4.40445e-10	-0.0130659
22231964	chr9:22231964:T:C	2.07227e-19	-4.40445e-10	-1.04109	5.46391e-14	-4.40445e-10	-0.95798	0.000146234	-4.40445e-10	-1.01704
22232105	chr9:22232105:C:G	3.40086e-19	-4.40445e-10	-0.545709	8.35571e-14	-4.40445e-10	-0.533199	0.000245927	-4.40445e-10	-0.497212
22232160	chr9:22232160:T:C	1.98579e-19	-4.40445e-10	-1.08372	4.81019e-14	-4.40445e-10	-1.08541	0.000136845	-4.40445e-10	-1.0834
22232250	chr9:22232250:A:G	1.79284e-19	-4.40445e-10	-1.18593	4.39293e-14	-4.40445e-10	-1.17615	0.000126759	-4.40445e-10	-1.15996
22232524	chr9:22232524:AATAG:A	6.04556e-19	-4.40445e-10	0.0295892	2.26411e-13	-4.40445e-10	0.463622	0.000892122	-4.40445e-10	0.791356
22232565	chr9:22232565:T:C	4.281e-19	-4.40445e-10	-0.31555	1.01122e-13	-4.40445e-10	-0.342399	0.000277138	-4.40445e-10	-0.377732
22232827	chr9:22232827:C:T	5.86776e-19	-4.40445e-10	-0.000262954	2.22182e-13	-4.40445e-10	0.444767	0.000880437	-4.40445e-10	0.77817
22233491	chr9:22233491:T:C	1.9158e-19	-4.40445e-10	-1.1196	5.80456e-14	-4.40445e-10	-0.8975	0.000166974	-4.40445e-10	-0.884409
22233512	chr9:22233512:C:A	2.37363e-20	-2.18248	-1.02542	9.63015e-15	-1.88834	-0.80549	2.30247e-05	-2.07105	-0.794625
22233562	chr9:22233562:C:A	1.76376e-19	-4.40445e-10	-1.20229	4.28191e-14	-4.40445e-10	-1.20174	0.000121338	-4.40445e-10	-1.20367
22233566	chr9:22233566:T:G	1.99933e-19	-4.40445e-10	-1.07692	6.82783e-14	-4.40445e-10	-0.735138	0.00018635	-4.40445e-10	-0.774622
22233839	chr9:22233839:C:T	1.91145e-19	-4.40445e-10	-1.12187	5.78006e-14	-4.40445e-10	-0.901731	0.000166253	-4.40445e-10	-0.888739
22234030	chr9:22234030:A:T	2.04578e-19	-4.40445e-10	-1.05396	4.87906e-14	-4.40445e-10	-1.07119	0.000134656	-4.40445e-10	-1.09953
22234235	chr9:22234235:T:C	3.94167e-19	-4.40445e-10	-0.398131	1.14248e-13	-4.40445e-10	-0.220363	0.000315381	-4.40445e-10	-0.248466
22234525	chr9:22234525:T:C	3.16176e-19	-4.40445e-10	-0.618605	7.75672e-14	-4.40445e-10	-0.607585	0.000228102	-4.40445e-10	-0.572456
22234670	chr9:22234670:A:G	2.66723e-20	-1.88919	-1.20209	1.01177e-14	-1.44016	-1.20429	1.95035e-05	-1.83378	-1.19787
22234937	chr9:22234937:T:G	2.54279e-20	-2.20053	-0.93853	1.04687e-14	-1.92376	-0.686573	2.51354e-05	-2.10299	-0.674982
22235047	chr9:22235047:C:G	6.59185e-19	-4.40445e-10	0.116099	1.55743e-13	-4.40445e-10	0.0894752	0.000454767	-4.40445e-10	0.117539
22235482	chr9:22235482:G:A	1.30657e-18	-4.40445e-10	0.800253	4.62356e-13	-4.40445e-10	1.1776	0.00124535	-4.40445e-10	1.12492
22235600	chr9:22235600:A:C	2.94335e-19	-4.40445e-10	-0.690186	7.18651e-14	-4.40445e-10	-0.683939	0.00021152	-4.40445e-10	-0.647927
22236175	chr9:22236175:G:A	5.35154e-19	-4.40445e-10	-0.0923507	1.49238e-13	-4.40445e-10	0.0468157	0.000419324	-4.40445e-10	0.036396
22236320	chr9:22236320:G:C	8.97547e-19	-4.40445e-10	0.42476	2.13764e-13	-4.40445e-10	0.406143	0.000613871	-4.40445e-10	0.417538
22236474	chr9:22236474:G:C	2.94568e-20	-2.07095	-0.92103	9.97074e-15	-2.01287	-0.646206	3.06411e-05	-1.97219	-0.607718
22236583	chr9:22236583:C:G	6.76734e-19	-4.40445e-10	0.142373	1.6759e-13	-4.40445e-10	0.162791	0.000476887	-4.40445e-10	0.165032
22237617	chr9:22237617:G:A	3.09408e-19	-1.51048	0.870233	1.10544e-13	-1.47938	1.22607	0.000395927	-1.4141	1.39308
22237635	chr9:22237635:C:A	6.37946e-19	-4.40445e-10	0.0833488	7.74928e-14	-4.40445e-10	-0.608545	0.000241599	-4.40445e-10	-0.514968
22237757	chr9:22237757:C:G	4.90735e-19	-4.40445e-10	-0.179001	1.13538e-13	-4.40445e-10	-0.226592	0.000332325	-4.40445e-10	-0.196135
22238596	chr9:22238596:G:T	2.89576e-20	-2.11773	-0.891343	7.68268e-15	-2.14806	-0.771702	2.33961e-05	-2.17589	-0.673792
22238720	chr9:22238720:T:C	6.51842e-20	-2.19769	-2.57401e-10	1.53444e-14	-2.22798	-2.57401e-10	4.36878e-05	-2.22518	-2.57401e-10
22238763	chr9:22238763:TA:T	2.25339e-20	-2.15845	-1.10143	6.40791e-15	-2.19186	-0.909334	1.88626e-05	-2.20962	-0.855445
22239437	chr9:22239437:A:C	8.44285e-19	-4.40445e-10	0.363584	2.64571e-13	-4.40445e-10	0.619381	0.000926991	-4.40445e-10	0.829697
22239791	chr9:22239791:C:A	1.74842e-19	-4.40445e-10	-1.21102	4.24371e-14	-4.40445e-10	-1.21071	0.000120397	-4.40445e-10	-1.21145
22240245	chr9:22240245:G:C	1.89703e-19	-4.40445e-10	-1.12944	5.61799e-14	-4.40445e-10	-0.930172	0.000161556	-4.40445e-10	-0.917396
22240354	chr9:22240354:A:T	3.50243e-19	-4.40445e-10	-0.516278	8.37604e-14	-4.40445e-10	-0.53077	0.000265273	-4.40445e-10	-0.421489
22240983	chr9:22240983:C:T	2.09196e-20	-2.23667	-1.09755	5.26889e-15	-2.23581	-1.06111	1.48401e-05	-2.23697	-1.06794
22241297	chr9:22241297:G:A	3.02101e-20	-2.23582	-0.730913	5.66013e-15	-2.23839	-0.986897	1.66328e-05	-2.23859	-0.95228
22241352	chr9:22241352:A:G	1.75828e-19	-4.40445e-10	-1.2054	4.28587e-14	-4.40445e-10	-1.20082	0.000123773	-4.40445e-10	-1.1838
22241416	chr9:22241416:A:T	3.48324e-20	-2.23844	-0.585922	6.24911e-15	-2.23596	-0.89033	1.8503e-05	-2.2371	-0.847216
22241890	chr9:22241890:G:C	9.50613e-20	-1.2993	-0.521088	1.08429e-14	-1.8743	-0.700923	3.35377e-05	-1.77555	-0.714026
22242056	chr9:22242056:T:C	5.22038e-19	-4.40445e-10	-0.117164	1.05594e-13	-4.40445e-10	-0.299126	0.000318495	-4.40445e-10	-0.238642
22242482	chr9:22242482:C:A	3.55738e-19	0.463336	-0.964046	2.27013e-14	-1.01855	-0.817764	8.22625e-05	-0.826277	-0.766055
22242946	chr9:22242946:A:T	1.76511e-19	-4.40445e-10	-1.20152	4.30735e-14	-4.40445e-10	-1.19582	0.000124759	-4.40445e-10	-1.17586
22243169	chr9:22243169:A:C	1.76116e-19	-4.40445e-10	-1.20376	4.3552e-14	-4.40445e-10	-1.18477	0.000124144	-4.40445e-10	-1.1808
22243403	chr9:22243403:G:C	5.43535e-19	-4.40445e-10	-0.0768119	1.4081e-13	-4.40445e-10	-0.0113174	0.000442286	-4.40445e-10	0.0897087
22244080	chr9:22244080:C:T	1.82501e-19	-4.40445e-10	-1.16815	4.31539e-14	-4.40445e-10	-1.19396	0.000124609	-4.40445e-10	-1.17707
22244295	chr9:22244295:T:C	2.8381e-20	-1.87477	-1.15442	5.93934e-15	-2.00569	-1.17144	1.77203e-05	-1.95912	-1.16842
22244334	chr9:22244334:G:A	2.57528e-19	0.277761	-1.10154	1.65558e-14	-1.14801	-1.00399	5.94852e-05	-0.95039	-0.96613
22244944	chr9:22244944:T:A	1.46402e-19	-0.22619	-1.16236	1.47733e-14	-1.15188	-1.11403	5.32381e-05	-0.910451	-1.11702
22244951	chr9:22244951:TG:T	2.53639e-19	-4.40445e-10	-0.838992	5.803e-14	-4.40445e-10	-0.89777	0.000165409	-4.40445e-10	-0.893829
22245134	chr9:22245134:A:C	2.54997e-19	-4.40445e-10	-0.833652	6.05553e-14	-4.40445e-10	-0.855172	0.000176109	-4.40445e-10	-0.831146
22245314	chr9:22245314:T:A	4.99299e-19	-4.40445e-10	-0.1617	6.30368e-14	-4.40445e-10	-0.815012	0.000194249	-4.40445e-10	-0.733108
22245424	chr9:22245424:G:A	5.84117e-20	-1.22823	-1.07915	8.58388e-15	-1.80488	-1.00396	2.85603e-05	-1.65474	-0.995495
22245472	chr9:22245472:T:C	2.77108e-19	-4.40445e-10	-0.750499	6.56938e-14	-4.40445e-10	-0.773725	0.000202604	-4.40445e-10	-0.690994
22246017	chr9:22246017:C:T	7.18136e-19	-4.40445e-10	0.201753	2.24308e-13	-4.40445e-10	0.45429	0.000784389	-4.40445e-10	0.662658
22246307	chr9:22246307:T:A	2.31928e-20	-2.02506	-1.206	5.15703e-15	-2.12567	-1.1927	1.50723e-05	-2.09604	-1.19335
22246514	chr9:22246514:TATTAA:T	1.83024e-19	-4.40445e-10	-1.16529	4.55416e-14	-4.40445e-10	-1.1401	0.000128026	-4.40445e-10	-1.15001
22246586	chr9:22246586:C:A	1.29635e-18	1.9797	-1.1873	5.66212e-14	0.279809	-1.20216	0.000218085	0.576127	-1.19349
22246795	chr9:22246795:A:G	1.00752e-19	-0.656424	-1.10582	1.15057e-14	-1.48565	-1.03024	4.09064e-05	-1.26872	-1.02224
22246832	chr9:22246832:T:A	1.81983e-19	-4.40445e-10	-1.17099	4.46676e-14	-4.40445e-10	-1.15948	0.000131086	-4.40445e-10	-1.1264
22247077	chr9:22247077:G:T	2.00856e-18	1.23027	-2.57401e-10	8.03344e-14	-0.572532	-2.57401e-10	0.000298779	-0.302545	-2.57401e-10
22247764	chr9:22247764:T:G	3.07686e-19	-4.40445e-10	-0.645825	8.07473e-14	-4.40445e-10	-0.567406	0.000238359	-4.40445e-10	-0.528468
22248334	chr9:22248334:G:C	1.77622e-19	-4.40445e-10	-1.19525	4.32184e-14	-4.40445e-10	-1.19246	0.000125702	-4.40445e-10	-1.16833
22248869	chr9:22248869:C:T	2.0995e-20	-2.11924	-1.21139	4.75051e-15	-2.19195	-1.20853	1.37582e-05	-2.172	-1.20862
22248971	chr9:22248971:C:G	2.14204e-20	-2.09953	-1.21104	4.83376e-15	-2.17911	-1.20399	1.40302e-05	-2.15697	-1.20407
22249089	chr9:22249089:A:G	1.76815e-19	-4.40445e-10	-1.1998	4.2985e-14	-4.40445e-10	-1.19788	0.000124577	-4.40445e-10	-1.17732
22249261	chr9:22249261:T:C	3.0004e-19	-4.40445e-10	-0.670989	7.79782e-14	-4.40445e-10	-0.6023	0.000224803	-4.40445e-10	-0.587022
22249279	chr9:22249279:A:T	2.66563e-19	-4.40445e-10	-0.789294	6.21366e-14	-4.40445e-10	-0.829395	0.000176518	-4.40445e-10	-0.828823
22249320	chr9:22249320:T:C	2.28933e-19	-4.40445e-10	-0.941476	5.30974e-14	-4.40445e-10	-0.986602	0.00015163	-4.40445e-10	-0.980804
22249350	chr9:22249350:TAC:T	4.46533e-19	0.113312	-0.386703	3.00507e-14	-1.27405	-0.281792	0.000109675	-1.03336	-0.271369
22249561	chr9:22249561:G:C	2.96785e-19	-4.40445e-10	-0.681897	7.70729e-14	-4.40445e-10	-0.613978	0.00022217	-4.40445e-10	-0.598805
22250310	chr9:22250310:A:G	6.32259e-20	-2.22819	-2.57401e-10	1.67219e-14	-2.14201	-2.57401e-10	4.80834e-05	-2.12931	-2.57401e-10
22250698	chr9:22250698:A:G	2.12131e-19	-4.40445e-10	-1.0177	4.28213e-14	-4.40445e-10	-1.20169	0.000123311	-4.40445e-10	-1.18754
22251311	chr9:22251311:T:G	9.32466e-19	-4.40445e-10	0.462928	3.25786e-13	-4.40445e-10	0.82751	0.00147467	-4.40445e-10	1.29394
22251528	chr9:22251528:C:T	6.10181e-19	-4.40445e-10	0.0388503	1.9331e-13	-4.40445e-10	0.305567	0.00066597	-4.40445e-10	0.498998
22251978	chr9:22251978:C:G	5.15789e-18	-4.40445e-10	2.17338	1.23688e-12	-4.40445e-10	2.16162	0.00373532	-4.40445e-10	2.22334
22252034	chr9:22252034:A:G	1.28058e-18	-4.40445e-10	0.780161	4.5933e-13	-4.40445e-10	1.17104	0.00215185	-4.40445e-10	1.67184
22252251	chr9:22252251:C:T	1.97907e-20	-2.22079	-1.1689	4.6364e-15	-2.23714	-1.18765	1.32329e-05	-2.23288	-1.18666
22252441	chr9:22252441:T:G	5.2513e-18	-4.40445e-10	2.19132	1.26268e-12	-4.40445e-10	2.18227	0.00380972	-4.40445e-10	2.24306
22252490	chr9:22252490:G:T	1.74762e-19	-4.40445e-10	-1.21148	4.49478e-14	-4.40445e-10	-1.15323	0.000128653	-4.40445e-10	-1.14513
22252626	chr9:22252626:T:C	1.7992e-19	-4.40445e-10	-1.18239	4.25578e-14	-4.40445e-10	-1.20787	0.000121085	-4.40445e-10	-1.20575
22252665	chr9:22252665:C:A	6.31833e-19	-4.40445e-10	0.0737197	1.62491e-13	-4.40445e-10	0.131894	0.00051299	-4.40445e-10	0.23801
22252884	chr9:22252884:T:C	9.31567e-19	-4.40445e-10	0.461962	3.05666e-13	-4.40445e-10	0.763763	0.00108242	-4.40445e-10	0.984709
22252990	chr9:22252990:C:T	1.19949e-19	-0.432736	-1.1551	1.06643e-14	-1.48306	-1.10876	3.70842e-05	-1.29789	-1.09116
22253382	chr9:22253382:T:G	1.5636e-18	-4.40445e-10	0.979838	4.1844e-13	-4.40445e-10	1.0778	0.0013781	-4.40445e-10	1.22621
22253435	chr9:22253435:C:A	1.74761e-19	-4.40445e-10	-1.21149	4.24157e-14	-4.40445e-10	-1.21121	0.000121199	-4.40445e-10	-1.20481
22253453	chr9:22253453:A:G	9.21366e-19	-4.40445e-10	0.450951	2.3089e-13	-4.40445e-10	0.483214	0.000746437	-4.40445e-10	0.613063
22253508	chr9:22253508:T:C	1.7764e-19	-4.40445e-10	-1.19515	4.30384e-14	-4.40445e-10	-1.19664	0.00012279	-4.40445e-10	-1.19177
22253616	chr9:22253616:C:G	1.74844e-19	-4.40445e-10	-1.21101	4.53762e-14	-4.40445e-10	-1.14374	0.00012993	-4.40445e-10	-1.13525
22253660	chr9:22253660:C:T	6.76814e-19	-4.40445e-10	0.142491	2.09045e-13	-4.40445e-10	0.383822	0.000729144	-4.40445e-10	0.589624
22254188	chr9:22254188:G:T	2.66146e-19	-4.40445e-10	-0.790859	6.29663e-14	-4.40445e-10	-0.816131	0.000184408	-4.40445e-10	-0.785099
22254261	chr9:22254261:T:G	1.7508e-19	-4.40445e-10	-1.20966	4.28994e-14	-4.40445e-10	-1.19987	0.000121622	-4.40445e-10	-1.20133
22254533	chr9:22254533:C:T	6.36346e-19	-4.40445e-10	0.0808369	1.677e-13	-4.40445e-10	0.163449	0.000493092	-4.40445e-10	0.198449
22254742	chr9:22254742:G:A	3.07825e-19	-4.40445e-10	-0.645374	8.0074e-14	-4.40445e-10	-0.575779	0.00023096	-4.40445e-10	-0.560002
22254745	chr9:22254745:TAGTC:T	1.74891e-19	-4.40445e-10	-1.21074	4.2471e-14	-4.40445e-10	-1.20991	0.000121715	-4.40445e-10	-1.20057
22254865	chr9:22254865:T:C	1.79785e-19	-4.40445e-10	-1.18314	4.43799e-14	-4.40445e-10	-1.16594	0.000125603	-4.40445e-10	-1.16912
22255541	chr9:22255541:C:T	1.95873e-19	-4.40445e-10	-1.09744	4.78796e-14	-4.40445e-10	-1.09004	0.000142787	-4.40445e-10	-1.04089
22256057	chr9:22256057:T:A	8.17201e-19	-4.40445e-10	0.33098	2.48667e-13	-4.40445e-10	0.557383	0.000880816	-4.40445e-10	0.778602
22256112	chr9:22256112:C:A	7.20794e-19	1.19784	-0.992394	3.54365e-14	-0.527386	-0.863601	0.000144112	-0.211168	-0.820487
22256215	chr9:22256215:G:A	2.28741e-19	-4.40445e-10	-0.942317	4.34323e-14	-4.40445e-10	-1.18753	0.000126338	-4.40445e-10	-1.16329
22256667	chr9:22256667:G:A	6.5117e-20	-1.12606	-1.07266	9.43829e-15	-1.74024	-0.973716	3.18191e-05	-1.57818	-0.963998
22257010	chr9:22257010:A:G	1.88099e-20	-2.23394	-1.20658	4.61991e-15	-2.21686	-1.21149	1.30222e-05	-2.22409	-1.2115
22257687	chr9:22257687:T:C	2.50501e-19	-4.40445e-10	-0.851444	6.59684e-14	-4.40445e-10	-0.769554	0.00018712	-4.40445e-10	-0.770498
22257955	chr9:22257955:A:G	2.4667e-19	-4.40445e-10	-0.866855	6.01977e-14	-4.40445e-10	-0.861096	0.000177757	-4.40445e-10	-0.82183
22257963	chr9:22257963:C:T	2.32373e-19	-4.40445e-10	-0.926563	6.08292e-14	-4.40445e-10	-0.85066	0.000172524	-4.40445e-10	-0.851711
22258075	chr9:22258075:C:G	2.50594e-19	-4.40445e-10	-0.851072	6.59951e-14	-4.40445e-10	-0.769149	0.000187194	-4.40445e-10	-0.770102
22258083	chr9:22258083:A:T	2.2331e-20	-2.05753	-1.2114	5.04553e-15	-2.14308	-1.19714	1.50284e-05	-2.09346	-1.19884
22258283	chr9:22258283:G:C	3.26092e-19	0.383036	-0.970764	1.88515e-14	-1.19464	-0.827496	6.88744e-05	-0.987649	-0.782315
22258504	chr9:22258504:A:G	7.50758e-19	-4.40445e-10	0.246178	2.2593e-13	-4.40445e-10	0.461496	0.00079897	-4.40445e-10	0.681076
22258775	chr9:22258775:A:G	2.10173e-20	-2.12952	-1.20004	4.83087e-15	-2.17838	-1.20532	1.39403e-05	-2.15752	-1.20994
22258779	chr9:22258779:C:G	1.92288e-19	-4.40445e-10	-1.11591	4.26428e-14	-4.40445e-10	-1.20587	0.000120837	-4.40445e-10	-1.20781
22258888	chr9:22258888:G:C	1.78036e-19	-4.40445e-10	-1.19292	4.336e-14	-4.40445e-10	-1.18919	0.000122736	-4.40445e-10	-1.19221
22259422	chr9:22259422:A:G	3.01572e-19	-0.54967	-0.116228	3.25723e-14	-1.62625	0.150987	0.000125926	-1.45961	0.293057
22259628	chr9:22259628:C:T	1.82043e-19	-4.40445e-10	-1.17066	4.35271e-14	-4.40445e-10	-1.18535	0.000123519	-4.40445e-10	-1.18585
22259688	chr9:22259688:T:C	3.37709e-19	-4.40445e-10	-0.552722	7.85226e-14	-4.40445e-10	-0.595344	0.000223772	-4.40445e-10	-0.591618
22260514	chr9:22260514:T:G	1.97181e-19	-4.40445e-10	-1.09079	4.24039e-14	-4.40445e-10	-1.21149	0.000120793	-4.40445e-10	-1.20817
22260934	chr9:22260934:A:T	3.12856e-19	-4.40445e-10	-0.629163	9.75543e-14	-4.40445e-10	-0.37832	0.000282793	-4.40445e-10	-0.357533
22261143	chr9:22261143:T:A	7.57567e-20	-2.04738	-2.57401e-10	1.51985e-14	-2.23753	-2.57401e-10	4.32557e-05	-2.23512	-2.57401e-10
22261318	chr9:22261318:C:T	1.89506e-20	-2.23841	-1.19466	4.59276e-15	-2.22738	-1.20687	1.29715e-05	-2.23275	-1.20674
22261421	chr9:22261421:C:T	1.93521e-19	-4.40445e-10	-1.10952	5.78756e-14	-4.40445e-10	-0.900435	0.000166975	-4.40445e-10	-0.884403
22261672	chr9:22261672:CTG:C	4.1806e-19	-4.40445e-10	-0.339281	1.08195e-13	-4.40445e-10	-0.274793	0.000354902	-4.40445e-10	-0.130406
22261689	chr9:22261689:T:A	1.83221e-19	-4.40445e-10	-1.16421	4.45551e-14	-4.40445e-10	-1.162	0.000126095	-4.40445e-10	-1.16521
22261832	chr9:22261832:A:G	6.80934e-20	-2.15402	-2.57401e-10	1.73626e-14	-2.10441	-2.57401e-10	4.52256e-05	-2.19058	-2.57401e-10
22261911	chr9:22261911:G:T	5.23198e-19	0.874809	-0.989755	2.87729e-14	-0.74181	-0.857486	0.00010733	-0.51883	-0.807512
22262733	chr9:22262733:C:T	2.05215e-19	-4.40445e-10	-1.05085	5.28195e-14	-4.40445e-10	-0.991849	0.000158766	-4.40445e-10	-0.934815
22262900	chr9:22262900:A:C	1.76608e-19	-4.40445e-10	-1.20097	4.31973e-14	-4.40445e-10	-1.19295	0.000123225	-4.40445e-10	-1.18823
22263377	chr9:22263377:T:C	9.16983e-20	-0.706692	-1.14971	9.71677e-15	-1.58974	-1.09513	3.39032e-05	-1.37849	-1.10025
22263891	chr9:22263891:T:G	9.83213e-19	-4.40445e-10	0.51592	3.14149e-13	-4.40445e-10	0.791138	0.00111995	-4.40445e-10	1.01879
22263894	chr9:22263894:C:T	1.93772e-19	-4.40445e-10	-1.10822	6.12562e-14	-4.40445e-10	-0.843664	0.000170986	-4.40445e-10	-0.860665
22265428	chr9:22265428:G:T	1.87675e-20	-2.23801	-1.20476	4.66306e-15	-2.22339	-1.19567	1.31435e-05	-2.2305	-1.19582
22265513	chr9:22265513:T:C	1.91443e-20	-2.23116	-1.19174	4.69293e-15	-2.20791	-1.20477	1.31957e-05	-2.21779	-1.20457
22265677	chr9:22265677:C:T	2.05287e-20	-2.22237	-1.13071	4.97518e-15	-2.19334	-1.16093	1.40282e-05	-2.20435	-1.15683
22266092	chr9:22266092:T:C	1.05744e-19	-0.733282	-0.980598	1.30492e-14	-1.55779	-0.832215	4.35345e-05	-1.41401	-0.814681
22266847	chr9:22266847:G:C	2.08333e-19	-4.40445e-10	-1.03577	4.2667e-14	-4.40445e-10	-1.2053	0.000122531	-4.40445e-10	-1.19388
22267184	chr9:22267184:A:AATT	1.81958e-19	-4.40445e-10	-1.17113	4.42534e-14	-4.40445e-10	-1.1688	0.000125206	-4.40445e-10	-1.17229
22267883	chr9:22267883:C:G	1.79551e-19	-4.40445e-10	-1.18445	4.38444e-14	-4.40445e-10	-1.17808	0.000123805	-4.40445e-10	-1.18354
22267986	chr9:22267986:G:A	1.8844e-20	-2.22778	-1.21094	4.71038e-15	-2.19907	-1.20989	1.32282e-05	-2.21016	-1.20973
22268275	chr9:22268275:G:A	8.48289e-19	-4.40445e-10	0.368316	2.41343e-13	-4.40445e-10	0.527487	0.000814605	-4.40445e-10	0.700456
22268360	chr9:22268360:T:C	6.67914e-20	-0.992974	-1.18036	7.84007e-15	-1.74963	-1.14985	2.62957e-05	-1.57901	-1.15384
22268371	chr9:22268371:A:C	5.40395e-20	-1.17523	-1.20996	6.8433e-15	-1.83872	-1.19674	2.20329e-05	-1.71065	-1.19906
22268720	chr9:22268720:C:G	1.0969e-19	-1.67725	-2.57401e-10	1.4525e-13	0.0197299	-2.57401e-10	0.000365675	-0.100503	-2.57401e-10
22269262	chr9:22269262:T:C	1.90097e-19	-0.422322	-0.705051	2.11741e-14	-1.38204	-0.523915	7.57865e-05	-1.1775	-0.49683
22269737	chr9:22269737:C:T	7.22115e-20	-2.09531	-2.57401e-10	1.69044e-14	-2.13116	-2.57401e-10	5.14525e-05	-2.06159	-2.57401e-10
22269959	chr9:22269959:C:T	6.27896e-20	-2.23512	-2.57401e-10	1.6152e-14	-2.17669	-2.57401e-10	5.13494e-05	-2.06359	-2.57401e-10
22270539	chr9:22270539:T:C	1.93394e-19	-4.40445e-10	-1.11018	5.73407e-14	-4.40445e-10	-0.90972	0.000165878	-4.40445e-10	-0.890992
22270732	chr9:22270732:T:G	1.92664e-19	-4.40445e-10	-1.11396	4.24853e-14	-4.40445e-10	-1.20957	0.000120392	-4.40445e-10	-1.21149
22270881	chr9:22270881:A:T	4.76429e-19	-4.40445e-10	-0.208586	1.1005e-13	-4.40445e-10	-0.257797	0.000316285	-4.40445e-10	-0.245602
22271054	chr9:22271054:G:A	1.92204e-19	-4.40445e-10	-1.11635	4.57712e-14	-4.40445e-10	-1.13507	0.00013011	-4.40445e-10	-1.13386
22271200	chr9:22271200:G:T	1.91759e-19	-4.40445e-10	-1.11867	4.68967e-14	-4.40445e-10	-1.11078	0.000139662	-4.40445e-10	-1.06302
22271355	chr9:22271355:T:C	4.99138e-19	-4.40445e-10	-0.162024	1.1516e-13	-4.40445e-10	-0.212409	0.000331077	-4.40445e-10	-0.199897
22271558	chr9:22271558:T:C	9.53899e-19	-4.40445e-10	0.485652	2.167e-13	-4.40445e-10	0.419786	0.000696517	-4.40445e-10	0.543845
22271971	chr9:22271971:C:T	3.90136e-19	-4.40445e-10	-0.40841	9.32376e-14	-4.40445e-10	-0.423579	0.000296684	-4.40445e-10	-0.309579
22272283	chr9:22272283:C:T	3.78522e-19	-4.40445e-10	-0.438632	8.77064e-14	-4.40445e-10	-0.484735	0.000261165	-4.40445e-10	-0.437094
22272496	chr9:22272496:A:C	2.35048e-19	-4.40445e-10	-0.915117	5.32053e-14	-4.40445e-10	-0.984572	0.000149685	-4.40445e-10	-0.993711
22272807	chr9:22272807:T:C	1.35185e-19	-0.397967	-1.07029	1.09842e-14	-1.46142	-1.10085	3.70731e-05	-1.29894	-1.09042
22272808	chr9:22272808:C:T	7.73458e-19	-4.40445e-10	0.275966	2.20276e-13	-4.40445e-10	0.436151	0.000741435	-4.40445e-10	0.60634
22272867	chr9:22272867:G:A	1.70916e-19	-0.684688	-0.549043	2.26907e-14	-1.526	-0.310778	7.93565e-05	-1.34841	-0.279885
22273382	chr9:22273382:C:G	1.87412e-19	-0.0765865	-1.06501	1.3631e-14	-1.25192	-1.09446	4.69027e-05	-1.06958	-1.08459
22273594	chr9:22273594:T:C	3.5924e-19	-4.40445e-10	-0.490914	8.30336e-14	-4.40445e-10	-0.539484	0.000238559	-4.40445e-10	-0.527629
22273671	chr9:22273671:T:A	1.88222e-19	-4.40445e-10	-1.13728	4.6952e-14	-4.40445e-10	-1.1096	0.000132614	-4.40445e-10	-1.1148
22274572	chr9:22274572:A:T	8.07536e-19	-4.40445e-10	0.319083	2.318e-13	-4.40445e-10	0.487144	0.000780888	-4.40445e-10	0.658185
22274957	chr9:22274957:C:T	9.68894e-19	-4.40445e-10	0.50125	2.79323e-13	-4.40445e-10	0.67364	0.000953153	-4.40445e-10	0.857528
22275252	chr9:22275252:G:A	6.50947e-20	-2.19906	-2.57401e-10	1.51825e-14	-2.23859	-2.57401e-10	4.4212e-05	-2.21325	-2.57401e-10
22275394	chr9:22275394:A:G	1.79187e-19	-4.40445e-10	-1.18648	4.36961e-14	-4.40445e-10	-1.18147	0.000129236	-4.40445e-10	-1.14061
22275704	chr9:22275704:A:G	2.04607e-19	-4.40445e-10	-1.05382	5.14525e-14	-4.40445e-10	-1.01807	0.000144764	-4.40445e-10	-1.02714
22275720	chr9:22275720:CTTAACCCTCCTAGT:C	4.33383e-19	-4.40445e-10	-0.303284	1.25531e-13	-4.40445e-10	-0.126174	0.000389725	-4.40445e-10	-0.0368069
22275798	chr9:22275798:G:A	1.75487e-19	-4.40445e-10	-1.20734	4.24689e-14	-4.40445e-10	-1.20996	0.000121008	-4.40445e-10	-1.20639
22275869	chr9:22275869:G:A	6.29985e-20	-2.23179	-2.57401e-10	1.53595e-14	-2.227	-2.57401e-10	4.40334e-05	-2.2173	-2.57401e-10
22275994	chr9:22275994:T:G	6.87238e-20	-2.14481	-2.57401e-10	1.87946e-14	-2.02516	-2.57401e-10	4.33315e-05	-2.23337	-2.57401e-10
22276080	chr9:22276080:C:T	3.54521e-19	0.366614	-0.870753	2.12535e-14	-0.981908	-0.920298	8.08233e-05	-0.748167	-0.861816
22276878	chr9:22276878:C:T	6.28618e-20	-2.23397	-2.57401e-10	1.52595e-14	-2.23353	-2.57401e-10	4.37849e-05	-2.22296	-2.57401e-10
22277049	chr9:22277049:T:G	1.915e-19	-4.40445e-10	-1.12002	4.24214e-14	-4.40445e-10	-1.21108	0.000120474	-4.40445e-10	-1.21081
22277170	chr9:22277170:T:C	1.84982e-19	-0.803349	-0.351296	2.61089e-14	-1.61532	-0.0811351	9.58777e-05	-1.42322	-0.0159587
22277674	chr9:22277674:C:T	1.07099e-18	-4.40445e-10	0.601438	2.54289e-13	-4.40445e-10	0.579742	0.00081872	-4.40445e-10	0.705495
22277903	chr9:22277903:A:G	4.42183e-20	-1.38503	-1.20073	6.43946e-15	-1.92618	-1.1701	2.17726e-05	-1.74736	-1.17423
22277919	chr9:22277919:G:A	1.34541e-18	-4.40445e-10	0.829546	3.92684e-13	-4.40445e-10	1.01428	0.00136291	-4.40445e-10	1.21513
22277998	chr9:22277998:A:T	3.19042e-19	-4.40445e-10	-0.609582	7.48946e-14	-4.40445e-10	-0.642648	0.000212327	-4.40445e-10	-0.644119
22278101	chr9:22278101:T:C	5.83798e-20	-1.34163	-0.966308	7.12882e-15	-1.94451	-1.05008	2.4644e-05	-1.76981	-1.0279
22278267	chr9:22278267:G:A	2.63804e-19	-4.40445e-10	-0.799699	5.76673e-14	-4.40445e-10	-0.90404	0.000167604	-4.40445e-10	-0.880645
22279251	chr9:22279251:A:C	1.81897e-18	-4.40445e-10	1.13112	6.29934e-13	-4.40445e-10	1.48688	0.00258578	-4.40445e-10	1.85553
22279270	chr9:22279270:A:G	2.04014e-20	-2.23795	-1.12135	4.81562e-15	-2.22761	-1.15926	1.35676e-05	-2.23309	-1.16147
22279316	chr9:22279316:C:T	2.45038e-19	-4.40445e-10	-0.873491	5.49529e-14	-4.40445e-10	-0.952254	0.000156253	-4.40445e-10	-0.950774
22279994	chr9:22279994:A:G	1.75958e-19	-4.40445e-10	-1.20466	4.24957e-14	-4.40445e-10	-1.20933	0.000120959	-4.40445e-10	-1.20679
22280216	chr9:22280216:T:C	6.32745e-20	-2.22742	-2.57401e-10	1.57501e-14	-2.20188	-2.57401e-10	4.70794e-05	-2.15041	-2.57401e-10
22280226	chr9:22280226:A:G	3.50527e-19	-4.40445e-10	-0.515468	8.41277e-14	-4.40445e-10	-0.526394	0.000265725	-4.40445e-10	-0.419784
22280391	chr9:22280391:GT:G	9.01286e-19	-4.40445e-10	0.428917	2.58216e-13	-4.40445e-10	0.595068	0.000876847	-4.40445e-10	0.774085
22280690	chr9:22280690:T:C	4.27427e-20	-1.41662	-1.20308	6.3267e-15	-1.93958	-1.17437	2.12706e-05	-1.76686	-1.17806
22280797	chr9:22280797:A:G	7.92035e-19	-4.40445e-10	0.299699	2.25053e-13	-4.40445e-10	0.457606	0.000759436	-4.40445e-10	0.630329
22281326	chr9:22281326:G:A	1.83513e-19	-4.40445e-10	-1.16262	4.46357e-14	-4.40445e-10	-1.16019	0.000126249	-4.40445e-10	-1.16399
22281360	chr9:22281360:C:T	1.77862e-19	-4.40445e-10	-1.1939	4.36302e-14	-4.40445e-10	-1.18298	0.000124059	-4.40445e-10	-1.18149
22281825	chr9:22281825:C:A	3.47602e-19	-4.40445e-10	-0.523847	8.15771e-14	-4.40445e-10	-0.557181	0.000237589	-4.40445e-10	-0.531705
22281875	chr9:22281875:A:G	9.4229e-19	-4.40445e-10	0.473408	2.96455e-13	-4.40445e-10	0.733166	0.00105622	-4.40445e-10	0.960201
22281957	chr9:22281957:C:T	1.79054e-19	-4.40445e-10	-1.18722	5.05726e-14	-4.40445e-10	-1.03532	0.00014189	-4.40445e-10	-1.04719
22282016	chr9:22282016:A:G	4.04655e-19	-4.40445e-10	-0.371872	9.47633e-14	-4.40445e-10	-0.407348	0.000276657	-4.40445e-10	-0.379469
22282191	chr9:22282191:G:A	1.86621e-19	-4.40445e-10	-1.14582	4.2423e-14	-4.40445e-10	-1.21104	0.000120397	-4.40445e-10	-1.21145
22283154	chr9:22283154:C:G	3.40972e-20	-1.63931	-1.20638	5.345e-15	-2.09325	-1.18932	1.6814e-05	-1.98847	-1.19156
22283336	chr9:22283336:T:C	1.84453e-19	-4.40445e-10	-1.15751	4.48742e-14	-4.40445e-10	-1.15487	0.000126935	-4.40445e-10	-1.15857
22283541	chr9:22283541:C:T	8.95565e-20	-1.88004	-2.57401e-10	1.742e-14	-2.10111	-2.57401e-10	4.56341e-05	-2.18159	-2.57401e-10
22283635	chr9:22283635:A:G	1.7741e-19	-4.40445e-10	-1.19644	4.27191e-14	-4.40445e-10	-1.20408	0.000121796	-4.40445e-10	-1.1999
22284062	chr9:22284062:C:T	1.76309e-19	-4.40445e-10	-1.20267	4.2652e-14	-4.40445e-10	-1.20566	0.000122188	-4.40445e-10	-1.19669
22284211	chr9:22284211:C:T	1.80015e-19	-4.40445e-10	-1.18186	4.43659e-14	-4.40445e-10	-1.16626	0.000126125	-4.40445e-10	-1.16498
22284889	chr9:22284889:T:G	2.12599e-19	-4.40445e-10	-1.0155	4.826e-14	-4.40445e-10	-1.08213	0.00014349	-4.40445e-10	-1.03598
22285025	chr9:22285025:C:T	1.74759e-19	-4.40445e-10	-1.2115	4.48258e-14	-4.40445e-10	-1.15595	0.000128355	-4.40445e-10	-1.14745
22285185	chr9:22285185:G:A	1.89611e-19	-4.40445e-10	-1.12993	4.41908e-14	-4.40445e-10	-1.17021	0.000128845	-4.40445e-10	-1.14364
22285270	chr9:22285270:G:T	1.89814e-18	-4.40445e-10	1.17373	5.57146e-13	-4.40445e-10	1.3641	0.00193634	-4.40445e-10	1.56631
22285569	chr9:22285569:C:T	1.74974e-19	-4.40445e-10	-1.21027	4.41003e-14	-4.40445e-10	-1.17226	0.000126112	-4.40445e-10	-1.16508
22285927	chr9:22285927:A:C	1.75069e-19	-4.40445e-10	-1.20972	4.39625e-14	-4.40445e-10	-1.17539	0.000125638	-4.40445e-10	-1.16885
22286704	chr9:22286704:T:C	8.66422e-20	-1.91312	-2.57401e-10	2.76243e-14	-1.64004	-2.57401e-10	9.88048e-05	-1.4091	-2.57401e-10
22286729	chr9:22286729:T:C	2.13656e-19	-4.40445e-10	-1.01054	6.2252e-14	-4.40445e-10	-0.827539	0.000180634	-4.40445e-10	-0.805774
22286786	chr9:22286786:T:C	2.29503e-19	-4.40445e-10	-0.938991	7.33605e-14	-4.40445e-10	-0.663344	0.000205524	-4.40445e-10	-0.676683
22286800	chr9:22286800:T:C	2.15658e-19	-4.40445e-10	-1.00121	6.30807e-14	-4.40445e-10	-0.814315	0.00018308	-4.40445e-10	-0.792323
22286905	chr9:22286905:A:G	5.42978e-20	-1.30728	-1.07314	7.77291e-15	-1.9159	-0.992185	2.54188e-05	-1.76904	-0.997714
22286953	chr9:22286953:C:T	1.86357e-19	-4.40445e-10	-1.14724	4.26037e-14	-4.40445e-10	-1.20679	0.000120452	-4.40445e-10	-1.211
22286957	chr9:22286957:A:G	2.72356e-19	-4.40445e-10	-0.767794	7.56661e-14	-4.40445e-10	-0.6324	0.000217354	-4.40445e-10	-0.620722
22287096	chr9:22287096:G:C	1.75122e-19	-4.40445e-10	-1.20942	4.40443e-14	-4.40445e-10	-1.17353	0.000125758	-4.40445e-10	-1.16789
22287464	chr9:22287464:A:T	6.87953e-20	-2.14377	-2.57401e-10	1.53975e-14	-2.22453	-2.57401e-10	4.32079e-05	-2.23622	-2.57401e-10
22287488	chr9:22287488:G:C	2.22395e-19	-4.40445e-10	-0.970451	6.58456e-14	-4.40445e-10	-0.771417	0.000191267	-4.40445e-10	-0.748575
22287609	chr9:22287609:G:A	2.37961e-18	2.56556	-1.16577	8.21643e-14	0.59609	-1.1461	0.00020433	0.460997	-1.14351
22287678	chr9:22287678:C:G	1.9794e-19	-4.40445e-10	-1.08694	5.65217e-14	-4.40445e-10	-0.924106	0.000162853	-4.40445e-10	-0.909402
22287877	chr9:22287877:T:C	1.75259e-19	-4.40445e-10	-1.20864	4.37731e-14	-4.40445e-10	-1.17971	0.00012514	-4.40445e-10	-1.17281
22287958	chr9:22287958:A:C	1.88482e-19	-4.40445e-10	-1.13591	4.24876e-14	-4.40445e-10	-1.20952	0.000120391	-4.40445e-10	-1.2115
22288284	chr9:22288284:G:T	1.47009e-18	-4.40445e-10	0.918173	4.2867e-13	-4.40445e-10	1.10196	0.00147121	-4.40445e-10	1.29159
22288403	chr9:22288403:G:GC	2.68451e-19	-4.40445e-10	-0.782238	6.96372e-14	-4.40445e-10	-0.715431	0.000205098	-4.40445e-10	-0.67876
22288405	chr9:22288405:G:A	2.38802e-20	-2.07801	-1.12384	5.31424e-15	-2.10057	-1.18777	1.45594e-05	-2.14276	-1.18126
22288541	chr9:22288541:T:C	1.74767e-19	-4.40445e-10	-1.21145	4.24952e-14	-4.40445e-10	-1.20934	0.000120491	-4.40445e-10	-1.21067
22288589	chr9:22288589:T:G	3.22395e-19	-4.40445e-10	-0.599129	8.55692e-14	-4.40445e-10	-0.509405	0.000283245	-4.40445e-10	-0.355934
22288828	chr9:22288828:T:G	1.96601e-19	-0.729482	-0.364248	2.52874e-14	-1.56028	-0.168148	9.27808e-05	-1.36462	-0.107385
22289011	chr9:22289011:G:A	1.92358e-19	-4.40445e-10	-1.11555	6.34014e-14	-4.40445e-10	-0.809243	0.000179835	-4.40445e-10	-0.810207
22289142	chr9:22289142:A:C	1.06296e-19	-1.66288	-0.0458029	3.34451e-14	-1.56431	0.115485	9.63931e-05	-1.62669	0.192874
22289417	chr9:22289417:C:T	1.76027e-19	-4.40445e-10	-1.20427	4.33935e-14	-4.40445e-10	-1.18842	0.000122731	-4.40445e-10	-1.19225
22289421	chr9:22289421:C:T	1.90407e-20	-2.21976	-1.20856	4.79181e-15	-2.19449	-1.19733	1.33984e-05	-2.2052	-1.20191
22289564	chr9:22289564:T:C	1.77513e-19	-4.40445e-10	-1.19586	4.98567e-14	-4.40445e-10	-1.04958	0.000140294	-4.40445e-10	-1.05851
22289991	chr9:22289991:T:C	1.74982e-19	-4.40445e-10	-1.21022	4.44209e-14	-4.40445e-10	-1.16502	0.000126811	-4.40445e-10	-1.15955
22290171	chr9:22290171:G:A	1.85527e-19	-4.40445e-10	-1.15171	4.36549e-14	-4.40445e-10	-1.18241	0.000125216	-4.40445e-10	-1.17221
22290312	chr9:22290312:T:C	8.17044e-20	-1.9718	-2.57401e-10	1.52419e-14	-2.23468	-2.57401e-10	4.44375e-05	-2.20816	-2.57401e-10
22290591	chr9:22290591:C:A	2.366e-19	-4.40445e-10	-0.908534	5.92188e-14	-4.40445e-10	-0.877491	0.000168005	-4.40445e-10	-0.878253
22290692	chr9:22290692:C:T	3.45125e-20	-1.64623	-1.18735	5.32517e-15	-2.14843	-1.13786	1.64203e-05	-2.07233	-1.1314
22290905	chr9:22290905:G:T	4.65962e-20	-1.38888	-1.14451	6.81582e-15	-1.95371	-1.08577	2.21032e-05	-1.81466	-1.09186
22291215	chr9:22291215:C:T	1.93443e-20	-2.20279	-1.20972	4.92125e-15	-2.16693	-1.19824	1.3688e-05	-2.18284	-1.20289
22291921	chr9:22291921:C:T	9.51081e-20	-1.81989	-2.57401e-10	1.85894e-14	-2.03614	-2.57401e-10	5.57116e-05	-1.98206	-2.57401e-10
22291932	chr9:22291932:C:A	4.25626e-20	-1.41488	-1.20905	5.81408e-15	-1.98695	-1.2115	1.83794e-05	-1.87952	-1.2115
22292274	chr9:22292274:C:G	2.87636e-20	-1.80494	-1.21086	4.78314e-15	-2.19983	-1.1938	1.43513e-05	-2.14713	-1.19127
22292324	chr9:22292324:A:G	1.6434e-19	-1.27297	-2.57401e-10	1.51825e-14	-2.23859	-2.57401e-10	5.17876e-05	-2.0551	-2.57401e-10
22292442	chr9:22292442:C:T	1.74976e-19	-4.40445e-10	-1.21026	4.42087e-14	-4.40445e-10	-1.16981	0.000126328	-4.40445e-10	-1.16337
22292609	chr9:22292609:A:G	1.61679e-19	-1.2893	-2.57401e-10	2.84437e-14	-1.6108	-2.57401e-10	7.36287e-05	-1.70321	-2.57401e-10
22292664	chr9:22292664:T:C	2.11179e-19	-4.40445e-10	-1.0222	6.14102e-14	-4.40445e-10	-0.841153	0.000178219	-4.40445e-10	-0.819235
22292840	chr9:22292840:C:T	1.77807e-19	-4.40445e-10	-1.19421	4.28392e-14	-4.40445e-10	-1.20128	0.000122131	-4.40445e-10	-1.19716
22293167	chr9:22293167:G:T	4.78272e-19	0.768579	-0.973305	2.3879e-14	-0.95891	-0.826822	8.87045e-05	-0.692234	-0.824702
22293310	chr9:22293310:C:T	1.78219e-19	-4.40445e-10	-1.19189	4.27775e-14	-4.40445e-10	-1.20272	0.0001219	-4.40445e-10	-1.19905
22293347	chr9:22293347:T:C	4.65439e-20	-1.36567	-1.16884	6.35159e-15	-1.95965	-1.15037	2.02672e-05	-1.84545	-1.14779
22293455	chr9:22293455:T:C	7.57743e-20	-2.04715	-2.57401e-10	1.64204e-14	-2.16021	-2.57401e-10	4.66116e-05	-2.1604	-2.57401e-10
22293586	chr9:22293586:C:T	6.25863e-20	-2.23836	-2.57401e-10	1.64878e-14	-2.15611	-2.57401e-10	4.37302e-05	-2.22421	-2.57401e-10
22293805	chr9:22293805:G:A	1.00967e-18	-1.08977	1.63225	9.02245e-14	-1.8701	1.41367	0.00034474	-1.75807	1.59862
22294696	chr9:22294696:A:T	1.75389e-19	-4.40445e-10	-1.2079	4.36914e-14	-4.40445e-10	-1.18158	0.000124828	-4.40445e-10	-1.17531
22295017	chr9:22295017:C:T	5.17277e-19	-4.40445e-10	-0.126327	1.73762e-13	-4.40445e-10	0.198956	0.000468984	-4.40445e-10	0.148321
22295254	chr9:22295254:A:G	4.35248e-20	-1.66034	-0.941234	6.20736e-15	-2.09431	-1.03868	1.96304e-05	-2.01061	-1.01456
22295502	chr9:22295502:T:G	3.81065e-19	-4.40445e-10	-0.431937	6.81099e-14	-4.40445e-10	-0.737607	0.00020252	-4.40445e-10	-0.691408
22295568	chr9:22295568:C:T	1.87e-19	-4.40445e-10	-1.1438	4.55496e-14	-4.40445e-10	-1.13993	0.000128845	-4.40445e-10	-1.14364
22295797	chr9:22295797:C:T	4.17829e-20	-1.67479	-0.967629	6.03663e-15	-2.10136	-1.05952	1.90066e-05	-2.02069	-1.03677
22295838	chr9:22295838:G:T	4.36743e-20	-1.58444	-1.01371	6.09827e-15	-2.05415	-1.09658	1.93503e-05	-1.9628	-1.07673
22295849	chr9:22295849:G:A	4.03695e-20	-1.6423	-1.03453	5.82302e-15	-2.08477	-1.11214	1.83301e-05	-1.99984	-1.09386
22296558	chr9:22296558:G:A	1.81129e-19	-4.40445e-10	-1.1757	4.38518e-14	-4.40445e-10	-1.17791	0.000128376	-4.40445e-10	-1.14728
22296590	chr9:22296590:T:G	6.65711e-20	-2.17664	-2.57401e-10	1.5567e-14	-2.21358	-2.57401e-10	4.38339e-05	-2.22184	-2.57401e-10
22296716	chr9:22296716:C:G	1.74759e-19	-4.40445e-10	-1.2115	4.24534e-14	-4.40445e-10	-1.21032	0.000120432	-4.40445e-10	-1.21116
22297155	chr9:22297155:T:C	4.32021e-20	-1.48102	-1.12799	6.26155e-15	-2.02172	-1.10258	1.97571e-05	-1.92003	-1.09871
22297500	chr9:22297500:A:G	1.88871e-19	-4.40445e-10	-1.13384	4.60124e-14	-4.40445e-10	-1.12982	0.00013016	-4.40445e-10	-1.13348
22297554	chr9:22297554:T:TA	1.93929e-19	-4.40445e-10	-1.10742	4.81146e-14	-4.40445e-10	-1.08514	0.000133713	-4.40445e-10	-1.10655
22297709	chr9:22297709:G:A	4.05551e-20	-1.46166	-1.21058	5.67149e-15	-2.01204	-1.21124	1.7863e-05	-1.90842	-1.2111
22297925	chr9:22297925:G:T	1.93866e-20	-2.20313	-1.20719	4.85984e-15	-2.16623	-1.2115	1.35803e-05	-2.18246	-1.21117
22298404	chr9:22298404:C:T	3.96253e-19	0.514275	-0.907128	2.18247e-14	-1.11948	-0.756203	7.98348e-05	-0.869762	-0.752525
22298438	chr9:22298438:G:C	1.98564e-20	-2.18685	-1.19953	4.99359e-15	-2.14082	-1.20976	1.39089e-05	-2.16209	-1.20763
22298531	chr9:22298531:G:A	2.06197e-20	-2.14921	-1.19945	5.22101e-15	-2.09629	-1.20974	1.45059e-05	-2.12004	-1.20766
22298572	chr9:22298572:CCTT:C	4.22067e-20	-1.46805	-1.16427	6.35168e-15	-1.99837	-1.11164	2.04027e-05	-1.86918	-1.1174
22298584	chr9:22298584:G:A	2.06502e-20	-2.14314	-1.20404	5.24812e-15	-2.08969	-1.21118	1.4565e-05	-2.11359	-1.21003
22298592	chr9:22298592:G:C	2.04864e-20	-2.15655	-1.19859	5.16839e-15	-2.10676	-1.2094	1.43834e-05	-2.12902	-1.20716
22298726	chr9:22298726:C:G	3.86564e-19	-4.40445e-10	-0.417608	9.04026e-14	-4.40445e-10	-0.454457	0.000258938	-4.40445e-10	-0.445657
22299056	chr9:22299056:C:T	1.11076e-19	-1.66469	-2.57401e-10	2.1192e-14	-1.9051	-2.57401e-10	5.63553e-05	-1.97057	-2.57401e-10
22299209	chr9:22299209:A:G	1.94624e-19	-4.40445e-10	-1.10384	4.24043e-14	-4.40445e-10	-1.21148	0.000120708	-4.40445e-10	-1.20888
22299658	chr9:22299658:G:A	2.10262e-19	-4.40445e-10	-1.02655	6.10855e-14	-4.40445e-10	-0.846455	0.000177102	-4.40445e-10	-0.825524
22299914	chr9:22299914:G:GT	1.56363e-18	-4.40445e-10	0.979857	5.716e-13	-4.40445e-10	1.38971	0.00273925	-4.40445e-10	1.91319
22300184	chr9:22300184:T:A	3.62853e-19	-4.40445e-10	-0.480907	8.48663e-14	-4.40445e-10	-0.517653	0.000242998	-4.40445e-10	-0.509194
22300185	chr9:22300185:C:A	3.62853e-19	-4.40445e-10	-0.480907	8.48663e-14	-4.40445e-10	-0.517653	0.000242998	-4.40445e-10	-0.509194
22300247	chr9:22300247:T:C	4.17198e-20	-1.4672	-1.17673	6.1361e-15	-2.00646	-1.13809	1.97782e-05	-1.87444	-1.14323
22300494	chr9:22300494:C:T	4.66443e-19	0.981492	-1.21126	1.22912e-14	-1.2503	-1.19955	2.98435e-05	-1.40355	-1.20274
22300894	chr9:22300894:C:T	3.62853e-19	-4.40445e-10	-0.480907	8.48663e-14	-4.40445e-10	-0.517653	0.000242998	-4.40445e-10	-0.509194
22301054	chr9:22301054:C:T	1.85594e-19	-0.119661	-1.03168	1.25462e-14	-1.37508	-1.05423	4.36991e-05	-1.18132	-1.04359
22301093	chr9:22301093:T:A	2.69161e-20	-2.15069	-0.931487	5.75931e-15	-2.16282	-1.04509	1.63723e-05	-2.19391	-1.01275
22301384	chr9:22301384:G:T	2.48511e-19	-0.34458	-0.514837	2.12012e-14	-1.66895	-0.235723	6.8822e-05	-1.48973	-0.280994
22301455	chr9:22301455:G:A	2.42015e-19	-4.40445e-10	-0.885905	5.36239e-14	-4.40445e-10	-0.976735	0.000155479	-4.40445e-10	-0.95574
22301856	chr9:22301856:T:C	2.20922e-19	-4.40445e-10	-0.977098	6.53654e-14	-4.40445e-10	-0.778736	0.000190018	-4.40445e-10	-0.755128
22301935	chr9:22301935:C:A	6.96465e-20	-2.13147	-2.57401e-10	1.63173e-14	-2.1665	-2.57401e-10	5.53285e-05	-1.98896	-2.57401e-10
22302155	chr9:22302155:C:T	4.55128e-20	-1.37574	-1.18117	6.43288e-15	-1.95324	-1.14407	2.09956e-05	-1.80881	-1.14913
22302207	chr9:22302207:T:A	2.2623e-19	-4.40445e-10	-0.953355	5.17845e-14	-4.40445e-10	-1.01164	0.000145538	-4.40445e-10	-1.02181
22302428	chr9:22302428:T:C	4.20931e-20	-1.45452	-1.1805	6.1441e-15	-1.9997	-1.14354	1.98496e-05	-1.86542	-1.14865
22302629	chr9:22302629:G:A	7.29961e-20	-2.0845	-2.57401e-10	1.65228e-14	-2.15399	-2.57401e-10	4.33572e-05	-2.23277	-2.57401e-10
22302799	chr9:22302799:C:T	1.38e-19	-1.01422	-0.433429	1.25209e-14	-1.86057	-0.57076	4.33246e-05	-1.71556	-0.517966
22303271	chr9:22303271:T:C	4.19399e-20	-1.45565	-1.18302	6.12226e-15	-1.9997	-1.1471	1.9782e-05	-1.86543	-1.15204
22303466	chr9:22303466:A:T	7.04785e-19	1.29244	-1.10946	6.52629e-14	0.250116	-1.03042	0.000125065	-0.126104	-1.04731
22303834	chr9:22303834:C:T	1.45495e-19	-1.15076	-0.243997	1.45099e-14	-1.92767	-0.356225	4.96693e-05	-1.79593	-0.300928
22304046	chr9:22304046:T:C	2.03628e-20	-2.2373	-1.1239	5.15588e-15	-2.22111	-1.09748	1.4449e-05	-2.23078	-1.10084
22304188	chr9:22304188:T:A	1.84656e-19	-4.40445e-10	-1.15641	4.28385e-14	-4.40445e-10	-1.20129	0.000120692	-4.40445e-10	-1.20901
22304231	chr9:22304231:G:A	4.5325e-20	-1.35049	-1.21056	6.08436e-15	-1.94353	-1.20948	1.99944e-05	-1.79644	-1.21035
22304291	chr9:22304291:A:G	1.05363e-18	-4.40445e-10	0.585088	3.04519e-13	-4.40445e-10	0.760004	0.00103933	-4.40445e-10	0.94408
22304491	chr9:22304491:T:C	7.36796e-19	-4.40445e-10	0.227406	2.12423e-13	-4.40445e-10	0.39985	0.0007045	-4.40445e-10	0.555241
22304525	chr9:22304525:T:C	7.5643e-19	-4.40445e-10	0.253704	2.18574e-13	-4.40445e-10	0.428396	0.000725581	-4.40445e-10	0.584725
22305003	chr9:22305003:C:T	1.85327e-19	-4.40445e-10	-1.15278	4.62282e-14	-4.40445e-10	-1.12514	0.000129941	-4.40445e-10	-1.13517
22305011	chr9:22305011:C:T	8.5134e-20	-1.16933	-0.761347	8.87651e-15	-1.93958	-0.83574	2.98222e-05	-1.80729	-0.799703
22305071	chr9:22305071:A:G	1.7501e-19	-4.40445e-10	-1.21006	4.41463e-14	-4.40445e-10	-1.17122	0.000126104	-4.40445e-10	-1.16514
22305193	chr9:22305193:A:G	4.00369e-20	-1.53429	-1.15081	6.20132e-15	-2.03967	-1.0943	1.98039e-05	-1.9167	-1.09967
22305807	chr9:22305807:A:G	1.81437e-19	-4.40445e-10	-1.174	4.45186e-14	-4.40445e-10	-1.16282	0.000125561	-4.40445e-10	-1.16945
22305888	chr9:22305888:G:A	4.60975e-20	-1.39699	-1.14716	6.7505e-15	-1.96162	-1.08749	2.19515e-05	-1.81965	-1.09376
22305934	chr9:22305934:G:T	1.01387e-18	-4.40445e-10	0.546627	2.92278e-13	-4.40445e-10	0.718977	0.000995355	-4.40445e-10	0.900852
22306132	chr9:22306132:A:C	1.82706e-19	-4.40445e-10	-1.16703	4.30597e-14	-4.40445e-10	-1.19614	0.000121033	-4.40445e-10	-1.20618
22306393	chr9:22306393:T:C	4.12678e-20	-1.47441	-1.18042	6.15592e-15	-2.0051	-1.13622	1.9846e-05	-1.87334	-1.1409
22307167	chr9:22307167:C:G	3.47824e-19	-4.40445e-10	-0.523208	8.19583e-14	-4.40445e-10	-0.552519	0.000233514	-4.40445e-10	-0.549008
22307496	chr9:22307496:T:C	1.27851e-19	-1.34891	-0.175131	1.54017e-14	-1.97574	-0.248516	5.83419e-05	-1.83971	-0.0962149
22307794	chr9:22307794:G:A	9.14013e-20	-1.85965	-2.57401e-10	2.08154e-14	-1.92304	-2.57401e-10	6.19148e-05	-1.87649	-2.57401e-10
22308632	chr9:22308632:G:A	2.16988e-19	-4.40445e-10	-0.995063	5.12728e-14	-4.40445e-10	-1.02157	0.000142899	-4.40445e-10	-1.04011
22308835	chr9:22308835:T:A	4.32028e-20	-1.49105	-1.11795	6.66732e-15	-2.01141	-1.0501	2.13851e-05	-1.88452	-1.05504
22308850	chr9:22308850:A:T	8.41329e-20	-1.94251	-2.57401e-10	1.7615e-14	-2.08998	-2.57401e-10	5.27585e-05	-2.03652	-2.57401e-10
22308938	chr9:22308938:G:A	2.66787e-19	-4.40445e-10	-0.788455	6.39018e-14	-4.40445e-10	-0.801382	0.000176361	-4.40445e-10	-0.829715
22309137	chr9:22309137:A:C	6.17883e-19	-4.40445e-10	0.0513929	1.42359e-13	-4.40445e-10	-0.000379379	0.000425391	-4.40445e-10	0.0507617
22309227	chr9:22309227:T:C	2.26468e-19	-4.40445e-10	-0.952303	5.85904e-14	-4.40445e-10	-0.888158	0.000166512	-4.40445e-10	-0.887179
22309401	chr9:22309401:G:T	1.83128e-19	-4.40445e-10	-1.16472	4.50797e-14	-4.40445e-10	-1.1503	0.000127574	-4.40445e-10	-1.15355
22309508	chr9:22309508:G:A	2.14297e-19	-4.40445e-10	-1.00754	5.06408e-14	-4.40445e-10	-1.03397	0.000141329	-4.40445e-10	-1.05116
22309774	chr9:22309774:A:G	6.96551e-19	-4.40445e-10	0.171236	2.32296e-13	-4.40445e-10	0.489282	0.00100263	-4.40445e-10	0.908135
22309853	chr9:22309853:C:T	2.24424e-19	-4.40445e-10	-0.961369	5.2976e-14	-4.40445e-10	-0.988892	0.000147528	-4.40445e-10	-1.00823
22310180	chr9:22310180:T:C	2.14194e-19	-4.40445e-10	-1.00802	5.06733e-14	-4.40445e-10	-1.03333	0.000141301	-4.40445e-10	-1.05135
22310888	chr9:22310888:G:A	1.16831e-18	-4.40445e-10	0.688411	4.18556e-13	-4.40445e-10	1.07808	0.00195805	-4.40445e-10	1.57746
22310974	chr9:22310974:C:T	1.74866e-19	-4.40445e-10	-1.21088	4.37495e-14	-4.40445e-10	-1.18025	0.000123264	-4.40445e-10	-1.18792
22310987	chr9:22310987:C:T	4.39102e-20	-1.40401	-1.18875	6.26492e-15	-1.96829	-1.15547	2.04148e-05	-1.82603	-1.15996
22311225	chr9:22311225:G:A	1.8259e-19	-4.40445e-10	-1.16766	5.26117e-14	-4.40445e-10	-0.995791	0.000149221	-4.40445e-10	-0.996821
22311291	chr9:22311291:T:G	8.02994e-19	-4.40445e-10	0.313442	2.71906e-13	-4.40445e-10	0.646725	0.00119449	-4.40445e-10	1.08322
22311334	chr9:22311334:G:A	2.30818e-19	-4.40445e-10	-0.933274	5.97518e-14	-4.40445e-10	-0.86853	0.000169584	-4.40445e-10	-0.868901
22311447	chr9:22311447:C:T	2.29609e-19	-4.40445e-10	-0.938527	5.94603e-14	-4.40445e-10	-0.873421	0.000169024	-4.40445e-10	-0.872206
22311750	chr9:22311750:T:C	2.02179e-19	-4.40445e-10	-1.06575	4.94821e-14	-4.40445e-10	-1.05712	0.000144317	-4.40445e-10	-1.03024
22312197	chr9:22312197:G:C	1.93118e-19	-4.40445e-10	-1.11161	4.8243e-14	-4.40445e-10	-1.08248	0.00013583	-4.40445e-10	-1.09084
22312206	chr9:22312206:C:T	1.0281e-18	-4.40445e-10	0.560566	2.96375e-13	-4.40445e-10	0.732896	0.00101097	-4.40445e-10	0.916423
22312247	chr9:22312247:T:A	1.90112e-19	-4.40445e-10	-1.12729	4.68765e-14	-4.40445e-10	-1.11121	0.000131981	-4.40445e-10	-1.11959
22312399	chr9:22312399:C:T	1.75433e-19	-4.40445e-10	-1.20765	4.28028e-14	-4.40445e-10	-1.20213	0.000121026	-4.40445e-10	-1.20624
22312918	chr9:22312918:T:C	7.51117e-19	-4.40445e-10	0.246655	2.51013e-13	-4.40445e-10	0.566775	0.00109376	-4.40445e-10	0.995128
22312968	chr9:22312968:G:A	1.74764e-19	-4.40445e-10	-1.21147	4.26826e-14	-4.40445e-10	-1.20494	0.000120942	-4.40445e-10	-1.20694
22313006	chr9:22313006:A:G	3.34456e-19	-4.40445e-10	-0.562401	8.19365e-14	-4.40445e-10	-0.552786	0.000234185	-4.40445e-10	-0.546135
22313094	chr9:22313094:T:C	1.04863e-18	0.58033	-2.57401e-10	4.98855e-13	1.25359	-2.57401e-10	0.000703712	0.554122	-2.57401e-10
22313386	chr9:22313386:C:T	1.80039e-19	-4.40445e-10	-1.18173	4.42886e-14	-4.40445e-10	-1.168	0.000125916	-4.40445e-10	-1.16663
22313790	chr9:22313790:T:G	1.7582e-19	-4.40445e-10	-1.20545	4.24465e-14	-4.40445e-10	-1.21049	0.000120702	-4.40445e-10	-1.20892
22314041	chr9:22314041:C:T	2.08988e-19	-4.40445e-10	-1.03263	6.08062e-14	-4.40445e-10	-0.851038	0.000175971	-4.40445e-10	-0.83193
22314680	chr9:22314680:T:C	3.04036e-18	-4.40445e-10	1.64482	5.85286e-13	-4.40445e-10	1.41337	0.00206881	-4.40445e-10	1.63248
22314883	chr9:22314883:A:T	5.7926e-20	-1.14664	-1.1691	6.69366e-15	-1.91556	-1.14201	2.23532e-05	-1.75782	-1.13746
22314908	chr9:22314908:C:T	1.2377e-18	-4.40445e-10	0.746108	4.7903e-13	-4.40445e-10	1.21303	0.00228936	-4.40445e-10	1.73378
22314954	chr9:22314954:T:C	9.44328e-20	-0.615517	-1.2115	8.01868e-15	-1.67995	-1.19701	2.81892e-05	-1.47746	-1.18585
22315184	chr9:22315184:G:A	2.45068e-19	-4.40445e-10	-0.873368	6.38827e-14	-4.40445e-10	-0.801682	0.000181485	-4.40445e-10	-0.801073
22315358	chr9:22315358:A:G	2.4254e-19	-4.40445e-10	-0.88374	6.31046e-14	-4.40445e-10	-0.813936	0.000179329	-4.40445e-10	-0.813024
22315593	chr9:22315593:A:G	3.34897e-19	-4.40445e-10	-0.561082	1.02086e-13	-4.40445e-10	-0.332913	0.000314981	-4.40445e-10	-0.249735
22315641	chr9:22315641:T:A	2.48267e-19	-4.40445e-10	-0.860399	6.47438e-14	-4.40445e-10	-0.788293	0.000183995	-4.40445e-10	-0.78734
22315667	chr9:22315667:G:A	6.26021e-20	-2.23811	-2.57401e-10	1.58661e-14	-2.19455	-2.57401e-10	4.59511e-05	-2.17467	-2.57401e-10
22316091	chr9:22316091:C:T	4.76022e-20	-1.31025	-1.20177	6.09939e-15	-1.94883	-1.20172	2.02322e-05	-1.79671	-1.19826
22316122	chr9:22316122:A:C	1.76256e-19	-4.40445e-10	-1.20297	4.33297e-14	-4.40445e-10	-1.18989	0.000123561	-4.40445e-10	-1.18551
22316156	chr9:22316156:T:C	1.75154e-19	-4.40445e-10	-1.20924	4.41268e-14	-4.40445e-10	-1.17166	0.000125984	-4.40445e-10	-1.1661
22316344	chr9:22316344:A:G	2.70763e-19	-4.40445e-10	-0.77366	6.51031e-14	-4.40445e-10	-0.782757	0.00017939	-4.40445e-10	-0.812686
22316400	chr9:22316400:G:C	1.75383e-19	-4.40445e-10	-1.20794	4.39201e-14	-4.40445e-10	-1.17636	0.000125352	-4.40445e-10	-1.17112
22316505	chr9:22316505:AGCAT:A	2.29514e-19	-4.40445e-10	-0.93894	5.94318e-14	-4.40445e-10	-0.873901	0.000168944	-4.40445e-10	-0.872678
22316602	chr9:22316602:G:A	3.19673e-19	-0.77475	0.167145	1.05614e-13	-0.396218	0.0972824	0.000178949	-0.969686	0.154538
22316847	chr9:22316847:G:A	2.30357e-19	-4.40445e-10	-0.935275	5.96572e-14	-4.40445e-10	-0.870115	0.000169499	-4.40445e-10	-0.869403
22316879	chr9:22316879:T:C	1.87355e-19	-4.40445e-10	-1.1419	4.25572e-14	-4.40445e-10	-1.20788	0.000120401	-4.40445e-10	-1.21142
22316900	chr9:22316900:C:G	1.75417e-19	-4.40445e-10	-1.20774	4.37279e-14	-4.40445e-10	-1.18074	0.000124871	-4.40445e-10	-1.17496
22316990	chr9:22316990:G:C	2.49934e-19	-4.40445e-10	-0.85371	5.81979e-14	-4.40445e-10	-0.894881	0.000169874	-4.40445e-10	-0.867191
22317149	chr9:22317149:A:G	1.86679e-20	-2.23713	-1.21097	4.62807e-15	-2.22252	-1.20407	1.30304e-05	-2.23125	-1.20371
22317430	chr9:22317430:G:C	1.75205e-19	-4.40445e-10	-1.20895	4.40759e-14	-4.40445e-10	-1.17282	0.00012581	-4.40445e-10	-1.16748
22317573	chr9:22317573:T:A	9.24561e-19	-4.40445e-10	0.454413	3.50561e-13	-4.40445e-10	0.900806	0.00163856	-4.40445e-10	1.39933
22317744	chr9:22317744:A:G	1.28308e-19	-0.314463	-1.20601	9.61847e-15	-1.48502	-1.21002	3.42228e-05	-1.26412	-1.20523
22317769	chr9:22317769:G:A	1.75809e-19	-4.40445e-10	-1.20551	4.35113e-14	-4.40445e-10	-1.18571	0.000124176	-4.40445e-10	-1.18055
22318258	chr9:22318258:G:A	1.75294e-19	-4.40445e-10	-1.20844	4.33365e-14	-4.40445e-10	-1.18973	0.000122277	-4.40445e-10	-1.19595
22318619	chr9:22318619:G:A	1.93381e-19	-4.40445e-10	-1.11024	4.62524e-14	-4.40445e-10	-1.12462	0.000131512	-4.40445e-10	-1.12315
22318638	chr9:22318638:G:T	1.85568e-19	-4.40445e-10	-1.15148	4.26677e-14	-4.40445e-10	-1.20529	0.000120484	-4.40445e-10	-1.21073
22318967	chr9:22318967:T:C	4.91365e-20	-1.27982	-1.20048	6.41442e-15	-1.8887	-1.21148	2.11903e-05	-1.73797	-1.21073
22319249	chr9:22319249:A:C	1.75017e-19	-4.40445e-10	-1.21002	4.41735e-14	-4.40445e-10	-1.1706	0.000126131	-4.40445e-10	-1.16493
22319251	chr9:22319251:T:G	2.25289e-19	-4.40445e-10	-0.957522	5.81863e-14	-4.40445e-10	-0.89508	0.000165549	-4.40445e-10	-0.892978
22319567	chr9:22319567:A:G	7.23648e-19	-4.40445e-10	0.209399	2.42068e-13	-4.40445e-10	0.530488	0.00104982	-4.40445e-10	0.954128
22319729	chr9:22319729:G:A	1.17322e-19	-0.464269	-1.14572	9.65244e-15	-1.54052	-1.151	3.46397e-05	-1.33302	-1.12422
22320428	chr9:22320428:A:T	7.7064e-20	-2.03027	-2.57401e-10	1.87849e-14	-2.02567	-2.57401e-10	5.26429e-05	-2.03872	-2.57401e-10
22320471	chr9:22320471:T:C	1.86868e-20	-2.23623	-1.21086	4.56162e-15	-2.23748	-1.20357	1.29386e-05	-2.23858	-1.20345
22320799	chr9:22320799:T:A	7.11706e-19	-4.40445e-10	0.192759	2.30253e-13	-4.40445e-10	0.480451	0.00083301	-4.40445e-10	0.722798
22320855	chr9:22320855:C:T	2.25011e-19	-4.40445e-10	-0.958756	5.81063e-14	-4.40445e-10	-0.896456	0.000165323	-4.40445e-10	-0.894349
22321234	chr9:22321234:C:T	1.68762e-18	-4.40445e-10	1.05617	4.54432e-13	-4.40445e-10	1.16032	0.00149903	-4.40445e-10	1.31032
22321235	chr9:22321235:G:A	8.53151e-20	-0.807911	-1.12064	7.85311e-15	-1.74766	-1.15016	2.72241e-05	-1.55605	-1.14209
22321442	chr9:22321442:C:T	1.9186e-19	-4.40445e-10	-1.11814	4.78843e-14	-4.40445e-10	-1.08994	0.00013415	-4.40445e-10	-1.10329
22321590	chr9:22321590:T:C	2.76793e-19	-4.40445e-10	-0.751634	6.53883e-14	-4.40445e-10	-0.778386	0.000186277	-4.40445e-10	-0.77501
22321958	chr9:22321958:C:T	1.72672e-19	-1.22351	-2.57401e-10	1.57983e-13	0.103755	-2.57401e-10	0.000205688	-0.675888	-2.57401e-10
22322250	chr9:22322250:CCAAAT:C	9.58969e-20	-0.694782	-1.11685	9.38623e-15	-1.6555	-1.06399	3.26587e-05	-1.45097	-1.06517
22322431	chr9:22322431:C:T	4.39309e-20	-1.54272	-1.04957	6.03397e-15	-2.04141	-1.11992	1.94021e-05	-1.93284	-1.10402
22322679	chr9:22322679:A:G	4.0384e-20	-1.51525	-1.16122	5.98882e-15	-2.05886	-1.10998	1.90859e-05	-1.93891	-1.11439
22322766	chr9:22322766:T:C	2.35926e-19	-4.40445e-10	-0.911387	6.11761e-14	-4.40445e-10	-0.844973	0.00017402	-4.40445e-10	-0.843079
22322925	chr9:22322925:G:A	2.24021e-19	-4.40445e-10	-0.963165	5.77714e-14	-4.40445e-10	-0.902236	0.000164354	-4.40445e-10	-0.900223
22322948	chr9:22322948:G:A	6.70026e-20	-2.17017	-2.57401e-10	2.43953e-14	-1.76434	-2.57401e-10	6.43202e-05	-1.83837	-2.57401e-10
22322958	chr9:22322958:A:G	1.84487e-19	-4.40445e-10	-1.15733	4.27506e-14	-4.40445e-10	-1.20335	0.000120581	-4.40445e-10	-1.20992
22323163	chr9:22323163:C:T	8.8922e-20	-0.762008	-1.12514	8.01571e-15	-1.72382	-1.1535	2.79547e-05	-1.52528	-1.14638
22323167	chr9:22323167:G:A	2.35518e-19	-4.40445e-10	-0.913118	6.10636e-14	-4.40445e-10	-0.846814	0.000173695	-4.40445e-10	-0.844946
22323416	chr9:22323416:A:G	6.69626e-20	-2.17077	-2.57401e-10	2.46959e-14	-1.75209	-2.57401e-10	6.48872e-05	-1.8296	-2.57401e-10
22323519	chr9:22323519:C:T	7.08377e-19	-4.40445e-10	0.188071	2.18184e-13	-4.40445e-10	0.426607	0.00077037	-4.40445e-10	0.644623
22323596	chr9:22323596:C:G	1.80378e-19	-4.40445e-10	-1.17985	4.33137e-14	-4.40445e-10	-1.19026	0.000121481	-4.40445e-10	-1.20249
22323869	chr9:22323869:A:G	4.57492e-18	-4.40445e-10	2.05344	8.51673e-13	-4.40445e-10	1.78847	0.00308026	-4.40445e-10	2.03052
22323941	chr9:22323941:A:T	1.76442e-19	-4.40445e-10	-1.20191	4.28198e-14	-4.40445e-10	-1.20173	0.000122229	-4.40445e-10	-1.19635
22324150	chr9:22324150:A:G	1.77223e-19	-4.40445e-10	-1.19749	4.26686e-14	-4.40445e-10	-1.20527	0.000121562	-4.40445e-10	-1.20182
22324157	chr9:22324157:G:A	1.76367e-19	-4.40445e-10	-1.20234	4.24177e-14	-4.40445e-10	-1.21116	0.000120469	-4.40445e-10	-1.21086
22324432	chr9:22324432:A:G	5.20649e-19	-4.40445e-10	-0.11983	1.49941e-13	-4.40445e-10	0.051513	0.00046823	-4.40445e-10	0.146712
22325174	chr9:22325174:CT:C	2.47633e-19	-4.40445e-10	-0.862959	6.80202e-14	-4.40445e-10	-0.738925	0.000194516	-4.40445e-10	-0.731735
22325461	chr9:22325461:A:C	5.88104e-20	-1.10744	-1.19314	7.07591e-15	-1.79318	-1.20886	2.38409e-05	-1.62486	-1.20599
22325529	chr9:22325529:T:G	1.77333e-19	-4.40445e-10	-1.19688	4.26489e-14	-4.40445e-10	-1.20573	0.000121596	-4.40445e-10	-1.20154
22326010	chr9:22326010:G:A	2.72877e-19	-4.40445e-10	-0.765883	7.98159e-14	-4.40445e-10	-0.579007	0.000235601	-4.40445e-10	-0.540109
22326570	chr9:22326570:G:T	1.85504e-19	-4.40445e-10	-1.15183	4.26671e-14	-4.40445e-10	-1.2053	0.000120487	-4.40445e-10	-1.21071
22326862	chr9:22326862:A:G	2.96301e-19	-4.40445e-10	-0.683529	7.00065e-14	-4.40445e-10	-0.710142	0.000199407	-4.40445e-10	-0.706899
22326934	chr9:22326934:T:C	4.45038e-20	-1.45732	-1.12202	6.74694e-15	-1.99424	-1.0554	2.16983e-05	-1.86404	-1.06098
22326995	chr9:22326995:A:G	4.61273e-19	-4.40445e-10	-0.240916	1.11763e-13	-4.40445e-10	-0.242347	0.000345997	-4.40445e-10	-0.155817
22327382	chr9:22327382:T:A	6.25574e-19	-4.40445e-10	0.0637636	1.92328e-13	-4.40445e-10	0.30047	0.000688377	-4.40445e-10	0.532089
22327409	chr9:22327409:G:C	6.2307e-19	-4.40445e-10	0.059754	1.91487e-13	-4.40445e-10	0.296087	0.000685103	-4.40445e-10	0.527321
22327524	chr9:22327524:AATAG:A	1.82175e-19	-4.40445e-10	-1.16994	4.48857e-14	-4.40445e-10	-1.15461	0.000127702	-4.40445e-10	-1.15255
22327700	chr9:22327700:C:T	6.52242e-20	-2.19707	-2.57401e-10	1.53668e-14	-2.22652	-2.57401e-10	4.41364e-05	-2.21496	-2.57401e-10
22327747	chr9:22327747:C:T	1.9152e-19	-4.40445e-10	-1.11991	4.24475e-14	-4.40445e-10	-1.21046	0.000120431	-4.40445e-10	-1.21117
22328004	chr9:22328004:T:A	6.36841e-19	-4.40445e-10	0.0816145	1.961e-13	-4.40445e-10	0.319896	0.00070276	-4.40445e-10	0.552768
22328195	chr9:22328195:C:T	4.04721e-20	-1.48017	-1.19413	5.93222e-15	-2.01474	-1.16359	1.90692e-05	-1.88591	-1.16827
22328608	chr9:22328608:A:T	4.58172e-19	-4.40445e-10	-0.247661	1.10993e-13	-4.40445e-10	-0.249267	0.000343549	-4.40445e-10	-0.162917
22328727	chr9:22328727:G:C	5.06335e-19	-4.40445e-10	-0.147707	1.33113e-13	-4.40445e-10	-0.0675297	0.000415068	-4.40445e-10	0.0261958
22328892	chr9:22328892:T:C	8.25825e-19	-4.40445e-10	0.341478	1.50151e-13	-4.40445e-10	0.0529143	0.000508879	-4.40445e-10	0.229962
22329120	chr9:22329120:T:C	2.1292e-19	-4.40445e-10	-1.01399	4.97256e-14	-4.40445e-10	-1.05221	0.000140534	-4.40445e-10	-1.0568
22329355	chr9:22329355:T:A	1.76036e-19	-4.40445e-10	-1.20422	4.29179e-14	-4.40445e-10	-1.19944	0.00012148	-4.40445e-10	-1.20249
22329557	chr9:22329557:C:T	2.85252e-19	-4.40445e-10	-0.721531	7.99222e-14	-4.40445e-10	-0.577677	0.000228722	-4.40445e-10	-0.569741
22329714	chr9:22329714:C:T	1.11769e-19	-0.488212	-1.17026	9.3455e-15	-1.61187	-1.11196	3.2261e-05	-1.42449	-1.1039
22329780	chr9:22329780:T:A	9.871e-20	-1.78272	-2.57401e-10	3.55101e-14	-1.38891	-2.57401e-10	9.28865e-05	-1.47087	-2.57401e-10
22329864	chr9:22329864:G:A	4.73643e-20	-1.38773	-1.1293	6.9431e-15	-1.95588	-1.0651	2.25779e-05	-1.81475	-1.07053
22330080	chr9:22330080:C:T	1.88321e-19	-4.40445e-10	-1.13676	4.39704e-14	-4.40445e-10	-1.17521	0.000127909	-4.40445e-10	-1.15093
22330416	chr9:22330416:A:G	1.2051e-19	-0.392354	-1.19082	9.63788e-15	-1.54639	-1.14664	3.49404e-05	-1.3257	-1.1229
22330425	chr9:22330425:T:G	3.963e-19	-0.38546	-0.00727534	2.36e-14	-1.78242	-0.0150633	8.73854e-05	-1.54951	0.0175898
22330616	chr9:22330616:A:T	4.48367e-20	-1.39764	-1.17424	6.50523e-15	-1.96017	-1.12596	2.11039e-05	-1.82141	-1.13138
22330718	chr9:22330718:G:A	4.77609e-19	-4.40445e-10	-0.206113	1.44522e-13	-4.40445e-10	0.0147028	0.000507776	-4.40445e-10	0.227792
22330800	chr9:22330800:T:G	1.08362e-19	-1.68943	-2.57401e-10	2.02117e-14	-1.95247	-2.57401e-10	5.47775e-05	-1.99897	-2.57401e-10
22330900	chr9:22330900:T:C	2.36059e-19	-4.40445e-10	-0.910823	6.48511e-14	-4.40445e-10	-0.786635	0.000186684	-4.40445e-10	-0.77283
22331033	chr9:22331033:T:G	1.87086e-20	-2.23528	-1.21064	4.60997e-15	-2.22006	-1.21044	1.29917e-05	-2.2276	-1.21034
22331211	chr9:22331211:T:G	3.29242e-19	-4.40445e-10	-0.578113	6.60393e-14	-4.40445e-10	-0.76848	0.000200803	-4.40445e-10	-0.699924
22331291	chr9:22331291:A:G	1.75509e-19	-4.40445e-10	-1.20722	4.49359e-14	-4.40445e-10	-1.15349	0.000125499	-4.40445e-10	-1.16995
22331317	chr9:22331317:TTTTC:T	1.82921e-19	-4.40445e-10	-1.16585	4.36535e-14	-4.40445e-10	-1.18245	0.000124302	-4.40445e-10	-1.17954
22331419	chr9:22331419:G:T	8.33046e-20	-0.93452	-1.01788	8.15242e-15	-1.79856	-1.06185	2.7915e-05	-1.62464	-1.04844
22331627	chr9:22331627:C:A	1.93585e-19	-4.40445e-10	-1.10919	4.76969e-14	-4.40445e-10	-1.09386	0.000134379	-4.40445e-10	-1.10158
22331727	chr9:22331727:T:C	6.39609e-20	-2.21663	-2.57401e-10	1.56356e-14	-2.20918	-2.57401e-10	4.35571e-05	-2.22818	-2.57401e-10
22331774	chr9:22331774:G:C	3.27368e-19	-4.40445e-10	-0.58382	6.44553e-14	-4.40445e-10	-0.792758	0.000198623	-4.40445e-10	-0.710841
22331956	chr9:22331956:A:G	1.86671e-19	-4.40445e-10	-1.14556	4.43826e-14	-4.40445e-10	-1.16588	0.000126468	-4.40445e-10	-1.16226
22332063	chr9:22332063:T:C	2.15579e-19	-4.40445e-10	-1.00158	5.63879e-14	-4.40445e-10	-0.926476	0.000160939	-4.40445e-10	-0.921221
22332340	chr9:22332340:G:A	8.88848e-19	-4.40445e-10	0.415021	3.08562e-13	-4.40445e-10	0.773194	0.00117058	-4.40445e-10	1.06301
22332440	chr9:22332440:A:G	1.79981e-19	-4.40445e-10	-1.18205	4.35466e-14	-4.40445e-10	-1.1849	0.000121923	-4.40445e-10	-1.19886
22332475	chr9:22332475:G:T	1.80137e-19	-4.40445e-10	-1.18119	4.35115e-14	-4.40445e-10	-1.18571	0.000121854	-4.40445e-10	-1.19942
22332570	chr9:22332570:A:G	2.48189e-18	2.43449	-0.992619	1.56364e-13	1.17144	-1.07799	0.000303904	0.775309	-1.06084
22332704	chr9:22332704:G:A	1.11461e-17	3.85311	-0.909176	2.87165e-13	1.55796	-0.856628	0.000723257	1.43216	-0.850642
22332755	chr9:22332755:C:T	1.83953e-19	-4.40445e-10	-1.16023	4.50607e-14	-4.40445e-10	-1.15072	0.000127225	-4.40445e-10	-1.15629
22332999	chr9:22332999:G:A	1.46894e-17	4.1233	-0.903322	3.07093e-13	1.62187	-0.853455	0.000827299	1.56119	-0.845268
22333145	chr9:22333145:A:G	2.86307e-19	-4.40445e-10	-0.717842	6.40684e-14	-4.40445e-10	-0.798778	0.000179062	-4.40445e-10	-0.814515
22333167	chr9:22333167:G:A	1.81784e-19	-4.40445e-10	-1.17209	4.44909e-14	-4.40445e-10	-1.16344	0.000125791	-4.40445e-10	-1.16763
22333481	chr9:22333481:C:T	1.778e-19	-4.40445e-10	-1.19425	4.3357e-14	-4.40445e-10	-1.18926	0.000126241	-4.40445e-10	-1.16406
22333579	chr9:22333579:T:C	8.73767e-20	-0.729906	-1.17477	2.38277e-14	-0.602513	-1.18537	4.44208e-05	-1.02671	-1.18183
22333601	chr9:22333601:T:C	1.81803e-19	-4.40445e-10	-1.17198	4.24047e-14	-4.40445e-10	-1.21147	0.000120391	-4.40445e-10	-1.2115
22334115	chr9:22334115:C:T	6.32632e-20	-2.2276	-2.57401e-10	1.56359e-14	-2.20916	-2.57401e-10	4.48328e-05	-2.19931	-2.57401e-10
22334146	chr9:22334146:T:G	1.20576e-18	1.5551	-0.835144	8.06805e-14	0.379479	-0.947712	0.000163333	0.0160276	-0.922481
22334337	chr9:22334337:G:A	1.19558e-17	4.01383	-0.999767	1.68739e-13	1.30773	-1.13811	0.000414017	1.16414	-1.14048
22334481	chr9:22334481:T:A	1.59711e-19	-1.30154	-2.57401e-10	2.05807e-14	-1.93438	-2.57401e-10	5.72572e-05	-1.95469	-2.57401e-10
22334689	chr9:22334689:G:A	8.60941e-19	-4.40445e-10	0.383121	3.07098e-13	-4.40445e-10	0.768437	0.00111923	-4.40445e-10	1.01815
22334815	chr9:22334815:A:G	1.29222e-18	-4.40445e-10	0.789213	4.4833e-13	-4.40445e-10	1.1468	0.00174807	-4.40445e-10	1.46402
22335049	chr9:22335049:A:C	1.05197e-18	-4.40445e-10	0.583519	3.03019e-13	-4.40445e-10	0.755065	0.00103247	-4.40445e-10	0.937458
22335144	chr9:22335144:A:C	1.04256e-18	-4.40445e-10	0.574532	3.00368e-13	-4.40445e-10	0.746279	0.0010221	-4.40445e-10	0.927368
22335180	chr9:22335180:T:C	1.75555e-19	-4.40445e-10	-1.20695	4.32161e-14	-4.40445e-10	-1.19252	0.000122976	-4.40445e-10	-1.19026
22335221	chr9:22335221:T:G	1.7758e-19	-4.40445e-10	-1.19548	4.26564e-14	-4.40445e-10	-1.20555	0.000121033	-4.40445e-10	-1.20618
22335426	chr9:22335426:G:T	5.44125e-19	-4.40445e-10	-0.0757265	1.51017e-13	-4.40445e-10	0.0586624	0.000425318	-4.40445e-10	0.0505892
22335468	chr9:22335468:C:T	1.26944e-18	-4.40445e-10	0.771426	4.86465e-13	-4.40445e-10	1.22843	0.00236685	-4.40445e-10	1.76707
22335525	chr9:22335525:T:C	2.28722e-19	-4.40445e-10	-0.942397	6.3272e-14	-4.40445e-10	-0.811287	0.000180984	-4.40445e-10	-0.803841
22335866	chr9:22335866:A:G	1.81392e-19	-4.40445e-10	-1.17425	4.27541e-14	-4.40445e-10	-1.20327	0.000121026	-4.40445e-10	-1.20624
22336179	chr9:22336179:C:A	1.75928e-19	-4.40445e-10	-1.20483	4.24168e-14	-4.40445e-10	-1.21118	0.000120472	-4.40445e-10	-1.21083
22336261	chr9:22336261:C:T	1.50602e-19	-1.36027	-2.57401e-10	3.39964e-14	-1.43248	-2.57401e-10	0.000111581	-1.2875	-2.57401e-10
22336369	chr9:22336369:G:A	4.79983e-19	-4.40445e-10	-0.201156	1.50036e-13	-4.40445e-10	0.0521464	0.000525725	-4.40445e-10	0.262531
22336435	chr9:22336435:G:A	9.55782e-19	1.48704	-0.999417	5.41418e-14	0.108759	-1.07588	0.000118747	-0.131781	-1.09347
22336550	chr9:22336550:TAC:T	1.75575e-19	-4.40445e-10	-1.20684	4.32256e-14	-4.40445e-10	-1.1923	0.000123004	-4.40445e-10	-1.19003
22336865	chr9:22336865:C:T	1.75082e-19	-4.40445e-10	-1.20965	4.46381e-14	-4.40445e-10	-1.16014	0.000127204	-4.40445e-10	-1.15646
22336872	chr9:22336872:G:C	8.18081e-20	-1.97053	-2.57401e-10	1.6724e-14	-2.14189	-2.57401e-10	4.47197e-05	-2.20183	-2.57401e-10
22336939	chr9:22336939:C:A	2.97336e-19	-4.40445e-10	-0.680044	6.89384e-14	-4.40445e-10	-0.725517	0.00020228	-4.40445e-10	-0.692594
22337198	chr9:22337198:T:C	3.35544e-18	2.79487	-1.05143	7.58982e-14	0.438844	-1.06818	0.000202452	0.377502	-1.06925
22337275	chr9:22337275:T:C	1.19916e-18	-4.40445e-10	0.714474	3.48721e-13	-4.40445e-10	0.895543	0.00119377	-4.40445e-10	1.08263
22337303	chr9:22337303:A:G	9.71664e-19	-4.40445e-10	0.504104	2.96419e-13	-4.40445e-10	0.733044	0.000804056	-4.40445e-10	0.687422
22337324	chr9:22337324:T:C	1.56276e-17	4.01724	-0.735347	2.26617e-13	1.26208	-0.797551	0.000582375	1.17649	-0.811623
22337356	chr9:22337356:G:A	1.83729e-19	-4.40445e-10	-1.16145	4.34514e-14	-4.40445e-10	-1.18709	0.000121576	-4.40445e-10	-1.20171
22337896	chr9:22337896:G:A	9.94868e-20	-1.77488	-2.57401e-10	3.34264e-14	-1.44938	-2.57401e-10	7.14242e-05	-1.73361	-2.57401e-10
22338129	chr9:22338129:C:T	2.89514e-18	2.68598	-1.09009	6.54787e-14	0.329474	-1.10648	0.000179824	0.295967	-1.10623
22338190	chr9:22338190:G:T	4.09359e-18	2.88626	-0.943991	8.70151e-14	0.487217	-0.979865	0.000235841	0.429849	-0.968939
22338571	chr9:22338571:G:A	3.33907e-18	2.7316	-0.993057	7.4227e-14	0.373313	-1.02491	0.000203656	0.330013	-1.01583
22338575	chr9:22338575:A:G	5.42045e-18	2.82585	-0.60282	1.37214e-13	0.503087	-0.540278	0.00039066	0.49315	-0.52756
22338616	chr9:22338616:T:C	5.34284e-19	-4.40445e-10	-0.0939779	1.6882e-13	-4.40445e-10	0.1701	0.00059683	-4.40445e-10	0.389386
22338658	chr9:22338658:T:C	1.95497e-19	-4.40445e-10	-1.09936	4.64472e-14	-4.40445e-10	-1.12041	0.000130871	-4.40445e-10	-1.12804
22338663	chr9:22338663:C:T	1.77142e-19	-4.40445e-10	-1.19796	4.262e-14	-4.40445e-10	-1.20641	0.000120975	-4.40445e-10	-1.20666
22338696	chr9:22338696:T:G	5.49021e-19	-4.40445e-10	-0.0667687	1.7427e-13	-4.40445e-10	0.201879	0.000616957	-4.40445e-10	0.422552
22338788	chr9:22338788:C:T	1.89385e-19	-4.40445e-10	-1.13112	4.24817e-14	-4.40445e-10	-1.20966	0.000120923	-4.40445e-10	-1.20709
22338794	chr9:22338794:A:T	6.9518e-19	1.08629	-0.917024	4.13512e-14	-0.21517	-1.02146	9.83468e-05	-0.412339	-1.00141
22339145	chr9:22339145:C:T	2.92532e-18	2.5768	-0.970547	6.64947e-14	0.242391	-1.004	0.000185736	0.216155	-0.994074
22339158	chr9:22339158:ATTGAT:A	4.2539e-18	2.72626	-0.745574	1.13478e-13	0.457133	-0.68425	0.000319601	0.440717	-0.67589
22339525	chr9:22339525:C:T	7.61583e-20	-2.04209	-2.57401e-10	1.60461e-14	-2.18327	-2.57401e-10	4.37037e-05	-2.22482	-2.57401e-10
22339788	chr9:22339788:G:A	1.86139e-19	-4.40445e-10	-1.14841	4.5917e-14	-4.40445e-10	-1.1319	0.000129501	-4.40445e-10	-1.13856
22339954	chr9:22339954:A:T	1.75341e-19	-4.40445e-10	-1.20817	4.50136e-14	-4.40445e-10	-1.15177	0.000126742	-4.40445e-10	-1.16009
22339973	chr9:22339973:G:A	1.02292e-18	-4.40445e-10	0.555514	2.92194e-13	-4.40445e-10	0.718688	0.00100107	-4.40445e-10	0.906577
22340011	chr9:22340011:A:G	3.32172e-19	-4.40445e-10	-0.569252	7.85089e-14	-4.40445e-10	-0.595518	0.000223981	-4.40445e-10	-0.590688
22340089	chr9:22340089:A:G	1.74785e-19	-4.40445e-10	-1.21135	4.24627e-14	-4.40445e-10	-1.2101	0.000120612	-4.40445e-10	-1.20967
22340212	chr9:22340212:A:G	2.19096e-19	-4.40445e-10	-0.985394	4.4936e-14	-4.40445e-10	-1.15349	0.000129079	-4.40445e-10	-1.14183
22340503	chr9:22340503:T:A	1.82566e-19	-4.40445e-10	-1.16779	4.90287e-14	-4.40445e-10	-1.06632	0.00013802	-4.40445e-10	-1.07485
22340685	chr9:22340685:T:C	1.74807e-19	-4.40445e-10	-1.21122	4.24067e-14	-4.40445e-10	-1.21142	0.000120456	-4.40445e-10	-1.21096
22340786	chr9:22340786:A:G	2.67834e-19	-4.40445e-10	-0.784539	5.94911e-14	-4.40445e-10	-0.872903	0.000166472	-4.40445e-10	-0.887417
22340927	chr9:22340927:G:GA	1.30496e-17	3.82358	-0.721965	2.00689e-13	1.13961	-0.796584	0.000557946	1.11712	-0.795103
22341248	chr9:22341248:CA:C	1.29631e-19	-1.51021	-2.57401e-10	2.05761e-14	-1.9346	-2.57401e-10	5.82351e-05	-1.93776	-2.57401e-10
22341667	chr9:22341667:A:G	8.76864e-18	3.4848	-0.780766	1.62378e-13	0.996094	-0.864894	0.000417084	0.897141	-0.866101
22342328	chr9:22342328:A:G	1.44148e-18	-4.40445e-10	0.898519	4.22076e-13	-4.40445e-10	1.08646	0.00145779	-4.40445e-10	1.28243
22342374	chr9:22342374:A:G	1.75353e-18	2.24504	-1.15056	5.15374e-14	0.0711084	-1.08753	0.000143624	0.0229855	-1.05803
22342496	chr9:22342496:T:C	2.02918e-18	-4.40445e-10	1.24048	3.90799e-13	-4.40445e-10	1.00946	0.00133485	-4.40445e-10	1.19432
22342524	chr9:22342524:C:G	2.0725e-18	2.32188	-1.06027	5.04402e-14	0.0594053	-1.09735	0.000144963	0.063493	-1.08926
22342939	chr9:22342939:G:A	1.85079e-19	-4.40445e-10	-1.15413	4.36779e-14	-4.40445e-10	-1.18189	0.000121988	-4.40445e-10	-1.19833
22343605	chr9:22343605:A:G	1.95242e-19	-4.40445e-10	-1.10067	4.85626e-14	-4.40445e-10	-1.07588	0.000134813	-4.40445e-10	-1.09836
22344387	chr9:22344387:T:A	8.31305e-19	-4.40445e-10	0.348091	2.34323e-13	-4.40445e-10	0.49797	0.00079282	-4.40445e-10	0.673349
22344472	chr9:22344472:G:C	5.68922e-19	-4.40445e-10	-0.0311616	1.75877e-13	-4.40445e-10	0.211055	0.000629288	-4.40445e-10	0.442341
22345096	chr9:22345096:G:A	1.00986e-18	-4.40445e-10	0.542663	2.87404e-13	-4.40445e-10	0.702161	0.000983193	-4.40445e-10	0.888558
22345330	chr9:22345330:T:C	3.92845e-18	2.99482	-1.09373	7.63553e-14	0.407979	-1.03131	0.0002348	0.443635	-0.987148
22345343	chr9:22345343:G:A	3.27961e-19	-4.40445e-10	-0.582009	7.74328e-14	-4.40445e-10	-0.60932	0.000220796	-4.40445e-10	-0.605007
22345395	chr9:22345395:T:C	1.02171e-18	-4.40445e-10	0.554332	2.90983e-13	-4.40445e-10	0.714534	0.000997032	-4.40445e-10	0.902535
22345422	chr9:22345422:T:C	1.79435e-19	-4.40445e-10	-1.18509	4.76754e-14	-4.40445e-10	-1.09431	0.000136093	-4.40445e-10	-1.08891
22345547	chr9:22345547:C:T	1.03542e-18	-4.40445e-10	0.567654	2.94974e-13	-4.40445e-10	0.728157	0.00101041	-4.40445e-10	0.915863
22345668	chr9:22345668:C:T	7.62411e-18	3.11016	-0.545999	1.73866e-13	0.682342	-0.482789	0.000524784	0.725916	-0.465177
22345790	chr9:22345790:A:G	4.07508e-18	3.07441	-1.13667	7.78392e-14	0.479951	-1.08404	0.000233128	0.497002	-1.04766
22346106	chr9:22346106:G:T	3.89464e-18	2.85159	-0.959138	8.17895e-14	0.441412	-0.995993	0.000228804	0.41437	-0.983751
22346608	chr9:22346608:CACTT:C	1.74761e-19	-4.40445e-10	-1.21149	4.24175e-14	-4.40445e-10	-1.21117	0.000121284	-4.40445e-10	-1.20411
22346685	chr9:22346685:T:G	6.67741e-19	-4.40445e-10	0.128995	2.08516e-13	-4.40445e-10	0.381284	0.000752516	-4.40445e-10	0.621175
22346919	chr9:22346919:CA:C	9.02832e-18	3.70011	-0.966894	1.51238e-13	1.07658	-1.01645	0.000393691	0.995928	-1.02261
22347179	chr9:22347179:C:A	5.13759e-18	2.82391	-0.654473	1.33793e-13	0.528176	-0.59061	0.00038723	0.533083	-0.576313
22347340	chr9:22347340:T:C	1.74822e-19	-4.40445e-10	-1.21114	4.50531e-14	-4.40445e-10	-1.15089	0.00012669	-4.40445e-10	-1.16051
22347406	chr9:22347406:T:C	6.77902e-19	-4.40445e-10	0.144097	2.12374e-13	-4.40445e-10	0.399617	0.000766764	-4.40445e-10	0.639931
22347456	chr9:22347456:T:C	2.37966e-19	-4.40445e-10	-0.902778	5.66512e-14	-4.40445e-10	-0.921816	0.000161555	-4.40445e-10	-0.917403
22347545	chr9:22347545:C:G	8.18959e-19	1.15392	-0.82079	5.01189e-14	-0.106324	-0.938007	0.000121212	-0.294391	-0.910314
22348552	chr9:22348552:T:A	1.75442e-19	-4.40445e-10	-1.20759	4.26382e-14	-4.40445e-10	-1.20598	0.00012283	-4.40445e-10	-1.19145
22348830	chr9:22348830:T:A	6.38634e-20	-2.21816	-2.57401e-10	1.6041e-14	-2.18358	-2.57401e-10	4.31211e-05	-2.23824	-2.57401e-10
22352315	chr9:22352315:G:T	1.46545e-18	1.96644	-1.05143	4.15191e-14	-0.144888	-1.08769	0.000124045	-0.103487	-1.07812
22352344	chr9:22352344:A:T	1.94415e-18	1.99743	-0.799752	5.04131e-14	-0.115495	-0.922983	0.000153164	-0.0769334	-0.893806
22352363	chr9:22352363:A:G	7.74489e-19	-4.40445e-10	0.277298	2.45845e-13	-4.40445e-10	0.545973	0.000895464	-4.40445e-10	0.795094
22352471	chr9:22352471:A:T	1.02041e-18	-4.40445e-10	0.553052	2.91575e-13	-4.40445e-10	0.716567	0.000997677	-4.40445e-10	0.903182
22352554	chr9:22352554:C:T	1.55444e-18	-4.40445e-10	0.973963	5.43988e-13	-4.40445e-10	1.3402	0.00205185	-4.40445e-10	1.62425
22352724	chr9:22352724:G:A	3.42957e-19	-0.537301	-2.57401e-10	4.24493e-14	-1.21042	-2.57401e-10	9.9117e-05	-1.40595	-2.57401e-10
22352977	chr9:22352977:G:T	1.77842e-19	-4.40445e-10	-1.19401	4.82507e-14	-4.40445e-10	-1.08232	0.000135052	-4.40445e-10	-1.09659
22353340	chr9:22353340:TC:T	3.15202e-18	2.4202	-0.739304	9.61204e-14	0.305133	-0.698261	0.000273237	0.295202	-0.687111
22353368	chr9:22353368:A:G	1.80296e-19	-4.40445e-10	-1.18031	4.83887e-14	-4.40445e-10	-1.07946	0.000136129	-4.40445e-10	-1.08865
22353428	chr9:22353428:G:C	1.78201e-19	-4.40445e-10	-1.19199	4.26592e-14	-4.40445e-10	-1.20549	0.000120817	-4.40445e-10	-1.20797
22353541	chr9:22353541:T:G	2.5317e-19	-4.40445e-10	-0.840846	7.55822e-14	-4.40445e-10	-0.633509	0.000197262	-4.40445e-10	-0.717714
22353608	chr9:22353608:C:T	6.92577e-19	-4.40445e-10	0.165514	2.25783e-13	-4.40445e-10	0.460847	0.000814272	-4.40445e-10	0.700048
22354772	chr9:22354772:C:T	1.91552e-17	3.08248	0.402944	4.13012e-13	0.688529	0.376217	0.00122776	0.608366	0.502332
22354808	chr9:22354808:T:A	2.59946e-17	3.30233	0.488408	5.32414e-13	0.853393	0.465297	0.00159047	0.769621	0.599917
22354830	chr9:22354830:G:A	3.82841e-18	2.62016	-0.744862	1.07397e-13	0.420438	-0.702635	0.000299285	0.391559	-0.692412
22354838	chr9:22354838:T:C	9.7792e-19	-4.40445e-10	0.510522	2.78919e-13	-4.40445e-10	0.672191	0.000950513	-4.40445e-10	0.854754
22354946	chr9:22354946:A:G	1.83583e-18	-4.40445e-10	1.14035	6.50605e-13	-4.40445e-10	1.51917	0.00247967	-4.40445e-10	1.81363
22355212	chr9:22355212:T:G	2.52583e-19	-4.40445e-10	-0.843164	6.55766e-14	-4.40445e-10	-0.775511	0.000186362	-4.40445e-10	-0.774554
22355403	chr9:22355403:C:T	1.96279e-19	-4.40445e-10	-1.09537	4.62201e-14	-4.40445e-10	-1.12532	0.000132001	-4.40445e-10	-1.11944
22355590	chr9:22355590:G:A	1.84109e-19	-4.40445e-10	-1.15938	4.24125e-14	-4.40445e-10	-1.21129	0.000120402	-4.40445e-10	-1.21141
22355791	chr9:22355791:T:C	3.48911e-19	-4.40445e-10	-0.520089	5.57595e-14	-4.40445e-10	-0.937682	0.000164483	-4.40445e-10	-0.899439
22355907	chr9:22355907:T:A	1.38824e-19	-1.4417	-2.57401e-10	3.922e-14	-1.28954	-2.57401e-10	0.000149125	-0.997464	-2.57401e-10
22355964	chr9:22355964:G:T	3.05683e-19	-4.40445e-10	-0.652356	7.21174e-14	-4.40445e-10	-0.680434	0.000205709	-4.40445e-10	-0.675785
22356150	chr9:22356150:A:G	2.14902e-19	-4.40445e-10	-1.00472	5.12269e-14	-4.40445e-10	-1.02247	0.000144852	-4.40445e-10	-1.02653
22356188	chr9:22356188:G:A	1.01827e-18	1.51867	-0.967717	5.53516e-14	0.112996	-1.05802	0.000136038	-0.0487601	-1.04055
22356515	chr9:22356515:T:C	1.70773e-18	2.02032	-0.9523	4.51872e-14	-0.123983	-1.02393	0.000133338	-0.100336	-1.00902
22356701	chr9:22356701:A:G	9.78137e-19	-4.40445e-10	0.510744	2.80386e-13	-4.40445e-10	0.677436	0.000956367	-4.40445e-10	0.860894
22356773	chr9:22356773:C:G	9.72822e-19	-4.40445e-10	0.505296	2.77877e-13	-4.40445e-10	0.668447	0.000947298	-4.40445e-10	0.851367
22356882	chr9:22356882:GT:G	7.62215e-19	-4.40445e-10	0.261323	2.55226e-13	-4.40445e-10	0.583419	0.000918219	-4.40445e-10	0.820188
22356943	chr9:22356943:C:T	3.53702e-19	-4.40445e-10	-0.506452	5.63062e-14	-4.40445e-10	-0.927925	0.000166089	-4.40445e-10	-0.889722
22357326	chr9:22357326:A:G	7.46985e-19	-4.40445e-10	0.24114	2.36058e-13	-4.40445e-10	0.505349	0.000858665	-4.40445e-10	0.753131
22357346	chr9:22357346:A:G	1.77139e-19	-4.40445e-10	-1.19797	4.24679e-14	-4.40445e-10	-1.20998	0.000120441	-4.40445e-10	-1.21109
22357633	chr9:22357633:C:T	1.94365e-19	-4.40445e-10	-1.10517	5.42946e-14	-4.40445e-10	-0.964304	0.000152809	-4.40445e-10	-0.973056
22357988	chr9:22357988:T:C	2.11739e-19	-4.40445e-10	-1.01955	4.90386e-14	-4.40445e-10	-1.06612	0.000138632	-4.40445e-10	-1.07043
22358029	chr9:22358029:A:G	8.74431e-19	-4.40445e-10	0.398668	2.45736e-13	-4.40445e-10	0.545528	0.000836813	-4.40445e-10	0.727354
22358200	chr9:22358200:A:G	1.88066e-18	-4.40445e-10	1.16447	5.07271e-13	-4.40445e-10	1.27031	0.00168828	-4.40445e-10	1.42922
22358390	chr9:22358390:A:G	2.74589e-18	2.59297	-1.05002	6.80944e-14	0.346049	-1.08388	0.000191858	0.330806	-1.0763
22358975	chr9:22358975:G:A	9.18883e-19	1.33242	-0.884164	5.16713e-14	-0.0251604	-0.988667	0.000125712	-0.202566	-0.965691
22359302	chr9:22359302:AT:A	1.92606e-19	-4.40445e-10	-1.11426	4.26166e-14	-4.40445e-10	-1.20648	0.000121472	-4.40445e-10	-1.20257
22359539	chr9:22359539:C:T	1.33782e-19	-1.4787	-2.57401e-10	2.10706e-14	-1.91085	-2.57401e-10	5.95275e-05	-1.91581	-2.57401e-10
22359649	chr9:22359649:C:G	9.93722e-19	-4.40445e-10	0.526552	3.40718e-13	-4.40445e-10	0.872327	0.00124806	-4.40445e-10	1.1271
22359690	chr9:22359690:C:G	1.83394e-19	-4.40445e-10	-1.16327	4.24241e-14	-4.40445e-10	-1.21101	0.000120391	-4.40445e-10	-1.2115
22359932	chr9:22359932:C:T	2.66462e-19	-4.40445e-10	-0.789676	6.15048e-14	-4.40445e-10	-0.839615	0.000178581	-4.40445e-10	-0.817205
22360388	chr9:22360388:T:C	1.57228e-18	1.9801	-0.994728	4.43547e-14	-0.121228	-1.04528	0.000126722	-0.116634	-1.04362
22360554	chr9:22360554:GTTAT:G	2.23871e-19	-4.40445e-10	-0.963834	5.22594e-14	-4.40445e-10	-1.00251	0.00014538	-4.40445e-10	-1.0229
22361073	chr9:22361073:G:A	2.69352e-19	-4.40445e-10	-0.778885	6.05575e-14	-4.40445e-10	-0.855136	0.000169263	-4.40445e-10	-0.870792
22361550	chr9:22361550:T:C	4.13079e-18	2.76915	-0.817826	8.02897e-14	0.362247	-0.935335	0.000227443	0.356075	-0.931421
22361563	chr9:22361563:C:T	1.80356e-19	-4.40445e-10	-1.17997	4.32453e-14	-4.40445e-10	-1.19184	0.000122452	-4.40445e-10	-1.19453
22361849	chr9:22361849:A:G	6.69173e-20	-2.17145	-2.57401e-10	1.52256e-14	-2.23575	-2.57401e-10	4.311e-05	-2.23849	-2.57401e-10
22361947	chr9:22361947:G:A	2.17376e-19	-4.40445e-10	-0.993278	5.58611e-14	-4.40445e-10	-0.935862	0.000158115	-4.40445e-10	-0.938927
22361961	chr9:22361961:A:G	7.08235e-19	-4.40445e-10	0.187871	2.29693e-13	-4.40445e-10	0.478014	0.000827924	-4.40445e-10	0.716673
22362105	chr9:22362105:T:G	5.24629e-19	0.91051	-1.02272	1.79298e-14	-1.10006	-0.972201	6.29904e-05	-0.897592	-0.961673
22362453	chr9:22362453:G:C	2.01025e-19	-4.40445e-10	-1.07147	4.94276e-14	-4.40445e-10	-1.05822	0.000138972	-4.40445e-10	-1.06797
22362635	chr9:22362635:G:A	2.02273e-19	-4.40445e-10	-1.06529	5.06522e-14	-4.40445e-10	-1.03375	0.000143696	-4.40445e-10	-1.03455
22362811	chr9:22362811:T:A	6.25768e-20	-2.23851	-2.57401e-10	1.57688e-14	-2.2007	-2.57401e-10	4.55248e-05	-2.18399	-2.57401e-10
22363003	chr9:22363003:T:C	4.29368e-18	2.62555	-0.635557	9.67682e-14	0.336076	-0.722487	0.000266319	0.285653	-0.703205
22363254	chr9:22363254:G:C	4.79126e-19	-0.202943	-2.57401e-10	6.24535e-14	-0.824308	-2.57401e-10	0.000125571	-1.16937	-2.57401e-10
22363308	chr9:22363308:C:T	3.01829e-19	0.387371	-1.05242	1.30311e-14	-1.39499	-0.996395	4.52003e-05	-1.20808	-0.983065
22363358	chr9:22363358:T:C	1.79024e-19	-4.40445e-10	-1.18738	4.27697e-14	-4.40445e-10	-1.2029	0.000120905	-4.40445e-10	-1.20724
22363443	chr9:22363443:T:C	8.54829e-18	3.54468	-0.866095	1.37804e-13	0.94813	-0.981027	0.000373002	0.89512	-0.975783
22363698	chr9:22363698:C:T	1.83487e-19	-4.40445e-10	-1.16276	4.24213e-14	-4.40445e-10	-1.21108	0.000120392	-4.40445e-10	-1.21149
22363720	chr9:22363720:A:G	2.9612e-19	-4.40445e-10	-0.68414	7.86602e-14	-4.40445e-10	-0.593592	0.000226509	-4.40445e-10	-0.579465
22363884	chr9:22363884:C:T	3.91195e-18	2.53793	-0.641039	9.33285e-14	0.277131	-0.699735	0.000264434	0.252814	-0.67747
22364081	chr9:22364081:G:A	4.72645e-18	2.80378	-0.717759	1.0902e-13	0.496468	-0.763663	0.000299467	0.445258	-0.745502
22364208	chr9:22364208:C:T	2.2956e-19	-4.40445e-10	-0.938741	5.79103e-14	-4.40445e-10	-0.899835	0.000159253	-4.40445e-10	-0.931755
22364393	chr9:22364393:T:C	2.22422e-19	-4.40445e-10	-0.970329	5.68406e-14	-4.40445e-10	-0.918478	0.000169772	-4.40445e-10	-0.86779
22364574	chr9:22364574:T:A	3.22939e-19	0.203958	-0.801399	3.36353e-14	-0.547455	-0.895699	8.30645e-05	-0.714172	-0.868459
22364710	chr9:22364710:A:G	7.84405e-19	-4.40445e-10	0.29002	2.64847e-13	-4.40445e-10	0.620423	0.00118395	-4.40445e-10	1.07436
22365137	chr9:22365137:C:T	1.69625e-18	-4.40445e-10	1.06127	5.67091e-13	-4.40445e-10	1.38179	0.002915	-4.40445e-10	1.97538
22365437	chr9:22365437:A:G	1.2232e-19	-1.56826	-2.57401e-10	1.99589e-14	-1.96505	-2.57401e-10	5.54942e-05	-1.98597	-2.57401e-10
22365566	chr9:22365566:G:A	5.35657e-20	-1.312	-1.082	9.64964e-15	-1.69965	-0.992155	2.52148e-05	-1.7861	-0.98872
22365773	chr9:22365773:G:T	3.44366e-20	-1.65273	-1.18305	6.39899e-15	-1.98816	-1.11443	1.7565e-05	-2.01536	-1.12098
22366015	chr9:22366015:A:G	1.71292e-18	-0.601359	1.67241	1.95552e-13	-1.90046	2.21756	0.000716039	-1.79236	2.36384
22366016	chr9:22366016:T:C	9.6494e-20	-0.975373	-0.830053	8.99044e-15	-2.01215	-0.750422	2.70715e-05	-1.92415	-0.779615
22366175	chr9:22366175:A:G	7.64102e-19	-4.40445e-10	0.263796	2.43099e-13	-4.40445e-10	0.534739	0.000881687	-4.40445e-10	0.77959
22366219	chr9:22366219:A:G	3.93403e-18	3.05404	-1.15153	9.99975e-14	0.782069	-1.13565	0.000278885	0.757173	-1.12862
22366367	chr9:22366367:C:T	3.83134e-19	-4.40445e-10	-0.426521	8.81296e-14	-4.40445e-10	-0.479922	0.000256355	-4.40445e-10	-0.455685
22366368	chr9:22366368:A:G	2.49029e-18	2.65529	-1.21004	6.38086e-14	0.405362	-1.2082	0.000170591	0.346826	-1.20981
22366465	chr9:22366465:A:G	8.77473e-19	-4.40445e-10	0.40214	2.81498e-13	-4.40445e-10	0.681396	0.0010337	-4.40445e-10	0.93865
22366890	chr9:22366890:G:A	3.1333e-18	2.88578	-1.21084	7.5269e-14	0.571902	-1.20956	0.000200812	0.510834	-1.21071
22367317	chr9:22367317:A:G	2.45778e-19	-4.40445e-10	-0.870476	5.19753e-14	-4.40445e-10	-1.00796	0.000154838	-4.40445e-10	-0.959869
22367379	chr9:22367379:C:T	2.07477e-19	-4.40445e-10	-1.03988	5.21651e-14	-4.40445e-10	-1.00432	0.000151282	-4.40445e-10	-0.983104
22367386	chr9:22367386:G:A	1.02909e-18	0.561527	-2.57401e-10	6.54509e-14	-0.77743	-2.57401e-10	0.000240957	-0.51763	-2.57401e-10
22368122	chr9:22368122:C:T	9.42708e-18	3.98773	-1.2113	1.5028e-13	1.26078	-1.20701	0.000401359	1.20058	-1.20797
22368462	chr9:22368462:A:G	1.75134e-19	-4.40445e-10	-1.20936	4.25398e-14	-4.40445e-10	-1.20829	0.00012099	-4.40445e-10	-1.20654
22369009	chr9:22369009:C:T	1.87202e-19	-4.40445e-10	-1.14272	4.52672e-14	-4.40445e-10	-1.14615	0.000134097	-4.40445e-10	-1.10369
22369086	chr9:22369086:AAAAC:A	3.76814e-19	-4.40445e-10	-0.443154	8.63555e-14	-4.40445e-10	-0.500257	0.00024975	-4.40445e-10	-0.481787
22369401	chr9:22369401:A:G	3.81161e-19	0.512726	-0.944411	1.29494e-14	-1.3478	-1.04988	3.35406e-05	-1.45569	-1.03381
22369542	chr9:22369542:A:G	2.27293e-18	2.53949	-1.18557	5.74398e-14	0.27218	-1.18017	0.000156961	0.238425	-1.18467
22369655	chr9:22369655:G:C	6.64906e-18	3.63722	-1.2099	1.23565e-13	1.06206	-1.20402	0.000321913	0.976873	-1.20484
22369738	chr9:22369738:C:G	5.84447e-19	-4.40445e-10	-0.00424008	1.87468e-13	-4.40445e-10	0.274879	0.00066167	-4.40445e-10	0.492519
22370578	chr9:22370578:A:G	1.75598e-19	-4.40445e-10	-1.20671	4.2407e-14	-4.40445e-10	-1.21142	0.000120397	-4.40445e-10	-1.21145
22370640	chr9:22370640:G:C	2.12777e-19	-4.40445e-10	-1.01466	5.59443e-14	-4.40445e-10	-0.934373	0.000160502	-4.40445e-10	-0.923938
22370746	chr9:22370746:G:A	3.258e-18	2.91875	-1.20479	7.44271e-14	0.552844	-1.20175	0.000201068	0.505802	-1.20441
22370881	chr9:22370881:C:T	1.68578e-19	-1.24751	-2.57401e-10	9.18098e-14	-0.439011	-2.57401e-10	0.000165123	-0.895555	-2.57401e-10
22370902	chr9:22370902:A:C	3.31478e-18	2.90434	-1.1731	8.59847e-14	0.644378	-1.14894	0.000243776	0.63628	-1.14228
22371033	chr9:22371033:CA:C	3.39033e-19	-4.40445e-10	-0.548807	7.83582e-14	-4.40445e-10	-0.597439	0.000226827	-4.40445e-10	-0.578059
22371043	chr9:22371043:G:A	3.23139e-18	2.91233	-1.20657	7.5311e-14	0.566873	-1.20398	0.000202994	0.517186	-1.20626
22371057	chr9:22371057:G:C	2.62997e-18	2.70582	-1.206	6.49571e-14	0.418246	-1.20325	0.000175659	0.371942	-1.20564
22371675	chr9:22371675:C:T	4.95726e-19	-4.40445e-10	-0.168882	1.24471e-13	-4.40445e-10	-0.134657	0.000393196	-4.40445e-10	-0.0279404
22371904	chr9:22371904:T:A	2.83016e-18	2.78209	-1.20891	6.8048e-14	0.468562	-1.20708	0.000184175	0.422369	-1.20873
22372492	chr9:22372492:A:C	9.24145e-19	-4.40445e-10	0.453963	2.02685e-13	-4.40445e-10	0.352924	0.000647191	-4.40445e-10	0.470394
22372785	chr9:22372785:G:T	2.94396e-18	2.78053	-1.16792	8.28937e-14	0.601208	-1.14238	0.000229392	0.568227	-1.13504
22372818	chr9:22372818:C:T	2.84147e-18	2.75456	-1.17739	8.0512e-14	0.584108	-1.15443	0.000222911	0.55267	-1.14814
22372930	chr9:22372930:AAC:A	7.20507e-20	-2.09754	-2.57401e-10	1.76073e-14	-2.09042	-2.57401e-10	4.31057e-05	-2.23859	-2.57401e-10
22372941	chr9:22372941:G:A	1.16338e-17	4.19816	-1.2114	1.77358e-13	1.42827	-1.20883	0.000469855	1.35878	-1.2086
22372964	chr9:22372964:T:C	2.18695e-18	2.50765	-1.19229	5.91049e-14	0.326917	-1.20633	0.000157154	0.26222	-1.20724
22373458	chr9:22373458:C:T	1.07642e-17	3.54999	-0.640905	2.14747e-13	1.02737	-0.616645	0.000612866	0.95418	-0.538282
22373843	chr9:22373843:C:T	2.14143e-19	-4.40445e-10	-1.00826	5.02867e-14	-4.40445e-10	-1.04099	0.000140157	-4.40445e-10	-1.05948
22374033	chr9:22374033:C:T	2.84907e-18	2.63136	-1.05152	8.09839e-14	0.520907	-1.08539	0.000238342	0.587263	-1.1158
22374146	chr9:22374146:G:A	2.1003e-19	-4.40445e-10	-1.02766	5.25719e-14	-4.40445e-10	-0.996548	0.000159292	-4.40445e-10	-0.931508
22374176	chr9:22374176:G:A	1.80128e-19	-4.40445e-10	-1.18124	4.27908e-14	-4.40445e-10	-1.20241	0.000120806	-4.40445e-10	-1.20806
22374232	chr9:22374232:C:A	2.3561e-19	-4.40445e-10	-0.912729	5.43335e-14	-4.40445e-10	-0.963589	0.000149965	-4.40445e-10	-0.991848
22374616	chr9:22374616:A:G	6.53938e-20	-2.19448	-2.57401e-10	2.18141e-14	-1.87617	-2.57401e-10	5.87734e-05	-1.92856	-2.57401e-10
22374748	chr9:22374748:C:T	2.06319e-19	-4.40445e-10	-1.04548	5.09759e-14	-4.40445e-10	-1.02738	0.000152437	-4.40445e-10	-0.975498
22374829	chr9:22374829:A:T	3.496e-19	-4.40445e-10	-0.518117	8.72969e-14	-4.40445e-10	-0.489415	0.000261668	-4.40445e-10	-0.435171
22375233	chr9:22375233:C:T	1.9054e-19	-4.40445e-10	-1.12504	4.78297e-14	-4.40445e-10	-1.09108	0.000137482	-4.40445e-10	-1.07876
22375382	chr9:22375382:A:G	2.92565e-19	-4.40445e-10	-0.696219	7.5334e-14	-4.40445e-10	-0.636798	0.000223529	-4.40445e-10	-0.592707
22375436	chr9:22375436:A:G	3.78078e-19	0.64822	-1.08802	1.16422e-13	0.774685	-0.97619	0.000177353	0.180364	-1.00447
22375546	chr9:22375546:A:C	1.98803e-19	-4.40445e-10	-1.08259	4.91711e-14	-4.40445e-10	-1.06342	0.000139661	-4.40445e-10	-1.06303
22375577	chr9:22375577:T:C	1.76384e-19	-4.40445e-10	-1.20224	4.25509e-14	-4.40445e-10	-1.20803	0.000120391	-4.40445e-10	-1.2115
22376305	chr9:22376305:G:C	2.95551e-19	-4.40445e-10	-0.686065	6.94799e-14	-4.40445e-10	-0.717692	0.000201197	-4.40445e-10	-0.697962
22376422	chr9:22376422:A:G	5.6242e-19	-4.40445e-10	-0.0426571	1.40983e-13	-4.40445e-10	-0.0100932	0.000429125	-4.40445e-10	0.0595014
22376525	chr9:22376525:A:T	1.84348e-19	-4.40445e-10	-1.15808	4.51756e-14	-4.40445e-10	-1.14817	0.000129402	-4.40445e-10	-1.13933
22376766	chr9:22376766:A:C	1.75984e-19	-4.40445e-10	-1.20451	4.33447e-14	-4.40445e-10	-1.18955	0.000125796	-4.40445e-10	-1.16759
22376806	chr9:22376806:C:T	2.77294e-19	0.393895	-1.14372	8.96166e-14	0.588222	-1.05141	0.000151707	0.0576777	-1.03797
22376997	chr9:22376997:A:G	1.80622e-19	-4.40445e-10	-1.1785	4.44798e-14	-4.40445e-10	-1.1637	0.000125487	-4.40445e-10	-1.17005
22377056	chr9:22377056:A:G	2.63732e-19	0.302374	-1.10235	8.14653e-14	0.437542	-0.996095	0.000142031	-0.0705888	-0.975615
22377090	chr9:22377090:A:G	5.03231e-19	-4.40445e-10	-0.153857	1.28014e-13	-4.40445e-10	-0.106594	0.000405399	-4.40445e-10	0.00262384
22377256	chr9:22377256:A:G	5.22518e-19	-4.40445e-10	-0.116245	1.30821e-13	-4.40445e-10	-0.0848999	0.000397505	-4.40445e-10	-0.017039
22377819	chr9:22377819:C:G	2.07161e-19	-4.40445e-10	-1.04141	5.96491e-14	-4.40445e-10	-0.870251	0.000179339	-4.40445e-10	-0.812971
22377936	chr9:22377936:G:A	3.14804e-19	0.502016	-1.12497	9.80836e-14	0.653084	-1.02599	0.000165929	0.119009	-1.0097
22377967	chr9:22377967:G:A	6.49474e-19	0.454725	-0.353468	1.40864e-13	0.468006	-0.478938	0.000244559	-0.0582612	-0.444531
22378132	chr9:22378132:GT:G	2.09306e-18	2.20868	-0.9372	3.59142e-14	-0.337376	-1.04022	9.28467e-05	-0.451339	-1.01996
22378432	chr9:22378432:G:A	2.97341e-19	0.326663	-1.00669	1.08979e-13	0.612429	-0.88	0.000188012	0.0809865	-0.846726
22378556	chr9:22378556:C:T	3.33616e-19	-4.40445e-10	-0.564914	8.59688e-14	-4.40445e-10	-0.504745	0.000271642	-4.40445e-10	-0.397761
22378903	chr9:22378903:T:C	3.38125e-19	-4.40445e-10	-0.551489	7.96789e-14	-4.40445e-10	-0.580725	0.00023294	-4.40445e-10	-0.551466
22378916	chr9:22378916:A:G	3.60856e-19	-4.40445e-10	-0.486426	9.33976e-14	-4.40445e-10	-0.421864	0.00029727	-4.40445e-10	-0.307606
22379146	chr9:22379146:G:A	2.48718e-19	-4.40445e-10	-0.858587	6.65537e-14	-4.40445e-10	-0.76072	0.000192697	-4.40445e-10	-0.74113
22379220	chr9:22379220:T:G	3.51935e-19	0.672751	-1.18421	1.02591e-13	0.867821	-1.1958	0.00022054	0.587477	-1.19364
22379371	chr9:22379371:C:T	2.85158e-19	0.357389	-1.07925	8.94907e-14	0.501493	-0.966088	0.000155376	-0.0133782	-0.943019
22380029	chr9:22380029:G:A	3.54434e-19	0.602205	-1.10659	1.10721e-13	0.751113	-1.00283	0.000186045	0.207412	-0.983668
22380148	chr9:22380148:A:G	1.75071e-19	-4.40445e-10	-1.20971	4.24193e-14	-4.40445e-10	-1.21113	0.000120522	-4.40445e-10	-1.21041
22380212	chr9:22380212:C:T	2.27914e-19	-4.40445e-10	-0.945936	7.64881e-14	-4.40445e-10	-0.621594	0.000224464	-4.40445e-10	-0.588533
22380444	chr9:22380444:A:G	2.94486e-20	-1.99674	-0.995517	6.12255e-15	-2.08685	-1.05991	1.68001e-05	-2.10823	-1.07264
22380611	chr9:22380611:A:G	5.00515e-20	-2.15701	-0.304843	1.08254e-14	-2.18705	-0.389783	3.28007e-05	-2.19522	-0.316577
22381733	chr9:22381733:C:T	3.35432e-19	0.320901	-0.880387	1.27955e-13	0.60932	-0.71637	0.000220397	0.0714918	-0.67831
22381876	chr9:22381876:G:A	7.01595e-19	0.509884	-0.331432	1.59943e-13	0.539324	-0.423238	0.000264935	-0.0408348	-0.38193
22382146	chr9:22382146:A:G	9.134e-20	-1.86032	-2.57401e-10	1.51894e-14	-2.23813	-2.57401e-10	4.40664e-05	-2.21655	-2.57401e-10
22382391	chr9:22382391:C:T	4.15083e-19	-4.40445e-10	-0.346428	1.05167e-13	-4.40445e-10	-0.303182	0.000335816	-4.40445e-10	-0.185684
22382392	chr9:22382392:A:T	2.70183e-19	-4.40445e-10	-0.775805	6.15767e-14	-4.40445e-10	-0.838447	0.000171803	-4.40445e-10	-0.8559
22382413	chr9:22382413:A:G	7.17186e-19	1.34119	-1.14076	2.28816e-13	1.62285	-1.14866	0.000412599	1.16701	-1.14679
22382450	chr9:22382450:C:T	2.04792e-19	0.158589	-1.2115	5.28366e-14	0.218508	-1.21003	8.69524e-05	-0.32584	-1.21105
22382637	chr9:22382637:T:C	1.83557e-19	0.0146127	-1.17699	5.4512e-14	0.203846	-1.16416	8.91993e-05	-0.342806	-1.16857
22382648	chr9:22382648:G:A	2.21797e-19	-4.40445e-10	-0.973145	4.97217e-14	-4.40445e-10	-1.05229	0.000146663	-4.40445e-10	-1.01411
22382860	chr9:22382860:A:G	1.76194e-19	-4.40445e-10	-1.20332	4.35561e-14	-4.40445e-10	-1.18468	0.000123674	-4.40445e-10	-1.18459
22382901	chr9:22382901:A:C	1.17002e-17	4.15581	-1.16335	3.89354e-13	2.12635	-1.12059	0.000892496	1.91008	-1.1183
22383059	chr9:22383059:G:A	2.62144e-19	0.157357	-0.963367	9.69178e-14	0.424551	-0.809418	0.000169834	-0.0857546	-0.781668
22383191	chr9:22383191:G:A	5.94322e-19	-4.40445e-10	0.012515	1.51922e-13	-4.40445e-10	0.0646406	0.000489688	-4.40445e-10	0.191522
22383495	chr9:22383495:C:G	1.38154e-18	0.00736971	0.848678	3.94426e-13	0.20955	0.809151	0.00088522	-0.319889	1.10348
22383599	chr9:22383599:C:T	2.93963e-19	-4.40445e-10	-0.691451	7.26622e-14	-4.40445e-10	-0.672908	0.000216756	-4.40445e-10	-0.623477
22383772	chr9:22383772:A:G	6.48602e-19	-4.40445e-10	0.0999141	2.35619e-13	-4.40445e-10	0.503486	0.000812992	-4.40445e-10	0.698474
22384027	chr9:22384027:G:T	1.77179e-19	-4.40445e-10	-1.19774	4.69634e-14	-4.40445e-10	-1.10936	0.000130418	-4.40445e-10	-1.1315
22384198	chr9:22384198:A:G	3.12239e-19	-4.40445e-10	-0.631138	7.75585e-14	-4.40445e-10	-0.607698	0.000231939	-4.40445e-10	-0.555773
22384229	chr9:22384229:A:C	2.36236e-19	0.0102036	-0.920276	8.68717e-14	0.264278	-0.758575	0.000155918	-0.225987	-0.726928
22384385	chr9:22384385:T:A	1.75e-19	-4.40445e-10	-1.21012	4.24042e-14	-4.40445e-10	-1.21148	0.000120405	-4.40445e-10	-1.21139
22384389	chr9:22384389:C:A	1.74987e-19	-4.40445e-10	-1.21019	4.24046e-14	-4.40445e-10	-1.21147	0.000120402	-4.40445e-10	-1.21141
22384398	chr9:22384398:G:C	4.49856e-19	-4.40445e-10	-0.265978	1.18348e-13	-4.40445e-10	-0.185104	0.000382472	-4.40445e-10	-0.0555929
22385190	chr9:22385190:G:T	2.89941e-19	0.244956	-0.950186	1.08579e-13	0.523921	-0.795176	0.000187345	-0.00597191	-0.763321
22385334	chr9:22385334:A:G	1.93667e-19	-4.40445e-10	-1.10877	5.9347e-14	-4.40445e-10	-0.875329	0.00017312	-4.40445e-10	-0.848262
22385356	chr9:22385356:A:G	8.92174e-20	-1.75612	-0.127706	1.36041e-14	-2.14287	-0.205489	4.15536e-05	-2.11206	-0.163207
22385733	chr9:22385733:C:A	2.05892e-19	-4.40445e-10	-1.04756	4.9854e-14	-4.40445e-10	-1.04963	0.000144023	-4.40445e-10	-1.03227
22385853	chr9:22385853:T:C	1.17047e-18	0.690256	-2.57401e-10	3.00134e-13	0.745501	-2.57401e-10	0.000487837	0.187735	-2.57401e-10
22386262	chr9:22386262:C:G	2.28205e-19	-4.40445e-10	-0.944662	5.44463e-14	-4.40445e-10	-0.961515	0.000156884	-4.40445e-10	-0.946743
22386426	chr9:22386426:A:G	3.50435e-19	0.598676	-1.11441	1.15641e-13	0.811135	-1.01937	0.000198687	0.287159	-0.997676
22387389	chr9:22387389:G:A	1.8889e-19	-4.40445e-10	-1.13374	4.64646e-14	-4.40445e-10	-1.12004	0.000133115	-4.40445e-10	-1.11103
22387799	chr9:22387799:G:A	8.25936e-19	0.650626	-0.309015	3.61665e-13	0.949802	-0.0178123	0.000621457	0.355307	0.0745125
22387953	chr9:22387953:G:T	1.74929e-19	-4.40445e-10	-1.21053	4.33365e-14	-4.40445e-10	-1.18973	0.000123296	-4.40445e-10	-1.18766
22388029	chr9:22388029:C:T	5.28277e-19	-4.40445e-10	-0.105286	1.55273e-13	-4.40445e-10	0.0864546	0.000589133	-4.40445e-10	0.376405
22388145	chr9:22388145:G:A	1.75196e-19	-4.40445e-10	-1.209	4.46492e-14	-4.40445e-10	-1.15989	0.000127203	-4.40445e-10	-1.15646
22388373	chr9:22388373:G:T	2.06892e-19	-4.40445e-10	-1.04271	4.8903e-14	-4.40445e-10	-1.06889	0.000136441	-4.40445e-10	-1.08636
22389459	chr9:22389459:G:A	4.14966e-19	-4.40445e-10	-0.346709	1.05253e-13	-4.40445e-10	-0.302363	0.000336498	-4.40445e-10	-0.183655
22390144	chr9:22390144:T:C	3.93362e-19	-4.40445e-10	-0.400175	9.22559e-14	-4.40445e-10	-0.434164	0.000290779	-4.40445e-10	-0.329685
22390303	chr9:22390303:A:C	1.80939e-19	-4.40445e-10	-1.17675	4.52785e-14	-4.40445e-10	-1.1459	0.00013098	-4.40445e-10	-1.1272
22390336	chr9:22390336:C:T	1.76907e-19	-4.40445e-10	-1.19928	4.38111e-14	-4.40445e-10	-1.17884	0.000125971	-4.40445e-10	-1.1662
22390605	chr9:22390605:A:G	9.18909e-19	1.64485	-1.19657	3.41611e-14	-0.218115	-1.20953	7.15548e-05	-0.523545	-1.20824
22390664	chr9:22390664:G:A	1.75591e-19	-4.40445e-10	-1.20675	4.49776e-14	-4.40445e-10	-1.15256	0.000128271	-4.40445e-10	-1.1481
22390912	chr9:22390912:A:T	5.29724e-19	-4.40445e-10	-0.102549	1.77589e-13	-4.40445e-10	0.220739	0.000729552	-4.40445e-10	0.590183
22391067	chr9:22391067:A:G	2.11338e-19	-4.40445e-10	-1.02145	5.55041e-14	-4.40445e-10	-0.942273	0.000173701	-4.40445e-10	-0.844913
22391493	chr9:22391493:T:C	3.68958e-19	-4.40445e-10	-0.464222	9.37138e-14	-4.40445e-10	-0.418484	0.000296981	-4.40445e-10	-0.308579
22391663	chr9:22391663:T:C	2.41633e-19	-4.40445e-10	-0.887485	5.82992e-14	-4.40445e-10	-0.893141	0.000167148	-4.40445e-10	-0.883367
22391702	chr9:22391702:C:T	4.735e-19	-4.40445e-10	-0.214754	8.02842e-14	-4.40445e-10	-0.573158	0.000242941	-4.40445e-10	-0.50943
22391703	chr9:22391703:A:G	3.91022e-19	0.357092	-0.763234	1.21926e-13	0.631054	-0.78637	0.000182313	-0.0105047	-0.786016
22391925	chr9:22391925:C:T	1.34554e-19	-1.95237	0.479432	3.53954e-14	-2.23791	0.845759	0.000117382	-2.20154	0.964723
22392165	chr9:22392165:A:T	6.93936e-19	0.0034336	0.16404	1.37312e-13	-0.0768248	0.0403473	0.000259325	-0.546521	0.102355
22392185	chr9:22392185:C:A	1.1102e-19	-1.66519	-2.57401e-10	1.49983e-13	0.0517906	-2.57401e-10	0.000125849	-1.16717	-2.57401e-10
22394134	chr9:22394134:G:A	3.33479e-19	-4.40445e-10	-0.565327	9.05208e-14	-4.40445e-10	-0.45315	0.00026015	-4.40445e-10	-0.440988
22394170	chr9:22394170:G:A	1.74904e-19	-4.40445e-10	-1.21067	4.29036e-14	-4.40445e-10	-1.19977	0.000122909	-4.40445e-10	-1.1908
22394274	chr9:22394274:G:A	2.18474e-19	-4.40445e-10	-0.988241	5.13167e-14	-4.40445e-10	-1.02071	0.000142858	-4.40445e-10	-1.0404
22394320	chr9:22394320:T:C	5.71176e-19	-4.40445e-10	-0.0272077	1.51615e-13	-4.40445e-10	0.0626178	0.000485722	-4.40445e-10	0.183388
22394348	chr9:22394348:T:A	2.3874e-19	-4.40445e-10	-0.899531	6.63643e-14	-4.40445e-10	-0.76357	0.000182846	-4.40445e-10	-0.793602
22394448	chr9:22394448:C:A	6.97069e-19	-4.40445e-10	0.171979	1.87147e-13	-4.40445e-10	0.273167	0.000603835	-4.40445e-10	0.401053
22394492	chr9:22394492:T:C	6.41098e-19	-4.40445e-10	0.0882761	1.71646e-13	-4.40445e-10	0.186702	0.000552017	-4.40445e-10	0.311332
22394582	chr9:22394582:A:G	6.52004e-19	-4.40445e-10	0.105145	1.73911e-13	-4.40445e-10	0.199816	0.000560866	-4.40445e-10	0.327235
22394634	chr9:22394634:T:A	4.01961e-19	-4.40445e-10	-0.378551	1.11113e-13	-4.40445e-10	-0.248183	0.000346954	-4.40445e-10	-0.153057
22394920	chr9:22394920:C:G	2.56959e-19	-4.40445e-10	-0.825988	6.12851e-14	-4.40445e-10	-0.843193	0.000179721	-4.40445e-10	-0.810843
22394964	chr9:22394964:T:G	3.77634e-20	-2.15672	-0.58685	7.03926e-15	-2.2025	-0.804724	2.32056e-05	-2.07732	-0.780533
22394996	chr9:22394996:C:T	3.1139e-19	-4.40445e-10	-0.633859	6.23215e-14	-4.40445e-10	-0.826423	0.000190127	-4.40445e-10	-0.754553
22395039	chr9:22395039:A:C	1.73787e-19	-0.00558973	-1.21148	1.74675e-14	-0.900584	-1.1978	4.52886e-05	-0.989531	-1.19966
22395047	chr9:22395047:T:C	2.8709e-19	-4.40445e-10	-0.715109	6.9082e-14	-4.40445e-10	-0.723436	0.000210198	-4.40445e-10	-0.654199
22395331	chr9:22395331:G:A	6.67187e-19	1.14858	-1.02042	6.33315e-14	0.245663	-1.05601	9.38504e-05	-0.410078	-1.05047
22395405	chr9:22395405:C:T	6.9612e-19	1.01864	-0.84802	5.58975e-14	-0.0259159	-0.909294	8.46101e-05	-0.662715	-0.901479
22395522	chr9:22395522:A:C	1.9652e-19	-4.40445e-10	-1.09414	4.60376e-14	-4.40445e-10	-1.12927	0.00013451	-4.40445e-10	-1.10061
22395571	chr9:22395571:G:A	1.86238e-18	1.59342	-0.438713	2.40671e-13	0.587739	-0.0630393	0.00036092	-0.0966991	-0.0168916
22396271	chr9:22396271:G:A	3.69001e-19	-4.40445e-10	-0.464105	1.01149e-13	-4.40445e-10	-0.342139	0.00031415	-4.40445e-10	-0.252377
22396307	chr9:22396307:C:T	3.02599e-19	-4.40445e-10	-0.662499	6.86701e-14	-4.40445e-10	-0.729415	0.00021535	-4.40445e-10	-0.629983
22396338	chr9:22396338:G:T	5.19845e-20	-2.20973	-0.214232	1.58298e-14	-2.23859	0.0417529	5.075e-05	-2.20145	0.12611
22396404	chr9:22396404:G:T	3.07065e-19	-4.40445e-10	-0.647847	8.56804e-14	-4.40445e-10	-0.508106	0.000276039	-4.40445e-10	-0.381705
22396498	chr9:22396498:T:C	6.26845e-20	-2.23679	-2.57401e-10	2.3343e-14	-1.80843	-2.57401e-10	4.7923e-05	-2.13265	-2.57401e-10
22396637	chr9:22396637:T:C	1.76502e-19	-4.40445e-10	-1.20158	4.24249e-14	-4.40445e-10	-1.21099	0.000120653	-4.40445e-10	-1.20933
22396643	chr9:22396643:A:G	1.75828e-19	-4.40445e-10	-1.2054	4.24857e-14	-4.40445e-10	-1.20956	0.000120952	-4.40445e-10	-1.20686
22396935	chr9:22396935:G:T	5.8267e-20	-2.232	-0.0778744	1.84993e-14	-2.23083	0.189834	5.76188e-05	-2.2277	0.279304
22397162	chr9:22397162:A:G	3.02748e-18	1.64843	-0.00785563	1.93033e-13	0.470531	-0.166398	0.000276468	-0.220294	-0.159859
22397244	chr9:22397244:T:C	2.74482e-19	-4.40445e-10	-0.760022	6.5528e-14	-4.40445e-10	-0.776252	0.000192361	-4.40445e-10	-0.742874
22397337	chr9:22397337:T:G	2.88205e-19	-4.40445e-10	-0.711234	6.55881e-14	-4.40445e-10	-0.775335	0.000204621	-4.40445e-10	-0.681086
22397341	chr9:22397341:G:A	2.3868e-19	-4.40445e-10	-0.899784	8.11133e-14	-4.40445e-10	-0.562883	0.00021606	-4.40445e-10	-0.626693
22397685	chr9:22397685:TG:T	1.83208e-19	-4.40445e-10	-1.16428	4.56909e-14	-4.40445e-10	-1.13683	0.000130926	-4.40445e-10	-1.12761
22397771	chr9:22397771:A:G	2.04332e-19	-4.40445e-10	-1.05516	5.14942e-14	-4.40445e-10	-1.01726	0.000145812	-4.40445e-10	-1.01993
22397798	chr9:22397798:T:C	2.66263e-19	-4.40445e-10	-0.79042	6.59416e-14	-4.40445e-10	-0.76996	0.000198669	-4.40445e-10	-0.710605
22398180	chr9:22398180:A:G	1.92347e-19	-4.40445e-10	-1.11561	4.47575e-14	-4.40445e-10	-1.15747	0.000124971	-4.40445e-10	-1.17416
22398887	chr9:22398887:A:G	1.89881e-19	-4.40445e-10	-1.12851	4.31911e-14	-4.40445e-10	-1.19309	0.000123586	-4.40445e-10	-1.18531
22398961	chr9:22398961:A:C	2.09588e-19	-4.40445e-10	-1.02976	5.35208e-14	-4.40445e-10	-0.97866	0.000157617	-4.40445e-10	-0.94208
22399010	chr9:22399010:C:G	8.27456e-19	1.10878	-0.765333	8.10834e-14	0.201973	-0.765225	0.000120922	-0.493522	-0.71358
22399171	chr9:22399171:T:C	1.9727e-19	-4.40445e-10	-1.09033	4.89411e-14	-4.40445e-10	-1.06811	0.000144168	-4.40445e-10	-1.03127
22399694	chr9:22399694:T:C	2.00118e-18	1.61058	-0.383999	3.91421e-13	1.0635	-0.0524461	0.000503466	0.191194	0.0280759
22399773	chr9:22399773:C:T	1.13403e-18	-4.40445e-10	0.658624	4.34811e-13	-4.40445e-10	1.11618	0.00197576	-4.40445e-10	1.58646
22399845	chr9:22399845:C:G	3.23583e-19	-4.40445e-10	-0.595451	7.80263e-14	-4.40445e-10	-0.601684	0.00023613	-4.40445e-10	-0.537863
22399894	chr9:22399894:A:ATTTG	2.81515e-19	-4.40445e-10	-0.73472	6.43771e-14	-4.40445e-10	-0.793972	0.000179793	-4.40445e-10	-0.810441
22400078	chr9:22400078:A:G	3.22353e-19	-4.40445e-10	-0.599259	7.61021e-14	-4.40445e-10	-0.626654	0.000220492	-4.40445e-10	-0.606387
22400090	chr9:22400090:G:A	1.83646e-19	-4.40445e-10	-1.1619	4.32931e-14	-4.40445e-10	-1.19074	0.000125034	-4.40445e-10	-1.17366
22400347	chr9:22400347:G:A	2.78602e-19	-4.40445e-10	-0.745121	5.82486e-14	-4.40445e-10	-0.894009	0.000168919	-4.40445e-10	-0.872827
22400454	chr9:22400454:G:T	3.68856e-19	-4.40445e-10	-0.464499	9.61991e-14	-4.40445e-10	-0.39231	0.00030349	-4.40445e-10	-0.2869
22400754	chr9:22400754:C:T	2.68299e-19	-4.40445e-10	-0.782802	6.16002e-14	-4.40445e-10	-0.838065	0.000172193	-4.40445e-10	-0.85363
22400796	chr9:22400796:T:C	2.46027e-20	-2.23256	-0.939487	6.29705e-15	-2.22589	-0.892755	1.82786e-05	-2.22756	-0.868951
22401037	chr9:22401037:T:C	8.75236e-20	-1.903	-2.57401e-10	1.75945e-14	-2.09115	-2.57401e-10	4.97151e-05	-2.09594	-2.57401e-10
22401041	chr9:22401041:T:C	1.78195e-18	1.2768	-0.166246	4.21454e-13	0.832536	0.252444	0.000537528	-0.0412766	0.326009
22401051	chr9:22401051:C:T	2.33838e-19	-4.40445e-10	-0.920279	5.49707e-14	-4.40445e-10	-0.95193	0.00015257	-4.40445e-10	-0.974622
22401414	chr9:22401414:T:C	1.89903e-18	1.42828	-0.254085	4.3268e-13	0.967702	0.143567	0.000537707	0.0696944	0.215372
22401647	chr9:22401647:T:C	1.88436e-19	-4.40445e-10	-1.13615	5.04669e-14	-4.40445e-10	-1.03741	0.000139711	-4.40445e-10	-1.06267
22401682	chr9:22401682:C:T	1.7878e-19	-4.40445e-10	-1.18875	4.24371e-14	-4.40445e-10	-1.21071	0.000120409	-4.40445e-10	-1.21136
22402267	chr9:22402267:A:C	4.62309e-19	-4.40445e-10	-0.238671	1.0669e-13	-4.40445e-10	-0.288801	0.000329772	-4.40445e-10	-0.203846
22402367	chr9:22402367:T:C	3.23112e-19	-4.40445e-10	-0.596907	7.94684e-14	-4.40445e-10	-0.583371	0.000220566	-4.40445e-10	-0.606048
22402373	chr9:22402373:T:G	4.25357e-19	-4.40445e-10	-0.321977	1.02346e-13	-4.40445e-10	-0.330369	0.000315917	-4.40445e-10	-0.246769
22402378	chr9:22402378:A:T	3.85965e-19	-4.40445e-10	-0.419158	1.23371e-13	-4.40445e-10	-0.14353	0.000480885	-4.40445e-10	0.17338
22402633	chr9:22402633:T:C	2.72906e-19	-4.40445e-10	-0.765778	5.4101e-14	-4.40445e-10	-0.967878	0.000161469	-4.40445e-10	-0.917934
22402652	chr9:22402652:A:G	8.98017e-19	-4.40445e-10	0.425284	3.33763e-13	-4.40445e-10	0.851703	0.00147652	-4.40445e-10	1.2952
22402956	chr9:22402956:C:T	2.07292e-19	-4.40445e-10	-1.04078	4.44572e-14	-4.40445e-10	-1.1642	0.000128514	-4.40445e-10	-1.14621
22403505	chr9:22403505:C:G	1.11415e-19	-2.15365	0.492007	3.43602e-14	-2.2367	0.814872	0.000123293	-2.17127	0.98359
22403577	chr9:22403577:A:T	3.21441e-19	-4.40445e-10	-0.602091	7.73068e-14	-4.40445e-10	-0.610948	0.000228094	-4.40445e-10	-0.572489
22403943	chr9:22403943:G:A	1.92476e-19	-4.40445e-10	-1.11493	4.30996e-14	-4.40445e-10	-1.19522	0.00012336	-4.40445e-10	-1.18714
22404023	chr9:22404023:A:G	1.78692e-19	-4.40445e-10	-1.18924	4.24438e-14	-4.40445e-10	-1.21055	0.000120402	-4.40445e-10	-1.21141
22404196	chr9:22404196:T:C	2.07396e-18	1.63048	-0.368167	1.68204e-13	0.613414	-0.446965	0.00024875	-0.116916	-0.368883
22404212	chr9:22404212:G:A	3.97489e-19	-0.389737	-2.57401e-10	2.77637e-14	-1.635	-2.57401e-10	9.89699e-05	-1.40743	-2.57401e-10
22404341	chr9:22404341:C:A	3.02943e-19	-4.40445e-10	-0.661359	7.83172e-14	-4.40445e-10	-0.597963	0.000230804	-4.40445e-10	-0.560679
22404362	chr9:22404362:A:G	2.16788e-19	-4.40445e-10	-0.995987	6.98657e-14	-4.40445e-10	-0.712155	0.00018807	-4.40445e-10	-0.765433
22404543	chr9:22404543:A:G	6.2594e-20	-2.23824	-2.57401e-10	1.53156e-14	-2.22986	-2.57401e-10	4.31086e-05	-2.23853	-2.57401e-10
22404682	chr9:22404682:C:T	2.9822e-18	1.65251	-0.0269967	6.96539e-13	1.16311	0.424286	0.000840093	0.232114	0.499151
22405996	chr9:22405996:A:T	6.78215e-20	-2.15803	-2.57401e-10	1.89851e-14	-2.01507	-2.57401e-10	4.34614e-05	-2.23037	-2.57401e-10
22406008	chr9:22406008:GACAT:G	3.22737e-19	-4.40445e-10	-0.598067	8.3724e-14	-4.40445e-10	-0.531204	0.000247208	-4.40445e-10	-0.492017
22406161	chr9:22406161:T:C	4.03106e-18	1.9203	0.00658247	7.84018e-13	1.30279	0.402909	0.000978581	0.384675	0.499181
22406684	chr9:22406684:C:T	3.57065e-19	-4.40445e-10	-0.496987	9.28484e-14	-4.40445e-10	-0.427762	0.000295435	-4.40445e-10	-0.313798
22407064	chr9:22407064:C:G	4.35938e-19	-4.40445e-10	-0.297406	1.045e-13	-4.40445e-10	-0.30954	0.0003112	-4.40445e-10	-0.261812
22407193	chr9:22407193:T:G	1.47396e-19	-1.38178	-2.57401e-10	2.22305e-14	-1.85727	-2.57401e-10	6.40171e-05	-1.8431	-2.57401e-10
22407213	chr9:22407213:A:T	3.5604e-18	1.81439	-0.011669	7.91775e-13	1.29292	0.42263	0.000933162	0.332213	0.504119
22407357	chr9:22407357:A:C	2.75446e-19	-4.40445e-10	-0.756515	6.35915e-14	-4.40445e-10	-0.806251	0.000196184	-4.40445e-10	-0.723194
22407390	chr9:22407390:A:G	6.3906e-19	-4.40445e-10	0.0850927	1.82125e-13	-4.40445e-10	0.245962	0.000589617	-4.40445e-10	0.377225
22407488	chr9:22407488:T:G	2.46482e-19	-4.40445e-10	-0.867618	5.8507e-14	-4.40445e-10	-0.889584	0.0001647	-4.40445e-10	-0.89812
22408773	chr9:22408773:G:A	1.76554e-19	-4.40445e-10	-1.20128	4.2875e-14	-4.40445e-10	-1.20044	0.000123782	-4.40445e-10	-1.18372
22408916	chr9:22408916:T:C	9.77734e-20	-1.79225	-2.57401e-10	3.33005e-14	-1.45316	-2.57401e-10	0.000118965	-1.22342	-2.57401e-10
22410320	chr9:22410320:G:T	1.62157e-18	-4.40445e-10	1.01625	6.2974e-13	-4.40445e-10	1.48658	0.00300958	-4.40445e-10	2.00731
22410563	chr9:22410563:C:T	3.72756e-19	-4.40445e-10	-0.453983	9.05658e-14	-4.40445e-10	-0.452653	0.000265515	-4.40445e-10	-0.420576
22410721	chr9:22410721:C:A	3.13205e-20	-2.15759	-0.77304	6.25905e-15	-2.21147	-0.913232	2.09786e-05	-2.10928	-0.849467
22410788	chr9:22410788:A:G	2.08901e-19	-4.40445e-10	-1.03304	5.73435e-14	-4.40445e-10	-0.909671	0.000171971	-4.40445e-10	-0.854923
22410841	chr9:22410841:A:G	2.11218e-19	-4.40445e-10	-1.02202	5.11694e-14	-4.40445e-10	-1.02359	0.000144303	-4.40445e-10	-1.03033
22410959	chr9:22410959:T:G	5.08673e-19	-4.40445e-10	-0.143101	1.66803e-13	-4.40445e-10	0.158082	0.000680248	-4.40445e-10	0.52021
22411053	chr9:22411053:C:T	4.67684e-19	-4.40445e-10	-0.227113	9.1539e-14	-4.40445e-10	-0.441965	0.000264808	-4.40445e-10	-0.423244
22411655	chr9:22411655:C:T	5.12322e-20	-2.23765	-0.200888	9.80489e-15	-2.22893	-0.446917	3.03118e-05	-2.23298	-0.357728
22411724	chr9:22411724:A:G	1.27251e-19	-2.23075	0.701998	3.72598e-14	-2.22303	0.882209	0.000125825	-2.23046	1.06311
22412401	chr9:22412401:A:G	1.81044e-19	-4.40445e-10	-1.17617	4.34304e-14	-4.40445e-10	-1.18757	0.000122745	-4.40445e-10	-1.19214
22412459	chr9:22412459:A:T	9.82109e-20	-2.16456	0.376776	2.97134e-14	-2.23855	0.671413	0.000103327	-2.19338	0.82903
22412571	chr9:22412571:G:A	2.07682e-18	2.40813	-1.14444	1.08314e-13	0.919926	-1.19362	0.00026704	0.768923	-1.18377
22412949	chr9:22412949:G:A	1.03799e-19	-2.20888	0.476433	2.79034e-14	-2.23214	0.602156	9.64259e-05	-2.22127	0.787796
22413051	chr9:22413051:A:G	1.77936e-19	-4.40445e-10	-1.19348	4.31852e-14	-4.40445e-10	-1.19323	0.000121905	-4.40445e-10	-1.199
22413178	chr9:22413178:G:T	1.05615e-19	-2.20716	0.492054	2.83648e-14	-2.23324	0.619656	9.83008e-05	-2.21964	0.805425
22413208	chr9:22413208:T:A	1.82582e-19	-4.40445e-10	-1.16771	4.24035e-14	-4.40445e-10	-1.2115	0.000120451	-4.40445e-10	-1.211
22413392	chr9:22413392:ATT:A	1.79987e-19	-4.40445e-10	-1.18202	4.42757e-14	-4.40445e-10	-1.16829	0.000124601	-4.40445e-10	-1.17713
22413705	chr9:22413705:A:C	1.19883e-19	-2.17952	0.591132	3.28603e-14	-2.23822	0.771762	0.000115269	-2.20212	0.947135
22413792	chr9:22413792:G:T	1.48911e-18	-4.40445e-10	0.931027	3.57608e-13	-4.40445e-10	0.920708	0.00107646	-4.40445e-10	0.979186
22413940	chr9:22413940:A:G	1.395e-19	-2.2376	0.800763	3.95181e-14	-2.16498	0.883012	0.000138997	-2.23629	1.1685
22414290	chr9:22414290:C:T	1.64082e-18	-4.40445e-10	1.02804	6.38356e-13	-4.40445e-10	1.50017	0.00304812	-4.40445e-10	2.02003
22414406	chr9:22414406:G:C	5.27049e-19	-4.40445e-10	-0.107613	1.73298e-13	-4.40445e-10	0.196285	0.000708593	-4.40445e-10	0.561034
22414520	chr9:22414520:C:G	1.45208e-18	-4.40445e-10	0.905843	5.57993e-13	-4.40445e-10	1.36562	0.00263119	-4.40445e-10	1.87294
22414672	chr9:22414672:A:G	2.44414e-19	-4.40445e-10	-0.876042	5.83751e-14	-4.40445e-10	-0.89184	0.000167315	-4.40445e-10	-0.882371
22415214	chr9:22415214:TG:T	1.87908e-19	-2.13454	0.995582	5.3496e-14	-2.23499	1.25587	0.000201923	-2.16459	1.47023
22415303	chr9:22415303:T:C	1.57841e-19	-2.17364	0.860322	4.20807e-14	-2.22443	1.00529	0.000171118	-2.15597	1.29608
22415333	chr9:22415333:C:T	2.86986e-19	-4.40445e-10	-0.715473	7.02497e-14	-4.40445e-10	-0.706674	0.000201254	-4.40445e-10	-0.69768
22415449	chr9:22415449:C:G	2.9677e-19	-4.40445e-10	-0.681947	7.27845e-14	-4.40445e-10	-0.671226	0.000219976	-4.40445e-10	-0.608729
22415627	chr9:22415627:T:A	3.53288e-20	-1.97415	-0.836061	6.3831e-15	-2.23581	-0.86927	1.85816e-05	-2.23567	-0.844402
22416539	chr9:22416539:G:A	9.32798e-20	-2.20213	0.362824	2.75542e-14	-2.23776	0.59518	9.66417e-05	-2.20729	0.776053
22416895	chr9:22416895:AT:A	2.12624e-19	-4.40445e-10	-1.01538	5.412e-14	-4.40445e-10	-0.967525	0.000152438	-4.40445e-10	-0.975489
22417017	chr9:22417017:G:A	8.91472e-19	-2.23715	2.65512	1.69562e-13	-2.21493	2.38942	0.000732088	-2.23522	2.82887
22417150	chr9:22417150:A:G	5.95726e-19	-4.40445e-10	0.014876	1.69205e-13	-4.40445e-10	0.172383	0.000548549	-4.40445e-10	0.305029
22417162	chr9:22417162:G:C	8.63736e-19	1.52523	-1.13887	6.29134e-14	0.375406	-1.19238	0.000143782	0.147681	-1.18163
22417343	chr9:22417343:C:G	1.10835e-18	-4.40445e-10	0.635721	2.63317e-13	-4.40445e-10	0.614628	0.000786506	-4.40445e-10	0.665353
22417405	chr9:22417405:T:C	2.06478e-19	-4.40445e-10	-1.04471	4.37523e-14	-4.40445e-10	-1.18019	0.000126102	-4.40445e-10	-1.16515
22417491	chr9:22417491:G:T	2.95977e-19	-4.40445e-10	-0.684623	6.3655e-14	-4.40445e-10	-0.805252	0.000184401	-4.40445e-10	-0.785136
22417514	chr9:22417514:C:T	3.77635e-19	-4.40445e-10	-0.440979	8.52576e-14	-4.40445e-10	-0.513052	0.000271305	-4.40445e-10	-0.399004
22417553	chr9:22417553:G:A	1.13534e-19	-2.23853	0.595727	3.45084e-14	-2.19753	0.780006	0.000112184	-2.23832	0.956217
22417597	chr9:22417597:G:A	1.9947e-18	-4.40445e-10	1.22334	7.92488e-13	-4.40445e-10	1.71645	0.00387722	-4.40445e-10	2.26063
22417750	chr9:22417750:A:G	3.60718e-19	-4.40445e-10	-0.48681	8.16829e-14	-4.40445e-10	-0.555886	0.000259063	-4.40445e-10	-0.445177
22417779	chr9:22417779:G:A	1.31267e-19	-2.23635	0.738674	2.32386e-14	-2.20923	0.396315	7.36852e-05	-2.2363	0.533858
22418442	chr9:22418442:A:G	4.2776e-19	-4.40445e-10	-0.316344	1.03602e-13	-4.40445e-10	-0.318172	0.000321624	-4.40445e-10	-0.228864
22418486	chr9:22418486:A:G	4.44222e-19	-4.40445e-10	-0.278581	1.07522e-13	-4.40445e-10	-0.281039	0.000334473	-4.40445e-10	-0.189692
22418736	chr9:22418736:C:T	1.05247e-19	-2.22676	0.508168	2.91783e-14	-2.21576	0.630453	9.82626e-05	-2.23531	0.820703
22418979	chr9:22418979:G:A	2.84169e-19	-4.40445e-10	-0.725335	6.0972e-14	-4.40445e-10	-0.848316	0.000175916	-4.40445e-10	-0.832238
22419930	chr9:22419930:A:G	1.75817e-19	-4.40445e-10	-1.20546	4.30349e-14	-4.40445e-10	-1.19672	0.000122638	-4.40445e-10	-1.19301
22420020	chr9:22420020:T:C	3.80654e-19	-4.40445e-10	-0.433014	1.21836e-13	-4.40445e-10	-0.15605	0.000310964	-4.40445e-10	-0.262572
22420039	chr9:22420039:T:C	1.01414e-19	-2.20941	0.453713	3.26102e-14	-2.22235	0.748251	0.000108176	-2.2338	0.91531
22420522	chr9:22420522:A:G	2.31523e-19	-4.40445e-10	-0.930225	6.06949e-14	-4.40445e-10	-0.85287	0.00019135	-4.40445e-10	-0.748142
22420836	chr9:22420836:C:T	4.86425e-20	-2.20014	-0.290272	1.13972e-14	-2.23566	-0.289706	3.65496e-05	-2.18811	-0.21547
22421306	chr9:22421306:T:C	3.1896e-19	-4.40445e-10	-0.609839	7.26564e-14	-4.40445e-10	-0.672989	0.000227941	-4.40445e-10	-0.573162
22421554	chr9:22421554:C:T	7.281e-20	-2.20467	0.117621	1.32891e-14	-2.23718	-0.134604	4.30864e-05	-2.20529	-0.0337451
22421928	chr9:22421928:C:T	1.19826e-19	-2.17365	0.584782	3.3018e-14	-2.23857	0.776895	0.000117078	-2.18912	0.949712
22422150	chr9:22422150:G:A	2.89017e-20	-2.17373	-0.837278	5.85182e-15	-2.21791	-0.974068	1.8787e-05	-2.14312	-0.925963
22422193	chr9:22422193:T:G	2.43618e-18	-4.40445e-10	1.42328	9.83659e-13	-4.40445e-10	1.93255	0.00490611	-4.40445e-10	2.49599
22422288	chr9:22422288:T:C	1.85914e-19	-2.06538	0.915754	5.46566e-14	-2.21709	1.25943	0.00020773	-2.10575	1.43974
22422555	chr9:22422555:A:T	1.88887e-19	-4.40445e-10	-1.13376	4.5189e-14	-4.40445e-10	-1.14788	0.000127311	-4.40445e-10	-1.15562
22422799	chr9:22422799:C:T	3.20927e-19	-4.40445e-10	-0.603693	7.84517e-14	-4.40445e-10	-0.596247	0.000224888	-4.40445e-10	-0.586645
22423445	chr9:22423445:A:G	2.77089e-19	-4.40445e-10	-0.750568	5.49619e-14	-4.40445e-10	-0.952089	0.000163101	-4.40445e-10	-0.907878
22423628	chr9:22423628:A:T	5.17676e-19	-4.40445e-10	-0.125556	1.45626e-13	-4.40445e-10	0.022312	0.000468151	-4.40445e-10	0.146543
22423819	chr9:22423819:A:G	1.2355e-18	1.3861	-0.641781	1.08666e-13	0.438097	-0.708544	0.000147086	-0.312678	-0.698551
22424048	chr9:22424048:C:A	2.93136e-19	-4.40445e-10	-0.694267	6.93367e-14	-4.40445e-10	-0.719756	0.000216555	-4.40445e-10	-0.624401
22424163	chr9:22424163:T:C	2.02002e-18	-4.40445e-10	1.23596	8.01974e-13	-4.40445e-10	1.72835	0.00392172	-4.40445e-10	2.27204
22424200	chr9:22424200:G:A	2.24328e-19	-4.40445e-10	-0.961798	5.67617e-14	-4.40445e-10	-0.919868	0.000161355	-4.40445e-10	-0.918639
22424332	chr9:22424332:T:C	2.28426e-19	-4.40445e-10	-0.943694	5.81893e-14	-4.40445e-10	-0.895028	0.000163268	-4.40445e-10	-0.906855
22424346	chr9:22424346:TGATA:T	1.09373e-19	-1.68014	-2.57401e-10	1.82624e-14	-2.05389	-2.57401e-10	5.4672e-05	-2.0009	-2.57401e-10
22424481	chr9:22424481:A:T	4.61361e-20	-2.23629	-0.307019	9.71712e-15	-2.17517	-0.509667	2.83804e-05	-2.23503	-0.421521
22424663	chr9:22424663:T:C	8.05992e-20	-1.98542	-2.57401e-10	1.54699e-14	-2.21983	-2.57401e-10	4.60075e-05	-2.17344	-2.57401e-10
22424724	chr9:22424724:A:G	3.21664e-20	-2.22119	-0.682794	8.52231e-15	-2.22763	-0.588409	2.6874e-05	-2.22966	-0.481425
22424835	chr9:22424835:A:G	3.21677e-19	-4.40445e-10	-0.601359	7.99392e-14	-4.40445e-10	-0.577464	0.000245637	-4.40445e-10	-0.498391
22425174	chr9:22425174:G:T	1.85891e-19	-4.40445e-10	-1.14974	4.25244e-14	-4.40445e-10	-1.20865	0.00012109	-4.40445e-10	-1.20571
22425318	chr9:22425318:C:A	1.74771e-19	-4.40445e-10	-1.21143	4.24711e-14	-4.40445e-10	-1.20991	0.000120464	-4.40445e-10	-1.2109
22425381	chr9:22425381:A:G	3.0531e-19	-4.40445e-10	-0.653577	7.83705e-14	-4.40445e-10	-0.597282	0.000243736	-4.40445e-10	-0.506161
22426486	chr9:22426486:T:C	3.5885e-19	-4.40445e-10	-0.492001	8.0689e-14	-4.40445e-10	-0.568128	0.000224157	-4.40445e-10	-0.589902
22426540	chr9:22426540:G:A	4.56291e-20	-2.23859	-0.315768	1.01176e-14	-2.23203	-0.412423	3.09018e-05	-2.2336	-0.337828
22426565	chr9:22426565:A:G	6.05357e-19	0.529589	-0.498675	1.01965e-13	-0.00931851	-0.324778	0.000128015	-0.796622	-0.353476
22426610	chr9:22426610:C:G	4.54002e-19	-4.40445e-10	-0.256804	1.44273e-13	-4.40445e-10	0.0129799	0.000571818	-4.40445e-10	0.346573
22426644	chr9:22426644:C:T	1.75402e-19	-4.40445e-10	-1.20782	4.27232e-14	-4.40445e-10	-1.20399	0.000120903	-4.40445e-10	-1.20726
22426646	chr9:22426646:C:T	1.75455e-19	-4.40445e-10	-1.20752	4.32963e-14	-4.40445e-10	-1.19066	0.000122962	-4.40445e-10	-1.19037
22426802	chr9:22426802:T:A	1.29195e-18	-4.40445e-10	0.789	4.69075e-13	-4.40445e-10	1.19203	0.00215054	-4.40445e-10	1.67122
22426837	chr9:22426837:T:C	2.34071e-19	-4.40445e-10	-0.919281	5.63656e-14	-4.40445e-10	-0.926871	0.000161778	-4.40445e-10	-0.916024
22426921	chr9:22426921:T:C	2.17719e-19	-4.40445e-10	-0.991699	4.40132e-14	-4.40445e-10	-1.17424	0.000126843	-4.40445e-10	-1.1593
22427119	chr9:22427119:C:T	7.29892e-20	-2.08459	-2.57401e-10	1.83462e-14	-2.04931	-2.57401e-10	4.9182e-05	-2.10672	-2.57401e-10
22427314	chr9:22427314:T:A	2.75688e-19	-4.40445e-10	-0.755637	6.2011e-14	-4.40445e-10	-0.831418	0.000182111	-4.40445e-10	-0.797631
22427594	chr9:22427594:G:A	2.721e-19	0.367014	-1.13575	2.8774e-14	-0.416681	-1.18258	6.66678e-05	-0.643015	-1.15951
22427626	chr9:22427626:C:T	4.0387e-19	-4.40445e-10	-0.373812	8.28696e-14	-4.40445e-10	-0.541461	0.000243234	-4.40445e-10	-0.508222
22427718	chr9:22427718:G:A	4.13585e-19	-4.40445e-10	-0.350041	9.80854e-14	-4.40445e-10	-0.372891	0.00027822	-4.40445e-10	-0.373835
22427975	chr9:22427975:A:G	1.38118e-18	-4.40445e-10	0.85579	5.04489e-13	-4.40445e-10	1.26482	0.00232873	-4.40445e-10	1.75083
22428154	chr9:22428154:T:A	7.38204e-19	0.604668	-0.375354	8.93294e-14	0.0270096	-0.493409	0.000117908	-0.757173	-0.475168
22428190	chr9:22428190:G:A	2.77909e-19	-4.40445e-10	-0.747611	6.70678e-14	-4.40445e-10	-0.753026	0.0001938	-4.40445e-10	-0.735421
22428242	chr9:22428242:A:C	5.03475e-20	-2.2056	-0.250351	1.50896e-14	-2.23324	-0.0114866	4.76834e-05	-2.21776	0.0800978
22428346	chr9:22428346:T:C	3.96131e-20	-1.82508	-0.870661	6.17679e-15	-2.23084	-0.907097	1.84734e-05	-2.19749	-0.888423
22428509	chr9:22428509:C:A	2.42325e-19	-4.40445e-10	-0.884627	6.38315e-14	-4.40445e-10	-0.802483	0.000202383	-4.40445e-10	-0.692084
22428647	chr9:22428647:TATATATATATAA:T	2.01794e-19	-4.40445e-10	-1.06766	4.80795e-14	-4.40445e-10	-1.08587	0.000135329	-4.40445e-10	-1.09454
22428673	chr9:22428673:A:C	4.31829e-20	-2.23312	-0.376337	1.3229e-14	-2.21168	-0.164639	3.89303e-05	-2.23654	-0.103938
22428734	chr9:22428734:A:G	1.98144e-20	-2.18558	-1.20291	4.95825e-15	-2.23287	-1.12481	1.41004e-05	-2.23331	-1.12273
22429033	chr9:22429033:T:C	1.95453e-19	-4.40445e-10	-1.09959	4.4461e-14	-4.40445e-10	-1.16412	0.000131137	-4.40445e-10	-1.12601
22429353	chr9:22429353:C:T	1.7486e-19	-4.40445e-10	-1.21092	4.38493e-14	-4.40445e-10	-1.17797	0.000124517	-4.40445e-10	-1.1778
22429372	chr9:22429372:C:T	3.37715e-19	0.593633	-1.14634	3.58622e-14	-0.185331	-1.19371	8.18243e-05	-0.414246	-1.18343
22429831	chr9:22429831:A:T	3.22922e-19	-4.40445e-10	-0.597495	6.5715e-14	-4.40445e-10	-0.773403	0.000208163	-4.40445e-10	-0.663927
22430805	chr9:22430805:G:A	2.19932e-20	-2.17889	-1.10528	8.3341e-15	-1.96847	-0.869904	1.93575e-05	-2.15948	-0.879686
22431137	chr9:22431137:A:G	2.99251e-19	-4.40445e-10	-0.673621	7.20309e-14	-4.40445e-10	-0.681635	0.000208073	-4.40445e-10	-0.664358
22431173	chr9:22431173:G:A	2.42514e-19	-0.595255	-0.28859	3.13085e-14	-1.49818	-0.0166628	0.000120281	-1.27202	0.0596102
22431268	chr9:22431268:T:C	2.47371e-19	-4.40445e-10	-0.864015	5.95138e-14	-4.40445e-10	-0.872522	0.000171062	-4.40445e-10	-0.860219
22431930	chr9:22431930:C:T	2.53697e-19	0.233235	-1.072	3.36383e-14	-0.29343	-1.14963	7.69093e-05	-0.525235	-1.13439
22432000	chr9:22432000:C:G	2.87155e-19	-4.40445e-10	-0.714885	6.98915e-14	-4.40445e-10	-0.711786	0.000200142	-4.40445e-10	-0.703218
22432508	chr9:22432508:A:G	1.77652e-19	-4.40445e-10	-1.19508	4.33884e-14	-4.40445e-10	-1.18854	0.000125741	-4.40445e-10	-1.16802
22432674	chr9:22432674:G:A	3.50082e-19	-4.40445e-10	-0.516737	7.27064e-14	-4.40445e-10	-0.6723	0.000212959	-4.40445e-10	-0.64115
22432777	chr9:22432777:CT:C	1.99722e-19	-0.664353	-0.413624	2.44038e-14	-1.56911	-0.194879	9.2901e-05	-1.3631	-0.107618
22433179	chr9:22433179:G:A	2.54691e-19	-4.40445e-10	-0.834855	5.66199e-14	-4.40445e-10	-0.922369	0.000171749	-4.40445e-10	-0.856215
22433447	chr9:22433447:T:A	1.76927e-19	-4.40445e-10	-1.19917	4.25318e-14	-4.40445e-10	-1.20848	0.000121551	-4.40445e-10	-1.20191
22433498	chr9:22433498:T:C	5.41857e-19	-4.40445e-10	-0.0799037	1.70884e-13	-4.40445e-10	0.182254	0.000687073	-4.40445e-10	0.530194
22433784	chr9:22433784:C:T	2.36878e-20	-2.15075	-1.0592	9.66866e-15	-1.90858	-0.781265	2.18347e-05	-2.12581	-0.792939
22433801	chr9:22433801:G:A	1.93709e-19	-4.40445e-10	-1.10855	4.46671e-14	-4.40445e-10	-1.15949	0.000130478	-4.40445e-10	-1.13105
22433836	chr9:22433836:G:A	2.36945e-20	-2.1619	-1.04776	9.65813e-15	-1.92865	-0.762281	2.19798e-05	-2.1379	-0.774229
22433896	chr9:22433896:A:G	3.32961e-19	0.606006	-1.17288	5.26999e-14	0.212765	-1.20688	0.000114347	-0.0605297	-1.20248
22433900	chr9:22433900:C:T	6.26412e-20	-2.23748	-2.57401e-10	1.57968e-14	-2.19892	-2.57401e-10	4.60818e-05	-2.17183	-2.57401e-10
22433904	chr9:22433904:C:T	2.43145e-20	-2.12764	-1.0562	1.01642e-14	-1.86408	-0.775776	2.25386e-05	-2.0995	-0.787518
22433941	chr9:22433941:A:G	4.82866e-19	-4.40445e-10	-0.195167	1.17413e-13	-4.40445e-10	-0.193033	0.000333136	-4.40445e-10	-0.193697
22433951	chr9:22433951:G:A	3.3377e-19	-4.40445e-10	-0.564455	7.55388e-14	-4.40445e-10	-0.634083	0.000210367	-4.40445e-10	-0.653395
22433982	chr9:22433982:G:A	1.75672e-19	-4.40445e-10	-1.20628	4.2675e-14	-4.40445e-10	-1.20512	0.000120727	-4.40445e-10	-1.20872
22434076	chr9:22434076:G:A	2.70078e-19	-4.40445e-10	-0.776195	6.53604e-14	-4.40445e-10	-0.778814	0.000188122	-4.40445e-10	-0.765159
22434128	chr9:22434128:C:T	4.08126e-19	-4.40445e-10	-0.36333	8.04921e-14	-4.40445e-10	-0.570571	0.000234386	-4.40445e-10	-0.545279
22434229	chr9:22434229:C:A	4.20098e-19	-0.437794	0.103376	5.58617e-14	-1.35699	0.421143	0.000208992	-1.19344	0.53349
22434317	chr9:22434317:C:A	2.29593e-20	-2.14885	-1.09233	9.10209e-15	-1.91138	-0.838848	2.05759e-05	-2.12914	-0.848986
22434361	chr9:22434361:G:A	5.03439e-19	-4.40445e-10	-0.153443	1.61334e-13	-4.40445e-10	0.124748	0.000650933	-4.40445e-10	0.47616
22434715	chr9:22434715:G:A	1.96754e-19	-4.40445e-10	-1.09295	5.01971e-14	-4.40445e-10	-1.04277	0.000148969	-4.40445e-10	-0.998509
22434724	chr9:22434724:G:A	1.79998e-19	-0.109318	-1.07264	2.77556e-14	-0.48717	-1.14812	6.22366e-05	-0.748231	-1.12307
22434869	chr9:22434869:G:A	5.07757e-19	-0.144904	-2.57401e-10	6.59087e-14	-0.770459	-2.57401e-10	0.000142628	-1.04201	-2.57401e-10
22434920	chr9:22434920:A:G	4.29337e-19	0.503756	-0.816419	6.52035e-14	0.0153134	-0.79653	0.000146949	-0.284024	-0.728139
22435050	chr9:22435050:G:A	8.86232e-20	-1.89051	-2.57401e-10	3.81507e-14	-1.31719	-2.57401e-10	7.89252e-05	-1.63375	-2.57401e-10
22435239	chr9:22435239:G:A	5.09264e-19	-4.40445e-10	-0.141939	1.40267e-13	-4.40445e-10	-0.0151844	0.000443807	-4.40445e-10	0.0931428
22435303	chr9:22435303:G:A	4.81898e-19	-4.40445e-10	-0.197174	1.53858e-13	-4.40445e-10	0.0772976	0.000616902	-4.40445e-10	0.422463
22435335	chr9:22435335:T:C	2.61229e-19	0.0368907	-0.8464	3.91989e-14	-0.461223	-0.82886	9.18942e-05	-0.718031	-0.763579
22435506	chr9:22435506:T:C	1.04281e-19	-0.78543	-0.942391	1.43681e-14	-1.49795	-0.79577	4.96619e-05	-1.34679	-0.750216
22435726	chr9:22435726:C:A	2.33714e-20	-2.01684	-1.20655	7.49783e-15	-1.74715	-1.19697	1.59091e-05	-2.03201	-1.20335
22435988	chr9:22435988:C:G	1.93569e-19	-4.40445e-10	-1.10927	4.56794e-14	-4.40445e-10	-1.13708	0.000129933	-4.40445e-10	-1.13523
22436111	chr9:22436111:C:T	2.0272e-19	-4.40445e-10	-1.06308	5.78111e-14	-4.40445e-10	-0.90155	0.000166528	-4.40445e-10	-0.887086
22436245	chr9:22436245:A:G	1.79797e-19	-4.40445e-10	-1.18307	4.30551e-14	-4.40445e-10	-1.19625	0.000122654	-4.40445e-10	-1.19288
22436299	chr9:22436299:G:C	4.70625e-19	-4.40445e-10	-0.220845	1.17078e-13	-4.40445e-10	-0.195891	0.000335442	-4.40445e-10	-0.186798
22436431	chr9:22436431:A:C	1.5601e-19	-0.25584	-1.06915	2.43496e-14	-0.621001	-1.14521	5.43546e-05	-0.888695	-1.11802
22436525	chr9:22436525:C:G	2.0148e-19	-0.721388	-0.347828	2.37888e-14	-1.67547	-0.114045	9.22784e-05	-1.48666	0.00922378
22436713	chr9:22436713:C:T	1.74839e-19	-4.40445e-10	-1.21104	4.24038e-14	-4.40445e-10	-1.21149	0.000120836	-4.40445e-10	-1.20781
22436951	chr9:22436951:G:A	3.15443e-19	-4.40445e-10	-0.620928	7.57611e-14	-4.40445e-10	-0.631145	0.00021852	-4.40445e-10	-0.615368
22436968	chr9:22436968:G:A	2.00214e-20	-2.22682	-1.15128	5.52938e-15	-2.05252	-1.19613	1.49181e-05	-2.11494	-1.18473
22437172	chr9:22437172:A:G	7.56851e-20	-2.04832	-2.57401e-10	1.77917e-14	-2.08	-2.57401e-10	4.80634e-05	-2.12973	-2.57401e-10
22437349	chr9:22437349:C:T	1.77355e-19	-4.40445e-10	-1.19675	4.28392e-14	-4.40445e-10	-1.20128	0.00012205	-4.40445e-10	-1.19782
22437429	chr9:22437429:C:T	1.77229e-19	-4.40445e-10	-1.19746	4.28097e-14	-4.40445e-10	-1.20197	0.000121949	-4.40445e-10	-1.19865
22437521	chr9:22437521:A:G	3.26578e-19	-4.40445e-10	-0.586237	7.39466e-14	-4.40445e-10	-0.655387	0.000206031	-4.40445e-10	-0.674223
22437549	chr9:22437549:A:C	6.57159e-20	-2.18956	-2.57401e-10	1.67287e-14	-2.14161	-2.57401e-10	4.96871e-05	-2.0965	-2.57401e-10
22437629	chr9:22437629:G:A	2.01054e-20	-2.22672	-1.14719	4.77692e-15	-2.20109	-1.19384	1.34052e-05	-2.22445	-1.18215
22437803	chr9:22437803:A:C	3.26659e-19	-4.40445e-10	-0.585987	7.39693e-14	-4.40445e-10	-0.65508	0.00020609	-4.40445e-10	-0.673932
22437898	chr9:22437898:C:T	2.33262e-19	-4.40445e-10	-0.922741	5.59164e-14	-4.40445e-10	-0.934872	0.000156224	-4.40445e-10	-0.950956
22438063	chr9:22438063:A:G	1.75826e-19	-4.40445e-10	-1.20541	4.25691e-14	-4.40445e-10	-1.2076	0.000121151	-4.40445e-10	-1.20521
22438118	chr9:22438118:A:T	1.87321e-19	-4.40445e-10	-1.14208	4.52326e-14	-4.40445e-10	-1.14691	0.000129232	-4.40445e-10	-1.14064
22438832	chr9:22438832:G:T	3.9176e-19	-4.40445e-10	-0.404256	1.22332e-13	-4.40445e-10	-0.15199	0.000473044	-4.40445e-10	0.15694
22438863	chr9:22438863:A:G	3.52084e-19	-4.40445e-10	-0.511036	7.59986e-14	-4.40445e-10	-0.628014	0.000234934	-4.40445e-10	-0.542941
22438910	chr9:22438910:G:A	2.62691e-19	-4.40445e-10	-0.803928	5.79698e-14	-4.40445e-10	-0.898808	0.000175125	-4.40445e-10	-0.836749
22439048	chr9:22439048:T:C	1.07176e-19	-0.566808	-1.13363	1.52432e-14	-1.04745	-1.18715	3.43204e-05	-1.29642	-1.17009
22439406	chr9:22439406:G:A	2.21888e-19	-0.109001	-0.863733	2.89108e-14	-0.727371	-0.867142	6.58516e-05	-1.02772	-0.787123
22439464	chr9:22439464:AT:A	1.34041e-19	-1.11461	-0.362149	1.88042e-14	-1.8946	-0.130049	6.97918e-05	-1.75069	-0.00603928
22439494	chr9:22439494:G:A	1.76974e-19	-4.40445e-10	-1.1989	4.32384e-14	-4.40445e-10	-1.192	0.000122377	-4.40445e-10	-1.19514
22439560	chr9:22439560:T:C	7.86844e-20	-1.02014	-0.989326	1.07209e-14	-1.71291	-0.873621	3.61093e-05	-1.59859	-0.817106
22439736	chr9:22439736:G:A	3.14916e-19	-4.40445e-10	-0.622601	7.59106e-14	-4.40445e-10	-0.629174	0.000219419	-4.40445e-10	-0.611265
22439782	chr9:22439782:A:G	2.72997e-20	-1.91439	-1.15364	8.08096e-15	-1.66	-1.20921	1.6559e-05	-1.99017	-1.20514
22439812	chr9:22439812:G:A	6.29488e-20	-2.23258	-2.57401e-10	1.63029e-14	-2.16739	-2.57401e-10	4.42811e-05	-2.21169	-2.57401e-10
22439823	chr9:22439823:G:A	7.03445e-20	-2.1215	-2.57401e-10	1.7199e-14	-2.11388	-2.57401e-10	5.13513e-05	-2.06356	-2.57401e-10
22439850	chr9:22439850:A:G	9.402e-20	-0.882239	-0.949159	1.34566e-14	-1.53322	-0.826037	4.41808e-05	-1.44861	-0.765341
22440070	chr9:22440070:G:A	6.5735e-20	-2.18927	-2.57401e-10	1.51913e-14	-2.23801	-2.57401e-10	4.33092e-05	-2.23388	-2.57401e-10
22440155	chr9:22440155:G:T	3.25586e-19	-4.40445e-10	-0.58928	6.70718e-14	-4.40445e-10	-0.752966	0.000211982	-4.40445e-10	-0.645747
22440212	chr9:22440212:A:C	1.76714e-19	-4.40445e-10	-1.20037	4.27666e-14	-4.40445e-10	-1.20297	0.000121804	-4.40445e-10	-1.19984
22440559	chr9:22440559:G:A	3.23005e-19	-4.40445e-10	-0.597239	7.7353e-14	-4.40445e-10	-0.610351	0.000223384	-4.40445e-10	-0.593353
22441009	chr9:22441009:C:G	2.02986e-19	-1.06177	-2.57401e-10	5.36891e-14	-0.97552	-2.57401e-10	0.000116606	-1.24345	-2.57401e-10
22441135	chr9:22441135:C:A	9.67564e-20	-0.857559	-0.94515	1.08906e-14	-1.75117	-0.819667	3.88764e-05	-1.57712	-0.764739
22441318	chr9:22441318:A:G	4.14234e-19	-4.40445e-10	-0.348475	1.03144e-13	-4.40445e-10	-0.322607	0.000296411	-4.40445e-10	-0.310499
22441414	chr9:22441414:C:T	3.57912e-19	-4.40445e-10	-0.494618	7.29416e-14	-4.40445e-10	-0.66907	0.000232309	-4.40445e-10	-0.554181
22441640	chr9:22441640:C:T	4.0909e-19	-4.40445e-10	-0.360971	1.02309e-13	-4.40445e-10	-0.330729	0.000293046	-4.40445e-10	-0.321917
22441741	chr9:22441741:A:T	8.09576e-20	-1.98098	-2.57401e-10	1.69749e-14	-2.12699	-2.57401e-10	4.67793e-05	-2.15681	-2.57401e-10
22442147	chr9:22442147:T:G	1.65026e-19	-0.545624	-0.723179	2.14169e-14	-1.36736	-0.52719	7.50946e-05	-1.2169	-0.466599
22442257	chr9:22442257:A:T	1.60028e-19	-0.649853	-0.649701	1.85093e-14	-1.60002	-0.440433	6.92072e-05	-1.38804	-0.377103
22442364	chr9:22442364:A:G	1.58311e-19	-0.531005	-0.77934	2.01784e-14	-1.35964	-0.594479	7.07511e-05	-1.20681	-0.536268
22442658	chr9:22442658:G:A	2.67235e-19	-0.592768	-0.194009	3.26153e-14	-1.56415	0.0902042	0.000125295	-1.34892	0.177342
22442749	chr9:22442749:A:G	2.93716e-19	-4.40445e-10	-0.692291	7.47089e-14	-4.40445e-10	-0.645131	0.000247313	-4.40445e-10	-0.491591
22442782	chr9:22442782:C:G	3.26352e-20	-2.14584	-0.743677	7.17105e-15	-2.19976	-0.788914	2.03641e-05	-2.2298	-0.758668
22442889	chr9:22442889:T:C	2.25788e-19	-0.600143	-0.355165	3.20241e-14	-1.38852	-0.103721	0.000115921	-1.23016	-0.0191783
22443764	chr9:22443764:A:G	4.33949e-20	-2.0862	-0.518368	1.6914e-14	-1.88814	-0.242452	3.5751e-05	-2.13272	-0.292948
22443876	chr9:22443876:T:C	4.00877e-20	-2.0787	-0.605139	1.61739e-14	-1.83102	-0.344316	3.37039e-05	-2.09287	-0.391764
22444333	chr9:22444333:C:G	1.77272e-19	-4.40445e-10	-1.19722	4.28683e-14	-4.40445e-10	-1.2006	0.000122189	-4.40445e-10	-1.19667
22444549	chr9:22444549:C:T	2.27183e-20	-2.04765	-1.20409	7.60895e-15	-1.79245	-1.13696	1.62498e-05	-2.06061	-1.15355
22444763	chr9:22444763:A:G	1.82358e-19	-4.40445e-10	-1.16893	4.41004e-14	-4.40445e-10	-1.17226	0.000125815	-4.40445e-10	-1.16744
22444799	chr9:22444799:G:A	2.49177e-19	-4.40445e-10	-0.856743	5.90441e-14	-4.40445e-10	-0.880445	0.000163914	-4.40445e-10	-0.902908
22444956	chr9:22444956:A:C	3.61715e-19	-4.40445e-10	-0.484048	8.92499e-14	-4.40445e-10	-0.46729	0.000257334	-4.40445e-10	-0.451873
22445120	chr9:22445120:A:C	1.81388e-19	-4.40445e-10	-1.17427	4.38818e-14	-4.40445e-10	-1.17723	0.000124673	-4.40445e-10	-1.17655
22446291	chr9:22446291:A:G	1.75969e-19	-4.40445e-10	-1.2046	4.26141e-14	-4.40445e-10	-1.20654	0.000121288	-4.40445e-10	-1.20408
22446696	chr9:22446696:G:T	4.10039e-19	0.0798766	-0.438529	6.34762e-14	-0.563077	-0.244988	0.000141515	-0.926773	-0.123067
22446752	chr9:22446752:C:T	4.27324e-18	0.944444	1.04078	1.71222e-13	-1.18649	1.37072	0.000858272	-0.851183	1.60386
22447524	chr9:22447524:C:T	7.57946e-20	-2.04688	-2.57401e-10	1.83064e-14	-2.05148	-2.57401e-10	5.56984e-05	-1.9823	-2.57401e-10
22447656	chr9:22447656:T:A	3.76413e-19	0.130297	-0.574515	4.15226e-14	-0.78587	-0.446623	0.000102161	-1.03632	-0.33938
22447755	chr9:22447755:CTT:C	3.54511e-19	-4.40445e-10	-0.504167	1.0254e-13	-4.40445e-10	-0.328475	0.000390903	-4.40445e-10	-0.0337871
22447908	chr9:22447908:C:T	5.13632e-19	-0.622618	0.489219	5.36726e-14	-1.68467	0.708837	0.000242054	-1.39594	0.882855
22448277	chr9:22448277:G:A	5.16122e-19	-4.40445e-10	-0.128562	1.2948e-13	-4.40445e-10	-0.0952056	0.000407664	-4.40445e-10	0.00819653
22448441	chr9:22448441:A:G	2.594e-19	-4.40445e-10	-0.816533	6.18468e-14	-4.40445e-10	-0.834069	0.00017669	-4.40445e-10	-0.827848
22448621	chr9:22448621:AAAAACTTATAC:A	6.52606e-20	-2.19652	-2.57401e-10	3.50235e-14	-1.40271	-2.57401e-10	5.16998e-05	-2.05679	-2.57401e-10
22448730	chr9:22448730:A:G	2.42792e-19	-4.40445e-10	-0.882702	5.91818e-14	-4.40445e-10	-0.878116	0.000166563	-4.40445e-10	-0.886875
22448846	chr9:22448846:A:G	8.04043e-20	-1.98784	-2.57401e-10	4.11702e-14	-1.24101	-2.57401e-10	6.82936e-05	-1.77843	-2.57401e-10
22448847	chr9:22448847:C:CT	1.17598e-19	-0.405756	-1.20187	2.26769e-14	-0.631575	-1.20581	4.68935e-05	-0.942893	-1.21148
22449251	chr9:22449251:G:A	2.45335e-19	-4.40445e-10	-0.872279	5.81895e-14	-4.40445e-10	-0.895024	0.000166707	-4.40445e-10	-0.886013
22449451	chr9:22449451:A:G	9.29292e-20	-1.84307	-2.57401e-10	2.29109e-14	-1.82712	-2.57401e-10	7.24501e-05	-1.71935	-2.57401e-10
22449587	chr9:22449587:C:T	3.88977e-19	-4.40445e-10	-0.411386	1.19134e-13	-4.40445e-10	-0.178479	0.000459144	-4.40445e-10	0.127115
22449679	chr9:22449679:A:G	1.76933e-19	-4.40445e-10	-1.19913	4.25979e-14	-4.40445e-10	-1.20693	0.00012116	-4.40445e-10	-1.20514
22449821	chr9:22449821:A:G	7.69364e-20	-2.03193	-2.57401e-10	1.84397e-14	-2.04422	-2.57401e-10	4.82502e-05	-2.12585	-2.57401e-10
22449910	chr9:22449910:T:C	1.89516e-19	-0.155316	-0.975116	3.42202e-14	-0.461691	-0.964224	7.62885e-05	-0.701197	-0.966528
22450063	chr9:22450063:A:G	3.54093e-19	-4.40445e-10	-0.505346	8.0187e-14	-4.40445e-10	-0.574368	0.000221928	-4.40445e-10	-0.599895
22450209	chr9:22450209:G:A	3.15712e-19	-4.40445e-10	-0.620076	8.07565e-14	-4.40445e-10	-0.567291	0.000269267	-4.40445e-10	-0.406543
22450419	chr9:22450419:A:C	2.69526e-19	-4.40445e-10	-0.778241	7.52444e-14	-4.40445e-10	-0.637989	0.000241161	-4.40445e-10	-0.516781
22450567	chr9:22450567:T:C	3.41088e-20	-1.63385	-1.2115	9.46522e-15	-1.49976	-1.21135	2.08972e-05	-1.75517	-1.20746
22450725	chr9:22450725:C:T	4.38039e-20	-1.96983	-0.625355	1.78498e-14	-1.67411	-0.402623	3.56139e-05	-1.98423	-0.44528
22450863	chr9:22450863:A:G	2.50183e-19	-4.40445e-10	-0.852712	6.18681e-14	-4.40445e-10	-0.833724	0.000179985	-4.40445e-10	-0.809374
22450989	chr9:22450989:T:C	1.98351e-19	-4.40445e-10	-1.08487	4.99157e-14	-4.40445e-10	-1.04839	0.000139781	-4.40445e-10	-1.06217
22451009	chr9:22451009:C:G	4.97728e-19	-4.40445e-10	-0.164852	1.59397e-13	-4.40445e-10	0.112669	0.00064006	-4.40445e-10	0.459314
22451032	chr9:22451032:G:A	3.41567e-20	-1.64361	-1.20034	1.15541e-14	-1.33587	-1.17581	2.39118e-05	-1.67821	-1.14967
22451707	chr9:22451707:A:G	1.76386e-19	-4.40445e-10	-1.20223	4.32243e-14	-4.40445e-10	-1.19233	0.000124412	-4.40445e-10	-1.17865
22451800	chr9:22451800:A:G	1.75837e-19	-4.40445e-10	-1.20535	4.28439e-14	-4.40445e-10	-1.20117	0.000121433	-4.40445e-10	-1.20288
22453034	chr9:22453034:A:G	5.07784e-19	-4.40445e-10	-0.144849	1.3408e-13	-4.40445e-10	-0.0602941	0.000381735	-4.40445e-10	-0.0575202
22453085	chr9:22453085:A:G	3.06705e-19	-4.40445e-10	-0.64902	5.71577e-14	-4.40445e-10	-0.912917	0.000170419	-4.40445e-10	-0.863986
22453839	chr9:22453839:T:G	2.56461e-19	-4.40445e-10	-0.827928	6.3557e-14	-4.40445e-10	-0.806793	0.000184926	-4.40445e-10	-0.782294
22454029	chr9:22454029:G:A	5.22247e-20	-1.53104	-0.888309	1.19383e-14	-1.62199	-0.856983	3.77648e-05	-1.6206	-0.750271
22454151	chr9:22454151:G:A	6.23867e-18	1.36207	1.00155	3.03796e-12	1.85976	1.20046	0.00434871	0.904607	1.47078
22454796	chr9:22454796:G:A	5.9053e-20	-2.05333	-0.243139	1.76319e-14	-1.8101	-0.278922	3.92075e-05	-2.06595	-0.267428
22454906	chr9:22454906:A:C	1.75892e-19	-0.000152788	-1.20488	3.13696e-14	-0.314346	-1.19854	6.87283e-05	-0.591016	-1.18107
22455130	chr9:22455130:C:T	2.53126e-19	-4.40445e-10	-0.84102	6.15186e-14	-4.40445e-10	-0.83939	0.00017397	-4.40445e-10	-0.843366
22455380	chr9:22455380:T:A	4.40659e-19	-4.40445e-10	-0.286635	9.88934e-14	-4.40445e-10	-0.364688	0.00027627	-4.40445e-10	-0.380869
22455384	chr9:22455384:A:G	1.74763e-19	-4.40445e-10	-1.21148	4.25218e-14	-4.40445e-10	-1.20871	0.00012056	-4.40445e-10	-1.2101
22455527	chr9:22455527:C:G	2.53124e-19	-4.40445e-10	-0.841028	6.2765e-14	-4.40445e-10	-0.819332	0.000182555	-4.40445e-10	-0.795196
22455560	chr9:22455560:C:T	3.46191e-19	-4.40445e-10	-0.527916	1.01755e-13	-4.40445e-10	-0.336166	0.000389408	-4.40445e-10	-0.0376201
22455721	chr9:22455721:A:C	2.91776e-19	-4.40445e-10	-0.698918	6.45989e-14	-4.40445e-10	-0.790533	0.000189514	-4.40445e-10	-0.757783
22455893	chr9:22455893:A:C	5.63381e-20	-1.20592	-1.13762	7.87242e-15	-1.87153	-1.02384	2.8382e-05	-1.6758	-0.980697
22456217	chr9:22456217:C:G	4.17491e-19	-4.40445e-10	-0.340642	9.3928e-14	-4.40445e-10	-0.416201	0.00026264	-4.40445e-10	-0.431465
22456297	chr9:22456297:G:A	2.03504e-19	-0.539984	-0.519233	4.01214e-14	-0.713074	-0.553746	0.000127043	-0.753709	-0.404013
22456629	chr9:22456629:T:C	5.92718e-20	-1.99865	-0.294119	1.82304e-14	-1.72359	-0.332054	3.92076e-05	-2.01192	-0.321453
22457109	chr9:22457109:G:A	5.67254e-20	-2.05052	-0.286164	1.68289e-14	-1.81109	-0.32454	3.7409e-05	-2.06615	-0.314191
22457183	chr9:22457183:G:A	2.63478e-19	-4.40445e-10	-0.800937	5.13556e-14	-4.40445e-10	-1.01996	0.000151961	-4.40445e-10	-0.978622
22457215	chr9:22457215:T:C	1.80283e-19	-4.40445e-10	-1.18038	4.88799e-14	-4.40445e-10	-1.06936	0.000134957	-4.40445e-10	-1.09729
22457903	chr9:22457903:G:A	1.74896e-19	-4.40445e-10	-1.21072	4.24044e-14	-4.40445e-10	-1.21148	0.000120419	-4.40445e-10	-1.21127
22458192	chr9:22458192:C:T	1.76682e-19	-0.189173	-1.01138	3.28388e-14	-0.472416	-0.994702	7.44736e-05	-0.698172	-0.993631
22458278	chr9:22458278:G:A	1.75494e-19	-4.40445e-10	-1.2073	4.24678e-14	-4.40445e-10	-1.20998	0.000120575	-4.40445e-10	-1.20998
22458645	chr9:22458645:C:T	9.51873e-20	-1.77583	-0.043232	1.64795e-14	-2.08054	-0.0760693	6.72491e-05	-2.00817	0.214325
22458701	chr9:22458701:A:G	1.02537e-19	-1.71954	-0.0251366	1.73391e-14	-2.04758	-0.0581838	7.13937e-05	-1.96866	0.234623
22458898	chr9:22458898:C:G	3.31417e-20	-2.02492	-0.849199	1.3357e-14	-1.62702	-0.739666	3.011e-05	-1.96062	-0.636772
22458981	chr9:22458981:G:A	1.48535e-19	-2.0573	0.683213	4.24988e-14	-2.12643	0.917175	0.000161797	-2.04517	1.12927
22459084	chr9:22459084:G:C	1.4306e-19	-2.03447	0.622825	4.5624e-14	-1.604	0.465701	9.33877e-05	-1.98056	0.515074
22459284	chr9:22459284:G:A	3.34581e-19	-4.40445e-10	-0.562028	7.43051e-14	-4.40445e-10	-0.650551	0.00021741	-4.40445e-10	-0.62046
22459775	chr9:22459775:C:A	4.13418e-20	-1.99775	-0.655283	1.73888e-14	-1.60668	-0.496222	3.96391e-05	-1.93901	-0.383418
22459889	chr9:22459889:A:G	3.30325e-19	-4.40445e-10	-0.574828	6.0374e-14	-4.40445e-10	-0.858172	0.000181372	-4.40445e-10	-0.801698
22460096	chr9:22460096:C:A	2.71766e-20	-2.03091	-1.04164	9.65452e-15	-1.69478	-0.996527	2.03996e-05	-1.98218	-1.00455
22460134	chr9:22460134:T:G	5.09695e-19	-2.23408	2.09299	1.68675e-13	-2.23793	2.40717	0.000670979	-2.23383	2.74032
22460755	chr9:22460755:G:A	1.74797e-19	-4.40445e-10	-1.21128	4.24082e-14	-4.40445e-10	-1.21139	0.000120405	-4.40445e-10	-1.21139
22461195	chr9:22461195:A:C	1.74759e-19	-4.40445e-10	-1.2115	4.24259e-14	-4.40445e-10	-1.21097	0.000120456	-4.40445e-10	-1.21096
22461355	chr9:22461355:G:C	4.24179e-19	-4.40445e-10	-0.32475	1.30872e-13	-4.40445e-10	-0.0845063	0.000509056	-4.40445e-10	0.230311
22461402	chr9:22461402:G:A	1.74906e-19	-4.40445e-10	-1.21066	4.24039e-14	-4.40445e-10	-1.21149	0.000120393	-4.40445e-10	-1.21149
22461476	chr9:22461476:G:A	2.22027e-19	-4.40445e-10	-0.972107	5.42805e-14	-4.40445e-10	-0.964565	0.000150705	-4.40445e-10	-0.986924
22461525	chr9:22461525:C:T	3.63682e-19	-2.20428	1.72566	1.17368e-13	-2.22947	2.03605	0.000467226	-2.20162	2.34619
22461526	chr9:22461526:G:A	1.74951e-19	-4.40445e-10	-1.2104	4.24061e-14	-4.40445e-10	-1.21144	0.000120399	-4.40445e-10	-1.21144
22461642	chr9:22461642:C:T	4.38685e-19	-4.40445e-10	-0.291124	1.35582e-13	-4.40445e-10	-0.0491531	0.000529563	-4.40445e-10	0.269805
22461724	chr9:22461724:T:C	2.32793e-19	-4.40445e-10	-0.924754	5.64557e-14	-4.40445e-10	-0.925274	0.000159683	-4.40445e-10	-0.929054
22461865	chr9:22461865:T:G	2.3698e-19	-4.40445e-10	-0.906931	5.84132e-14	-4.40445e-10	-0.891187	0.000169508	-4.40445e-10	-0.869344
22462063	chr9:22462063:G:T	1.76782e-19	-4.40445e-10	-1.19999	4.2607e-14	-4.40445e-10	-1.20671	0.000121037	-4.40445e-10	-1.20615
22462384	chr9:22462384:A:G	5.25279e-20	-1.32383	-1.08973	8.42611e-15	-1.7292	-1.0982	2.44341e-05	-1.70008	-1.10619
22462780	chr9:22462780:A:T	5.95727e-20	-2.21314	-0.0745635	1.84279e-14	-2.19196	0.147097	5.82436e-05	-2.22767	0.290056
22462881	chr9:22462881:G:C	5.51342e-20	-2.19572	-0.169417	1.68952e-14	-2.17498	0.0432731	5.27508e-05	-2.22295	0.186284
22462966	chr9:22462966:G:A	6.06255e-20	-2.19391	-0.0762821	1.88085e-14	-2.16955	0.145129	5.89472e-05	-2.21789	0.292289
22463043	chr9:22463043:A:G	3.4464e-19	-4.40445e-10	-0.532405	1.00126e-13	-4.40445e-10	-0.352302	0.000379142	-4.40445e-10	-0.0643354
22463099	chr9:22463099:T:C	1.82868e-19	-4.40445e-10	-1.16614	4.60041e-14	-4.40445e-10	-1.13	0.00013774	-4.40445e-10	-1.07688
22463202	chr9:22463202:A:G	7.90345e-20	-0.868511	-1.13651	1.26478e-14	-1.27544	-1.14581	3.69507e-05	-1.24165	-1.15102
22463252	chr9:22463252:C:T	2.16007e-19	-4.40445e-10	-0.999593	5.05283e-14	-4.40445e-10	-1.0362	0.000143646	-4.40445e-10	-1.0349
22463560	chr9:22463560:A:T	2.67963e-19	-4.40445e-10	-0.784058	6.33747e-14	-4.40445e-10	-0.809664	0.000195623	-4.40445e-10	-0.726058
22463658	chr9:22463658:T:C	1.74811e-19	-4.40445e-10	-1.2112	4.24648e-14	-4.40445e-10	-1.21005	0.000120437	-4.40445e-10	-1.21112
22463906	chr9:22463906:T:A	1.44983e-19	-1.83584	0.437547	4.22197e-14	-1.93781	0.721972	0.000134084	-2.01534	0.911561
22464096	chr9:22464096:ATATAAATAT:A	2.26454e-19	-4.40445e-10	-0.952364	4.99984e-14	-4.40445e-10	-1.04674	0.000147691	-4.40445e-10	-1.00712
22464160	chr9:22464160:AATAT:A	2.22774e-19	-4.40445e-10	-0.968748	5.4e-14	-4.40445e-10	-0.969746	0.000152817	-4.40445e-10	-0.973009
22464179	chr9:22464179:TATAA:T	1.94059e-19	-4.40445e-10	-1.10674	4.92343e-14	-4.40445e-10	-1.06214	0.00013864	-4.40445e-10	-1.07037
22464383	chr9:22464383:G:A	1.75578e-19	-4.40445e-10	-1.20682	4.24051e-14	-4.40445e-10	-1.21146	0.000120467	-4.40445e-10	-1.21087
22464569	chr9:22464569:G:A	3.31642e-19	-4.40445e-10	-0.570848	8.68523e-14	-4.40445e-10	-0.494521	0.000254453	-4.40445e-10	-0.463131
22464661	chr9:22464661:T:C	2.56243e-20	-1.96683	-1.16454	5.02461e-15	-2.14153	-1.20286	1.5293e-05	-2.08107	-1.19379
22465240	chr9:22465240:C:T	2.21373e-19	-4.40445e-10	-0.975057	5.55586e-14	-4.40445e-10	-0.941291	0.000154193	-4.40445e-10	-0.964041
22465998	chr9:22465998:G:A	6.85265e-20	-2.14768	-2.57401e-10	1.80797e-14	-2.06394	-2.57401e-10	4.81692e-05	-2.12753	-2.57401e-10
22466006	chr9:22466006:C:A	3.75631e-20	-1.9931	-0.755784	1.7666e-14	-1.37558	-0.711509	3.72198e-05	-1.75744	-0.627971
22466172	chr9:22466172:A:G	2.54901e-20	-2.23583	-0.900782	6.42015e-15	-2.22937	-0.869917	1.95503e-05	-2.22725	-0.802007
22466698	chr9:22466698:A:G	1.75443e-19	-4.40445e-10	-1.20759	4.24037e-14	-4.40445e-10	-1.21149	0.000120454	-4.40445e-10	-1.21098
22466792	chr9:22466792:A:G	2.52291e-20	-2.00593	-1.14097	5.25165e-15	-2.14213	-1.15806	1.45844e-05	-2.16997	-1.15233
22467276	chr9:22467276:A:G	2.09083e-20	-2.17267	-1.16209	4.78078e-15	-2.23288	-1.16124	1.35764e-05	-2.23453	-1.15938
22467510	chr9:22467510:A:T	5.18146e-18	3.38544	-1.2075	2.48949e-12	4.06715	-1.20604	0.00227151	2.93442	-1.20847
22467537	chr9:22467537:T:C	5.21353e-19	-4.40445e-10	-0.118478	1.14039e-13	-4.40445e-10	-0.222186	0.000331392	-4.40445e-10	-0.198945
22467697	chr9:22467697:A:G	4.31272e-20	-2.11705	-0.493707	1.00413e-14	-2.20211	-0.449913	3.00745e-05	-2.2181	-0.380472
22468302	chr9:22468302:C:T	3.54193e-20	-2.1687	-0.63895	8.62292e-15	-2.22512	-0.579184	2.6389e-05	-2.2347	-0.494596
22468949	chr9:22468949:T:C	8.7193e-20	-1.90678	-2.57401e-10	1.62974e-14	-2.16772	-2.57401e-10	4.91815e-05	-2.10673	-2.57401e-10
22469464	chr9:22469464:C:T	2.62215e-18	2.53578	-1.03893	6.00834e-13	2.38941	-0.949819	0.00083754	1.65253	-0.924311
22469474	chr9:22469474:G:A	1.75041e-19	-4.40445e-10	-1.20989	4.24201e-14	-4.40445e-10	-1.21111	0.000120391	-4.40445e-10	-1.2115
22469599	chr9:22469599:T:TG	4.0504e-18	2.74552	-0.813854	9.75982e-13	2.70031	-0.775597	0.00125536	1.93542	-0.802491
22469861	chr9:22469861:C:G	2.29045e-20	-2.1462	-1.09737	5.12617e-15	-2.22757	-1.0968	1.45009e-05	-2.23617	-1.09187
22470057	chr9:22470057:T:C	7.50812e-18	3.42743	-0.878592	3.23265e-12	3.96938	-0.847054	0.00286024	2.82794	-0.871524
22471419	chr9:22471419:A:G	2.59977e-19	-2.23427	1.41995	8.59845e-14	-2.21307	1.70851	0.000302375	-2.23648	1.9459
22471833	chr9:22471833:T:C	1.19409e-19	-0.408859	-1.18349	2.80259e-14	-0.450787	-1.17481	7.43595e-05	-0.51026	-1.18308
22472069	chr9:22472069:C:T	5.10188e-18	3.32794	-1.16548	1.02011e-12	3.1495	-1.18056	0.00144914	2.4481	-1.17162
22472147	chr9:22472147:A:T	3.98457e-19	-4.40445e-10	-0.387306	9.13127e-14	-4.40445e-10	-0.44444	0.000266968	-4.40445e-10	-0.415118
22472209	chr9:22472209:A:G	3.925e-20	-1.70834	-0.996616	7.78577e-15	-1.94638	-0.96005	2.08115e-05	-2.00562	-0.96112
22472212	chr9:22472212:C:T	1.76765e-19	-4.40445e-10	-1.20009	4.64822e-14	-4.40445e-10	-1.11966	0.000129091	-4.40445e-10	-1.14173
22472290	chr9:22472290:G:T	2.76352e-20	-1.86392	-1.19189	5.59524e-15	-2.0393	-1.19752	1.51494e-05	-2.09051	-1.19377
22472312	chr9:22472312:G:T	2.65873e-19	-4.40445e-10	-0.791888	6.84827e-14	-4.40445e-10	-0.732149	0.000197505	-4.40445e-10	-0.716483
22472339	chr9:22472339:A:T	2.62233e-20	-1.92776	-1.18049	5.40983e-15	-2.08292	-1.1876	1.47492e-05	-2.12843	-1.18263
22472519	chr9:22472519:C:A	1.74765e-19	-4.40445e-10	-1.21146	4.25288e-14	-4.40445e-10	-1.20855	0.000120532	-4.40445e-10	-1.21034
22472574	chr9:22472574:C:T	2.19118e-19	-4.40445e-10	-0.985295	5.27325e-14	-4.40445e-10	-0.993497	0.000150089	-4.40445e-10	-0.991019
22472797	chr9:22472797:T:C	2.63074e-20	-1.90076	-1.20429	5.41247e-15	-2.06264	-1.20739	1.46613e-05	-2.11175	-1.20528
22472918	chr9:22472918:C:T	1.77158e-19	-4.40445e-10	-1.19786	4.34256e-14	-4.40445e-10	-1.18768	0.000123881	-4.40445e-10	-1.18293
22473051	chr9:22473051:C:T	1.75132e-19	-4.40445e-10	-1.20936	4.24644e-14	-4.40445e-10	-1.21006	0.000120528	-4.40445e-10	-1.21037
22473165	chr9:22473165:G:A	2.02634e-19	-4.40445e-10	-1.06351	4.53286e-14	-4.40445e-10	-1.14479	0.000132358	-4.40445e-10	-1.11674
22473190	chr9:22473190:T:C	5.80749e-18	3.20584	-0.913843	2.64212e-12	3.92404	-1.00343	0.00231159	2.72098	-0.977537
22473217	chr9:22473217:C:T	1.74778e-19	-4.40445e-10	-1.21139	4.25115e-14	-4.40445e-10	-1.20895	0.000120495	-4.40445e-10	-1.21064
22473367	chr9:22473367:G:T	1.75159e-19	-4.40445e-10	-1.20921	4.24099e-14	-4.40445e-10	-1.21135	0.000120399	-4.40445e-10	-1.21144
22473483	chr9:22473483:T:A	1.76837e-19	-4.40445e-10	-1.19967	4.33972e-14	-4.40445e-10	-1.18834	0.000125009	-4.40445e-10	-1.17386
22473933	chr9:22473933:T:C	3.48012e-20	-1.78608	-1.03917	6.99398e-15	-1.99661	-1.01707	1.87446e-05	-2.05161	-1.01973
22474174	chr9:22474174:T:C	2.42212e-19	-4.40445e-10	-0.885093	5.40826e-14	-4.40445e-10	-0.968216	0.000155693	-4.40445e-10	-0.954359
22474191	chr9:22474191:A:G	2.47538e-18	2.63719	-1.19795	9.29341e-13	3.07962	-1.20387	0.000918455	2.0204	-1.19996
22474393	chr9:22474393:T:A	1.90599e-19	-4.40445e-10	-1.12473	4.87726e-14	-4.40445e-10	-1.07156	0.000147137	-4.40445e-10	-1.01088
22474885	chr9:22474885:A:G	3.07494e-18	2.84047	-1.18433	1.45452e-12	3.5164	-1.1927	0.00132755	2.37612	-1.18728
22475095	chr9:22475095:G:T	1.80956e-19	-4.40445e-10	-1.17665	4.5091e-14	-4.40445e-10	-1.15005	0.000126726	-4.40445e-10	-1.16022
22475131	chr9:22475131:G:A	8.60872e-19	-4.40445e-10	0.38304	1.69426e-13	-4.40445e-10	0.173685	0.000506103	-4.40445e-10	0.224493
22475459	chr9:22475459:A:G	6.25731e-20	-2.23857	-2.57401e-10	2.51619e-14	-1.7334	-2.57401e-10	4.52883e-05	-2.1892	-2.57401e-10
22475582	chr9:22475582:T:C	3.06668e-20	-1.81776	-1.13397	6.13237e-15	-2.02915	-1.116	1.64579e-05	-2.08353	-1.11791
22475834	chr9:22475834:A:G	2.13055e-18	2.46454	-1.17531	4.76097e-13	2.39382	-1.18692	0.000714616	1.74918	-1.17969
22475934	chr9:22475934:G:T	1.74765e-19	-4.40445e-10	-1.21146	4.25305e-14	-4.40445e-10	-1.20851	0.000120528	-4.40445e-10	-1.21036
22476160	chr9:22476160:T:C	1.09664e-19	-1.67749	-2.57401e-10	7.14532e-14	-0.689687	-2.57401e-10	0.00010351	-1.36258	-2.57401e-10
22476207	chr9:22476207:C:T	7.94432e-20	-1.99986	-2.57401e-10	3.38579e-14	-1.43656	-2.57401e-10	7.14001e-05	-1.73395	-2.57401e-10
22476546	chr9:22476546:C:CA	4.01823e-19	-4.40445e-10	-0.378895	7.02145e-14	-4.40445e-10	-0.707175	0.00021108	-4.40445e-10	-0.650009
22476547	chr9:22476547:C:A	4.06467e-19	-4.40445e-10	-0.367402	7.08523e-14	-4.40445e-10	-0.698132	0.000213117	-4.40445e-10	-0.640404
22476565	chr9:22476565:C:T	2.10193e-19	-4.40445e-10	-1.02688	5.30773e-14	-4.40445e-10	-0.98698	0.000162684	-4.40445e-10	-0.910437
22476583	chr9:22476583:G:T	3.21228e-19	-4.40445e-10	-0.602754	6.69678e-14	-4.40445e-10	-0.754518	0.00019301	-4.40445e-10	-0.739508
22477135	chr9:22477135:C:T	9.01684e-20	-1.72548	-0.147745	1.25684e-14	-2.11126	-0.316287	4.54583e-05	-1.98256	-0.202887
22477221	chr9:22477221:T:G	2.3007e-19	-2.19057	1.25405	7.79487e-14	-2.13822	1.53554	0.000263052	-2.19884	1.76895
22477243	chr9:22477243:A:G	2.88227e-19	-4.40445e-10	-0.711157	6.10351e-14	-4.40445e-10	-0.847281	0.000176219	-4.40445e-10	-0.83052
22477827	chr9:22477827:A:G	1.84449e-19	-4.40445e-10	-1.15753	4.62411e-14	-4.40445e-10	-1.12486	0.000129678	-4.40445e-10	-1.13719
22478015	chr9:22478015:G:A	2.55458e-19	-4.40445e-10	-0.831848	5.41532e-14	-4.40445e-10	-0.966913	0.000156148	-4.40445e-10	-0.951441
22478063	chr9:22478063:T:C	1.76554e-19	-4.40445e-10	-1.20128	4.28527e-14	-4.40445e-10	-1.20096	0.000121453	-4.40445e-10	-1.20272
22478149	chr9:22478149:T:G	2.88921e-19	-4.40445e-10	-0.708753	7.40779e-14	-4.40445e-10	-0.653612	0.000239626	-4.40445e-10	-0.523169
22478538	chr9:22478538:A:G	3.94988e-19	-4.40445e-10	-0.396049	6.92411e-14	-4.40445e-10	-0.721136	0.000208156	-4.40445e-10	-0.663957
22478589	chr9:22478589:A:T	1.76621e-19	-4.40445e-10	-1.2009	4.35353e-14	-4.40445e-10	-1.18516	0.000122856	-4.40445e-10	-1.19123
22478824	chr9:22478824:A:T	4.59473e-19	-4.40445e-10	-0.244826	1.02349e-13	-4.40445e-10	-0.33034	0.000282626	-4.40445e-10	-0.358122
22479014	chr9:22479014:A:G	1.76651e-19	-4.40445e-10	-1.20073	4.35509e-14	-4.40445e-10	-1.1848	0.000122893	-4.40445e-10	-1.19094
22479103	chr9:22479103:T:C	5.34359e-18	3.14445	-0.935707	1.28246e-12	3.09446	-0.896655	0.00158177	2.2825	-0.918442
22479808	chr9:22479808:C:T	1.77219e-19	-4.40445e-10	-1.19752	4.37358e-14	-4.40445e-10	-1.18056	0.000123483	-4.40445e-10	-1.18614
22479814	chr9:22479814:C:T	1.75777e-19	-4.40445e-10	-1.20569	4.24709e-14	-4.40445e-10	-1.20991	0.000120479	-4.40445e-10	-1.21077
22479963	chr9:22479963:A:G	3.00664e-19	-4.40445e-10	-0.668913	6.32728e-14	-4.40445e-10	-0.811274	0.000182309	-4.40445e-10	-0.796546
22480171	chr9:22480171:T:C	1.82017e-19	-4.40445e-10	-1.17081	4.54705e-14	-4.40445e-10	-1.14167	0.000127661	-4.40445e-10	-1.15287
22480186	chr9:22480186:C:A	1.74941e-19	-4.40445e-10	-1.21046	4.24438e-14	-4.40445e-10	-1.21055	0.000120401	-4.40445e-10	-1.21142
22480486	chr9:22480486:G:A	1.89835e-19	-4.40445e-10	-1.12875	4.82466e-14	-4.40445e-10	-1.0824	0.000134799	-4.40445e-10	-1.09846
22480633	chr9:22480633:C:T	1.75982e-19	-4.40445e-10	-1.20453	4.26498e-14	-4.40445e-10	-1.20571	0.000121008	-4.40445e-10	-1.20639
22480637	chr9:22480637:G:T	1.78226e-19	-4.40445e-10	-1.19185	4.41567e-14	-4.40445e-10	-1.17099	0.000124388	-4.40445e-10	-1.17884
22480851	chr9:22480851:C:T	4.57391e-19	-4.40445e-10	-0.249367	1.40366e-13	-4.40445e-10	-0.0144778	0.000559636	-4.40445e-10	0.325039
22481068	chr9:22481068:C:T	1.84718e-19	-4.40445e-10	-1.15608	4.63518e-14	-4.40445e-10	-1.12247	0.000129947	-4.40445e-10	-1.13512
22481287	chr9:22481287:C:T	6.18967e-20	-2.15024	-0.0992016	2.5366e-14	-1.90396	0.178637	7.11351e-05	-2.06707	0.329399
22481680	chr9:22481680:T:C	1.4749e-18	0.921441	-2.57401e-10	3.18908e-13	0.806172	-2.57401e-10	0.00100496	0.910452	-2.57401e-10
22481754	chr9:22481754:T:A	2.47529e-20	-2.17693	-0.989035	5.98231e-15	-2.17358	-0.996344	1.57724e-05	-2.23785	-1.00613
22482482	chr9:22482482:C:G	2.72307e-19	-4.40445e-10	-0.767975	7.02484e-14	-4.40445e-10	-0.706693	0.000202586	-4.40445e-10	-0.691083
22482542	chr9:22482542:T:C	4.1363e-19	-4.40445e-10	-0.349935	9.40752e-14	-4.40445e-10	-0.414635	0.000275056	-4.40445e-10	-0.385273
22482706	chr9:22482706:T:C	2.56019e-20	-2.1698	-0.962437	6.30425e-15	-2.14873	-0.968776	1.62507e-05	-2.23316	-0.980952
22482707	chr9:22482707:G:A	2.63791e-20	-2.11567	-0.98666	5.76102e-15	-2.21462	-0.992996	1.5883e-05	-2.23275	-1.00425
22482827	chr9:22482827:A:G	2.59917e-19	-4.40445e-10	-0.814544	5.59591e-14	-4.40445e-10	-0.934109	0.000161552	-4.40445e-10	-0.917419
22482891	chr9:22482891:T:C	2.86362e-19	-4.40445e-10	-0.71765	6.6618e-14	-4.40445e-10	-0.759755	0.000192389	-4.40445e-10	-0.74273
22482956	chr9:22482956:T:G	1.79135e-19	-4.40445e-10	-1.18677	4.45645e-14	-4.40445e-10	-1.16179	0.000125319	-4.40445e-10	-1.17139
22483349	chr9:22483349:TA:T	2.52319e-20	-2.16965	-0.977141	6.02982e-15	-2.17871	-0.9833	1.59428e-05	-2.23837	-0.994868
22483522	chr9:22483522:G:A	6.47791e-20	-2.20392	-2.57401e-10	1.54902e-14	-2.21852	-2.57401e-10	4.31526e-05	-2.2375	-2.57401e-10
22484570	chr9:22484570:G:A	7.78507e-20	-2.02011	-2.57401e-10	3.10137e-14	-1.5243	-2.57401e-10	6.66134e-05	-1.80334	-2.57401e-10
22484703	chr9:22484703:G:A	1.29716e-19	-2.22587	0.71631	4.29864e-14	-2.19388	0.996032	0.000144075	-2.22939	1.19747
22484936	chr9:22484936:A:G	2.75637e-20	-1.84769	-1.21072	5.43851e-15	-2.05667	-1.20856	1.47766e-05	-2.10092	-1.20828
22485226	chr9:22485226:A:G	3.88918e-18	2.88116	-0.990109	1.73597e-12	3.56849	-1.0679	0.00158528	2.40998	-1.04371
22485418	chr9:22485418:A:G	1.78843e-19	-4.40445e-10	-1.1884	4.39464e-14	-4.40445e-10	-1.17576	0.000125462	-4.40445e-10	-1.17025
22485739	chr9:22485739:T:C	1.75401e-19	-4.40445e-10	-1.20783	4.30324e-14	-4.40445e-10	-1.19678	0.000121601	-4.40445e-10	-1.2015
22485809	chr9:22485809:G:A	1.80836e-19	-4.40445e-10	-1.17731	4.45567e-14	-4.40445e-10	-1.16197	0.00012731	-4.40445e-10	-1.15562
22485880	chr9:22485880:C:G	1.78883e-19	-4.40445e-10	-1.18817	4.39579e-14	-4.40445e-10	-1.1755	0.000125497	-4.40445e-10	-1.16996
22485959	chr9:22485959:A:C	2.24192e-18	2.4238	-1.08362	9.9218e-13	3.0819	-1.14073	0.000953883	1.98224	-1.12394
22486116	chr9:22486116:A:G	1.94614e-19	-4.40445e-10	-1.10389	5.06843e-14	-4.40445e-10	-1.03311	0.000142886	-4.40445e-10	-1.0402
22486326	chr9:22486326:G:A	6.65193e-20	-2.17741	-2.57401e-10	1.52296e-14	-2.23549	-2.57401e-10	4.32774e-05	-2.23462	-2.57401e-10
22486566	chr9:22486566:T:C	3.34565e-20	-1.76425	-1.10041	5.91593e-15	-2.09041	-1.09068	1.85027e-05	-2.00173	-1.0826
22486749	chr9:22486749:G:T	1.87852e-19	-4.40445e-10	-1.13925	4.72675e-14	-4.40445e-10	-1.10291	0.000132451	-4.40445e-10	-1.11603
22487550	chr9:22487550:C:T	1.87156e-19	-4.40445e-10	-1.14297	4.70741e-14	-4.40445e-10	-1.10701	0.000131914	-4.40445e-10	-1.1201
22487594	chr9:22487594:T:C	8.24598e-20	-1.9626	-2.57401e-10	2.22566e-14	-1.85609	-2.57401e-10	5.95003e-05	-1.91627	-2.57401e-10
22487716	chr9:22487716:T:A	1.75521e-19	-4.40445e-10	-1.20715	4.31067e-14	-4.40445e-10	-1.19505	0.000121796	-4.40445e-10	-1.1999
22487769	chr9:22487769:C:T	1.27395e-19	-0.381869	-1.14574	6.74989e-14	0.383231	-1.12985	0.000114652	-0.11485	-1.14549
22487837	chr9:22487837:C:G	1.73437e-19	-0.0826574	-1.13643	9.73865e-14	0.739077	-1.11912	0.000160408	0.21136	-1.13589
22488473	chr9:22488473:A:G	3.63802e-19	-4.40445e-10	-0.478295	7.53184e-14	-4.40445e-10	-0.637005	0.000215893	-4.40445e-10	-0.627462
22488929	chr9:22488929:C:T	1.94394e-19	-4.40445e-10	-1.10502	4.51611e-14	-4.40445e-10	-1.14849	0.000126447	-4.40445e-10	-1.16242
22489243	chr9:22489243:T:C	2.88417e-19	-4.40445e-10	-0.710498	6.34675e-14	-4.40445e-10	-0.808202	0.000182399	-4.40445e-10	-0.79605
22489497	chr9:22489497:T:C	1.9637e-19	-4.40445e-10	-1.09491	5.17711e-14	-4.40445e-10	-1.0119	0.000143978	-4.40445e-10	-1.03259
22490230	chr9:22490230:G:A	7.18008e-20	-2.10101	-2.57401e-10	6.54405e-14	-0.777589	-2.57401e-10	7.35487e-05	-1.7043	-2.57401e-10
22490448	chr9:22490448:G:T	2.37695e-18	-4.40445e-10	1.39867	4.04709e-13	-4.40445e-10	1.04444	0.00120873	-4.40445e-10	1.09507
22490687	chr9:22490687:A:T	2.89639e-20	-2.04724	-0.961618	6.09569e-15	-2.17522	-0.975929	1.9376e-05	-2.06365	-0.974567
22490744	chr9:22490744:T:C	2.2853e-19	-1.52222	0.578975	3.87961e-14	-1.85575	0.555345	0.000171418	-1.75888	0.900738
22490888	chr9:22490888:T:C	2.62244e-19	-0.775002	-0.030628	2.29997e-14	-1.72307	-0.100184	9.43407e-05	-1.57283	0.117491
22491192	chr9:22491192:C:A	1.84425e-19	-4.40445e-10	-1.15766	4.343e-14	-4.40445e-10	-1.18758	0.000122184	-4.40445e-10	-1.19672
22491565	chr9:22491565:C:T	2.69876e-20	-1.92633	-1.15319	1.44369e-14	-1.105	-1.18394	2.49992e-05	-1.59938	-1.18403
22491579	chr9:22491579:T:C	1.78441e-19	-4.40445e-10	-1.19065	4.30108e-14	-4.40445e-10	-1.19728	0.000121881	-4.40445e-10	-1.1992
22491609	chr9:22491609:G:T	2.8412e-19	-4.40445e-10	-0.725507	6.91802e-14	-4.40445e-10	-0.722015	0.000198811	-4.40445e-10	-0.70989
22491720	chr9:22491720:T:A	1.90584e-19	-4.40445e-10	-1.12481	4.81976e-14	-4.40445e-10	-1.08342	0.000134752	-4.40445e-10	-1.09881
22492029	chr9:22492029:A:G	1.20528e-18	-4.40445e-10	0.719562	2.21076e-13	-4.40445e-10	0.439778	0.000656884	-4.40445e-10	0.48526
22492123	chr9:22492123:A:T	2.13228e-19	-4.40445e-10	-1.01254	5.82928e-14	-4.40445e-10	-0.893251	0.000161644	-4.40445e-10	-0.916849
22492451	chr9:22492451:C:G	2.65579e-19	-4.40445e-10	-0.792994	6.32534e-14	-4.40445e-10	-0.811581	0.000183533	-4.40445e-10	-0.789852
22492649	chr9:22492649:C:T	2.15395e-19	-4.40445e-10	-1.00243	5.14218e-14	-4.40445e-10	-1.01867	0.000154949	-4.40445e-10	-0.959153
22492889	chr9:22492889:C:T	1.91476e-19	-4.40445e-10	-1.12014	4.91429e-14	-4.40445e-10	-1.064	0.000148581	-4.40445e-10	-1.00111
22493119	chr9:22493119:G:A	6.94039e-20	-2.13496	-2.57401e-10	1.90121e-14	-2.01365	-2.57401e-10	4.34189e-05	-2.23135	-2.57401e-10
22493235	chr9:22493235:A:G	3.88133e-18	2.93223	-1.0432	1.7695e-12	3.62846	-1.10873	0.00158034	2.45154	-1.08839
22493285	chr9:22493285:T:C	1.55502e-19	-0.24328	-1.08497	8.34643e-14	0.476218	-1.01053	0.000143473	-0.00169667	-1.0344
22493301	chr9:22493301:T:A	1.0648e-19	-1.67069	-0.0362566	2.0566e-14	-1.89234	-0.0427553	8.39946e-05	-1.81171	0.240217
22493587	chr9:22493587:T:C	2.9406e-20	-1.78329	-1.21042	5.70207e-15	-2.00747	-1.21043	1.53176e-05	-2.06226	-1.21098
22493724	chr9:22493724:C:G	1.25738e-19	-0.407049	-1.13366	6.42824e-14	0.328381	-1.12382	0.000112471	-0.147947	-1.13161
22493922	chr9:22493922:A:C	9.96399e-20	-1.9846	0.211254	6.50993e-14	-1.30049	0.517675	0.000146249	-1.70595	0.689009
22494316	chr9:22494316:C:T	1.86424e-19	-4.40445e-10	-1.14688	4.46342e-14	-4.40445e-10	-1.16023	0.000127785	-4.40445e-10	-1.15189
22494362	chr9:22494362:G:C	3.24152e-20	-1.94819	-0.948088	6.60119e-15	-2.10369	-0.967789	1.79297e-05	-2.14499	-0.970806
22494454	chr9:22494454:G:A	2.20166e-19	-4.40445e-10	-0.980524	5.51205e-14	-4.40445e-10	-0.949208	0.00017234	-4.40445e-10	-0.852778
22494535	chr9:22494535:CAT:C	1.81844e-19	-4.40445e-10	-1.17176	4.58732e-14	-4.40445e-10	-1.13285	0.000136575	-4.40445e-10	-1.08538
22494538	chr9:22494538:A:T	3.01849e-20	-1.75828	-1.20929	5.82415e-15	-1.99318	-1.20354	1.56673e-05	-2.04507	-1.20561
22494539	chr9:22494539:G:T	1.89254e-19	-4.40445e-10	-1.13182	4.77743e-14	-4.40445e-10	-1.09224	0.000133604	-4.40445e-10	-1.10737
22494611	chr9:22494611:C:T	6.76442e-20	-2.16064	-2.57401e-10	1.52283e-14	-2.23557	-2.57401e-10	4.31226e-05	-2.2382	-2.57401e-10
22494955	chr9:22494955:T:G	1.79605e-19	-4.40445e-10	-1.18415	4.84586e-14	-4.40445e-10	-1.07802	0.00013396	-4.40445e-10	-1.10471
22495006	chr9:22495006:G:A	2.88814e-20	-1.80368	-1.20803	5.67484e-15	-2.02184	-1.20085	1.54145e-05	-2.06433	-1.20261
22495035	chr9:22495035:G:A	3.36277e-20	-1.97767	-0.881888	6.93971e-15	-2.12051	-0.900959	1.89538e-05	-2.15527	-0.904974
22495201	chr9:22495201:C:T	5.57178e-20	-1.75773	-0.596872	9.66649e-15	-1.98433	-0.705738	3.23693e-05	-1.9016	-0.623433
22496181	chr9:22496181:A:G	1.8739e-19	-4.40445e-10	-1.14171	4.77813e-14	-4.40445e-10	-1.0921	0.000143547	-4.40445e-10	-1.03558
22496203	chr9:22496203:G:A	1.12666e-19	-1.77789	0.127404	2.19445e-14	-1.98504	0.114832	9.18206e-05	-1.90145	0.419042
22497182	chr9:22497182:A:G	2.4288e-19	-4.40445e-10	-0.88234	6.08754e-14	-4.40445e-10	-0.849901	0.000195474	-4.40445e-10	-0.72682
22497290	chr9:22497290:C:G	3.26936e-19	-4.40445e-10	-0.585141	7.17037e-14	-4.40445e-10	-0.686188	0.000209169	-4.40445e-10	-0.659107
22497557	chr9:22497557:T:C	3.65017e-19	-4.40445e-10	-0.474963	7.96799e-14	-4.40445e-10	-0.580713	0.000234008	-4.40445e-10	-0.546894
22497916	chr9:22497916:G:A	1.77467e-19	-4.40445e-10	-1.19612	4.38448e-14	-4.40445e-10	-1.17807	0.000124016	-4.40445e-10	-1.18184
22498440	chr9:22498440:G:A	1.75723e-18	-4.40445e-10	1.09659	4.14059e-13	-4.40445e-10	1.06728	0.00123454	-4.40445e-10	1.1162
22499389	chr9:22499389:A:C	1.97163e-19	-4.40445e-10	-1.09087	5.00487e-14	-4.40445e-10	-1.04573	0.000140692	-4.40445e-10	-1.05568
22499569	chr9:22499569:T:C	3.01496e-19	-4.40445e-10	-0.666149	6.65969e-14	-4.40445e-10	-0.760072	0.000192874	-4.40445e-10	-0.740211
22500349	chr9:22500349:T:G	3.85405e-19	-4.40445e-10	-0.420612	8.00432e-14	-4.40445e-10	-0.576164	0.000233105	-4.40445e-10	-0.550758
22500714	chr9:22500714:C:A	2.20985e-19	-4.40445e-10	-0.976812	5.15915e-14	-4.40445e-10	-1.01537	0.000153846	-4.40445e-10	-0.966294
22501750	chr9:22501750:G:A	2.34695e-19	-4.40445e-10	-0.916621	6.09835e-14	-4.40445e-10	-0.848126	0.000183007	-4.40445e-10	-0.792724
22502466	chr9:22502466:A:AT	2.03661e-19	-4.40445e-10	-1.05845	5.19527e-14	-4.40445e-10	-1.0084	0.000154953	-4.40445e-10	-0.959123
22502671	chr9:22502671:A:ACT	1.82057e-19	-4.40445e-10	-1.17058	4.38512e-14	-4.40445e-10	-1.17793	0.000124516	-4.40445e-10	-1.17781
22502674	chr9:22502674:A:AT	1.79992e-19	-4.40445e-10	-1.18199	4.33997e-14	-4.40445e-10	-1.18828	0.000123233	-4.40445e-10	-1.18817
22502677	chr9:22502677:C:T	1.80667e-19	-4.40445e-10	-1.17825	4.35445e-14	-4.40445e-10	-1.18495	0.000123651	-4.40445e-10	-1.18478
22502679	chr9:22502679:G:GAAA	1.79843e-19	-4.40445e-10	-1.18282	4.33709e-14	-4.40445e-10	-1.18894	0.000123154	-4.40445e-10	-1.18881
22502681	chr9:22502681:G:A	1.76921e-19	-4.40445e-10	-1.1992	4.27557e-14	-4.40445e-10	-1.20323	0.000121406	-4.40445e-10	-1.20311
22502957	chr9:22502957:T:C	2.97174e-19	-4.40445e-10	-0.680586	7.75509e-14	-4.40445e-10	-0.607795	0.000220455	-4.40445e-10	-0.606554
22504262	chr9:22504262:T:TGTTTTG	2.62671e-19	-4.40445e-10	-0.804002	6.85825e-14	-4.40445e-10	-0.730693	0.000210984	-4.40445e-10	-0.650466
22504358	chr9:22504358:G:A	1.81657e-19	-4.40445e-10	-1.17278	4.44641e-14	-4.40445e-10	-1.16405	0.000126836	-4.40445e-10	-1.15935
22504466	chr9:22504466:T:C	1.82676e-19	-2.23826	1.07107	5.89655e-14	-2.22215	1.34038	0.000204307	-2.23859	1.55597
22504606	chr9:22504606:T:G	2.28091e-18	2.52149	-1.16406	1.07813e-12	3.21398	-1.18972	0.00102702	2.10968	-1.17751
22504656	chr9:22504656:C:T	2.35573e-19	-4.40445e-10	-0.912887	6.161e-14	-4.40445e-10	-0.837906	0.00018478	-4.40445e-10	-0.783083
22504784	chr9:22504784:A:G	1.97967e-19	-4.40445e-10	-1.08681	5.00753e-14	-4.40445e-10	-1.0452	0.000148125	-4.40445e-10	-1.00419
22504927	chr9:22504927:G:A	1.7388e-19	-1.70263	0.486087	3.12218e-14	-1.98421	0.466601	0.000134778	-1.90066	0.802046
22505105	chr9:22505105:G:A	2.70553e-20	-2.18333	-0.893687	7.49607e-15	-2.00991	-0.934442	1.75934e-05	-2.21895	-0.915771
22505194	chr9:22505194:T:C	2.95713e-20	-1.85157	-1.13653	5.97764e-15	-2.04777	-1.12293	1.62251e-05	-2.09628	-1.11941
22505195	chr9:22505195:G:A	1.98998e-19	-4.40445e-10	-1.08161	4.62468e-14	-4.40445e-10	-1.12474	0.000135804	-4.40445e-10	-1.09104
22505261	chr9:22505261:C:T	2.52597e-19	-4.40445e-10	-0.84311	6.65816e-14	-4.40445e-10	-0.760301	0.00020074	-4.40445e-10	-0.700239
22505544	chr9:22505544:T:C	3.64967e-19	-4.40445e-10	-0.4751	7.97184e-14	-4.40445e-10	-0.580229	0.000222601	-4.40445e-10	-0.596867
22506014	chr9:22506014:T:G	1.74803e-19	-4.40445e-10	-1.21125	4.25755e-14	-4.40445e-10	-1.20745	0.000120783	-4.40445e-10	-1.20825
22506161	chr9:22506161:G:A	5.22293e-19	-4.40445e-10	-0.116677	1.1801e-13	-4.40445e-10	-0.187963	0.000346773	-4.40445e-10	-0.153578
22506214	chr9:22506214:A:C	2.97516e-19	-4.40445e-10	-0.679436	6.83054e-14	-4.40445e-10	-0.734742	0.000199706	-4.40445e-10	-0.7054
22506330	chr9:22506330:A:T	2.3655e-19	-4.40445e-10	-0.908746	6.21051e-14	-4.40445e-10	-0.829902	0.000186196	-4.40445e-10	-0.775449
22506365	chr9:22506365:T:C	3.07704e-19	-4.40445e-10	-0.645769	8.02174e-14	-4.40445e-10	-0.573989	0.000231847	-4.40445e-10	-0.556171
22506667	chr9:22506667:C:G	1.79083e-19	-4.40445e-10	-1.18706	4.31776e-14	-4.40445e-10	-1.19341	0.000122221	-4.40445e-10	-1.19641
22506687	chr9:22506687:C:T	1.75029e-19	-4.40445e-10	-1.20995	4.26908e-14	-4.40445e-10	-1.20475	0.000120806	-4.40445e-10	-1.20806
22506723	chr9:22506723:T:C	6.0393e-20	-1.64856	-0.625475	9.45266e-15	-1.96028	-0.752158	3.13711e-05	-1.87527	-0.68109
22506726	chr9:22506726:C:T	3.2208e-19	-4.40445e-10	-0.600105	6.99646e-14	-4.40445e-10	-0.71074	0.000203005	-4.40445e-10	-0.689018
22507126	chr9:22507126:G:A	2.02293e-19	-2.074	1.00881	6.51778e-14	-2.06725	1.28563	0.000224552	-2.09846	1.51032
22507131	chr9:22507131:T:C	5.95155e-20	-1.9986	-0.290072	4.10224e-14	-1.30527	0.0606572	8.89293e-05	-1.697	0.182594
22507145	chr9:22507145:A:G	3.68323e-19	-4.40445e-10	-0.465945	8.71916e-14	-4.40445e-10	-0.490622	0.000255034	-4.40445e-10	-0.460851
22507153	chr9:22507153:C:T	3.1759e-19	-4.40445e-10	-0.614145	8.29335e-14	-4.40445e-10	-0.540691	0.000239686	-4.40445e-10	-0.522919
22507245	chr9:22507245:C:G	2.26108e-19	-4.40445e-10	-0.953893	5.01873e-14	-4.40445e-10	-1.04297	0.000143247	-4.40445e-10	-1.03767
22507380	chr9:22507380:G:A	4.54531e-18	3.2148	-1.16786	2.24812e-12	3.95054	-1.19142	0.00197639	2.7665	-1.17973
22507403	chr9:22507403:A:T	1.21496e-19	-1.57502	-2.57401e-10	1.9677e-14	-1.97928	-2.57401e-10	5.77123e-05	-1.94678	-2.57401e-10
22507830	chr9:22507830:G:A	3.56004e-20	-1.81682	-0.98573	7.35836e-15	-2.01937	-0.943521	1.97594e-05	-2.07153	-0.947086
22508101	chr9:22508101:T:C	8.35116e-20	-1.77881	-0.171107	2.08161e-14	-2.00604	0.0830396	7.35792e-05	-1.92998	0.226092
22508383	chr9:22508383:C:T	3.21593e-20	-1.7417	-1.1625	1.88458e-14	-0.832152	-1.19029	3.14041e-05	-1.36489	-1.19042
22508477	chr9:22508477:C:T	2.04253e-19	-4.40445e-10	-1.05554	5.25236e-14	-4.40445e-10	-0.997467	0.000155111	-4.40445e-10	-0.958106
22508702	chr9:22508702:T:C	2.81114e-19	-4.40445e-10	-0.736147	6.0751e-14	-4.40445e-10	-0.851947	0.000172318	-4.40445e-10	-0.852906
22508719	chr9:22508719:C:T	1.82307e-19	-4.40445e-10	-1.16921	4.44185e-14	-4.40445e-10	-1.16507	0.000125334	-4.40445e-10	-1.17126
22508808	chr9:22508808:C:T	3.08154e-20	-1.77539	-1.1715	1.76674e-14	-0.889769	-1.19724	2.9795e-05	-1.41109	-1.19681
22508920	chr9:22508920:C:T	3.15203e-19	-4.40445e-10	-0.62169	8.18875e-14	-4.40445e-10	-0.553383	0.000255836	-4.40445e-10	-0.457709
22509013	chr9:22509013:G:A	1.26773e-19	-1.78683	0.254323	2.71447e-14	-2.02237	0.364824	0.00010176	-1.94601	0.566382
22509070	chr9:22509070:G:T	8.90515e-20	-1.79663	-0.0890634	2.2712e-14	-2.0203	0.18446	8.02937e-05	-1.94434	0.32778
22509535	chr9:22509535:C:G	6.30581e-20	-2.23085	-2.57401e-10	1.52657e-14	-2.23312	-2.57401e-10	4.35083e-05	-2.2293	-2.57401e-10
22509887	chr9:22509887:G:A	3.33122e-19	-4.40445e-10	-0.566396	7.32156e-14	-4.40445e-10	-0.665322	0.000230224	-4.40445e-10	-0.563194
22509912	chr9:22509912:C:A	2.93673e-20	-1.86089	-1.13414	5.95325e-15	-2.05346	-1.12133	1.61741e-05	-2.10143	-1.1174
22510013	chr9:22510013:T:C	1.49557e-18	-4.40445e-10	0.935359	2.71915e-13	-4.40445e-10	0.646759	0.000807506	-4.40445e-10	0.691703
22510112	chr9:22510112:G:A	3.25257e-19	-4.40445e-10	-0.59029	7.04552e-14	-4.40445e-10	-0.703752	0.000204814	-4.40445e-10	-0.680143
22510188	chr9:22510188:G:A	3.57937e-19	-4.40445e-10	-0.49455	7.8985e-14	-4.40445e-10	-0.589471	0.000246766	-4.40445e-10	-0.493807
22510505	chr9:22510505:G:A	3.81713e-19	-0.430237	-2.57401e-10	6.65643e-14	-0.760562	-2.57401e-10	0.000187719	-0.767301	-2.57401e-10
22510534	chr9:22510534:A:G	1.54119e-18	-4.40445e-10	0.965406	2.92642e-13	-4.40445e-10	0.72022	0.000859369	-4.40445e-10	0.75395
22510605	chr9:22510605:T:G	2.24574e-19	-4.40445e-10	-0.960701	4.65883e-14	-4.40445e-10	-1.11738	0.000135433	-4.40445e-10	-1.09377
22510710	chr9:22510710:T:G	2.52454e-19	-4.40445e-10	-0.843676	6.6734e-14	-4.40445e-10	-0.758016	0.000200869	-4.40445e-10	-0.699597
22512015	chr9:22512015:A:G	6.45888e-20	-2.20686	-2.57401e-10	1.58205e-14	-2.19743	-2.57401e-10	4.43805e-05	-2.20945	-2.57401e-10
22512263	chr9:22512263:C:T	3.28636e-20	-1.84247	-1.04007	1.75703e-14	-0.992139	-1.10038	3.03449e-05	-1.48781	-1.10181
22512389	chr9:22512389:ATTCT:A	3.77435e-19	-4.40445e-10	-0.441506	7.9838e-14	-4.40445e-10	-0.57873	0.000232261	-4.40445e-10	-0.554386
22512852	chr9:22512852:G:T	2.21763e-19	-4.40445e-10	-0.973297	5.75611e-14	-4.40445e-10	-0.905882	0.000171779	-4.40445e-10	-0.856041
22512940	chr9:22512940:G:T	2.68593e-19	-4.40445e-10	-0.781709	8.26971e-14	-4.40445e-10	-0.543545	0.000234921	-4.40445e-10	-0.542997
22512942	chr9:22512942:T:C	2.39319e-19	-4.40445e-10	-0.897108	4.83839e-14	-4.40445e-10	-1.07956	0.00014119	-4.40445e-10	-1.05214
22513078	chr9:22513078:T:G	2.19871e-19	-4.40445e-10	-0.981863	5.71595e-14	-4.40445e-10	-0.912884	0.000170187	-4.40445e-10	-0.865347
22513121	chr9:22513121:T:A	1.07998e-19	-1.75377	0.0609749	2.74008e-14	-1.99303	0.344871	9.83566e-05	-1.91123	0.497583
22513245	chr9:22513245:T:A	2.60477e-19	-4.40445e-10	-0.81239	5.99432e-14	-4.40445e-10	-0.865333	0.000173957	-4.40445e-10	-0.843437
22513286	chr9:22513286:A:G	4.45129e-20	-1.66109	-0.918035	9.5768e-15	-1.94102	-0.758362	3.30807e-05	-1.85144	-0.651858
22513320	chr9:22513320:G:A	1.07985e-19	-1.77408	0.0811632	2.75824e-14	-2.00715	0.365601	9.89188e-05	-1.92781	0.51986
22513556	chr9:22513556:GA:G	1.17479e-19	-1.7479	0.139254	3.00624e-14	-1.98687	0.431413	0.000108381	-1.90528	0.588689
22513683	chr9:22513683:A:G	2.53048e-19	-1.4877	0.646368	6.81856e-14	-1.80149	1.06499	0.000278415	-1.67563	1.30249
22513842	chr9:22513842:T:C	1.28125e-19	-1.67979	0.157894	3.21949e-14	-1.93881	0.45189	0.000117048	-1.85057	0.610898
22513911	chr9:22513911:C:CA	1.36742e-19	-1.61057	0.153763	3.34275e-14	-1.89864	0.449288	0.000122241	-1.80402	0.607769
22513989	chr9:22513989:C:G	6.51654e-18	3.58737	-1.18017	2.78713e-12	4.17482	-1.20078	0.00266741	3.07756	-1.19094
22514092	chr9:22514092:C:T	1.78815e-19	-4.40445e-10	-1.18855	4.27732e-14	-4.40445e-10	-1.20282	0.000122127	-4.40445e-10	-1.19719
22514266	chr9:22514266:G:A	3.90138e-19	-4.40445e-10	-0.408404	8.22598e-14	-4.40445e-10	-0.548848	0.000239441	-4.40445e-10	-0.523942
22514425	chr9:22514425:T:C	2.1999e-19	-4.40445e-10	-0.981323	4.5902e-14	-4.40445e-10	-1.13222	0.00013308	-4.40445e-10	-1.11129
22514460	chr9:22514460:G:A	1.18949e-19	-1.69164	0.0954221	2.99093e-14	-1.94611	0.385546	0.000108084	-1.85964	0.540305
22514878	chr9:22514878:A:G	1.17308e-19	-1.73334	0.123232	2.99261e-14	-1.97673	0.41673	0.000107771	-1.89478	0.572533
22514963	chr9:22514963:A:G	2.20777e-18	2.52217	-1.19734	1.09946e-12	3.25287	-1.20903	0.0010282	2.13727	-1.20396
22515367	chr9:22515367:A:G	2.44724e-18	2.61513	-1.18732	1.22375e-12	3.35512	-1.20418	0.00113073	2.2248	-1.19643
22515503	chr9:22515503:A:G	2.34312e-18	2.54802	-1.16369	1.15937e-12	3.28619	-1.18928	0.00108317	2.16239	-1.17699
22515596	chr9:22515596:A:C	3.54371e-19	-4.40445e-10	-0.504562	7.79468e-14	-4.40445e-10	-0.602703	0.000245495	-4.40445e-10	-0.498973
22515689	chr9:22515689:A:G	1.76389e-19	-4.40445e-10	-1.20221	4.24595e-14	-4.40445e-10	-1.21018	0.000120587	-4.40445e-10	-1.20988
22515738	chr9:22515738:C:T	4.48573e-19	-4.40445e-10	-0.268835	1.00259e-13	-4.40445e-10	-0.350971	0.000276899	-4.40445e-10	-0.378595
22515958	chr9:22515958:T:C	3.17518e-20	-1.74379	-1.17317	6.23229e-15	-1.96475	-1.16423	1.66497e-05	-2.02874	-1.16112
22516422	chr9:22516422:C:T	2.44135e-20	-1.98916	-1.19061	1.19963e-14	-1.2649	-1.20923	2.22158e-05	-1.69319	-1.20826
22516964	chr9:22516964:A:G	3.21907e-20	-1.72744	-1.17579	6.30169e-15	-1.9509	-1.16701	1.67854e-05	-2.01796	-1.16378
22517148	chr9:22517148:A:G	1.10881e-19	-1.73989	0.0734452	2.81528e-14	-1.98234	0.361263	0.000101181	-1.90023	0.514897
22517258	chr9:22517258:A:G	4.17887e-19	-4.40445e-10	-0.339695	9.37018e-14	-4.40445e-10	-0.418612	0.000259027	-4.40445e-10	-0.445316
22517383	chr9:22517383:T:C	4.18391e-19	-4.40445e-10	-0.33849	9.38137e-14	-4.40445e-10	-0.417419	0.000259328	-4.40445e-10	-0.444155
22517462	chr9:22517462:A:T	2.47892e-19	-4.40445e-10	-0.861912	6.26437e-14	-4.40445e-10	-0.821267	0.000187317	-4.40445e-10	-0.769444
22517470	chr9:22517470:G:T	1.83044e-19	-4.40445e-10	-1.16518	4.33775e-14	-4.40445e-10	-1.18879	0.00012432	-4.40445e-10	-1.17939
22517762	chr9:22517762:C:G	6.6467e-20	-1.62908	-0.549115	1.02713e-14	-1.94936	-0.680013	3.38853e-05	-1.85985	-0.619416
22518183	chr9:22518183:G:A	1.02793e-19	-1.67356	-0.0686269	2.50827e-14	-1.93512	0.198566	9.01672e-05	-1.84603	0.345448
22518196	chr9:22518196:T:G	2.31161e-18	2.56462	-1.19383	1.1554e-12	3.3007	-1.20723	0.00107794	2.18171	-1.20116
22518311	chr9:22518311:C:G	3.17834e-20	-1.75643	-1.15953	6.2397e-15	-1.97966	-1.14814	1.68188e-05	-2.03539	-1.14435
22518322	chr9:22518322:G:A	1.78263e-19	-4.40445e-10	-1.19164	4.41608e-14	-4.40445e-10	-1.17089	0.000125095	-4.40445e-10	-1.17317
22519403	chr9:22519403:A:G	1.89424e-19	-4.40445e-10	-1.13092	4.72958e-14	-4.40445e-10	-1.10231	0.000132324	-4.40445e-10	-1.11699
22519475	chr9:22519475:T:C	8.38801e-20	-0.742288	-1.20323	3.98021e-14	-0.0872416	-1.18757	7.58015e-05	-0.475238	-1.19889
22519776	chr9:22519776:T:C	2.16559e-19	-4.40445e-10	-0.997045	4.77268e-14	-4.40445e-10	-1.09324	0.000140502	-4.40445e-10	-1.05703
22520711	chr9:22520711:C:T	7.52473e-18	3.76158	-1.21053	3.19117e-12	4.31989	-1.21048	0.00301841	3.22173	-1.21149
22520898	chr9:22520898:G:T	7.02805e-20	-2.12241	-2.57401e-10	1.96389e-14	-1.98122	-2.57401e-10	5.37186e-05	-2.01849	-2.57401e-10
22520978	chr9:22520978:T:G	1.95854e-19	-4.40445e-10	-1.09754	4.95995e-14	-4.40445e-10	-1.05475	0.000138523	-4.40445e-10	-1.07121
22521012	chr9:22521012:T:C	1.90317e-19	-4.40445e-10	-1.12621	5.38928e-14	-4.40445e-10	-0.971732	0.000147844	-4.40445e-10	-1.00609
22521095	chr9:22521095:A:G	1.65569e-17	3.37423	-0.0345794	8.70529e-12	4.0686	0.0443613	0.00874583	2.84605	0.228038
22521171	chr9:22521171:A:G	3.63353e-19	-4.40445e-10	-0.479532	1.11685e-13	-4.40445e-10	-0.243048	0.00030355	-4.40445e-10	-0.2867
22521521	chr9:22521521:G:T	8.80742e-18	3.49789	-0.78945	2.69373e-12	3.8669	-0.926946	0.00291627	2.78006	-0.804249
22521831	chr9:22521831:G:A	3.86764e-19	-4.40445e-10	-0.41709	8.67503e-14	-4.40445e-10	-0.495696	0.00024087	-4.40445e-10	-0.517991
22522719	chr9:22522719:A:C	1.77338e-19	-4.40445e-10	-1.19685	4.38939e-14	-4.40445e-10	-1.17695	0.000124164	-4.40445e-10	-1.18065
22522739	chr9:22522739:A:G	2.70553e-20	-1.88198	-1.19505	5.49061e-15	-2.05677	-1.19892	1.47632e-05	-2.10898	-1.20113
22522811	chr9:22522811:G:A	2.57874e-18	2.68693	-1.20677	9.85625e-13	3.10904	-1.1745	0.000998912	2.09275	-1.18833
22523534	chr9:22523534:G:A	1.1744e-19	-0.559984	-1.04899	5.81672e-14	-0.00135241	-0.894055	0.000105866	-0.41511	-0.924967
22523645	chr9:22523645:A:C	1.84056e-19	-4.40445e-10	-1.15966	4.62038e-14	-4.40445e-10	-1.12567	0.000129901	-4.40445e-10	-1.13548
22523806	chr9:22523806:T:G	1.71827e-18	2.2838	-1.20963	7.22737e-13	2.82465	-1.20034	0.000753009	1.82813	-1.2063
22524082	chr9:22524082:A:AT	3.34321e-19	-4.40445e-10	-0.562804	7.33457e-14	-4.40445e-10	-0.663545	0.0002113	-4.40445e-10	-0.648969
22524170	chr9:22524170:G:A	6.2874e-19	-4.40445e-10	0.0688126	1.53251e-13	-4.40445e-10	0.073348	0.000447279	-4.40445e-10	0.100934
22524186	chr9:22524186:G:A	3.44327e-19	-4.40445e-10	-0.533313	7.99276e-14	-4.40445e-10	-0.577608	0.000231446	-4.40445e-10	-0.557899
22524418	chr9:22524418:G:C	3.19811e-20	-1.78968	-1.12008	6.95496e-15	-1.97988	-1.0394	1.87718e-05	-2.04091	-1.02899
22524796	chr9:22524796:A:G	3.1618e-19	-4.40445e-10	-0.618595	8.71096e-14	-4.40445e-10	-0.491562	0.000259923	-4.40445e-10	-0.441863
22524926	chr9:22524926:T:C	2.80906e-20	-1.84243	-1.19704	5.63247e-15	-2.03828	-1.1919	1.52167e-05	-2.09153	-1.18833
22525280	chr9:22525280:T:C	2.72804e-20	-1.86984	-1.19889	5.5117e-15	-2.0579	-1.19396	1.49212e-05	-2.1077	-1.19177
22525377	chr9:22525377:C:G	6.73986e-20	-2.16428	-2.57401e-10	1.52205e-14	-2.23608	-2.57401e-10	4.31598e-05	-2.23734	-2.57401e-10
22525506	chr9:22525506:A:G	2.52898e-20	-1.93656	-1.20795	1.34093e-14	-1.1759	-1.18688	2.37171e-05	-1.64755	-1.18851
22525700	chr9:22525700:G:A	1.16635e-19	-2.04748	0.431626	3.62754e-14	-2.0456	0.678014	0.000118739	-2.07633	0.851012
22526471	chr9:22526471:C:T	2.52506e-18	-4.40445e-10	1.45911	9.35996e-13	-4.40445e-10	1.88288	0.00253587	-4.40445e-10	1.83605
22526709	chr9:22526709:A:G	1.06804e-18	1.79542	-1.19674	5.02788e-13	2.36835	-1.10692	0.000512651	1.36213	-1.12478
22526739	chr9:22526739:G:A	2.09959e-19	-4.40445e-10	-1.028	5.40266e-14	-4.40445e-10	-0.969253	0.000149864	-4.40445e-10	-0.992519
22526804	chr9:22526804:T:C	2.66368e-20	-1.88113	-1.21148	5.40813e-15	-2.05987	-1.21096	1.46008e-05	-2.1109	-1.21027
22526959	chr9:22526959:A:G	1.75024e-19	-4.40445e-10	-1.20998	4.24344e-14	-4.40445e-10	-1.21077	0.000120441	-4.40445e-10	-1.21109
22526996	chr9:22526996:T:C	9.6038e-19	1.69808	-1.20566	4.40269e-13	2.26267	-1.13401	0.00045626	1.27052	-1.14971
22527118	chr9:22527118:C:G	9.84142e-20	-2.1986	0.412882	3.09521e-14	-2.19301	0.66672	0.00010227	-2.208	0.833376
22527628	chr9:22527628:T:G	9.65808e-19	1.63361	-1.13555	4.5817e-13	2.19587	-1.02736	0.000476794	1.21183	-1.04699
22528076	chr9:22528076:CT:C	7.07017e-20	-2.11644	-2.57401e-10	1.5183e-14	-2.23855	-2.57401e-10	4.31166e-05	-2.23834	-2.57401e-10
22528083	chr9:22528083:CCTTCCTT:C	3.75158e-19	-4.40445e-10	-0.447557	1.1079e-13	-4.40445e-10	-0.251095	0.000327489	-4.40445e-10	-0.210793
22529096	chr9:22529096:A:C	1.22407e-19	-1.56756	-2.57401e-10	3.14725e-14	-1.50961	-2.57401e-10	9.76544e-05	-1.42081	-2.57401e-10
22529138	chr9:22529138:A:G	5.46551e-20	-2.23673	-0.137135	1.33763e-14	-2.2229	-0.142346	4.50837e-05	-2.21744	0.0237132
22530548	chr9:22530548:A:G	2.56319e-19	-4.40445e-10	-0.828484	6.02419e-14	-4.40445e-10	-0.860361	0.000171381	-4.40445e-10	-0.858359
22530854	chr9:22530854:C:T	3.17073e-19	-4.40445e-10	-0.615773	6.87379e-14	-4.40445e-10	-0.728429	0.000200056	-4.40445e-10	-0.703652
22531027	chr9:22531027:A:G	2.20508e-18	2.50496	-1.18134	1.39765e-12	3.48327	-1.19945	0.0013093	2.36573	-1.19073
22531191	chr9:22531191:G:A	7.13974e-20	-1.44846	-0.658187	1.45435e-14	-1.73227	-0.549317	5.44319e-05	-1.61155	-0.393744
22531576	chr9:22531576:T:G	2.9566e-19	-4.40445e-10	-0.685695	7.05164e-14	-4.40445e-10	-0.702884	0.000203395	-4.40445e-10	-0.687096
22531774	chr9:22531774:C:G	1.27111e-19	-2.06006	0.530212	3.02893e-14	-1.9796	0.431665	0.000110372	-1.96678	0.668391
22531949	chr9:22531949:A:C	1.98952e-18	2.33534	-1.1146	1.28515e-12	3.3312	-1.1313	0.00121288	2.23056	-1.13205
22532074	chr9:22532074:T:G	3.52828e-19	-4.40445e-10	-0.508925	7.57645e-14	-4.40445e-10	-0.6311	0.000221073	-4.40445e-10	-0.603756
22532146	chr9:22532146:C:T	2.96723e-20	-1.85953	-1.12517	6.00286e-15	-2.0768	-1.0897	1.63647e-05	-2.10565	-1.10147
22532250	chr9:22532250:T:C	4.24545e-20	-1.80555	-0.820923	8.35453e-15	-2.06472	-0.771208	2.38432e-05	-2.0678	-0.76295
22532388	chr9:22532388:T:C	1.7646e-19	-4.40445e-10	-1.20181	4.24296e-14	-4.40445e-10	-1.21088	0.000120683	-4.40445e-10	-1.20908
22532760	chr9:22532760:G:A	3.73983e-19	-4.40445e-10	-0.450694	7.99176e-14	-4.40445e-10	-0.577734	0.000233395	-4.40445e-10	-0.549515
22532876	chr9:22532876:C:T	2.59369e-19	-4.40445e-10	-0.816654	6.68648e-14	-4.40445e-10	-0.756057	0.000196786	-4.40445e-10	-0.720132
22533141	chr9:22533141:A:G	3.18179e-19	-4.40445e-10	-0.612292	7.57372e-14	-4.40445e-10	-0.63146	0.000218991	-4.40445e-10	-0.613218
22533291	chr9:22533291:A:G	6.70275e-19	-4.40445e-10	0.132782	1.49003e-13	-4.40445e-10	0.0452379	0.000443475	-4.40445e-10	0.0923935
22533620	chr9:22533620:G:C	5.92912e-20	-2.23632	-0.0561236	1.51447e-14	-2.22812	-0.0129581	5.05425e-05	-2.22451	0.145073
22533623	chr9:22533623:T:C	1.80859e-19	-4.40445e-10	-1.17719	4.47124e-14	-4.40445e-10	-1.15848	0.000125497	-4.40445e-10	-1.16997
22533880	chr9:22533880:G:A	2.719e-19	-4.40445e-10	-0.769473	7.02932e-14	-4.40445e-10	-0.706055	0.000207169	-4.40445e-10	-0.668714
22534107	chr9:22534107:A:G	3.3351e-19	-4.40445e-10	-0.565234	7.97074e-14	-4.40445e-10	-0.580367	0.000230479	-4.40445e-10	-0.562087
22534117	chr9:22534117:G:C	1.44284e-19	-1.40312	-2.57401e-10	4.21246e-14	-1.2181	-2.57401e-10	0.000160233	-0.925617	-2.57401e-10
22534128	chr9:22534128:A:C	1.74787e-19	-4.40445e-10	-1.21134	4.24383e-14	-4.40445e-10	-1.21068	0.000120416	-4.40445e-10	-1.21129
22534185	chr9:22534185:G:A	2.92715e-19	-1.02321	0.32751	4.55687e-14	-1.45557	0.31606	0.000205085	-1.3024	0.623573
22534334	chr9:22534334:A:G	3.24715e-19	-4.40445e-10	-0.591957	7.561e-14	-4.40445e-10	-0.633141	0.00021807	-4.40445e-10	-0.61743
22534342	chr9:22534342:T:A	3.36034e-19	-4.40445e-10	-0.557694	7.81154e-14	-4.40445e-10	-0.600543	0.000225437	-4.40445e-10	-0.584206
22534382	chr9:22534382:A:G	2.8312e-19	-1.05544	0.326404	4.42131e-14	-1.48279	0.313079	0.000198375	-1.3325	0.620413
22534520	chr9:22534520:G:C	7.4436e-20	-2.06497	-2.57401e-10	1.59548e-14	-2.18897	-2.57401e-10	4.41581e-05	-2.21447	-2.57401e-10
22534642	chr9:22534642:A:T	3.27194e-19	-4.40445e-10	-0.584353	7.62398e-14	-4.40445e-10	-0.624846	0.000219807	-4.40445e-10	-0.609498
22534702	chr9:22534702:G:T	1.75733e-19	-4.40445e-10	-1.20594	4.24481e-14	-4.40445e-10	-1.21045	0.000120657	-4.40445e-10	-1.2093
22534705	chr9:22534705:C:G	2.2578e-19	-4.40445e-10	-0.955343	5.67431e-14	-4.40445e-10	-0.920195	0.000178513	-4.40445e-10	-0.817586
22535247	chr9:22535247:T:C	6.42928e-20	-2.21146	-2.57401e-10	1.55521e-14	-2.21453	-2.57401e-10	4.3846e-05	-2.22156	-2.57401e-10
22535295	chr9:22535295:C:G	3.59536e-19	-4.40445e-10	-0.490091	8.3408e-14	-4.40445e-10	-0.534986	0.000240703	-4.40445e-10	-0.518682
22535422	chr9:22535422:A:G	1.90187e-19	-4.40445e-10	-1.1269	4.67511e-14	-4.40445e-10	-1.11389	0.000133144	-4.40445e-10	-1.11082
22535512	chr9:22535512:T:C	4.11276e-20	-2.22817	-0.430057	9.3e-15	-2.23609	-0.492622	3.03651e-05	-2.21619	-0.372766
22535933	chr9:22535933:A:G	2.48943e-19	-4.40445e-10	-0.857683	5.96471e-14	-4.40445e-10	-0.870285	0.000169288	-4.40445e-10	-0.870644
22536153	chr9:22536153:G:A	1.19027e-19	-1.59555	-2.57401e-10	3.33856e-14	-1.4506	-2.57401e-10	0.000124495	-1.17798	-2.57401e-10
22536220	chr9:22536220:C:G	3.37503e-20	-1.95738	-0.898531	8.96076e-15	-1.92449	-0.841385	2.50092e-05	-1.96322	-0.819785
22536263	chr9:22536263:A:G	1.97931e-19	-4.40445e-10	-1.08699	4.69145e-14	-4.40445e-10	-1.1104	0.000134611	-4.40445e-10	-1.09986
22536571	chr9:22536571:G:C	2.65714e-19	-4.40445e-10	-0.792484	6.83168e-14	-4.40445e-10	-0.734574	0.000202298	-4.40445e-10	-0.692506
22536837	chr9:22536837:A:G	5.7073e-18	3.44206	-1.16746	2.77806e-12	4.15881	-1.18803	0.00284761	3.12784	-1.17585
22536895	chr9:22536895:A:G	3.92794e-19	-4.40445e-10	-0.401621	8.35424e-14	-4.40445e-10	-0.533375	0.00024376	-4.40445e-10	-0.506064
22537092	chr9:22537092:C:T	7.17058e-20	-2.10233	-2.57401e-10	2.56856e-14	-1.7128	-2.57401e-10	7.04151e-05	-1.74784	-2.57401e-10
22537143	chr9:22537143:T:A	2.16017e-19	-4.40445e-10	-0.999548	5.41299e-14	-4.40445e-10	-0.967344	0.000152606	-4.40445e-10	-0.97439
22537219	chr9:22537219:G:C	5.1242e-19	-4.40445e-10	-0.13576	1.05916e-13	-4.40445e-10	-0.296084	0.000310852	-4.40445e-10	-0.262929
22537256	chr9:22537256:A:G	2.23386e-20	-2.10605	-1.16254	5.1742e-15	-2.17733	-1.13772	1.41528e-05	-2.20872	-1.14361
22537361	chr9:22537361:C:G	2.81978e-19	-4.40445e-10	-0.733075	6.67913e-14	-4.40445e-10	-0.757157	0.000193509	-4.40445e-10	-0.736921
22537564	chr9:22537564:T:C	4.78863e-18	3.30795	-1.20886	2.5953e-12	4.10123	-1.1985	0.0024244	2.99575	-1.20466
22537639	chr9:22537639:C:T	7.25577e-20	-2.09052	-2.57401e-10	1.57401e-14	-2.20252	-2.57401e-10	4.36766e-05	-2.22544	-2.57401e-10
22538334	chr9:22538334:G:C	1.24777e-19	-2.21539	0.66702	3.08918e-14	-2.20454	0.676306	0.000107544	-2.19372	0.869371
22538428	chr9:22538428:G:A	2.07887e-19	-4.40445e-10	-1.03791	5.01096e-14	-4.40445e-10	-1.04452	0.000142551	-4.40445e-10	-1.04255
22538745	chr9:22538745:T:A	2.77902e-19	-4.40445e-10	-0.747637	7.18183e-14	-4.40445e-10	-0.684591	0.000217563	-4.40445e-10	-0.619758
22538957	chr9:22538957:A:G	2.53288e-19	-4.40445e-10	-0.840379	5.39571e-14	-4.40445e-10	-0.970541	0.000160856	-4.40445e-10	-0.92174
22539016	chr9:22539016:C:T	3.72283e-19	-4.40445e-10	-0.45525	8.63641e-14	-4.40445e-10	-0.500158	0.000250256	-4.40445e-10	-0.479764
22539020	chr9:22539020:C:A	6.1161e-20	-2.21353	-0.0478654	1.57987e-14	-2.19953	0.000723866	5.29702e-05	-2.18878	0.156264
22539220	chr9:22539220:CTG:C	2.03334e-20	-2.15498	-1.20767	4.91604e-15	-2.16273	-1.2035	1.32926e-05	-2.20987	-1.20517
22539311	chr9:22539311:G:A	2.43368e-19	-4.40445e-10	-0.880331	5.23926e-14	-4.40445e-10	-0.999964	0.000151086	-4.40445e-10	-0.9844
22539430	chr9:22539430:G:A	2.95701e-19	-4.40445e-10	-0.685555	5.84302e-14	-4.40445e-10	-0.890897	0.000173004	-4.40445e-10	-0.848932
22539850	chr9:22539850:G:C	2.17076e-19	-4.40445e-10	-0.994656	4.52224e-14	-4.40445e-10	-1.14714	0.00013016	-4.40445e-10	-1.13348
22540041	chr9:22540041:C:T	3.78765e-19	-4.40445e-10	-0.437991	8.78848e-14	-4.40445e-10	-0.482703	0.000254732	-4.40445e-10	-0.462034
22540084	chr9:22540084:T:C	1.51016e-18	2.15124	-1.20617	9.27155e-13	3.06552	-1.19213	0.000934164	2.03717	-1.19976
22540193	chr9:22540193:T:C	1.74789e-19	-4.40445e-10	-1.21132	4.25409e-14	-4.40445e-10	-1.20826	0.000120599	-4.40445e-10	-1.20977
22540581	chr9:22540581:T:C	2.42097e-19	-1.24686	0.361298	3.3991e-14	-1.75395	0.321319	0.000147395	-1.57365	0.564516
22540691	chr9:22540691:G:T	7.07568e-20	-2.11566	-2.57401e-10	2.69341e-14	-1.66534	-2.57401e-10	5.97885e-05	-1.91143	-2.57401e-10
22540746	chr9:22540746:C:T	1.11145e-19	-0.890864	-0.773202	3.94037e-14	-0.363448	-0.921422	8.1107e-05	-0.714845	-0.891633
22540938	chr9:22540938:T:C	2.12942e-18	2.49584	-1.20715	1.34244e-12	3.43776	-1.19425	0.00130591	2.37373	-1.20132
22541094	chr9:22541094:G:A	2.34499e-20	-2.06547	-1.15456	9.78733e-15	-1.48813	-1.18951	1.9455e-05	-1.84581	-1.18833
22541138	chr9:22541138:T:C	2.99756e-19	-2.20642	1.53449	9.41319e-14	-2.20839	1.79436	0.000347175	-2.1962	2.04379
22541327	chr9:22541327:G:A	3.67264e-19	-4.40445e-10	-0.468825	7.90641e-14	-4.40445e-10	-0.58847	0.000229994	-4.40445e-10	-0.564193
22541384	chr9:22541384:A:G	3.01739e-20	-2.06094	-0.906992	7.54359e-15	-1.99878	-0.939248	1.95381e-05	-2.10719	-0.92269
22541411	chr9:22541411:T:G	3.04776e-19	-4.40445e-10	-0.655327	7.97729e-14	-4.40445e-10	-0.579546	0.000256107	-4.40445e-10	-0.456652
22541920	chr9:22541920:G:A	1.83523e-19	-4.40445e-10	-1.16257	4.46075e-14	-4.40445e-10	-1.16083	0.000127037	-4.40445e-10	-1.15777
22542176	chr9:22542176:G:A	1.36428e-19	-1.45911	-2.57401e-10	1.90179e-13	0.289237	-2.57401e-10	0.000752682	0.621395	-2.57401e-10
22542286	chr9:22542286:A:G	2.3396e-19	0.185583	-1.10534	2.61025e-14	-0.624129	-1.07257	6.81194e-05	-0.692748	-1.08824
22543280	chr9:22543280:G:A	6.16145e-19	-2.16608	2.21466	2.13395e-13	-2.17648	2.5809	0.000798793	-2.15893	2.83978
22543394	chr9:22543394:C:T	1.94114e-19	-4.40445e-10	-1.10646	4.579e-14	-4.40445e-10	-1.13466	0.000128861	-4.40445e-10	-1.14351
22543627	chr9:22543627:G:A	3.4085e-19	-0.147427	-0.396037	4.07731e-14	-0.781821	-0.468886	0.000117267	-0.816842	-0.420956
22543732	chr9:22543732:G:A	1.87671e-19	-4.40445e-10	-1.14021	4.81264e-14	-4.40445e-10	-1.0849	0.000134174	-4.40445e-10	-1.10311
22543801	chr9:22543801:A:G	1.82739e-19	-4.40445e-10	-1.16685	4.28205e-14	-4.40445e-10	-1.20171	0.000122294	-4.40445e-10	-1.19582
22543845	chr9:22543845:G:GT	1.76777e-19	-4.40445e-10	-1.20002	4.24153e-14	-4.40445e-10	-1.21122	0.000120503	-4.40445e-10	-1.21057
22543847	chr9:22543847:T:G	4.17973e-19	-0.339489	-2.57401e-10	1.34095e-13	-0.0601839	-2.57401e-10	0.000312364	-0.258078	-2.57401e-10
22543851	chr9:22543851:A:T	4.85521e-19	-4.40445e-10	-0.189682	1.01585e-13	-4.40445e-10	-0.337833	0.000297079	-4.40445e-10	-0.308251
22543852	chr9:22543852:T:A	3.00279e-19	-4.40445e-10	-0.670192	8.71204e-14	-4.40445e-10	-0.491439	0.000320035	-4.40445e-10	-0.233816
22543977	chr9:22543977:G:A	1.863e-19	-4.40445e-10	-1.14755	4.60412e-14	-4.40445e-10	-1.12919	0.000129212	-4.40445e-10	-1.14079
22544005	chr9:22544005:C:T	2.38775e-20	-2.10312	-1.09884	5.40939e-15	-2.22725	-1.04334	1.53084e-05	-2.22136	-1.05248
22544054	chr9:22544054:A:G	2.62209e-19	-4.40445e-10	-0.805765	7.30076e-14	-4.40445e-10	-0.668166	0.00026168	-4.40445e-10	-0.435123
22544137	chr9:22544137:C:T	6.53354e-20	-2.19537	-2.57401e-10	1.67374e-14	-2.14108	-2.57401e-10	4.31912e-05	-2.23661	-2.57401e-10
22544460	chr9:22544460:G:A	8.35513e-20	-1.99376	0.0443194	1.57639e-14	-2.2349	0.0338917	4.96968e-05	-2.23062	0.134316
22544608	chr9:22544608:A:G	7.47842e-20	-2.00016	-0.0601432	1.42143e-14	-2.23589	-0.0685901	4.46231e-05	-2.23216	0.0281677
22544615	chr9:22544615:G:A	2.65718e-19	-4.40445e-10	-0.792471	5.6284e-14	-4.40445e-10	-0.92832	0.000162554	-4.40445e-10	-0.911237
22544740	chr9:22544740:A:G	1.85092e-19	-4.40445e-10	-1.15405	4.72173e-14	-4.40445e-10	-1.10397	0.000131932	-4.40445e-10	-1.11996
22544805	chr9:22544805:T:C	2.2984e-19	-4.40445e-10	-0.93752	5.00537e-14	-4.40445e-10	-1.04563	0.000145693	-4.40445e-10	-1.02075
22544844	chr9:22544844:T:C	2.07501e-19	-4.40445e-10	-1.03977	5.0433e-14	-4.40445e-10	-1.03808	0.000144352	-4.40445e-10	-1.02999
22544938	chr9:22544938:G:C	1.76841e-19	-4.40445e-10	-1.19966	4.40887e-14	-4.40445e-10	-1.17253	0.000124004	-4.40445e-10	-1.18193
22545281	chr9:22545281:C:T	7.32036e-20	-2.00855	-0.0731129	1.41108e-14	-2.23659	-0.0752063	4.40187e-05	-2.23318	0.0155454
22545432	chr9:22545432:C:T	2.57188e-19	-4.40445e-10	-0.825099	5.97702e-14	-4.40445e-10	-0.868223	0.000167246	-4.40445e-10	-0.88278
22545713	chr9:22545713:T:C	5.21564e-19	-4.40445e-10	-0.118073	1.08457e-13	-4.40445e-10	-0.272373	0.000318155	-4.40445e-10	-0.239708
22545723	chr9:22545723:T:A	2.11343e-19	-4.40445e-10	-1.02142	5.1362e-14	-4.40445e-10	-1.01983	0.000147098	-4.40445e-10	-1.01115
22546032	chr9:22546032:T:A	1.99356e-19	-4.40445e-10	-1.07981	4.50422e-14	-4.40445e-10	-1.15113	0.000131189	-4.40445e-10	-1.12561
22546356	chr9:22546356:AC:A	1.45973e-18	2.07515	-1.16405	3.84791e-14	-0.148494	-1.16012	0.000113094	-0.118206	-1.15583
22546661	chr9:22546661:C:T	2.70956e-19	-4.40445e-10	-0.772949	7.2465e-14	-4.40445e-10	-0.675626	0.000221677	-4.40445e-10	-0.601028
22546870	chr9:22546870:A:G	2.25202e-19	-4.40445e-10	-0.957909	6.09667e-14	-4.40445e-10	-0.848402	0.000210284	-4.40445e-10	-0.653788
22547229	chr9:22547229:G:GA	1.80568e-19	-4.40445e-10	-1.1788	4.55445e-14	-4.40445e-10	-1.14004	0.000127712	-4.40445e-10	-1.15247
22547509	chr9:22547509:C:T	1.11722e-18	1.77352	-1.12982	3.30255e-14	-0.336424	-1.12503	9.55174e-05	-0.32347	-1.11947
22547695	chr9:22547695:A:C	2.21325e-19	-4.40445e-10	-0.975274	5.99353e-14	-4.40445e-10	-0.865464	0.000203636	-4.40445e-10	-0.685914
22547861	chr9:22547861:G:C	3.8905e-19	-2.18547	1.77427	1.30329e-13	-2.19231	2.10364	0.000482999	-2.17944	2.3572
22547919	chr9:22547919:T:A	9.80628e-19	1.63992	-1.12664	7.94884e-13	2.78368	-1.06422	0.000801422	1.74695	-1.06281
22547927	chr9:22547927:A:G	1.74874e-19	-4.40445e-10	-1.21084	4.41322e-14	-4.40445e-10	-1.17154	0.000124204	-4.40445e-10	-1.18032
22548036	chr9:22548036:C:T	2.08325e-19	-4.40445e-10	-1.0358	5.06547e-14	-4.40445e-10	-1.0337	0.000145047	-4.40445e-10	-1.02519
22549386	chr9:22549386:A:G	7.76668e-20	-1.1273	-0.895178	1.08994e-14	-1.58069	-0.989325	3.64296e-05	-1.46546	-0.941411
22549506	chr9:22549506:T:C	6.4046e-20	-2.2153	-2.57401e-10	1.92097e-14	-2.00331	-2.57401e-10	4.79493e-05	-2.1321	-2.57401e-10
22549703	chr9:22549703:T:C	3.01284e-20	-1.76544	-1.204	7.73122e-15	-1.71122	-1.20225	1.78937e-05	-1.90985	-1.20795
22549821	chr9:22549821:G:A	1.83006e-19	-1.16539	-2.57401e-10	8.15419e-14	-0.557612	-2.57401e-10	0.0001631	-0.907882	-2.57401e-10
22549887	chr9:22549887:A:G	4.82947e-20	-1.30763	-1.18995	7.54319e-15	-1.7609	-1.17719	2.34938e-05	-1.66123	-1.18427
22550013	chr9:22550013:G:A	1.97021e-19	-4.40445e-10	-1.0916	5.08523e-14	-4.40445e-10	-1.0298	0.000154191	-4.40445e-10	-0.964054
22550154	chr9:22550154:T:C	2.43056e-19	-4.40445e-10	-0.881613	6.80851e-14	-4.40445e-10	-0.737972	0.000238031	-4.40445e-10	-0.529846
22550467	chr9:22550467:T:C	7.76847e-20	-2.02225	-2.57401e-10	2.17281e-14	-1.88012	-2.57401e-10	6.94665e-05	-1.7614	-2.57401e-10
22550931	chr9:22550931:TC:T	1.9042e-19	-4.40445e-10	-1.12568	4.74477e-14	-4.40445e-10	-1.0991	0.000134729	-4.40445e-10	-1.09898
22551097	chr9:22551097:T:C	1.75587e-19	-4.40445e-10	-1.20677	4.24326e-14	-4.40445e-10	-1.21081	0.000121078	-4.40445e-10	-1.20581
22551276	chr9:22551276:CT:C	2.65104e-18	2.71884	-1.21104	7.21387e-14	0.53084	-1.21098	0.000181941	0.412099	-1.21066
22551733	chr9:22551733:G:C	2.00051e-18	2.42767	-1.20142	6.11746e-14	0.362936	-1.20793	0.000152367	0.22372	-1.19967
22551753	chr9:22551753:A:G	3.57546e-19	-4.40445e-10	-0.49564	7.24717e-14	-4.40445e-10	-0.675534	0.000210671	-4.40445e-10	-0.651952
22551791	chr9:22551791:G:A	2.55977e-19	-2.20772	1.3779	8.45541e-14	-2.21395	1.69261	0.000297875	-2.19675	1.89117
22551859	chr9:22551859:C:A	1.55513e-19	-1.32818	-2.57401e-10	1.94536e-14	-1.9907	-2.57401e-10	6.06753e-05	-1.89671	-2.57401e-10
22551937	chr9:22551937:C:G	2.93041e-20	-1.81667	-1.18051	6.28215e-15	-1.99594	-1.12507	1.73278e-05	-2.03638	-1.11356
22552171	chr9:22552171:A:G	1.82702e-19	-4.40445e-10	-1.16705	4.26677e-14	-4.40445e-10	-1.20529	0.000120944	-4.40445e-10	-1.20692
22552594	chr9:22552594:T:A	9.16226e-20	-2.04155	0.184325	1.73453e-14	-2.2376	0.132194	5.45844e-05	-2.23605	0.233548
22552660	chr9:22552660:T:C	2.10046e-20	-2.18774	-1.14242	4.98253e-15	-2.20814	-1.14466	1.44977e-05	-2.19012	-1.13814
22552952	chr9:22552952:T:C	1.91474e-19	-4.40445e-10	-1.12015	4.64976e-14	-4.40445e-10	-1.11933	0.000132828	-4.40445e-10	-1.11319
22553657	chr9:22553657:A:C	1.75833e-19	-4.40445e-10	-1.20537	4.24046e-14	-4.40445e-10	-1.21147	0.000120396	-4.40445e-10	-1.21146
22553729	chr9:22553729:A:G	9.68487e-20	-1.80176	-2.57401e-10	6.82802e-14	-0.73511	-2.57401e-10	9.49839e-05	-1.44854	-2.57401e-10
22553768	chr9:22553768:G:A	5.77083e-20	-1.11745	-1.20206	1.3935e-14	-1.12606	-1.19827	2.98316e-05	-1.41886	-1.18781
22554381	chr9:22554381:T:C	1.80813e-19	-4.40445e-10	-1.17744	4.45296e-14	-4.40445e-10	-1.16258	0.000132221	-4.40445e-10	-1.11777
22554516	chr9:22554516:G:A	2.65362e-19	-4.40445e-10	-0.793812	5.1167e-14	-4.40445e-10	-1.02363	0.000148577	-4.40445e-10	-1.00115
22554602	chr9:22554602:G:A	2.4625e-20	-2.19495	-0.9762	7.66933e-15	-1.9152	-1.0063	1.70851e-05	-2.15474	-1.0093
22554826	chr9:22554826:C:G	1.75186e-19	-4.40445e-10	-1.20906	4.24284e-14	-4.40445e-10	-1.21091	0.000120455	-4.40445e-10	-1.21097
22555607	chr9:22555607:A:T	2.60509e-18	2.70182	-1.2115	7.54224e-14	0.574326	-1.20995	0.000183173	0.419588	-1.21141
22555671	chr9:22555671:G:A	4.02738e-19	-4.40445e-10	-0.376619	8.45159e-14	-4.40445e-10	-0.52179	0.000247363	-4.40445e-10	-0.491391
22556392	chr9:22556392:G:A	2.46405e-18	2.64613	-1.21148	7.27725e-14	0.538848	-1.21024	0.000176722	0.383642	-1.21131
22556448	chr9:22556448:C:G	1.38846e-18	2.07246	-1.21142	4.95976e-14	0.155792	-1.21058	0.000121443	0.00836019	-1.21116
22556626	chr9:22556626:A:T	2.72433e-19	-4.40445e-10	-0.767514	6.5621e-14	-4.40445e-10	-0.774834	0.000189145	-4.40445e-10	-0.759733
22557021	chr9:22557021:A:G	2.72185e-19	-4.40445e-10	-0.768424	6.55632e-14	-4.40445e-10	-0.775716	0.000188974	-4.40445e-10	-0.760637
22557398	chr9:22557398:C:T	6.31515e-20	-2.22937	-2.57401e-10	1.51827e-14	-2.23858	-2.57401e-10	4.3265e-05	-2.2349	-2.57401e-10
22557527	chr9:22557527:T:C	2.03679e-19	-4.40445e-10	-1.05836	4.77547e-14	-4.40445e-10	-1.09265	0.000140805	-4.40445e-10	-1.05487
22558422	chr9:22558422:G:A	2.78231e-18	2.76734	-1.21121	7.87906e-14	0.619049	-1.21098	0.000192324	0.467725	-1.21079
22558434	chr9:22558434:T:C	5.74945e-19	-1.94709	1.92646	1.92064e-13	-2.05475	2.35385	0.000562529	-1.97864	2.30884
22558533	chr9:22558533:A:C	1.75143e-19	-4.40445e-10	-1.20931	4.25902e-14	-4.40445e-10	-1.20711	0.000120499	-4.40445e-10	-1.21061
22558933	chr9:22558933:T:C	2.38758e-19	-4.40445e-10	-0.899454	6.46985e-14	-4.40445e-10	-0.788992	0.000173377	-4.40445e-10	-0.846781
22559113	chr9:22559113:C:T	1.88392e-18	-4.40445e-10	1.16621	3.30345e-13	-4.40445e-10	0.841407	0.00100045	-4.40445e-10	0.90596
22559490	chr9:22559490:C:T	6.88528e-19	-4.40445e-10	0.159651	1.42199e-13	-4.40445e-10	-0.00150069	0.000415111	-4.40445e-10	0.0262987
22560076	chr9:22560076:C:G	3.58512e-19	-4.40445e-10	-0.492943	7.40158e-14	-4.40445e-10	-0.654451	0.000211315	-4.40445e-10	-0.648896
22560207	chr9:22560207:A:C	2.43286e-19	-4.40445e-10	-0.880666	6.81647e-14	-4.40445e-10	-0.736803	0.000238357	-4.40445e-10	-0.528476
22560295	chr9:22560295:CT:C	3.04672e-20	-2.06166	-0.896595	6.82255e-15	-2.10607	-0.932431	1.70266e-05	-2.22986	-0.937612
22560525	chr9:22560525:T:A	3.53892e-20	-2.23175	-0.576747	9.64694e-15	-2.10422	-0.58787	2.86053e-05	-2.09969	-0.548961
22560668	chr9:22560668:G:A	2.52037e-19	-4.40445e-10	-0.845329	4.94588e-14	-4.40445e-10	-1.05759	0.000143265	-4.40445e-10	-1.03755
22560712	chr9:22560712:C:T	8.3532e-19	-4.40445e-10	0.352909	2.0171e-13	-4.40445e-10	0.348099	0.000555872	-4.40445e-10	0.31829
22560726	chr9:22560726:C:T	2.19951e-19	-4.40445e-10	-0.981502	5.37811e-14	-4.40445e-10	-0.973807	0.000154775	-4.40445e-10	-0.960274
22560838	chr9:22560838:G:A	3.1932e-18	2.90511	-1.21123	8.76759e-14	0.723238	-1.20832	0.000208716	0.550182	-1.21145
22561817	chr9:22561817:A:T	2.9979e-19	-4.40445e-10	-0.671824	6.86875e-14	-4.40445e-10	-0.729163	0.000189861	-4.40445e-10	-0.755958
22561946	chr9:22561946:T:G	4.34697e-18	3.21333	-1.211	4.77313e-12	4.7142	-1.20217	0.00354178	3.37965	-1.20951
22562154	chr9:22562154:C:A	2.21168e-19	-0.975983	-2.57401e-10	3.21456e-14	-1.48845	-2.57401e-10	9.9479e-05	-1.4023	-2.57401e-10
22562511	chr9:22562511:A:T	4.65929e-19	-2.01328	1.78241	1.71319e-13	-2.09446	2.27926	0.000547299	-2.03969	2.34244
22562995	chr9:22562995:C:G	2.49016e-18	2.62926	-1.18406	7.67472e-14	0.576175	-1.19439	0.000181453	0.378086	-1.17934
22563061	chr9:22563061:C:T	4.31509e-19	-4.40445e-10	-0.307617	9.12452e-14	-4.40445e-10	-0.44518	0.000264914	-4.40445e-10	-0.422841
22563117	chr9:22563117:T:C	3.61389e-18	2.96542	-1.14778	4.3941e-12	4.53515	-1.10586	0.00308487	3.16408	-1.13206
22563155	chr9:22563155:A:G	2.1201e-19	-4.40445e-10	-1.01827	4.80145e-14	-4.40445e-10	-1.08723	0.000137609	-4.40445e-10	-1.07783
22563433	chr9:22563433:G:A	1.87933e-19	-4.40445e-10	-1.13882	4.55981e-14	-4.40445e-10	-1.13886	0.000130251	-4.40445e-10	-1.13278
22563725	chr9:22563725:ATATAT:A	3.79493e-19	-4.40445e-10	-0.436068	8.0769e-14	-4.40445e-10	-0.567137	0.000235396	-4.40445e-10	-0.540977
22564572	chr9:22564572:A:G	2.42283e-19	-4.40445e-10	-0.8848	6.78278e-14	-4.40445e-10	-0.741757	0.000236944	-4.40445e-10	-0.534422
22564669	chr9:22564669:T:G	2.36579e-18	2.57675	-1.18278	7.98263e-14	0.620229	-1.19911	0.000184125	0.413125	-1.19976
22565186	chr9:22565186:G:A	6.25758e-20	-2.23853	-2.57401e-10	2.72413e-14	-1.654	-2.57401e-10	4.99247e-05	-2.09173	-2.57401e-10
22565345	chr9:22565345:A:G	2.48572e-18	2.64501	-1.20159	7.70759e-14	0.594032	-1.20797	0.000180875	0.395392	-1.19983
22565578	chr9:22565578:T:C	1.92097e-19	-4.40445e-10	-1.11691	4.80028e-14	-4.40445e-10	-1.08747	0.000136339	-4.40445e-10	-1.0871
22565717	chr9:22565717:G:A	1.78463e-19	-4.40445e-10	-1.19052	4.27723e-14	-4.40445e-10	-1.20284	0.000120853	-4.40445e-10	-1.20767
22565751	chr9:22565751:T:A	2.84643e-18	2.78283	-1.20392	8.54605e-14	0.698634	-1.20931	0.000199325	0.495127	-1.20244
22566023	chr9:22566023:G:A	2.43194e-19	-4.40445e-10	-0.881046	6.81353e-14	-4.40445e-10	-0.737235	0.000238254	-4.40445e-10	-0.52891
22566345	chr9:22566345:G:A	1.80372e-19	-2.23338	1.0535	5.82287e-14	-2.23421	1.33986	0.000198218	-2.22643	1.51355
22566809	chr9:22566809:T:C	2.78725e-18	2.60113	-1.04322	9.86127e-14	0.634093	-1.00162	0.000227205	0.414753	-0.991149
22566816	chr9:22566816:T:C	1.72021e-19	-1.22729	-2.57401e-10	3.98471e-14	-1.27368	-2.57401e-10	0.000104048	-1.35739	-2.57401e-10
22567119	chr9:22567119:C:G	9.73873e-20	-1.97237	0.176158	1.8087e-14	-2.22845	0.164912	5.55149e-05	-2.22301	0.237412
22567265	chr9:22567265:G:C	2.78972e-19	-4.40445e-10	-0.743793	6.12074e-14	-4.40445e-10	-0.844462	0.000162482	-4.40445e-10	-0.911681
22567551	chr9:22567551:C:T	2.33229e-20	-2.16899	-1.05648	6.68586e-15	-1.98271	-1.07602	1.54556e-05	-2.17987	-1.08441
22567730	chr9:22567730:T:G	1.78858e-19	-4.40445e-10	-1.18831	4.26076e-14	-4.40445e-10	-1.2067	0.000121572	-4.40445e-10	-1.20174
22568167	chr9:22568167:C:T	2.59458e-19	-4.40445e-10	-0.816311	5.56394e-14	-4.40445e-10	-0.939839	0.000158612	-4.40445e-10	-0.935784
22568209	chr9:22568209:TG:T	1.32802e-18	2.02703	-1.21049	4.88361e-14	0.136223	-1.20648	0.000117553	-0.0243741	-1.21098
22568271	chr9:22568271:A:T	3.1962e-20	-2.17347	-0.736893	9.79166e-15	-1.96903	-0.708166	2.43896e-05	-2.16985	-0.638245
22568459	chr9:22568459:G:T	1.98528e-19	-4.40445e-10	-1.08397	4.98623e-14	-4.40445e-10	-1.04946	0.000141588	-4.40445e-10	-1.04932
22568502	chr9:22568502:A:C	9.13584e-20	-2.20414	0.344028	2.84723e-14	-1.91739	0.30759	6.61615e-05	-2.14039	0.330237
22568607	chr9:22568607:C:T	2.73813e-19	-2.23716	1.4747	8.8299e-14	-2.2355	1.7575	0.000306313	-2.23852	1.96088
22568779	chr9:22568779:G:A	5.72463e-19	-4.40445e-10	-0.0249572	1.18384e-13	-4.40445e-10	-0.184797	0.000347619	-4.40445e-10	-0.151142
22569091	chr9:22569091:T:G	5.37958e-20	-1.20128	-1.18843	7.98048e-15	-1.69537	-1.18636	2.51005e-05	-1.58946	-1.1899
22569106	chr9:22569106:T:C	2.27862e-19	-4.40445e-10	-0.946163	6.33748e-14	-4.40445e-10	-0.809664	0.000170847	-4.40445e-10	-0.861478
22569235	chr9:22569235:C:T	2.0923e-19	-4.40445e-10	-1.03147	5.29206e-14	-4.40445e-10	-0.989936	0.000147951	-4.40445e-10	-1.00536
22569440	chr9:22569440:T:G	2.03426e-19	-4.40445e-10	-1.0596	4.88565e-14	-4.40445e-10	-1.06984	0.000138869	-4.40445e-10	-1.06872
22569725	chr9:22569725:A:G	1.91847e-19	-4.40445e-10	-1.11821	4.65755e-14	-4.40445e-10	-1.11766	0.000133068	-4.40445e-10	-1.11139
22569841	chr9:22569841:A:G	2.56868e-19	-2.23382	1.40747	7.94733e-14	-2.23379	1.65048	0.000285173	-2.22638	1.87723
22570061	chr9:22570061:C:T	1.94297e-19	-4.40445e-10	-1.10552	4.86515e-14	-4.40445e-10	-1.07405	0.000138187	-4.40445e-10	-1.07364
22570217	chr9:22570217:C:T	1.95962e-18	2.41658	-1.21098	6.90438e-14	0.487302	-1.21129	0.00016274	0.30025	-1.21035
22570284	chr9:22570284:T:G	1.95515e-19	-4.40445e-10	-1.09927	4.74685e-14	-4.40445e-10	-1.09866	0.000135665	-4.40445e-10	-1.09206
22570415	chr9:22570415:G:A	3.52043e-19	-1.48143	0.970274	7.77756e-14	-1.79273	1.18783	0.000295816	-1.69862	1.38611
22570485	chr9:22570485:G:A	3.18511e-19	-0.611248	-2.57401e-10	4.24214e-14	-1.21108	-2.57401e-10	0.000133625	-1.10721	-2.57401e-10
22570566	chr9:22570566:C:A	1.90816e-19	-4.40445e-10	-1.12359	4.62996e-14	-4.40445e-10	-1.1236	0.000132328	-4.40445e-10	-1.11696
22570722	chr9:22570722:C:T	2.14095e-19	-4.40445e-10	-1.00849	5.37848e-14	-4.40445e-10	-0.973739	0.000150867	-4.40445e-10	-0.985847
22570796	chr9:22570796:G:T	1.75232e-18	2.30132	-1.20753	5.95299e-14	0.338681	-1.21093	0.000144064	0.174287	-1.20628
22571164	chr9:22571164:T:C	4.02328e-20	-2.11983	-0.560394	1.06502e-14	-2.0464	-0.546755	2.74526e-05	-2.20777	-0.482012
22571170	chr9:22571170:A:G	1.98978e-19	-4.40445e-10	-1.08171	5.00114e-14	-4.40445e-10	-1.04648	0.000142033	-4.40445e-10	-1.04619
22571469	chr9:22571469:G:A	1.76105e-18	2.30766	-1.2089	5.97311e-14	0.342495	-1.21137	0.000144142	0.176448	-1.2079
22571670	chr9:22571670:T:G	6.62466e-20	-2.18152	-2.57401e-10	1.59372e-14	-2.19008	-2.57401e-10	4.66451e-05	-2.15968	-2.57401e-10
22571900	chr9:22571900:G:C	2.88197e-19	-0.711262	-2.57401e-10	3.90865e-14	-1.29295	-2.57401e-10	9.09076e-05	-1.4924	-2.57401e-10
22571959	chr9:22571959:A:G	1.76319e-19	-4.40445e-10	-1.20261	4.54415e-14	-4.40445e-10	-1.1423	0.000126637	-4.40445e-10	-1.16092
22571981	chr9:22571981:T:C	3.72912e-18	2.82443	-0.975411	4.49973e-12	4.47956	-1.02652	0.00332698	3.14059	-1.03302
22571990	chr9:22571990:CTT:C	2.22886e-19	-2.23771	1.26946	6.96145e-14	-2.23621	1.52045	0.000242309	-2.23859	1.72655
22572139	chr9:22572139:T:C	3.2864e-19	-4.40445e-10	-0.579944	6.5624e-14	-4.40445e-10	-0.774788	0.000195497	-4.40445e-10	-0.726702
22572164	chr9:22572164:A:G	3.23255e-19	-4.40445e-10	-0.596465	6.47441e-14	-4.40445e-10	-0.788287	0.000192712	-4.40445e-10	-0.741053
22572194	chr9:22572194:T:C	8.95766e-20	-1.87981	-2.57401e-10	1.80777e-14	-2.06405	-2.57401e-10	5.06896e-05	-2.07653	-2.57401e-10
22572301	chr9:22572301:T:C	2.6276e-20	-2.14376	-0.962488	7.07314e-15	-2.02739	-0.975037	1.6598e-05	-2.20064	-0.992325
22572924	chr9:22572924:T:C	1.3047e-19	-1.50376	-2.57401e-10	3.35153e-14	-1.44673	-2.57401e-10	0.000108117	-1.31903	-2.57401e-10
22572944	chr9:22572944:C:A	7.36527e-19	-4.40445e-10	0.227041	1.5022e-13	-4.40445e-10	0.053371	0.000442373	-4.40445e-10	0.089907
22573119	chr9:22573119:A:G	8.95241e-20	-2.22527	0.344875	3.10215e-14	-1.8337	0.309655	6.96042e-05	-2.09049	0.331068
22573789	chr9:22573789:G:A	2.84817e-19	-2.21356	1.4905	9.47081e-14	-2.21583	1.8079	0.000334311	-2.19885	2.00867
22573959	chr9:22573959:A:G	3.39623e-19	-4.40445e-10	-0.547069	6.75724e-14	-4.40445e-10	-0.745531	0.000201523	-4.40445e-10	-0.696346
22574040	chr9:22574040:C:T	2.55705e-20	-2.15473	-0.978736	7.01671e-15	-2.01904	-0.991393	1.64332e-05	-2.19548	-1.00746
22574361	chr9:22574361:A:G	1.91121e-19	-4.40445e-10	-1.122	4.64064e-14	-4.40445e-10	-1.12129	0.000132572	-4.40445e-10	-1.11512
22574430	chr9:22574430:C:G	1.00948e-18	1.35691	-0.814627	1.13169e-12	2.94825	-0.875509	0.000953213	1.74208	-0.884488
22574483	chr9:22574483:T:G	1.78052e-19	-4.40445e-10	-1.19283	4.64942e-14	-4.40445e-10	-1.1194	0.000129275	-4.40445e-10	-1.1403
22574526	chr9:22574526:T:C	7.04626e-19	-4.40445e-10	0.182762	1.44146e-13	-4.40445e-10	0.0120945	0.000424455	-4.40445e-10	0.048558
22574549	chr9:22574549:T:C	3.28347e-20	-2.12899	-0.754427	9.09684e-15	-2.04439	-0.706411	2.33699e-05	-2.20515	-0.645643
22574704	chr9:22574704:G:C	7.22943e-19	-4.40445e-10	0.208425	1.47416e-13	-4.40445e-10	0.0345266	0.000434352	-4.40445e-10	0.0716089
22574799	chr9:22574799:A:G	1.05861e-18	1.41967	-0.829865	1.21543e-12	3.03303	-0.888911	0.00100596	1.81049	-0.899045
22575331	chr9:22575331:A:G	7.49438e-19	-4.40445e-10	0.244417	1.52897e-13	-4.40445e-10	0.0710349	0.000450557	-4.40445e-10	0.108236
22575453	chr9:22575453:T:C	3.36791e-20	-2.11214	-0.745885	8.9972e-15	-2.06368	-0.698136	2.33863e-05	-2.21341	-0.636691
22575461	chr9:22575461:A:T	2.58491e-19	-4.40445e-10	-0.820044	5.54976e-14	-4.40445e-10	-0.942391	0.000158162	-4.40445e-10	-0.938627
22575569	chr9:22575569:A:G	2.59947e-19	-4.40445e-10	-0.814429	6.02605e-14	-4.40445e-10	-0.860054	0.000167498	-4.40445e-10	-0.881277
22576045	chr9:22576045:C:T	2.6031e-19	-4.40445e-10	-0.813031	6.03399e-14	-4.40445e-10	-0.858737	0.000167744	-4.40445e-10	-0.879807
22576207	chr9:22576207:AACAG:A	2.03633e-19	-4.40445e-10	-1.05859	5.14143e-14	-4.40445e-10	-1.01881	0.000146109	-4.40445e-10	-1.0179
22576211	chr9:22576211:G:A	1.77976e-19	-4.40445e-10	-1.19326	4.28854e-14	-4.40445e-10	-1.2002	0.000122081	-4.40445e-10	-1.19756
22576257	chr9:22576257:A:G	5.54527e-20	-1.18041	-1.17897	8.39654e-15	-1.66491	-1.166	2.60724e-05	-1.57183	-1.16954
22576909	chr9:22576909:C:T	5.38093e-20	-1.22462	-1.16484	8.29348e-15	-1.69319	-1.15007	2.57356e-05	-1.60113	-1.15324
22576955	chr9:22576955:G:A	1.8821e-19	-2.17388	1.03653	6.12508e-14	-2.17543	1.33167	0.000213899	-2.15352	1.51678
22577208	chr9:22577208:A:G	2.17908e-19	-4.40445e-10	-0.990831	5.91753e-14	-4.40445e-10	-0.878226	0.000199712	-4.40445e-10	-0.705373
22577273	chr9:22577273:T:A	2.80012e-19	-4.40445e-10	-0.740073	6.45291e-14	-4.40445e-10	-0.791613	0.000178899	-4.40445e-10	-0.815429
22577291	chr9:22577291:G:T	7.02291e-19	-4.40445e-10	0.179442	1.61803e-13	-4.40445e-10	0.127652	0.000472649	-4.40445e-10	0.156106
22577687	chr9:22577687:TGTTCTCATTTATAA:T	4.01451e-20	-2.23332	-0.449088	1.10155e-14	-2.11814	-0.441284	3.30783e-05	-2.11515	-0.388218
22577762	chr9:22577762:T:C	1.79802e-19	-1.18305	-2.57401e-10	7.98165e-14	-0.578999	-2.57401e-10	0.000160018	-0.926964	-2.57401e-10
22577819	chr9:22577819:G:T	2.56939e-19	-4.40445e-10	-0.826066	5.02138e-14	-4.40445e-10	-1.04244	0.000145556	-4.40445e-10	-1.02169
22577963	chr9:22577963:T:C	2.94562e-19	-4.40445e-10	-0.689416	6.44121e-14	-4.40445e-10	-0.793429	0.000170424	-4.40445e-10	-0.863959
22578445	chr9:22578445:G:A	1.90603e-19	-4.40445e-10	-1.12471	4.58552e-14	-4.40445e-10	-1.13324	0.000130579	-4.40445e-10	-1.13027
22578623	chr9:22578623:A:G	6.72039e-19	1.27274	-1.13733	7.71678e-13	2.78992	-1.10009	0.000657446	1.60888	-1.12277
22578934	chr9:22578934:C:T	4.44193e-20	-2.11144	-0.469791	9.28848e-15	-2.23544	-0.494513	2.82183e-05	-2.23746	-0.424819
22579010	chr9:22579010:T:C	1.88094e-19	-4.40445e-10	-1.13796	4.56801e-14	-4.40445e-10	-1.13707	0.000130373	-4.40445e-10	-1.13185
22579021	chr9:22579021:C:T	2.94434e-19	-2.23756	1.54771	9.73044e-14	-2.23786	1.85698	0.000341837	-2.23303	2.06512
22579028	chr9:22579028:C:T	7.1708e-19	-4.40445e-10	0.200281	1.65172e-13	-4.40445e-10	0.148259	0.000482817	-4.40445e-10	0.177391
22579204	chr9:22579204:C:T	3.60086e-19	-4.40445e-10	-0.488563	8.2111e-14	-4.40445e-10	-0.550657	0.000235579	-4.40445e-10	-0.540202
22579238	chr9:22579238:T:C	3.5613e-20	-2.16529	-0.636901	9.94393e-15	-1.99718	-0.664583	2.29161e-05	-2.18637	-0.684038
22579468	chr9:22579468:G:A	2.33792e-19	-4.40445e-10	-0.920472	6.48904e-14	-4.40445e-10	-0.78603	0.000224308	-4.40445e-10	-0.589226
22579822	chr9:22579822:T:C	7.74408e-19	-4.40445e-10	0.277193	1.57343e-13	-4.40445e-10	0.0997001	0.000463951	-4.40445e-10	0.137532
22580061	chr9:22580061:C:T	6.79877e-19	-4.40445e-10	0.147006	1.56783e-13	-4.40445e-10	0.0961321	0.000457868	-4.40445e-10	0.124334
22580100	chr9:22580100:A:G	2.11927e-19	-4.40445e-10	-1.01866	5.14494e-14	-4.40445e-10	-1.01813	0.000147576	-4.40445e-10	-1.0079
22580114	chr9:22580114:A:G	2.20523e-19	-4.40445e-10	-0.978902	6.0007e-14	-4.40445e-10	-0.864269	0.000203236	-4.40445e-10	-0.68788
22580379	chr9:22580379:G:A	5.23725e-20	-1.20503	-1.2115	7.88507e-15	-1.68326	-1.2105	2.45726e-05	-1.58959	-1.21102
22580933	chr9:22580933:G:A	2.77535e-20	-2.18485	-0.866696	8.21733e-15	-1.95629	-0.896196	1.87354e-05	-2.16953	-0.902303
22581261	chr9:22581261:C:A	4.35806e-20	-2.23654	-0.363755	1.12003e-14	-2.14142	-0.401371	3.43383e-05	-2.1377	-0.328291
22581320	chr9:22581320:G:C	3.89948e-19	-4.40445e-10	-0.408893	8.9795e-14	-4.40445e-10	-0.461201	0.00024607	-4.40445e-10	-0.496632
22582570	chr9:22582570:A:G	2.04656e-19	-4.40445e-10	-1.05357	5.15831e-14	-4.40445e-10	-1.01554	0.000146561	-4.40445e-10	-1.0148
22582873	chr9:22582873:C:T	2.76749e-19	-4.40445e-10	-0.751793	6.39374e-14	-4.40445e-10	-0.800826	0.000177391	-4.40445e-10	-0.823891
22582921	chr9:22582921:C:G	2.63959e-19	-4.40445e-10	-0.799113	5.116e-14	-4.40445e-10	-1.02377	0.000148362	-4.40445e-10	-1.00259
22582975	chr9:22582975:G:A	8.73328e-20	-0.961007	-0.944172	1.78017e-14	-1.11632	-0.963118	3.71147e-05	-1.41943	-0.9688
22583182	chr9:22583182:T:C	4.20869e-20	-2.23851	-0.396657	1.05155e-14	-2.17137	-0.434511	3.2147e-05	-2.16871	-0.363217
22583226	chr9:22583226:A:G	4.92818e-19	0.990692	-1.16546	5.27108e-13	2.44389	-1.13521	0.00047169	1.30799	-1.15392
22583426	chr9:22583426:A:G	2.1282e-19	-4.40445e-10	-1.01446	5.18326e-14	-4.40445e-10	-1.01071	0.000148141	-4.40445e-10	-1.00409
22583429	chr9:22583429:A:G	4.06015e-19	-4.40445e-10	-0.368516	8.57445e-14	-4.40445e-10	-0.507358	0.000272029	-4.40445e-10	-0.39634
22583562	chr9:22583562:A:G	4.97183e-19	0.741157	-0.907104	1.2652e-13	0.843437	-0.961766	0.000180537	0.0843344	-0.890646
22583729	chr9:22583729:C:T	4.62857e-19	-4.40445e-10	-0.237488	1.08266e-13	-4.40445e-10	-0.274142	0.000313539	-4.40445e-10	-0.254323
22583916	chr9:22583916:G:T	5.27396e-19	1.01563	-1.12258	5.46619e-13	2.424	-1.07898	0.000499839	1.31703	-1.10499
22583951	chr9:22583951:A:G	2.44653e-19	-4.40445e-10	-0.875065	6.81022e-14	-4.40445e-10	-0.73772	0.000237921	-4.40445e-10	-0.530309
22584193	chr9:22584193:AGTTTT:A	1.90701e-19	-1.1242	-2.57401e-10	2.79854e-14	-1.62705	-2.57401e-10	8.74e-05	-1.53175	-2.57401e-10
22584528	chr9:22584528:A:G	2.5754e-19	-4.40445e-10	-0.823731	5.73349e-14	-4.40445e-10	-0.90982	0.000153246	-4.40445e-10	-0.970203
22584585	chr9:22584585:A:G	5.71493e-19	0.882461	-0.909114	1.39984e-13	0.946503	-0.963706	0.000200626	0.19242	-0.893224
22585009	chr9:22585009:G:A	5.35941e-19	-4.40445e-10	-0.0908819	1.24769e-13	-4.40445e-10	-0.132265	0.000361991	-4.40445e-10	-0.110627
22585168	chr9:22585168:T:C	1.77212e-19	-4.40445e-10	-1.19756	4.25317e-14	-4.40445e-10	-1.20848	0.000120415	-4.40445e-10	-1.21131
22585364	chr9:22585364:T:C	2.61704e-19	-4.40445e-10	-0.807692	5.60777e-14	-4.40445e-10	-0.931992	0.000159642	-4.40445e-10	-0.929312
22586183	chr9:22586183:T:C	3.67439e-19	-4.40445e-10	-0.468348	8.17895e-14	-4.40445e-10	-0.554581	0.00024939	-4.40445e-10	-0.48323
22586355	chr9:22586355:C:G	2.76173e-20	-2.22709	-0.829377	9.69773e-15	-1.82044	-0.866395	2.08696e-05	-2.09363	-0.870327
22587308	chr9:22587308:C:T	1.76033e-19	-4.40445e-10	-1.20423	4.24577e-14	-4.40445e-10	-1.21022	0.000120392	-4.40445e-10	-1.2115
22587976	chr9:22587976:A:G	4.04504e-20	-2.00114	-0.673693	8.13885e-15	-2.2338	-0.62828	2.35559e-05	-2.23092	-0.61195
22588224	chr9:22588224:T:C	8.19592e-19	-4.40445e-10	0.333901	1.6699e-13	-4.40445e-10	0.159203	0.000490766	-4.40445e-10	0.193719
22588433	chr9:22588433:A:G	1.16626e-19	-2.18554	0.569607	3.70338e-14	-1.94046	0.593557	9.25646e-05	-2.16028	0.685938
22588442	chr9:22588442:A:G	1.98117e-19	-4.40445e-10	-1.08605	4.96978e-14	-4.40445e-10	-1.05277	0.000141405	-4.40445e-10	-1.05062
22589172	chr9:22589172:G:A	3.94133e-19	0.812403	-1.21062	2.24325e-14	-0.642176	-1.20604	5.50192e-05	-0.783169	-1.2114
22591119	chr9:22591119:G:A	1.79883e-19	-4.40445e-10	-1.1826	4.27766e-14	-4.40445e-10	-1.20274	0.000121479	-4.40445e-10	-1.2025
22591197	chr9:22591197:A:C	2.58549e-20	-2.21033	-0.912077	7.53067e-15	-2.0531	-0.886647	2.3442e-05	-2.04303	-0.804687
22592180	chr9:22592180:A:G	7.36173e-19	1.36816	-1.1416	8.62107e-13	2.90656	-1.10591	0.000710465	1.69193	-1.12826
22592296	chr9:22592296:A:G	5.76408e-19	0.561784	-0.579873	1.45733e-13	0.695551	-0.672506	0.000208994	-0.0631892	-0.596751
22592368	chr9:22592368:G:A	1.09873e-19	-1.67558	-2.57401e-10	2.63248e-14	-1.68822	-2.57401e-10	6.94748e-05	-1.76128	-2.57401e-10
22592385	chr9:22592385:C:G	8.20035e-19	-4.40445e-10	0.334441	1.65982e-13	-4.40445e-10	0.153152	0.000488713	-4.40445e-10	0.189529
22592590	chr9:22592590:T:C	1.13629e-19	-2.23844	0.59647	3.1116e-14	-2.17883	0.657818	0.000103738	-2.1689	0.808521
22592704	chr9:22592704:CAAAT:C	2.022e-19	-4.40445e-10	-1.06565	5.08264e-14	-4.40445e-10	-1.03031	0.000144449	-4.40445e-10	-1.02932
22592895	chr9:22592895:C:T	1.98542e-19	-4.40445e-10	-1.0839	4.97993e-14	-4.40445e-10	-1.05073	0.000141522	-4.40445e-10	-1.04979
22593376	chr9:22593376:T:C	1.07563e-18	-1.15017	1.75593	2.43921e-13	-1.46691	2.00502	0.000889997	-1.42682	2.21579
22593525	chr9:22593525:ATAAG:A	2.2757e-19	-4.40445e-10	-0.94745	5.64262e-14	-4.40445e-10	-0.925796	0.000166528	-4.40445e-10	-0.887082
22594728	chr9:22594728:A:G	1.76849e-19	-4.40445e-10	-1.19961	4.31825e-14	-4.40445e-10	-1.19329	0.000122293	-4.40445e-10	-1.19583
22595049	chr9:22595049:A:G	2.78873e-20	-1.88283	-1.1639	5.98842e-15	-2.00394	-1.16496	1.76879e-05	-1.97572	-1.15365
22595153	chr9:22595153:T:C	1.76021e-19	-4.40445e-10	-1.2043	4.32455e-14	-4.40445e-10	-1.19184	0.000122341	-4.40445e-10	-1.19544
22595235	chr9:22595235:A:G	1.77722e-19	-4.40445e-10	-1.19468	4.39684e-14	-4.40445e-10	-1.17526	0.000126507	-4.40445e-10	-1.16195
22595280	chr9:22595280:G:A	2.02948e-19	-4.40445e-10	-1.06196	5.22063e-14	-4.40445e-10	-1.00353	0.000154523	-4.40445e-10	-0.961904
22595333	chr9:22595333:A:G	3.28096e-20	-1.68204	-1.20215	5.84363e-15	-1.9824	-1.21098	1.78536e-05	-1.90894	-1.2111
22595382	chr9:22595382:A:T	2.75792e-19	-4.40445e-10	-0.755257	7.40786e-14	-4.40445e-10	-0.653603	0.000226854	-4.40445e-10	-0.577942
22595483	chr9:22595483:T:C	2.99396e-20	-1.77269	-1.20303	5.5013e-15	-2.04296	-1.21079	1.6762e-05	-1.97193	-1.2112
22595547	chr9:22595547:C:T	2.60457e-19	-4.40445e-10	-0.812466	6.96427e-14	-4.40445e-10	-0.715352	0.000212211	-4.40445e-10	-0.644667
22595654	chr9:22595654:A:T	2.95929e-20	-1.78659	-1.20078	5.47577e-15	-2.04714	-1.21126	1.66446e-05	-1.97946	-1.2107
22595658	chr9:22595658:A:T	2.90404e-20	-1.80487	-1.20134	5.41062e-15	-2.0592	-1.21117	1.64115e-05	-1.99343	-1.21084
22596092	chr9:22596092:T:G	1.87998e-19	-4.40445e-10	-1.13848	4.6574e-14	-4.40445e-10	-1.11769	0.000133634	-4.40445e-10	-1.10714
22596164	chr9:22596164:A:T	8.17308e-20	-2.21866	0.247185	2.48001e-14	-2.123	0.375115	7.14602e-05	-2.14396	0.410853
22596572	chr9:22596572:C:T	9.31741e-20	-2.18821	0.347776	2.7645e-14	-2.09953	0.460245	7.83158e-05	-2.0429	0.401397
22596679	chr9:22596679:T:C	3.01274e-19	-4.40445e-10	-0.666885	5.83963e-14	-4.40445e-10	-0.891477	0.000178392	-4.40445e-10	-0.818266
22596792	chr9:22596792:G:A	1.87116e-20	-2.23775	-1.20801	4.65699e-15	-2.2099	-1.21046	1.41759e-05	-2.15034	-1.20036
22596809	chr9:22596809:T:C	9.03749e-20	-2.1969	0.325964	2.66096e-14	-2.11533	0.437874	7.52796e-05	-2.06132	0.380286
22596868	chr9:22596868:T:C	4.76713e-20	-2.23253	-0.278048	1.22169e-14	-2.07787	-0.378034	3.33028e-05	-2.09992	-0.396686
22596978	chr9:22596978:G:C	1.92361e-19	-4.40445e-10	-1.11553	4.76881e-14	-4.40445e-10	-1.09405	0.000137332	-4.40445e-10	-1.07984
22597080	chr9:22597080:T:C	2.17817e-19	-4.40445e-10	-0.99125	5.02563e-14	-4.40445e-10	-1.04159	0.00014156	-4.40445e-10	-1.04952
22597352	chr9:22597352:T:A	8.28221e-20	-2.23443	0.27622	2.32845e-14	-2.19417	0.38323	6.45901e-05	-2.16056	0.326373
22597509	chr9:22597509:T:C	1.12646e-19	-1.65065	-2.57401e-10	1.81077e-14	-2.06239	-2.57401e-10	5.76406e-05	-1.94802	-2.57401e-10
22597824	chr9:22597824:C:T	1.83067e-19	-4.40445e-10	-1.16505	4.49184e-14	-4.40445e-10	-1.15388	0.000128397	-4.40445e-10	-1.14712
22597832	chr9:22597832:G:A	1.85293e-19	-4.40445e-10	-1.15297	4.57097e-14	-4.40445e-10	-1.13642	0.000130732	-4.40445e-10	-1.1291
22598140	chr9:22598140:G:C	2.35339e-19	-4.40445e-10	-0.913878	5.83659e-14	-4.40445e-10	-0.891998	0.000169628	-4.40445e-10	-0.868638
22598371	chr9:22598371:T:C	1.86054e-19	-4.40445e-10	-1.14887	4.69875e-14	-4.40445e-10	-1.10885	0.000136711	-4.40445e-10	-1.08438
22598742	chr9:22598742:A:G	2.55257e-20	-2.08142	-1.0538	5.33262e-15	-2.22902	-1.05586	1.53051e-05	-2.2091	-1.06496
22598915	chr9:22598915:G:A	2.72684e-20	-2.15619	-0.912991	6.33993e-15	-2.23824	-0.873627	1.82554e-05	-2.23573	-0.862055
22598996	chr9:22598996:G:T	2.17082e-20	-2.22773	-1.06949	5.51076e-15	-2.23117	-1.02086	1.56706e-05	-2.2377	-1.01275
22599200	chr9:22599200:A:G	1.99699e-19	-4.40445e-10	-1.0781	5.14557e-14	-4.40445e-10	-1.01801	0.000150931	-4.40445e-10	-0.985425
22599345	chr9:22599345:C:A	6.91969e-20	-1.36777	-0.770183	2.09891e-14	-1.21483	-0.699896	5.04184e-05	-1.39613	-0.685765
22599368	chr9:22599368:T:C	2.20011e-20	-2.22228	-1.06153	5.54412e-15	-2.23481	-1.01118	1.58233e-05	-2.23857	-1.0022
22599457	chr9:22599457:G:A	5.9873e-20	-1.44897	-0.833712	1.79407e-14	-1.30125	-0.770405	4.34938e-05	-1.4745	-0.755131
22599609	chr9:22599609:ATTTG:A	1.76401e-19	-4.40445e-10	-1.20214	4.24034e-14	-4.40445e-10	-1.2115	0.000120414	-4.40445e-10	-1.21131
22599714	chr9:22599714:G:A	1.64854e-19	-1.26984	-2.57401e-10	4.57875e-14	-1.13472	-2.57401e-10	9.56674e-05	-1.44137	-2.57401e-10
22599838	chr9:22599838:A:G	3.1157e-20	-2.05622	-0.879648	6.10861e-15	-2.22134	-0.927695	1.77435e-05	-2.1951	-0.931129
22600061	chr9:22600061:C:CA	3.45527e-19	-4.40445e-10	-0.529834	9.71589e-14	-4.40445e-10	-0.382382	0.000304074	-4.40445e-10	-0.284978
22600089	chr9:22600089:T:C	3.57266e-19	-4.40445e-10	-0.496425	1.0095e-13	-4.40445e-10	-0.344102	0.000316532	-4.40445e-10	-0.244822
22600092	chr9:22600092:TTA:T	2.03854e-19	-4.40445e-10	-1.0575	4.90126e-14	-4.40445e-10	-1.06665	0.000140719	-4.40445e-10	-1.05548
22600163	chr9:22600163:G:T	7.67176e-19	-4.40445e-10	0.267811	2.08072e-13	-4.40445e-10	0.379154	0.000650858	-4.40445e-10	0.476043
22600310	chr9:22600310:A:T	3.53693e-19	-4.40445e-10	-0.506477	9.96732e-14	-4.40445e-10	-0.356833	0.000312357	-4.40445e-10	-0.258102
22601140	chr9:22601140:T:G	1.95755e-19	-4.40445e-10	-1.09804	5.02271e-14	-4.40445e-10	-1.04218	0.000146954	-4.40445e-10	-1.01213
22601381	chr9:22601381:G:A	1.57503e-18	-1.97914	2.96627	6.37545e-13	-1.97319	3.47209	0.00145457	-2.11628	3.3965
22601486	chr9:22601486:T:C	1.93736e-19	-4.40445e-10	-1.10841	4.7821e-14	-4.40445e-10	-1.09127	0.000137559	-4.40445e-10	-1.07819
22601620	chr9:22601620:A:G	1.79192e-19	-4.40445e-10	-1.18645	4.4659e-14	-4.40445e-10	-1.15967	0.000129079	-4.40445e-10	-1.14182
22601732	chr9:22601732:A:G	1.79117e-19	-4.40445e-10	-1.18687	4.46319e-14	-4.40445e-10	-1.16028	0.000128986	-4.40445e-10	-1.14254
22602226	chr9:22602226:G:T	1.39213e-19	-1.4389	-2.57401e-10	4.99883e-14	-1.04694	-2.57401e-10	0.000150799	-0.986301	-2.57401e-10
22602497	chr9:22602497:G:A	5.72332e-20	-1.31941	-1.00836	8.69521e-15	-1.96646	-0.829494	2.21276e-05	-2.03651	-0.868914
22603264	chr9:22603264:G:A	3.33147e-19	-4.40445e-10	-0.566322	9.32134e-14	-4.40445e-10	-0.423838	0.00029099	-4.40445e-10	-0.328957
22603608	chr9:22603608:A:G	2.0462e-20	-2.1455	-1.21083	4.5952e-15	-2.22262	-1.2111	1.3285e-05	-2.20611	-1.2095
22603825	chr9:22603825:C:T	1.08264e-19	-1.69033	-2.57401e-10	2.24878e-14	-1.84576	-2.57401e-10	6.89728e-05	-1.76854	-2.57401e-10
22605106	chr9:22605106:A:G	2.22616e-19	-4.40445e-10	-0.969458	4.65044e-14	-4.40445e-10	-1.11918	0.000138302	-4.40445e-10	-1.07281
22605497	chr9:22605497:T:C	1.86294e-19	-4.40445e-10	-1.14758	4.4858e-14	-4.40445e-10	-1.15523	0.000126332	-4.40445e-10	-1.16334
22605721	chr9:22605721:C:G	1.15608e-19	-1.25081	-0.373898	1.65757e-14	-1.53806	-0.612732	5.43689e-05	-1.49314	-0.513313
22605829	chr9:22605829:G:A	1.74859e-19	-4.40445e-10	-1.21093	4.25493e-14	-4.40445e-10	-1.20807	0.000121263	-4.40445e-10	-1.20428
22605884	chr9:22605884:ACTT:A	1.75725e-19	-4.40445e-10	-1.20598	4.24058e-14	-4.40445e-10	-1.21144	0.000120527	-4.40445e-10	-1.21037
22605984	chr9:22605984:A:G	2.84266e-20	-1.82518	-1.2024	5.12854e-15	-2.11793	-1.20598	1.54547e-05	-2.05645	-1.20788
22606077	chr9:22606077:A:C	3.54508e-19	-4.40445e-10	-0.504174	9.96706e-14	-4.40445e-10	-0.356859	0.00030979	-4.40445e-10	-0.266352
22606576	chr9:22606576:A:C	2.42683e-20	-2.073	-1.11274	5.38383e-15	-2.15968	-1.11565	1.56021e-05	-2.15077	-1.10407
22606786	chr9:22606786:A:G	2.76267e-19	-4.40445e-10	-0.753539	6.19858e-14	-4.40445e-10	-0.831824	0.000183654	-4.40445e-10	-0.789194
22606815	chr9:22606815:G:A	6.26192e-20	-2.23783	-2.57401e-10	1.58211e-14	-2.19738	-2.57401e-10	4.72554e-05	-2.14668	-2.57401e-10
22607614	chr9:22607614:C:T	1.07231e-19	-0.745804	-0.954113	1.76534e-14	-1.06957	-1.01823	5.48188e-05	-1.03204	-0.966176
22607675	chr9:22607675:C:A	1.24143e-18	-2.18228	2.93139	5.27767e-13	-2.12141	3.43133	0.00125319	-2.22492	3.35612
22608166	chr9:22608166:T:C	3.63649e-19	-4.40445e-10	-0.478715	8.27034e-14	-4.40445e-10	-0.543469	0.000244441	-4.40445e-10	-0.503273
22608276	chr9:22608276:A:G	1.87804e-20	-2.23858	-1.20351	4.70635e-15	-2.20229	-1.20753	1.45037e-05	-2.1352	-1.19264
22608383	chr9:22608383:AT:A	4.4922e-20	-1.69363	-0.876343	1.41352e-14	-1.44889	-0.861174	3.3964e-05	-1.63096	-0.845985
22608773	chr9:22608773:C:G	1.88005e-19	-4.40445e-10	-1.13844	4.61559e-14	-4.40445e-10	-1.12671	0.000132286	-4.40445e-10	-1.11728
22608774	chr9:22608774:A:G	2.0681e-20	-2.15932	-1.18637	4.67713e-15	-2.2254	-1.19065	1.34357e-05	-2.20991	-1.19442
22608834	chr9:22608834:G:C	2.89547e-19	-4.40445e-10	-0.706588	8.81969e-14	-4.40445e-10	-0.479157	0.000250578	-4.40445e-10	-0.478477
22609111	chr9:22609111:A:G	1.117e-19	-1.65909	-2.57401e-10	1.68653e-14	-2.13347	-2.57401e-10	4.89749e-05	-2.11094	-2.57401e-10
22610100	chr9:22610100:A:G	2.98047e-20	-1.78213	-1.19811	5.56588e-15	-2.03618	-1.20589	1.67464e-05	-1.9746	-1.20946
22610367	chr9:22610367:C:T	4.47848e-20	-1.88901	-0.68403	1.57998e-14	-1.55293	-0.645807	3.48112e-05	-1.83307	-0.619239
22610532	chr9:22610532:A:G	4.51818e-20	-1.95612	-0.608096	8.50145e-15	-2.15582	-0.662672	2.50377e-05	-2.11097	-0.670895
22610695	chr9:22610695:G:C	5.57418e-20	-1.73437	-0.619806	1.23533e-14	-1.88263	-0.562179	3.52595e-05	-1.83316	-0.606353
22610976	chr9:22610976:G:A	6.59948e-19	-4.40445e-10	0.117255	1.76444e-13	-4.40445e-10	0.214271	0.000567782	-4.40445e-10	0.339491
22610989	chr9:22610989:G:A	6.62328e-19	-4.40445e-10	0.120855	1.22152e-13	-4.40445e-10	-0.153467	0.000369311	-4.40445e-10	-0.0906072
22611156	chr9:22611156:A:G	4.28463e-20	-1.72144	-0.895846	8.29161e-15	-1.99751	-0.845978	2.44051e-05	-1.92742	-0.880033
22611199	chr9:22611199:A:T	4.04787e-20	-1.46838	-1.20575	7.04857e-15	-1.80329	-1.20261	2.20202e-05	-1.70072	-1.20956
22611603	chr9:22611603:G:A	5.05934e-19	-4.40445e-10	-0.148499	1.32986e-13	-4.40445e-10	-0.0684832	0.000414383	-4.40445e-10	0.0245442
22612076	chr9:22612076:G:A	3.19655e-19	-4.40445e-10	-0.607665	7.86858e-14	-4.40445e-10	-0.593267	0.000229714	-4.40445e-10	-0.565412
22612080	chr9:22612080:C:A	2.85676e-19	-4.40445e-10	-0.720047	6.97338e-14	-4.40445e-10	-0.714045	0.000203478	-4.40445e-10	-0.686688
22612585	chr9:22612585:G:T	2.92194e-20	-1.95504	-1.04503	5.82095e-15	-2.1354	-1.06187	1.71542e-05	-2.10451	-1.05549
22612601	chr9:22612601:T:C	6.32053e-20	-2.22852	-2.57401e-10	1.88971e-14	-2.01972	-2.57401e-10	4.75002e-05	-2.14151	-2.57401e-10
22612890	chr9:22612890:A:G	5.51159e-20	-1.44896	-0.916504	9.88815e-15	-1.80064	-0.866753	2.96568e-05	-1.71347	-0.899091
22612961	chr9:22612961:A:G	9.96416e-20	-0.73643	-1.0369	1.03176e-14	-1.58941	-1.03546	2.35813e-05	-1.84462	-0.997169
22613237	chr9:22613237:T:C	4.53294e-20	-1.62279	-0.938159	8.45641e-15	-1.92918	-0.894625	2.51425e-05	-1.85247	-0.92522
22613536	chr9:22613536:T:A	1.77752e-19	-4.40445e-10	-1.19452	4.25317e-14	-4.40445e-10	-1.20848	0.000121059	-4.40445e-10	-1.20597
22613542	chr9:22613542:C:A	2.92163e-20	-1.92391	-1.07627	5.83018e-15	-2.11741	-1.07827	1.71217e-05	-2.06973	-1.09217
22613562	chr9:22613562:A:G	6.36526e-20	-2.22147	-2.57401e-10	1.53931e-14	-2.22481	-2.57401e-10	4.3182e-05	-2.23682	-2.57401e-10
22613939	chr9:22613939:A:T	7.00295e-20	-1.29094	-0.835051	1.48543e-14	-1.4891	-0.771336	4.35443e-05	-1.41726	-0.811205
22613998	chr9:22613998:G:C	3.28933e-19	-4.40445e-10	-0.579052	8.10756e-14	-4.40445e-10	-0.563348	0.000236247	-4.40445e-10	-0.537367
22614017	chr9:22614017:T:C	9.39716e-20	-1.83191	-2.57401e-10	2.04306e-14	-1.94169	-2.57401e-10	5.97595e-05	-1.91192	-2.57401e-10
22614117	chr9:22614117:T:C	1.74763e-19	-4.40445e-10	-1.21147	4.29979e-14	-4.40445e-10	-1.19758	0.000126586	-4.40445e-10	-1.16132
22614732	chr9:22614732:T:C	1.87042e-19	-4.40445e-10	-1.14357	4.45769e-14	-4.40445e-10	-1.16151	0.000126384	-4.40445e-10	-1.16292
22614767	chr9:22614767:T:A	1.74776e-19	-4.40445e-10	-1.2114	4.24936e-14	-4.40445e-10	-1.20938	0.000121022	-4.40445e-10	-1.20627
22614837	chr9:22614837:A:G	3.84562e-19	-4.40445e-10	-0.422801	1.00317e-13	-4.40445e-10	-0.350397	0.000307889	-4.40445e-10	-0.272509
22614874	chr9:22614874:C:T	8.38317e-20	-1.94609	-2.57401e-10	1.92093e-14	-2.00334	-2.57401e-10	5.23184e-05	-2.0449	-2.57401e-10
22614986	chr9:22614986:A:G	8.99249e-20	-2.11831	0.242375	3.86154e-14	-1.63224	0.327161	0.00010688	-1.62352	0.292978
22615418	chr9:22615418:C:T	6.51416e-20	-1.97821	-0.220131	2.56333e-14	-1.64001	-0.0748278	8.28541e-05	-1.56957	-0.0155913
22615605	chr9:22615605:T:C	9.51077e-20	-2.23687	0.41697	2.63061e-14	-2.03189	0.342961	8.01799e-05	-2.04189	0.423917
22615647	chr9:22615647:C:T	1.82814e-19	-4.40445e-10	-1.16644	4.37518e-14	-4.40445e-10	-1.1802	0.000123955	-4.40445e-10	-1.18233
22615800	chr9:22615800:A:T	1.56573e-19	-2.03885	0.717469	6.53109e-14	-1.73634	0.956765	0.000225747	-1.66308	1.08024
22615883	chr9:22615883:T:C	3.15243e-19	-4.40445e-10	-0.621562	7.77825e-14	-4.40445e-10	-0.604814	0.000226371	-4.40445e-10	-0.580072
22616454	chr9:22616454:T:C	1.38699e-19	-2.00375	0.561151	5.75844e-14	-1.69233	0.786852	0.000199178	-1.61576	0.907716
22616770	chr9:22616770:G:T	2.20376e-20	-2.15452	-1.12763	4.96876e-15	-2.22897	-1.12659	1.46533e-05	-2.21432	-1.10327
22616864	chr9:22616864:A:G	8.1318e-19	-4.40445e-10	0.326047	2.64615e-13	-4.40445e-10	0.619546	0.000772889	-4.40445e-10	0.647888
22617010	chr9:22617010:G:A	5.6362e-20	-2.23824	-0.104874	1.54141e-14	-2.21566	-0.00778723	4.9716e-05	-2.13209	0.0361738
22617270	chr9:22617270:G:T	9.20308e-20	-1.95048	0.097697	3.84502e-14	-1.57854	0.269169	0.000123877	-1.51944	0.336484
22618100	chr9:22618100:T:G	3.52364e-19	-4.40445e-10	-0.510241	9.29974e-14	-4.40445e-10	-0.426158	0.000281177	-4.40445e-10	-0.363263
22618339	chr9:22618339:A:G	1.78802e-19	-4.40445e-10	-1.18863	4.30376e-14	-4.40445e-10	-1.19666	0.00012207	-4.40445e-10	-1.19766
22618478	chr9:22618478:G:A	3.63163e-20	-1.73458	-1.04806	1.24518e-14	-1.39746	-1.03941	2.69291e-05	-1.6907	-1.01834
22619534	chr9:22619534:G:T	2.51841e-19	-4.40445e-10	-0.846106	5.79795e-14	-4.40445e-10	-0.898641	0.000164108	-4.40445e-10	-0.901723
22619648	chr9:22619648:G:A	2.99603e-20	-1.77331	-1.20172	1.01255e-14	-1.44821	-1.19547	2.18044e-05	-1.73103	-1.1891
22619665	chr9:22619665:C:T	2.96041e-20	-1.79633	-1.19066	9.97603e-15	-1.47653	-1.18202	2.16151e-05	-1.75496	-1.17389
22619734	chr9:22619734:A:G	4.4352e-19	-1.97632	1.69616	1.04792e-13	-2.04473	1.73798	0.000319067	-2.15214	1.91529
22620282	chr9:22620282:G:A	5.30328e-19	-4.40445e-10	-0.101409	1.75369e-13	-4.40445e-10	0.208162	0.000501075	-4.40445e-10	0.214508
22620410	chr9:22620410:T:C	5.17668e-20	-1.72749	-0.700664	1.06533e-14	-1.97533	-0.617539	3.06633e-05	-1.91221	-0.666968
22620423	chr9:22620423:G:A	3.65394e-20	-2.18505	-0.591469	9.08328e-15	-2.04387	-0.708425	3.00161e-05	-1.92016	-0.680351
22620643	chr9:22620643:T:C	4.09149e-19	-4.40445e-10	-0.360825	1.06917e-13	-4.40445e-10	-0.286675	0.000335334	-4.40445e-10	-0.187121
22620864	chr9:22620864:AAAG:A	1.86957e-19	-4.40445e-10	-1.14403	4.42e-14	-4.40445e-10	-1.17001	0.000127095	-4.40445e-10	-1.15731
22621681	chr9:22621681:T:G	2.32031e-19	-4.40445e-10	-0.928034	5.69315e-14	-4.40445e-10	-0.916881	0.000164238	-4.40445e-10	-0.900933
22622062	chr9:22622062:A:G	6.511e-20	-1.14895	-1.04987	7.68224e-15	-1.87104	-1.04878	1.91667e-05	-2.0384	-1.01067
22622176	chr9:22622176:A:T	7.24408e-19	-4.40445e-10	0.210449	2.31563e-13	-4.40445e-10	0.486124	0.000675641	-4.40445e-10	0.513414
22622453	chr9:22622453:G:A	1.06904e-19	-1.32797	-0.375005	1.34807e-14	-2.00049	-0.356977	3.63346e-05	-2.1292	-0.280274
22622496	chr9:22622496:T:A	2.76742e-19	-4.40445e-10	-0.751819	6.2454e-14	-4.40445e-10	-0.8243	0.00018143	-4.40445e-10	-0.801376
22622677	chr9:22622677:C:T	9.1887e-20	-1.34578	-0.508561	1.16284e-14	-2.00924	-0.496031	3.12834e-05	-2.13481	-0.424348
22623172	chr9:22623172:G:A	1.48623e-19	-1.37349	-2.57401e-10	2.47123e-14	-1.75143	-2.57401e-10	7.53439e-05	-1.68018	-2.57401e-10
22623270	chr9:22623270:T:A	8.44267e-19	-4.40445e-10	0.363563	2.74369e-13	-4.40445e-10	0.655743	0.000804584	-4.40445e-10	0.688078
22623332	chr9:22623332:A:G	9.15427e-19	-4.40445e-10	0.444485	3.01466e-13	-4.40445e-10	0.749929	0.000881597	-4.40445e-10	0.779488
22623388	chr9:22623388:T:C	4.60382e-19	-1.92606	1.68321	1.10547e-13	-1.99273	1.73944	0.000327425	-2.12161	1.91062
22624205	chr9:22624205:T:C	7.13828e-20	-2.10685	-2.57401e-10	1.54339e-14	-2.22217	-2.57401e-10	4.45496e-05	-2.20564	-2.57401e-10
22624611	chr9:22624611:G:A	1.26136e-19	-1.25082	-0.286721	1.52869e-14	-1.95926	-0.272466	4.08437e-05	-2.10014	-0.19235
22625248	chr9:22625248:A:G	3.68509e-20	-2.19289	-0.575135	8.37344e-15	-2.23338	-0.600287	2.31716e-05	-2.20661	-0.652708
22625329	chr9:22625329:A:G	1.8535e-19	-4.40445e-10	-1.15266	4.4412e-14	-4.40445e-10	-1.16522	0.000125857	-4.40445e-10	-1.1671
22625354	chr9:22625354:A:C	2.00561e-19	-4.40445e-10	-1.07379	4.60314e-14	-4.40445e-10	-1.12941	0.000134113	-4.40445e-10	-1.10357
22625935	chr9:22625935:C:T	1.87283e-19	-4.40445e-10	-1.14228	4.46576e-14	-4.40445e-10	-1.15971	0.000126441	-4.40445e-10	-1.16247
22626318	chr9:22626318:G:A	2.33607e-20	-2.11441	-1.10943	5.05134e-15	-2.21498	-1.1241	1.46652e-05	-2.19663	-1.12014
22626572	chr9:22626572:G:C	3.95467e-20	-1.57325	-1.12417	5.607e-15	-2.08685	-1.14787	1.68833e-05	-2.0323	-1.14362
22627306	chr9:22627306:C:T	6.28644e-20	-2.23392	-2.57401e-10	2.51983e-14	-1.73195	-2.57401e-10	8.34626e-05	-1.57785	-2.57401e-10
22627494	chr9:22627494:G:T	1.93369e-19	-4.40445e-10	-1.1103	4.59272e-14	-4.40445e-10	-1.13167	0.000129931	-4.40445e-10	-1.13524
22627603	chr9:22627603:C:T	2.99081e-19	-4.40445e-10	-0.674192	6.97697e-14	-4.40445e-10	-0.71353	0.000190482	-4.40445e-10	-0.752688
22627743	chr9:22627743:G:A	1.37685e-19	-2.045	0.595068	3.48301e-14	-2.05847	0.650217	0.000103587	-2.07396	0.712126
22628020	chr9:22628020:G:C	1.87124e-19	-4.40445e-10	-1.14313	4.46258e-14	-4.40445e-10	-1.16042	0.000126351	-4.40445e-10	-1.16318
22628152	chr9:22628152:T:C	1.28768e-18	-1.39353	2.17921	3.49669e-13	-1.35846	2.25672	0.00088666	-1.65174	2.43696
22628386	chr9:22628386:G:A	7.03989e-20	-2.18699	0.0662595	1.6212e-14	-2.18751	0.0145316	4.64711e-05	-2.22183	0.0584133
22628394	chr9:22628394:A:G	3.64298e-19	-4.40445e-10	-0.476933	9.47473e-14	-4.40445e-10	-0.407517	0.000288238	-4.40445e-10	-0.338463
22628445	chr9:22628445:G:T	1.75454e-19	-4.40445e-10	-1.20753	4.36586e-14	-4.40445e-10	-1.18233	0.000130044	-4.40445e-10	-1.13437
22628607	chr9:22628607:G:A	1.09957e-19	-1.65158	-0.0232427	2.12342e-14	-1.90455	0.00142915	7.00357e-05	-1.84084	0.0875929
22628870	chr9:22628870:C:T	1.74799e-19	-4.40445e-10	-1.21127	4.24173e-14	-4.40445e-10	-1.21117	0.000120611	-4.40445e-10	-1.20967
22628883	chr9:22628883:C:T	2.58919e-20	-2.23857	-0.882409	5.90693e-15	-2.21811	-0.964496	1.80375e-05	-2.1629	-0.946899
22628904	chr9:22628904:A:G	3.72799e-19	-4.40445e-10	-0.453865	9.71187e-14	-4.40445e-10	-0.382796	0.000295576	-4.40445e-10	-0.313322
22628932	chr9:22628932:A:G	1.0227e-19	-2.23176	0.484476	3.26831e-14	-1.8877	0.415831	9.81558e-05	-1.91554	0.499847
22629129	chr9:22629129:T:C	6.41592e-19	-1.24198	1.33103	1.40907e-13	-1.24897	1.23835	0.00031442	-1.54403	1.29251
22629230	chr9:22629230:T:C	8.19637e-19	-1.17738	1.51133	1.78908e-13	-1.18483	1.41297	0.000395928	-1.48983	1.46881
22630011	chr9:22630011:C:G	2.78531e-20	-2.15998	-0.887983	7.54486e-15	-1.96426	-0.9736	2.50409e-05	-1.82833	-0.953409
22630353	chr9:22630353:T:A	1.38249e-18	-1.09752	1.95425	3.03201e-13	-1.1173	1.87297	0.000732147	-1.40466	1.9984
22630433	chr9:22630433:C:T	1.83729e-19	-4.40445e-10	-1.16144	4.42802e-14	-4.40445e-10	-1.16819	0.000124942	-4.40445e-10	-1.17439
22630632	chr9:22630632:T:C	4.73717e-20	-2.16923	-0.347649	1.14734e-14	-2.23859	-0.280109	3.41209e-05	-2.2271	-0.245234
22630733	chr9:22630733:A:T	1.4101e-18	-1.26742	2.14393	3.27715e-13	-1.28198	2.1154	0.000803456	-1.54663	2.2333
22630893	chr9:22630893:A:G	6.29736e-19	-1.31155	1.38194	1.37918e-13	-1.32026	1.28819	0.000310885	-1.60268	1.33986
22631220	chr9:22631220:T:C	1.99396e-19	-4.40445e-10	-1.07961	4.57361e-14	-4.40445e-10	-1.13584	0.000133261	-4.40445e-10	-1.10994
22631451	chr9:22631451:G:A	5.41877e-19	-1.11425	1.03438	1.24455e-13	-1.11271	0.977922	0.000273975	-1.42196	1.03275
22631471	chr9:22631471:A:G	1.49842e-19	-2.15127	0.785946	2.6724e-14	-2.23856	0.565388	7.83878e-05	-2.22708	0.586498
22631636	chr9:22631636:T:C	2.32923e-19	-4.40445e-10	-0.924197	5.55308e-14	-4.40445e-10	-0.941792	0.000154374	-4.40445e-10	-0.962868
22631803	chr9:22631803:T:G	1.79715e-19	-4.40445e-10	-1.18353	4.5722e-14	-4.40445e-10	-1.13615	0.000139164	-4.40445e-10	-1.06659
22631819	chr9:22631819:A:G	4.17358e-19	-4.40445e-10	-0.340962	7.92553e-14	-4.40445e-10	-0.586055	0.000242157	-4.40445e-10	-0.512661
22631823	chr9:22631823:A:T	4.49396e-19	-4.40445e-10	-0.267001	1.18265e-13	-4.40445e-10	-0.185806	0.000365361	-4.40445e-10	-0.101362
22632272	chr9:22632272:AC:A	2.98991e-19	-4.40445e-10	-0.674492	7.48147e-14	-4.40445e-10	-0.643715	0.000217026	-4.40445e-10	-0.622232
22632328	chr9:22632328:TA:T	4.02344e-19	-4.40445e-10	-0.377599	7.66411e-14	-4.40445e-10	-0.619596	0.000233992	-4.40445e-10	-0.546961
22632654	chr9:22632654:A:AAT	4.44754e-19	-4.40445e-10	-0.277385	1.17013e-13	-4.40445e-10	-0.196449	0.000358466	-4.40445e-10	-0.120415
22632855	chr9:22632855:A:T	1.14501e-18	-1.17671	1.84498	2.60928e-13	-1.23259	1.8381	0.000647105	-1.48298	1.95324
22633106	chr9:22633106:G:A	2.02349e-19	-4.40445e-10	-1.06491	4.96492e-14	-4.40445e-10	-1.05375	0.00014263	-4.40445e-10	-1.042
22633349	chr9:22633349:G:T	3.44737e-20	-1.88516	-0.949549	7.15873e-15	-2.02045	-0.969949	2.05544e-05	-2.00593	-0.973244
22633380	chr9:22633380:T:C	6.0687e-19	-4.40445e-10	0.0334085	1.36722e-13	-4.40445e-10	-0.0407767	0.000413005	-4.40445e-10	0.0212115
22633391	chr9:22633391:T:A	4.08097e-19	-1.95567	1.59227	9.47816e-14	-2.04964	1.64248	0.000288117	-2.14863	1.80975
22633461	chr9:22633461:G:C	2.32001e-19	-4.40445e-10	-0.928163	5.51686e-14	-4.40445e-10	-0.948335	0.000156169	-4.40445e-10	-0.951306
22633565	chr9:22633565:T:A	1.75455e-19	-4.40445e-10	-1.20752	4.28016e-14	-4.40445e-10	-1.20215	0.000122203	-4.40445e-10	-1.19656
22633571	chr9:22633571:T:C	1.89777e-19	-4.40445e-10	-1.12906	4.46688e-14	-4.40445e-10	-1.15945	0.000125413	-4.40445e-10	-1.17064
22633925	chr9:22633925:G:A	1.80925e-19	-4.40445e-10	-1.17682	4.31759e-14	-4.40445e-10	-1.19345	0.000122029	-4.40445e-10	-1.19799
22634106	chr9:22634106:CATCATTTGTCA:C	4.33051e-19	-4.40445e-10	-0.304051	1.13763e-13	-4.40445e-10	-0.224616	0.000350698	-4.40445e-10	-0.142322
22634276	chr9:22634276:G:A	2.74911e-20	-2.16733	-0.893708	7.41867e-15	-1.97563	-0.9791	2.45454e-05	-1.84333	-0.958397
22634894	chr9:22634894:G:A	2.55698e-19	-1.81973	0.988825	3.77655e-14	-2.22332	0.895984	0.000119672	-2.23237	1.01488
22634916	chr9:22634916:G:A	4.73486e-19	-4.40445e-10	-0.214782	1.02894e-13	-4.40445e-10	-0.325028	0.000296358	-4.40445e-10	-0.310678
22635221	chr9:22635221:C:A	3.84044e-19	-4.40445e-10	-0.424147	8.52922e-14	-4.40445e-10	-0.512646	0.000245954	-4.40445e-10	-0.497105
22635452	chr9:22635452:T:C	4.37735e-19	-4.40445e-10	-0.293291	9.56102e-14	-4.40445e-10	-0.398451	0.000275147	-4.40445e-10	-0.384942
22635516	chr9:22635516:CTAT:C	2.8991e-19	-4.40445e-10	-0.705336	7.24559e-14	-4.40445e-10	-0.675752	0.00020994	-4.40445e-10	-0.655424
22635714	chr9:22635714:T:A	4.04536e-19	-4.40445e-10	-0.372166	8.54568e-14	-4.40445e-10	-0.510719	0.000247103	-4.40445e-10	-0.492443
22635724	chr9:22635724:G:A	1.13884e-19	-2.22355	0.583824	2.74274e-14	-2.08701	0.439823	8.50091e-05	-2.10555	0.54606
22636219	chr9:22636219:G:C	1.97374e-19	-4.40445e-10	-1.0898	4.69843e-14	-4.40445e-10	-1.10892	0.000138154	-4.40445e-10	-1.07388
22636227	chr9:22636227:G:C	4.44136e-19	-4.40445e-10	-0.278775	9.68768e-14	-4.40445e-10	-0.38529	0.00027859	-4.40445e-10	-0.372505
22636239	chr9:22636239:A:G	8.83046e-19	-4.40445e-10	0.408472	2.89567e-13	-4.40445e-10	0.709657	0.000844423	-4.40445e-10	0.736406
22636244	chr9:22636244:C:A	4.25342e-19	-4.40445e-10	-0.322011	9.29825e-14	-4.40445e-10	-0.426318	0.000267344	-4.40445e-10	-0.413713
22636257	chr9:22636257:T:A	4.29177e-19	-4.40445e-10	-0.313035	9.37762e-14	-4.40445e-10	-0.417818	0.000269677	-4.40445e-10	-0.405021
22636350	chr9:22636350:C:T	2.46344e-20	-2.09695	-1.07381	5.28544e-15	-2.20916	-1.08461	1.53703e-05	-2.18964	-1.08017
22636542	chr9:22636542:T:C	4.11584e-19	-4.40445e-10	-0.354892	9.02259e-14	-4.40445e-10	-0.456413	0.000259337	-4.40445e-10	-0.44412
22636740	chr9:22636740:C:G	6.25885e-20	-2.23832	-2.57401e-10	1.57726e-14	-2.20046	-2.57401e-10	4.75836e-05	-2.13976	-2.57401e-10
22636783	chr9:22636783:T:C	1.74809e-19	-4.40445e-10	-1.21121	4.30232e-14	-4.40445e-10	-1.19699	0.000126661	-4.40445e-10	-1.16073
22637338	chr9:22637338:G:A	1.90567e-19	-4.40445e-10	-1.1249	4.58617e-14	-4.40445e-10	-1.1331	0.000128886	-4.40445e-10	-1.14332
22638062	chr9:22638062:T:A	1.72761e-19	-1.87915	0.656155	4.12889e-14	-1.94633	0.708198	0.000117222	-2.09816	0.859979
22638120	chr9:22638120:C:T	1.95989e-19	-1.59501	0.498163	4.5246e-14	-1.69591	0.5493	0.000118581	-1.91968	0.693027
22638130	chr9:22638130:A:G	4.23588e-19	-4.40445e-10	-0.326145	8.96403e-14	-4.40445e-10	-0.462925	0.000258988	-4.40445e-10	-0.445466
22638208	chr9:22638208:G:A	2.90752e-20	-1.98769	-1.01733	5.86094e-15	-2.15897	-1.03144	1.72894e-05	-2.12556	-1.0266
22638215	chr9:22638215:C:T	9.22903e-19	-1.39314	1.84576	2.34598e-13	-1.41301	1.91215	0.000604032	-1.68391	2.08529
22638320	chr9:22638320:TC:T	2.97177e-20	-2.20819	-0.774971	7.15301e-15	-2.21894	-0.772259	2.17554e-05	-2.18185	-0.740535
22638568	chr9:22638568:G:A	2.93486e-19	-4.40445e-10	-0.693074	7.02057e-14	-4.40445e-10	-0.7073	0.000213164	-4.40445e-10	-0.640188
22638732	chr9:22638732:C:A	7.54919e-20	-2.05088	-2.57401e-10	2.6004e-14	-1.70048	-2.57401e-10	6.88149e-05	-1.77083	-2.57401e-10
22638844	chr9:22638844:G:A	1.34863e-19	-2.1972	0.726546	2.9244e-14	-2.1515	0.568442	9.14113e-05	-2.16199	0.675109
22638892	chr9:22638892:G:C	3.72895e-20	-1.89992	-0.856277	7.17887e-15	-2.10894	-0.878647	2.13384e-05	-2.07085	-0.870892
22638968	chr9:22638968:T:C	7.23953e-20	-1.91047	-0.182292	1.23549e-14	-2.2352	-0.209478	3.68838e-05	-2.23859	-0.155886
22638991	chr9:22638991:A:G	6.24967e-20	-1.73084	-0.508954	1.07367e-14	-2.08727	-0.497792	3.12287e-05	-2.03922	-0.521693
22639091	chr9:22639091:C:T	1.95501e-20	-2.19765	-1.20428	5.02729e-15	-2.14568	-1.19817	1.41434e-05	-2.15896	-1.19404
22639157	chr9:22639157:G:A	3.82413e-20	-2.20472	-0.52627	9.24439e-15	-2.13796	-0.59675	2.63119e-05	-2.1519	-0.58033
22639439	chr9:22639439:T:C	4.31367e-19	-4.40445e-10	-0.307947	8.5487e-14	-4.40445e-10	-0.510366	0.000230198	-4.40445e-10	-0.563308
22639462	chr9:22639462:C:T	2.00588e-19	-4.40445e-10	-1.07365	4.64157e-14	-4.40445e-10	-1.12109	0.000133023	-4.40445e-10	-1.11173
22639568	chr9:22639568:C:T	1.90735e-19	-1.60813	0.484113	4.4041e-14	-1.70651	0.532901	0.000116028	-1.92479	0.676376
22639692	chr9:22639692:T:C	2.25184e-19	-4.40445e-10	-0.95799	5.57668e-14	-4.40445e-10	-0.937552	0.000160644	-4.40445e-10	-0.923057
22639708	chr9:22639708:T:C	1.75711e-19	-4.40445e-10	-1.20606	4.24411e-14	-4.40445e-10	-1.21061	0.000122601	-4.40445e-10	-1.19331
22639970	chr9:22639970:G:C	1.92578e-19	-4.40445e-10	-1.1144	4.51293e-14	-4.40445e-10	-1.1492	0.000129076	-4.40445e-10	-1.14185
22639999	chr9:22639999:A:C	1.76431e-19	-4.40445e-10	-1.20198	4.24042e-14	-4.40445e-10	-1.21148	0.00012185	-4.40445e-10	-1.19945
22641098	chr9:22641098:T:A	4.3771e-19	-2.03841	1.74506	1.05868e-13	-2.09529	1.79875	0.00032719	-2.18657	1.97486
22641127	chr9:22641127:G:A	1.28055e-19	-2.22162	0.699172	3.02033e-14	-2.0973	0.546518	9.43239e-05	-2.11379	0.658276
22641506	chr9:22641506:C:A	2.29041e-19	-4.40445e-10	-0.941006	5.18686e-14	-4.40445e-10	-1.01002	0.000146188	-4.40445e-10	-1.01736
22641580	chr9:22641580:C:T	1.75245e-19	-4.40445e-10	-1.20872	4.25142e-14	-4.40445e-10	-1.20889	0.000123377	-4.40445e-10	-1.187
22641922	chr9:22641922:T:C	3.00411e-19	-4.40445e-10	-0.669753	7.16939e-14	-4.40445e-10	-0.686324	0.000217975	-4.40445e-10	-0.617865
22642187	chr9:22642187:A:C	1.92595e-20	-2.20582	-1.21109	5.08394e-15	-2.12643	-1.20621	1.44112e-05	-2.13686	-1.19739
22642423	chr9:22642423:G:C	1.95422e-20	-2.19268	-1.20965	4.98096e-15	-2.14172	-1.21139	1.40307e-05	-2.15278	-1.20822
22642503	chr9:22642503:T:C	6.26933e-20	-2.23665	-2.57401e-10	1.61697e-14	-2.17559	-2.57401e-10	4.3811e-05	-2.22236	-2.57401e-10
22642528	chr9:22642528:G:A	2.11837e-19	-4.40445e-10	-1.01909	5.32794e-14	-4.40445e-10	-0.98318	0.000160026	-4.40445e-10	-0.926911
22642719	chr9:22642719:TACTC:T	1.74858e-19	-4.40445e-10	-1.21093	4.26583e-14	-4.40445e-10	-1.20551	0.000124382	-4.40445e-10	-1.17889
```
