## Supplementary material for "Characterization of shared and ancestry-specific signals driving complex traits using multi-ancestry fine-mapping": susiex_nc3.cs80.summary

```
# chr9:21490457-22642908
CS_ID	CS_LENGTH	CS_PURITY	MAX_PIP_SNP	BP	REF_ALLELE	ALT_ALLELE	REF_FRQ	BETA	SE	-LOG10P	MAX_PIP	POST-HOC_PROB_POP1	POST-HOC_PROB_POP2
1	1	1	chr9:22142908:G:A	22142908	A,A	G,G	1,1	inf,inf	inf,inf	19.945,2.01389	0.940662	1	0.869255
2	2	0.996226	chr9:21990458:C:T	21990458	T,T	C,C	1,1	-inf,-inf	inf,inf	14.9605,1.15873	0.655152	1	0.557686
3	2134	0	chr9:22521095:A:G	22521095	G,G	A,A	1,1	-inf,-inf	inf,inf	4.5987,1.07021	0.00874583	0.407151	0.426463
```
