## Supplementary material for "Characterization of shared and ancestry-specific signals driving complex traits using multi-ancestry fine-mapping": s1.afreq

```
#CHROM	ID	REF	ALT	ALT_FREQS	OBS_CT
9	rs60531828	G	C	0.0238569	1006
9	rs34888682	C	T	0.0149105	1006
9	rs2295799	C	G	0.471173	1006
9	rs7851522	C	T	0.0228628	1006
9	rs734158	T	C	0.198807	1006
9	rs12352115	A	C	0.198807	1006
9	rs13297513	G	C	0.200795	1006
9	rs4879930	C	T	0.719682	1006
9	rs13294245	T	C	0.200795	1006
9	rs13294256	T	C	0.199801	1006
9	rs111597166	T	C	0.0159046	1006
9	rs72727075	T	G	0.311133	1006
9	rs35721248	A	G	0.197813	1006
9	rs10972594	A	G	0.919483	1006
9	rs180758633	G	A	0.00497018	1006
9	rs879284	G	A	0.199801	1006
9	rs10758326	A	G	0.611332	1006
9	rs68158112	C	T	0.198807	1006
9	rs2065039	C	T	0.197813	1006
9	rs35274950	T	C	0.197813	1006
9	rs10738948	T	C	0.611332	1006
9	rs2236291	T	G	0.410537	1006
9	rs10738949	T	C	0.920477	1006
9	rs10758327	G	T	0.407555	1006
9	rs10814281	G	A	0.407555	1006
9	rs1885371	T	C	0.410537	1006
9	rs1885372	A	G	0.410537	1006
9	rs2093400	G	C	0.723658	1006
9	rs7874478	G	A	0.198807	1006
9	rs3793544	C	T	0.919483	1006
9	rs3793545	G	A	0.195825	1006
9	rs2236292	C	T	0.170974	1006
9	rs72727082	C	T	0.054672	1006
9	rs2236293	G	A	0.407555	1006
9	rs2236294	G	A	0.195825	1006
9	rs13284995	C	T	0.407555	1006
9	rs16932706	C	G	0.170974	1006
9	rs7854812	T	A	0.195825	1006
9	rs4878629	C	T	0.311133	1006
9	rs77395154	C	T	0.0934394	1006
9	rs10972596	G	T	0.0576541	1006
9	rs75245000	C	T	0.0228628	1006
9	rs7848557	A	C	0.920477	1006
9	rs78229451	G	T	0.0357853	1006
9	rs1407297	T	C	0.920477	1006
9	rs1407298	T	G	0.920477	1006
9	rs113509298	C	A	0.0159046	1006
9	rs7022281	C	T	0.60835	1006
9	rs12346647	T	C	0.190855	1006
9	rs7035913	A	C	0.314115	1006
9	rs76773476	G	A	0.0487078	1006
9	rs12353412	A	G	0.193837	1006
9	rs17204908	C	T	0.311133	1006
9	rs12345598	G	T	0.188867	1006
9	rs10758328	G	A	0.465209	1006
9	rs12554095	G	A	0.107356	1006
9	rs10972600	T	A	0.220676	1006
9	rs10814285	G	C	0.385686	1006
9	rs118137738	G	A	0.0168986	1006
9	rs4879931	A	G	0.309145	1006
9	rs10491555	G	A	0.220676	1006
9	rs4879932	T	C	0.917495	1006
9	rs10814287	T	C	0.385686	1006
9	rs112570874	G	A	0.0506958	1006
9	rs11791889	G	A	0.382704	1006
9	rs190165003	C	T	0.00994036	1006
9	rs4879933	G	A	0.691849	1006
9	rs118007914	G	A	0.0139165	1006
9	rs12552435	A	G	0.0506958	1006
9	rs113497604	G	A	0.0646123	1006
9	rs9525	A	C	0.918489	1006
9	rs56167591	C	T	0.310139	1006
9	rs8181103	C	T	0.918489	1006
9	rs4879934	A	C	0.921471	1006
9	rs10758329	G	A	0.38668	1006
9	rs10758330	C	T	0.368787	1006
9	rs62544696	G	A	0.00596421	1006
9	rs10814288	G	A	0.22167	1006
9	rs10814289	A	G	0.921471	1006
9	rs10758332	T	A	0.921471	1006
9	rs186441167	G	A	0.00894632	1006
9	rs4879935	G	A	0.693837	1006
9	rs116913581	G	A	0.0218688	1006
9	rs7044405	T	C	0.619284	1006
9	rs72727089	G	A	0.309145	1006
9	rs10814290	A	G	0.220676	1006
9	rs7018960	T	C	0.61332	1006
9	rs55826711	C	T	0.307157	1006
9	rs62544697	C	T	0.140159	1006
9	rs10972602	T	C	0.139165	1006
9	rs62544698	C	T	0.0795229	1006
9	rs12551604	C	T	0.114314	1006
9	rs140459470	T	G	0.0198807	1006
9	rs142812739	A	G	0.0387674	1006
9	rs75461760	A	G	0.0596421	1006
9	rs2181027	G	T	0.139165	1006
9	rs4879936	T	C	0.307157	1006
9	rs57265999	A	G	0.0795229	1006
9	rs139585733	G	A	0.0168986	1006
9	rs7036200	T	C	0.139165	1006
9	rs10972603	T	A	0.0497018	1006
9	rs10972604	A	T	0.0596421	1006
9	rs75520872	T	C	0.0318091	1006
9	rs62544700	A	G	0.0795229	1006
9	rs116939160	T	A	0.0258449	1006
9	rs113344412	C	T	0.0149105	1006
9	rs141707058	C	G	0.0109344	1006
9	rs4879937	T	C	0.450298	1006
9	rs74735593	T	C	0.0596421	1006
9	rs117744630	T	C	0.0596421	1006
9	rs112027896	C	T	0.0228628	1006
9	rs62544701	C	T	0.139165	1006
9	rs79703166	T	C	0.0586481	1006
9	rs62544702	C	A	0.0795229	1006
9	rs7022159	A	T	0.139165	1006
9	rs7039312	T	C	0.0805169	1006
9	rs78016065	T	C	0.0785288	1006
9	rs7043167	T	G	0.0795229	1006
9	rs117204101	A	T	0.027833	1006
9	rs62544703	T	A	0.156064	1006
9	rs56317654	C	T	0.449304	1006
9	rs55889708	G	A	0.323062	1006
9	rs62544706	T	G	0.0984095	1006
9	rs62544707	G	A	0.0984095	1006
9	rs4282653	C	T	0.0576541	1006
9	rs4879938	T	C	0.295229	1006
9	rs10814291	G	A	0.223658	1006
9	rs7850609	G	T	0.67495	1006
9	rs144373350	C	G	0.0119284	1006
9	rs10972607	G	C	0.2167	1006
9	rs62544708	A	T	0.0994036	1006
9	rs72727095	A	C	0.306163	1006
9	rs72727097	T	A	0.05666	1006
9	rs10972608	C	A	0.05666	1006
9	rs72727098	C	T	0.308151	1006
9	rs7866581	A	T	0.212724	1006
9	rs72727099	G	T	0.305169	1006
9	rs7853013	T	G	0.27336	1006
9	rs62544709	C	G	0.0994036	1006
9	rs10972609	T	A	0.0576541	1006
9	rs72727100	C	T	0.308151	1006
9	rs12003547	C	A	0.215706	1006
9	rs12000024	A	G	0.2167	1006
9	rs1475115	C	T	0.0785288	1006
9	rs10972610	A	G	0.05666	1006
9	rs72727101	C	T	0.304175	1006
9	rs7850119	G	A	0.0994036	1006
9	rs6476492	G	A	0.100398	1006
9	rs10814292	G	T	0.27336	1006
9	rs6476493	T	C	0.686879	1006
9	rs7857073	A	G	0.2167	1006
9	rs113422668	C	T	0.05666	1006
9	rs72729403	G	C	0.05666	1006
9	rs12380372	G	A	0.055666	1006
9	rs927440	T	A	0.682903	1006
9	rs12376357	T	C	0.055666	1006
9	rs10972612	A	T	0.055666	1006
9	rs4878631	G	A	0.266402	1006
9	rs6476494	A	G	0.685885	1006
9	rs7866269	C	T	0.209742	1006
9	rs10972614	T	G	0.05666	1006
9	rs7043204	A	G	0.156064	1006
9	rs7873736	A	G	0.258449	1006
9	rs12351259	C	T	0.253479	1006
9	rs55849154	A	G	0.256461	1006
9	rs10972616	G	A	0.055666	1006
9	rs7847059	T	A	0.434394	1006
9	rs7847060	T	A	0.434394	1006
9	rs7864548	G	A	0.410537	1006
9	rs10972617	A	C	0.055666	1006
9	rs72729406	A	G	0.255467	1006
9	rs7864495	C	T	0.410537	1006
9	rs62541882	G	T	0.0367793	1006
9	rs10429457	G	A	0.0984095	1006
9	rs4271052	G	A	0.055666	1006
9	rs2890719	G	A	0.05666	1006
9	rs1467577	A	G	0.570577	1006
9	rs4271053	G	A	0.0984095	1006
9	rs117777553	A	G	0.0139165	1006
9	rs62541883	G	A	0.100398	1006
9	rs148816410	G	A	0.0119284	1006
9	rs10814293	G	A	0.552684	1006
9	rs10814294	C	A	0.554672	1006
9	rs10814295	T	C	0.304175	1006
9	rs2025175	G	A	0.605368	1006
9	rs76452347	C	T	0.207753	1006
9	rs79284865	G	A	0.214712	1006
9	rs75458097	G	A	0.0357853	1006
9	rs149557496	G	A	0.0129225	1006
9	rs144123850	T	C	0.0318091	1006
9	rs2236325	G	A	0.0506958	1006
9	rs72729411	A	G	0.0497018	1006
9	rs72729412	C	T	0.0656064	1006
9	rs62541884	C	T	0.0656064	1006
9	rs10972618	A	C	0.321074	1006
9	rs10972619	A	G	0.203777	1006
9	rs75732424	T	C	0.027833	1006
9	rs748802	G	A	0.319085	1006
9	rs55838270	G	A	0.0656064	1006
9	rs748803	C	T	0.243539	1006
9	rs10491554	G	A	0.243539	1006
9	rs62635821	T	A	0.0606362	1006
9	rs10814296	G	A	0.243539	1006
9	rs10814297	G	A	0.243539	1006
9	rs13297831	C	G	0.435388	1006
9	rs112238132	T	A	0.0984095	1006
9	rs77777040	T	G	0.00894632	1006
9	rs79228314	C	G	0.228628	1006
9	rs56383937	T	C	0.105368	1006
9	rs67227401	C	T	0.0984095	1006
9	rs12339156	G	C	0.242545	1006
9	rs111640021	G	A	0.0208748	1006
9	rs13285548	G	A	0.234592	1006
9	rs59205434	G	A	0.242545	1006
9	rs67435931	T	C	0.0984095	1006
9	rs62541928	C	T	0.105368	1006
9	rs144377728	C	T	0.0109344	1006
9	rs750045	G	A	0.05666	1006
9	rs79857739	C	T	0.0318091	1006
9	rs4483242	C	T	0.147117	1006
9	rs4879943	C	A	0.730616	1006
9	rs142849892	C	T	0.0129225	1006
9	rs2025172	T	C	0.148111	1006
9	rs10116147	C	T	0.243539	1006
9	rs2025173	G	A	0.729622	1006
9	rs2025174	A	G	0.729622	1006
9	rs55726778	T	C	0.245527	1006
9	rs111497848	T	C	0.0705765	1006
9	rs16932756	A	G	0.105368	1006
9	rs62541929	A	C	0.105368	1006
9	rs67687820	T	C	0.146123	1006
9	rs112328329	G	T	0.0328032	1006
9	rs7046469	T	G	0.105368	1006
9	rs117537868	A	G	0.0109344	1006
9	rs7861968	C	G	0.105368	1006
9	rs6476495	G	T	0.105368	1006
9	rs75281626	A	T	0.00596421	1006
9	rs7039035	C	T	0.714712	1006
9	rs112856475	G	A	0.0536779	1006
9	rs56289282	C	A	0.0208748	1006
9	rs111499117	T	C	0.106362	1006
9	rs7043582	G	A	0.232604	1006
9	rs4879944	A	G	0.728628	1006
9	rs10972626	G	A	0.146123	1006
9	rs4598350	T	G	0.232604	1006
9	rs2065107	C	T	0.474155	1006
9	rs13298502	T	C	0.232604	1006
9	rs112725111	A	G	0.00994036	1006
9	rs10814298	A	T	0.146123	1006
9	rs7033996	T	C	0.106362	1006
9	rs7037105	T	A	0.106362	1006
9	rs117981161	G	A	0.0258449	1006
9	rs1984999	G	A	0.476143	1006
9	rs2146112	A	G	0.106362	1006
9	rs2146113	T	G	0.106362	1006
9	rs117611987	C	T	0.0159046	1006
9	rs12335843	A	G	0.146123	1006
9	rs79385681	A	G	0.0457256	1006
9	rs6476496	C	T	0.728628	1006
9	rs12685123	G	A	0.232604	1006
9	rs149092948	T	C	0.00497018	1006
9	rs2890718	G	A	0.487078	1006
9	rs78395341	T	C	0.0705765	1006
9	rs7847862	A	G	0.106362	1006
9	rs10814300	C	T	0.380716	1006
9	rs10972627	C	T	0.146123	1006
9	rs13302637	G	C	0.234592	1006
9	rs62541931	G	A	0.106362	1006
9	rs10758334	T	C	0.729622	1006
9	rs12554947	G	C	0.106362	1006
9	rs16932775	G	C	0.106362	1006
9	rs10814301	C	A	0.253479	1006
9	rs10814302	G	A	0.252485	1006
9	rs76430123	T	C	0.0208748	1006
9	rs7857181	G	A	0.728628	1006
9	rs4255226	C	T	0.232604	1006
9	rs10814303	G	T	0.252485	1006
9	rs34193186	A	G	0.234592	1006
9	rs7861134	C	G	0.251491	1006
9	rs7864451	G	A	0.251491	1006
9	rs12335681	C	T	0.145129	1006
9	rs10972628	G	A	0.251491	1006
9	rs16932784	G	A	0.106362	1006
9	rs10972629	C	T	0.145129	1006
9	rs141809766	A	G	0.0198807	1006
9	rs16932790	C	G	0.106362	1006
9	rs113483724	C	T	0.0238569	1006
9	rs62541932	C	T	0.106362	1006
9	rs13291644	G	A	0.341948	1006
9	rs13291549	A	T	0.232604	1006
9	rs13296955	G	T	0.232604	1006
9	rs13298135	T	C	0.232604	1006
9	rs72729426	C	T	0.0218688	1006
9	rs10491553	A	C	0.232604	1006
9	rs4878635	C	A	0.239563	1006
9	rs13283301	T	A	0.232604	1006
9	rs7863401	A	G	0.234592	1006
9	rs13283964	T	C	0.338966	1006
9	rs12686859	C	T	0.232604	1006
9	rs72729427	G	A	0.146123	1006
9	rs143323472	T	A	0.00695825	1006
9	rs71521292	C	T	0.028827	1006
9	rs187087621	A	C	0.00695825	1006
9	rs16935868	C	T	0.106362	1006
9	rs7867847	C	T	0.232604	1006
9	rs7854350	T	C	0.232604	1006
9	rs12684292	T	C	0.232604	1006
9	rs747804	G	A	0.338966	1006
9	rs12376565	C	T	0.146123	1006
9	rs7019283	G	C	0.234592	1006
9	rs13285078	G	A	0.232604	1006
9	rs74787477	C	G	0.0109344	1006
9	rs57364197	T	C	0.106362	1006
9	rs55845747	T	C	0.106362	1006
9	rs13285384	G	A	0.232604	1006
9	rs16932791	A	G	0.106362	1006
9	rs12684089	G	A	0.232604	1006
9	rs10121284	T	A	0.240557	1006
9	rs113585679	G	A	0.106362	1006
9	rs62541933	G	A	0.106362	1006
9	rs117958184	G	A	0.0387674	1006
9	rs55911539	A	G	0.106362	1006
9	rs12686482	A	G	0.232604	1006
9	rs10972638	T	C	0.240557	1006
9	rs13297414	G	A	0.232604	1006
9	rs13298443	T	A	0.232604	1006
9	rs13283021	T	G	0.232604	1006
9	rs13301662	A	G	0.232604	1006
9	rs13301666	A	G	0.232604	1006
9	rs13301780	A	G	0.232604	1006
9	rs13301801	A	G	0.232604	1006
9	rs13302208	G	A	0.232604	1006
9	rs13302108	C	T	0.232604	1006
9	rs12684663	C	T	0.232604	1006
9	rs16932798	T	C	0.106362	1006
9	rs12686831	A	C	0.233598	1006
9	rs12684684	C	T	0.232604	1006
9	rs78305268	G	A	0.0119284	1006
9	rs16932799	G	A	0.106362	1006
9	rs13283068	C	T	0.379722	1006
9	rs62541934	C	T	0.106362	1006
9	rs111977189	G	C	0.146123	1006
9	rs148925331	C	T	0.0109344	1006
9	rs71487710	A	G	0.232604	1006
9	rs10972641	G	C	0.146123	1006
9	rs723425	T	C	0.235586	1006
9	rs72729432	A	G	0.147117	1006
9	rs1073558	C	A	0.16501	1006
9	rs7857956	G	T	0.493042	1006
9	rs117273048	T	A	0.0238569	1006
9	rs10738950	T	C	0.315109	1006
9	rs7034414	A	G	0.38668	1006
9	rs79771627	A	G	0.0775348	1006
9	rs4407990	G	A	0.666998	1006
9	rs143610001	C	T	0.0347913	1006
9	rs4568683	C	T	0.144135	1006
9	rs117390653	G	A	0.0159046	1006
9	rs2233568	G	A	0.279324	1006
9	rs61738501	A	G	0.0129225	1006
9	rs2233564	T	C	0.279324	1006
9	rs2233558	T	C	0.279324	1006
9	rs13288768	G	T	0.384692	1006
9	rs911820	C	G	0.144135	1006
9	rs60386036	G	T	0.133201	1006
9	rs12378268	C	T	0.279324	1006
9	rs16932803	G	T	0.133201	1006
9	rs12378689	G	A	0.0168986	1006
9	rs144738722	G	C	0.0129225	1006
9	rs12380159	T	C	0.287276	1006
9	rs732233	A	G	0.287276	1006
9	rs12379036	G	A	0.149105	1006
9	rs732232	G	C	0.287276	1006
9	rs150865287	G	T	0.0109344	1006
9	rs745045	T	A	0.135189	1006
9	rs4879945	C	G	0.284294	1006
9	rs4878636	T	C	0.284294	1006
9	rs72729437	A	G	0.0367793	1006
9	rs7019393	A	C	0.297217	1006
9	rs7019632	A	G	0.286282	1006
9	rs7019637	A	C	0.282306	1006
9	rs12379440	G	A	0.282306	1006
9	rs7036414	T	C	0.281312	1006
9	rs7020482	G	T	0.284294	1006
9	rs7020600	G	T	0.281312	1006
9	rs7036789	T	C	0.281312	1006
9	rs7020718	G	A	0.281312	1006
9	rs7020426	A	G	0.286282	1006
9	rs6476497	G	A	0.282306	1006
9	rs140283275	G	A	0.0407555	1006
9	rs6476498	T	C	0.282306	1006
9	rs6476499	C	T	0.282306	1006
9	rs7024584	C	T	0.282306	1006
9	rs16932807	A	G	0.00397614	1006
9	rs62541939	G	A	0.0765408	1006
9	rs137922174	A	G	0.00397614	1006
9	rs80190793	G	A	0.00397614	1006
9	rs7044822	T	C	0.282306	1006
9	rs7028871	C	T	0.280318	1006
9	rs10972646	A	C	0.135189	1006
9	rs116337272	T	G	0.00397614	1006
9	rs7032642	A	G	0.282306	1006
9	rs10758335	T	C	0.280318	1006
9	rs7018482	T	G	0.282306	1006
9	rs7033239	G	A	0.282306	1006
9	rs7033273	C	T	0.286282	1006
9	rs10972647	G	A	0.289264	1006
9	rs10814304	T	C	0.284294	1006
9	rs55925256	G	A	0.284294	1006
9	rs13285874	T	C	0.650099	1006
9	rs10972651	C	T	0.28827	1006
9	rs10972653	T	C	0.456262	1006
9	rs13290151	T	C	0.167992	1006
9	rs10758336	G	A	0.287276	1006
9	rs10758337	A	G	0.286282	1006
9	rs10738951	T	C	0.28827	1006
9	rs10758338	G	A	0.441352	1006
9	rs146456372	T	G	0.0149105	1006
9	rs10972654	T	C	0.148111	1006
9	rs13297158	T	C	0.359841	1006
9	rs13295814	A	C	0.360835	1006
9	rs62543567	C	G	0.194831	1006
9	rs7026898	A	G	0.256461	1006
9	rs13292355	T	C	0.16501	1006
9	rs10972655	A	G	0.256461	1006
9	rs13293067	T	C	0.164016	1006
9	rs12338636	T	C	0.0934394	1006
9	rs12352264	C	T	0.0934394	1006
9	rs12352266	C	T	0.0934394	1006
9	rs1810653	C	T	0.218688	1006
9	rs10758339	T	C	0.650099	1006
9	rs79474262	A	T	0.026839	1006
9	rs77246063	C	T	0.0248509	1006
9	rs9886675	G	A	0.503976	1006
9	rs112976479	G	A	0.026839	1006
9	rs10972657	T	C	0.168986	1006
9	rs10814305	T	A	0.543738	1006
9	rs7048672	C	A	0.176938	1006
9	rs7022340	A	G	0.656064	1006
9	rs72729443	G	A	0.0119284	1006
9	rs10972658	T	G	0.178926	1006
9	rs10972659	A	C	0.167992	1006
9	rs10972660	A	G	0.00596421	1006
9	rs7874748	T	C	0.656064	1006
9	rs76555845	A	G	0.026839	1006
9	rs10738952	G	A	0.520875	1006
9	rs76984886	T	A	0.026839	1006
9	rs10738953	T	C	0.521869	1006
9	rs12347782	A	C	0.329026	1006
9	rs62543569	C	G	0.176938	1006
9	rs10814306	A	G	0.170974	1006
9	rs71521293	C	G	0.00298211	1006
9	rs728274	C	T	0.16998	1006
9	rs7025036	A	C	0.0705765	1006
9	rs4527966	C	T	0.176938	1006
9	rs4527967	C	T	0.176938	1006
9	rs4297114	G	A	0.176938	1006
9	rs4484787	T	C	0.176938	1006
9	rs4527968	C	A	0.176938	1006
9	rs67280425	A	G	0.177932	1006
9	rs73432879	G	A	0.176938	1006
9	rs73432880	T	C	0.176938	1006
9	rs73432881	T	C	0.176938	1006
9	rs145802204	G	A	0.0407555	1006
9	rs10972663	C	A	0.178926	1006
9	rs10972664	C	T	0.178926	1006
9	rs10814307	T	C	0.167992	1006
9	rs7029852	A	G	0.645129	1006
9	rs10814308	T	C	0.167992	1006
9	rs7046436	T	G	0.483101	1006
9	rs10814309	C	G	0.166998	1006
9	rs10814310	G	A	0.167992	1006
9	rs12343901	C	T	0.168986	1006
9	rs16932811	T	G	0.168986	1006
9	rs61141071	T	A	0.168986	1006
9	rs7038663	A	G	0.489066	1006
9	rs10972665	C	T	0.163022	1006
9	rs6476501	T	C	0.49006	1006
9	rs6476502	C	A	0.488072	1006
9	rs2381482	C	A	0.176938	1006
9	rs10217546	C	A	0.488072	1006
9	rs12004566	C	T	0.150099	1006
9	rs12004600	G	A	0.151093	1006
9	rs80316360	G	A	0.0715706	1006
9	rs10758341	G	A	0.489066	1006
9	rs7853814	G	A	0.491054	1006
9	rs4879946	A	T	0.491054	1006
9	rs117953700	G	T	0.00695825	1006
9	rs4879947	G	A	0.312127	1006
9	rs4879948	C	T	0.491054	1006
9	rs7864616	G	A	0.176938	1006
9	rs16932814	T	C	0.176938	1006
9	rs72729450	C	T	0.0139165	1006
9	rs1324463	A	G	0.0775348	1006
9	rs12237993	T	G	0.491054	1006
9	rs10972666	G	A	0.488072	1006
9	rs16932816	C	T	0.131213	1006
9	rs16932818	A	G	0.176938	1006
9	rs1408467	A	G	0.491054	1006
9	rs1408466	T	C	0.491054	1006
9	rs10972667	G	A	0.175944	1006
9	rs10758342	T	A	0.491054	1006
9	rs10738954	T	C	0.491054	1006
9	rs10738955	T	C	0.491054	1006
9	rs10465082	C	T	0.49006	1006
9	rs5021667	C	T	0.162028	1006
9	rs5021666	T	A	0.49006	1006
9	rs2381478	A	G	0.313121	1006
9	rs1535913	T	C	0.49006	1006
9	rs1535912	G	T	0.622266	1006
9	rs1535911	G	A	0.622266	1006
9	rs114098422	A	G	0.027833	1006
9	rs56963473	G	C	0.027833	1006
9	rs59337522	C	A	0.027833	1006
9	rs57132635	A	G	0.027833	1006
9	rs60479065	T	C	0.027833	1006
9	rs57660607	A	T	0.027833	1006
9	rs59846165	G	A	0.027833	1006
9	rs59428274	A	G	0.027833	1006
9	rs7028770	A	C	0.027833	1006
9	rs7045315	T	C	0.027833	1006
9	rs76091288	G	A	0.0775348	1006
9	rs2381477	A	G	0.027833	1006
9	rs7032351	C	T	0.027833	1006
9	rs7048994	T	C	0.027833	1006
9	rs7049023	T	A	0.027833	1006
9	rs12006109	C	T	0.027833	1006
9	rs12002189	A	T	0.027833	1006
9	rs74637696	C	T	0.026839	1006
9	rs76281926	A	G	0.027833	1006
9	rs113739431	G	A	0.027833	1006
9	rs151262319	A	C	0.027833	1006
9	rs10972669	A	G	0.0874751	1006
9	rs78267685	A	G	0.027833	1006
9	rs114103558	A	C	0.026839	1006
9	rs7023034	T	C	0.027833	1006
9	rs77289900	A	G	0.026839	1006
9	rs7037597	A	G	0.027833	1006
9	rs77456879	G	C	0.0168986	1006
9	rs1324462	T	C	0.577535	1006
9	rs1324461	G	A	0.205765	1006
9	rs1324460	T	C	0.205765	1006
9	rs1324459	C	T	0.177932	1006
9	rs1324458	T	C	0.205765	1006
9	rs28660995	G	C	0.205765	1006
9	rs12347259	A	C	0.205765	1006
9	rs7045969	A	G	0.205765	1006
9	rs7046501	C	G	0.205765	1006
9	rs10972670	T	C	0.204771	1006
9	rs11506612	C	T	0.205765	1006
9	rs118059612	G	A	0.026839	1006
9	rs28710824	T	C	0.204771	1006
9	rs1853643	G	A	0.204771	1006
9	rs10972671	A	C	0.203777	1006
9	rs10972672	G	A	0.176938	1006
9	rs4642737	T	C	0.0884692	1006
9	rs10972673	T	A	0.204771	1006
9	rs10972674	G	T	0.177932	1006
9	rs10972675	A	G	0.204771	1006
9	rs10972676	T	C	0.204771	1006
9	rs10972677	C	T	0.0119284	1006
9	rs10972678	T	G	0.204771	1006
9	rs56988322	A	T	0.177932	1006
9	rs140778219	G	A	0.0228628	1006
9	rs77872082	G	A	0.026839	1006
9	rs2038757	G	T	0.204771	1006
9	rs2038758	A	G	0.204771	1006
9	rs1535914	G	A	0.0854871	1006
9	rs10972680	A	G	0.204771	1006
9	rs10972681	A	G	0.204771	1006
9	rs10972682	T	C	0.204771	1006
9	rs188183795	C	G	0.0129225	1006
9	rs10972683	G	A	0.204771	1006
9	rs10814311	A	T	0.204771	1006
9	rs10814312	G	A	0.206759	1006
9	rs12336471	G	A	0.204771	1006
9	rs10972684	G	T	0.177932	1006
9	rs10972685	T	C	0.204771	1006
9	rs10814313	G	A	0.205765	1006
9	rs10814314	G	C	0.204771	1006
9	rs12337593	C	G	0.177932	1006
9	rs942479	G	C	0.132207	1006
9	rs10972686	G	C	0.0864811	1006
9	rs12342706	T	A	0.204771	1006
9	rs62543588	G	A	0.0198807	1006
9	rs942480	G	A	0.132207	1006
9	rs62543589	T	G	0.0198807	1006
9	rs1324467	T	A	0.0874751	1006
9	rs6476503	T	C	0.204771	1006
9	rs10814315	A	G	0.0874751	1006
9	rs117298064	T	C	0.026839	1006
9	rs10511924	G	C	0.0805169	1006
9	rs10814316	C	G	0.109344	1006
9	rs12686470	A	C	0.10835	1006
9	rs10125098	A	G	0.233598	1006
9	rs10125111	A	G	0.233598	1006
9	rs7468500	A	G	0.227634	1006
9	rs4314728	T	C	0.125249	1006
9	rs78961049	T	C	0.0656064	1006
9	rs7024904	C	A	0.106362	1006
9	rs7025270	G	T	0.218688	1006
9	rs10972687	G	A	0.105368	1006
9	rs10972688	C	G	0.106362	1006
9	rs115096823	G	A	0.0129225	1006
9	rs9657624	C	G	0.115308	1006
9	rs35812734	G	A	0.104374	1006
9	rs6476504	A	G	0.128231	1006
9	rs7865316	G	A	0.126243	1006
9	rs2017241	T	C	0.239563	1006
9	rs2017005	T	C	0.128231	1006
9	rs1815303	A	G	0.126243	1006
9	rs10814318	G	C	0.126243	1006
9	rs10814319	A	G	0.11332	1006
9	rs2077559	A	G	0.126243	1006
9	rs1111711	G	A	0.128231	1006
9	rs10972689	A	G	0.128231	1006
9	rs116706465	G	A	0.0129225	1006
9	rs7029221	G	T	0.128231	1006
9	rs7029143	C	T	0.128231	1006
9	rs7029349	G	A	0.128231	1006
9	rs6476505	A	G	0.128231	1006
9	rs7872797	T	C	0.0139165	1006
9	rs6476506	T	C	0.570577	1006
9	rs6476507	G	A	0.127237	1006
9	rs10125428	C	A	0.129225	1006
9	rs1324468	T	A	0.0139165	1006
9	rs1324469	C	G	0.228628	1006
9	rs1324470	A	C	0.129225	1006
9	rs7861361	A	C	0.228628	1006
9	rs7861610	C	T	0.121272	1006
9	rs56066730	C	G	0.129225	1006
9	rs28549301	T	C	0.129225	1006
9	rs28435698	T	C	0.129225	1006
9	rs12352029	T	A	0.129225	1006
9	rs10121877	G	A	0.129225	1006
9	rs10116500	A	G	0.129225	1006
9	rs10511925	A	G	0.129225	1006
9	rs10972691	G	C	0.129225	1006
9	rs7039900	T	G	0.0139165	1006
9	rs7023581	A	G	0.129225	1006
9	rs7040327	T	G	0.129225	1006
9	rs7040348	T	C	0.129225	1006
9	rs10972692	G	C	0.0149105	1006
9	rs7027417	A	G	0.128231	1006
9	rs7871017	T	C	0.100398	1006
9	rs7855775	G	A	0.0994036	1006
9	rs4144605	T	C	0.0994036	1006
9	rs4144606	C	G	0.0994036	1006
9	rs10814320	G	A	0.0994036	1006
9	rs4144604	G	A	0.0984095	1006
9	rs10972693	A	T	0.0984095	1006
9	rs118002056	G	A	0.00497018	1006
9	rs7032095	G	A	0.0139165	1006
9	rs72729481	C	T	0.0308151	1006
9	rs10814321	T	C	0.0984095	1006
9	rs10972694	G	A	0.125249	1006
9	rs16932860	T	A	0.0129225	1006
9	rs7863810	A	G	0.10338	1006
9	rs72729482	G	A	0.0894632	1006
9	rs12551191	C	T	0.119284	1006
9	rs10972695	T	G	0.119284	1006
9	rs12341524	T	C	0.119284	1006
9	rs28489514	A	G	0.119284	1006
9	rs28846971	C	T	0.119284	1006
9	rs12345899	A	G	0.119284	1006
9	rs71521294	G	C	0.00397614	1006
9	rs28473238	C	T	0.121272	1006
9	rs76222836	A	G	0.0188867	1006
9	rs62543604	T	C	0.121272	1006
9	rs12342934	T	G	0.121272	1006
9	rs12339284	G	A	0.119284	1006
9	rs28550285	G	A	0.119284	1006
9	rs10814322	C	A	0.237575	1006
9	rs12379688	A	T	0.0149105	1006
9	rs74599932	A	G	0.0775348	1006
9	rs7862640	C	T	0.116302	1006
9	rs10972697	T	C	0.104374	1006
9	rs7039141	A	T	0.119284	1006
9	rs7039239	C	T	0.119284	1006
9	rs7039651	G	A	0.119284	1006
9	rs56218372	C	T	0.119284	1006
9	rs10814323	G	A	0.208748	1006
9	rs10972698	A	G	0.207753	1006
9	rs10972699	A	C	0.12326	1006
9	rs12156564	A	T	0.0427435	1006
9	rs139730852	C	A	0.0228628	1006
9	rs77354939	C	T	0.0666004	1006
9	rs10972700	T	C	0.0178926	1006
9	rs10972701	A	G	0.0854871	1006
9	rs191023096	T	A	0.00397614	1006
9	rs2038754	C	T	0.133201	1006
9	rs2038755	A	G	0.133201	1006
9	rs1408470	C	T	0.533797	1006
9	rs2209334	C	G	0.125249	1006
9	rs2209335	A	C	0.125249	1006
9	rs6476508	G	A	0.125249	1006
9	rs7022198	G	C	0.408549	1006
9	rs6476509	G	A	0.125249	1006
9	rs6476510	C	T	0.126243	1006
9	rs6476511	C	A	0.126243	1006
9	rs13284746	C	T	0.125249	1006
9	rs13284985	G	C	0.0457256	1006
9	rs13284876	C	T	0.125249	1006
9	rs10972703	A	G	0.125249	1006
9	rs10972704	T	C	0.125249	1006
9	rs77257424	G	A	0.0139165	1006
9	rs7873354	T	C	0.125249	1006
9	rs7857647	A	T	0.125249	1006
9	rs189109842	G	A	0.00894632	1006
9	rs12684312	C	T	0.125249	1006
9	rs6476512	A	T	0.534791	1006
9	rs10814324	A	G	0.125249	1006
9	rs10814325	T	C	0.125249	1006
9	rs201017437	G	T	0.027833	1006
9	rs147433010	G	T	0.0119284	1006
9	rs1324471	A	G	0.127237	1006
9	rs79829237	G	T	0.0785288	1006
9	rs74790512	G	A	0.00894632	1006
9	rs7039132	G	A	0.082505	1006
9	rs77853158	C	G	0.0119284	1006
9	rs7024649	T	C	0.0467197	1006
9	rs7043906	A	T	0.529821	1006
9	rs17468865	T	C	0.0795229	1006
9	rs7852590	G	A	0.400596	1006
9	rs10120834	T	C	0.0795229	1006
9	rs4879949	G	C	0.400596	1006
9	rs12683983	G	T	0.0457256	1006
9	rs10972705	G	A	0.0795229	1006
9	rs13440428	A	C	0.0795229	1006
9	rs144038705	T	C	0.0119284	1006
9	rs7033220	A	G	0.528827	1006
9	rs6476513	T	C	0.528827	1006
9	rs13440127	C	T	0.0795229	1006
9	rs1830821	C	T	0.0487078	1006
9	rs79349303	A	G	0.0129225	1006
9	rs150215077	G	C	0.00596421	1006
9	rs10121944	G	A	0.0795229	1006
9	rs6476514	A	G	0.528827	1006
9	rs6476515	C	G	0.528827	1006
9	rs1408465	T	C	0.528827	1006
9	rs62543605	G	A	0.110338	1006
9	rs7858124	T	C	0.449304	1006
9	rs1324457	T	G	0.439364	1006
9	rs10972709	C	T	0.0457256	1006
9	rs117703704	A	G	0.00795229	1006
9	rs10972710	G	A	0.0497018	1006
9	rs6476516	C	G	0.528827	1006
9	rs72729491	A	G	0.0168986	1006
9	rs75089664	C	G	0.0765408	1006
9	rs1535910	C	T	0.528827	1006
9	rs7040379	A	G	0.0457256	1006
9	rs78323948	A	G	0.0795229	1006
9	rs71521299	T	G	0.0159046	1006
9	rs7035468	G	A	0.449304	1006
9	rs117871812	A	C	0.00795229	1006
9	rs12683938	T	C	0.0487078	1006
9	rs13292397	G	T	0.0457256	1006
9	rs62543608	T	G	0.400596	1006
9	rs13293492	G	A	0.0457256	1006
9	rs10814326	A	G	0.400596	1006
9	rs942478	C	G	0.929423	1006
9	rs2093878	G	A	0.528827	1006
9	rs1408469	A	C	0.400596	1006
9	rs28708812	T	C	0.0795229	1006
9	rs6476519	A	G	0.0487078	1006
9	rs2274143	T	C	0.0795229	1006
9	rs10738956	A	G	0.528827	1006
9	rs7866368	A	G	0.0487078	1006
9	rs116872374	G	C	0.00795229	1006
9	rs28431890	A	T	0.0715706	1006
9	rs79792936	C	A	0.0139165	1006
9	rs10972714	A	G	0.0457256	1006
9	rs12346729	C	T	0.0795229	1006
9	rs10972715	G	A	0.0457256	1006
9	rs10972716	G	T	0.0487078	1006
9	rs10738957	G	T	0.528827	1006
9	rs7852424	A	G	0.0487078	1006
9	rs7852637	C	T	0.528827	1006
9	rs10972717	G	A	0.0467197	1006
9	rs62543609	G	A	0.055666	1006
9	rs142107636	T	C	0.0188867	1006
9	rs4144607	C	T	0.528827	1006
9	rs942477	A	G	0.400596	1006
9	rs1951927	C	T	0.400596	1006
9	rs10453202	C	T	0.0795229	1006
9	rs75370663	A	G	0.0407555	1006
9	rs75710619	A	G	0.0795229	1006
9	rs1324465	T	C	0.528827	1006
9	rs6476520	C	A	0.528827	1006
9	rs150634032	G	T	0.0129225	1006
9	rs117289836	G	T	0.00795229	1006
9	rs7846877	A	G	0.529821	1006
9	rs61587746	A	G	0.0795229	1006
9	rs146662802	C	T	0.00994036	1006
9	rs76526329	C	T	0.0208748	1006
9	rs6476522	A	G	0.449304	1006
9	rs7871153	T	C	0.0487078	1006
9	rs16932906	C	T	0.0795229	1006
9	rs10814327	T	A	0.530815	1006
9	rs149920089	G	A	0.0178926	1006
9	rs41277083	C	T	0.028827	1006
9	rs12001296	T	G	0.0795229	1006
9	rs141046592	G	A	0.0159046	1006
9	rs141679832	C	T	0.0139165	1006
9	rs7871633	A	G	0.527833	1006
9	rs16932912	G	A	0.0785288	1006
9	rs10511927	A	G	0.0795229	1006
9	rs4879951	C	G	0.400596	1006
9	rs142661409	A	G	0.00695825	1006
9	rs143293292	G	A	0.0149105	1006
9	rs10972719	A	G	0.0457256	1006
9	rs7862798	A	G	0.449304	1006
9	rs12235235	G	A	0.0457256	1006
9	rs1998622	G	A	0.0457256	1006
9	rs11788454	G	A	0.399602	1006
9	rs80069543	G	A	0.00894632	1006
9	rs10972720	A	G	0.0457256	1006
9	rs1408468	T	C	0.400596	1006
9	rs10972721	T	A	0.400596	1006
9	rs10122295	A	C	0.0785288	1006
9	rs4879952	G	A	0.263419	1006
9	rs11534200	C	T	0.400596	1006
9	rs2381437	G	A	0.527833	1006
9	rs144496584	G	C	0.0377734	1006
9	rs2147380	C	T	0.517893	1006
9	rs7862699	G	A	0.134195	1006
9	rs4878638	A	G	0.516899	1006
9	rs4878639	T	C	0.260437	1006
9	rs6476527	T	C	0.518887	1006
9	rs12346749	G	T	0.083499	1006
9	rs186810166	C	T	0.0139165	1006
9	rs117305677	C	T	0.00894632	1006
9	rs112917429	G	A	0.184891	1006
9	rs151099145	C	T	0.027833	1006
9	rs7029444	G	A	0.0715706	1006
9	rs1886336	T	C	0.0715706	1006
9	rs150117280	C	T	0.0208748	1006
9	rs34551115	A	G	0.0755467	1006
9	rs11788747	A	G	0.390656	1006
9	rs35178345	C	T	0.0944334	1006
9	rs10972726	C	A	0.362823	1006
9	rs10972727	T	A	0.363817	1006
9	rs10972728	C	A	0.363817	1006
9	rs10758344	C	T	0.0715706	1006
9	rs62543615	T	G	0.138171	1006
9	rs35040536	A	G	0.0954274	1006
9	rs7044931	T	C	0.083499	1006
9	rs13283904	C	T	0.0954274	1006
9	rs10972731	G	A	0.362823	1006
9	rs6476528	C	T	0.612326	1006
9	rs7847459	G	A	0.612326	1006
9	rs72729495	G	A	0.0198807	1006
9	rs3818555	C	T	0.083499	1006
9	rs2274521	C	G	0.166998	1006
9	rs10972732	G	A	0.0725646	1006
9	rs10972733	T	C	0.0715706	1006
9	rs11790288	A	G	0.388668	1006
9	rs10116121	T	G	0.084493	1006
9	rs10814330	C	T	0.167992	1006
9	rs2149006	C	G	0.61332	1006
9	rs10814331	T	C	0.0715706	1006
9	rs72729496	C	T	0.104374	1006
9	rs2274522	G	A	0.0715706	1006
9	rs60756278	C	G	0.0954274	1006
9	rs10972734	C	G	0.166998	1006
9	rs10972735	G	A	0.166998	1006
9	rs10972736	A	G	0.084493	1006
9	rs72729497	C	G	0.0178926	1006
9	rs7858795	G	T	0.471173	1006
9	rs10814332	A	G	0.471173	1006
9	rs10116037	T	G	0.084493	1006
9	rs10758345	C	G	0.553678	1006
9	rs79973991	C	T	0.0178926	1006
9	rs1359885	C	G	0.636183	1006
9	rs4878640	C	T	0.553678	1006
9	rs7341735	T	C	0.084493	1006
9	rs117498831	G	C	0.0139165	1006
9	rs13291842	C	G	0.553678	1006
9	rs35603841	G	A	0.0715706	1006
9	rs13292010	C	T	0.553678	1006
9	rs10972738	A	T	0.553678	1006
9	rs10972740	C	A	0.553678	1006
9	rs10972744	C	T	0.553678	1006
9	rs10972745	C	A	0.167992	1006
9	rs10972746	A	G	0.553678	1006
9	rs10972747	T	G	0.553678	1006
9	rs10118668	T	C	0.0765408	1006
9	rs7860983	T	C	0.554672	1006
9	rs7875027	G	C	0.554672	1006
9	rs7875046	C	T	0.553678	1006
9	rs7875281	G	A	0.553678	1006
9	rs7875409	G	A	0.553678	1006
9	rs185755937	C	T	0.0109344	1006
9	rs10972748	G	C	0.385686	1006
9	rs10972749	T	C	0.38668	1006
9	rs7850463	G	T	0.0715706	1006
9	rs7033900	G	A	0.626243	1006
9	rs10116535	T	C	0.0765408	1006
9	rs7033834	A	C	0.0994036	1006
9	rs7033942	C	T	0.100398	1006
9	rs10972750	T	C	0.0765408	1006
9	rs150414235	T	C	0.0765408	1006
9	rs6476531	G	A	0.0994036	1006
9	rs28412095	T	C	0.0765408	1006
9	rs35588128	G	C	0.0964215	1006
9	rs10972751	G	A	0.353877	1006
9	rs10114198	C	G	0.0765408	1006
9	rs10114248	G	A	0.0765408	1006
9	rs10972752	C	T	0.353877	1006
9	rs10120302	A	T	0.0765408	1006
9	rs10114311	G	A	0.0765408	1006
9	rs28509197	C	T	0.0765408	1006
9	rs28588444	T	C	0.0765408	1006
9	rs28733343	T	C	0.0765408	1006
9	rs138043823	A	G	0.0765408	1006
9	rs142518212	G	A	0.0765408	1006
9	rs76592353	G	A	0.0765408	1006
9	rs7869658	G	A	0.0994036	1006
9	rs35783860	G	A	0.0964215	1006
9	rs141194478	T	C	0.0159046	1006
9	rs77376527	G	T	0.0765408	1006
9	rs28546853	A	G	0.0765408	1006
9	rs10758346	C	T	0.352883	1006
9	rs28581965	C	T	0.0765408	1006
9	rs77468360	T	C	0.0775348	1006
9	rs10814333	G	A	0.451292	1006
9	rs117533099	G	A	0.0765408	1006
9	rs116934939	T	A	0.0765408	1006
9	rs76621898	G	A	0.0775348	1006
9	rs117758227	A	C	0.0765408	1006
9	rs7020170	G	A	0.430417	1006
9	rs117869709	G	C	0.0765408	1006
9	rs4878642	G	A	0.452286	1006
9	rs7849162	G	T	0.0974155	1006
9	rs113303806	T	G	0.00894632	1006
9	rs10972754	T	C	0.513917	1006
9	rs7025074	C	T	0.506958	1006
9	rs10814334	C	T	0.232604	1006
9	rs7041851	T	C	0.338966	1006
9	rs16932964	T	C	0.0984095	1006
9	rs16932967	G	C	0.0984095	1006
9	rs16932970	A	G	0.329026	1006
9	rs16932974	A	C	0.329026	1006
9	rs3739614	T	G	0.329026	1006
9	rs577768146	T	G	0.00994036	1006
9	rs112776904	A	G	0.0328032	1006
9	rs752353	A	G	0.230616	1006
9	rs10758347	A	G	0.230616	1006
9	rs752352	G	T	0.100398	1006
9	rs752351	A	C	0.333002	1006
9	rs10814335	T	C	0.331014	1006
9	rs7865013	C	G	0.324056	1006
9	rs10972755	C	T	0.114314	1006
9	rs1106340	G	A	0.100398	1006
9	rs10758348	G	A	0.321074	1006
9	rs11791833	T	C	0.258449	1006
9	rs17835038	T	C	0.0705765	1006
9	rs1571268	G	A	0.459245	1006
9	rs10814336	C	G	0.162028	1006
9	rs1541036	C	T	0.310139	1006
9	rs116993464	T	G	0.0198807	1006
9	rs189799839	G	A	0.00994036	1006
9	rs41277087	G	A	0.0159046	1006
9	rs41277091	C	T	0.0984095	1006
9	rs75546108	A	C	0.00994036	1006
9	rs117180227	A	C	0.00894632	1006
9	rs4879956	A	G	0.555666	1006
9	rs118176620	G	A	0.00695825	1006
9	rs10814337	A	T	0.248509	1006
9	rs78009392	C	G	0.026839	1006
9	rs79422580	G	A	0.0168986	1006
9	rs7022784	C	T	0.428429	1006
9	rs7027307	C	A	0.351889	1006
9	rs3739613	G	A	0.291252	1006
9	rs7874594	T	G	0.291252	1006
9	rs10814338	T	A	0.489066	1006
9	rs113947030	G	A	0.026839	1006
9	rs13440425	G	A	0.0646123	1006
9	rs1887523	G	C	0.815109	1006
9	rs75594151	C	T	0.0785288	1006
9	rs2277172	G	A	0.322068	1006
9	rs80088314	G	A	0.00795229	1006
9	rs6476534	C	T	0.813121	1006
9	rs72731407	A	G	0.00994036	1006
9	rs4878643	G	C	0.289264	1006
9	rs62543624	G	A	0.198807	1006
9	rs2381436	G	A	0.801193	1006
9	rs17778847	G	A	0.0516899	1006
9	rs11794716	G	T	0.200795	1006
9	rs10814339	A	C	0.257455	1006
9	rs4260967	A	G	0.223658	1006
9	rs55874228	G	C	0.300199	1006
9	rs142907092	C	T	0.0198807	1006
9	rs11787892	G	A	0.212724	1006
9	rs7853494	T	A	0.482107	1006
9	rs10814340	C	A	0.173956	1006
9	rs60066502	C	T	0.222664	1006
9	rs7870486	C	A	0.260437	1006
9	rs73438845	G	T	0.222664	1006
9	rs140217270	G	A	0.122266	1006
9	rs75169094	T	C	0.222664	1006
9	rs112481263	A	C	0.222664	1006
9	rs145805824	G	A	0.0347913	1006
9	rs10972763	C	T	0.745527	1006
9	rs10814342	T	A	0.17495	1006
9	rs10972764	A	G	0.0417495	1006
9	rs151306345	A	G	0.0357853	1006
9	rs17778964	A	G	0.222664	1006
9	rs62543626	C	T	0.10338	1006
9	rs12352722	C	T	0.524851	1006
9	rs12352760	C	T	0.524851	1006
9	rs62543627	T	C	0.222664	1006
9	rs7851615	T	A	0.921471	1006
9	rs61523758	C	T	0.214712	1006
9	rs71531216	C	T	0.0586481	1006
9	rs75046131	T	C	0.026839	1006
9	rs11588	C	T	0.305169	1006
9	rs6610	G	A	0.304175	1006
9	rs11281	C	T	0.105368	1006
9	rs41277095	T	C	0.0188867	1006
9	rs10814343	A	G	0.45825	1006
9	rs7029528	A	G	0.465209	1006
9	rs2182819	A	C	0.466203	1006
9	rs2149007	C	T	0.466203	1006
9	rs2149008	G	T	0.467197	1006
9	rs7023237	T	G	0.468191	1006
9	rs7038327	A	G	0.467197	1006
9	rs10972770	C	A	0.152087	1006
9	rs3739610	G	A	0.294235	1006
9	rs3739609	T	C	0.447316	1006
9	rs34789048	G	A	0.0934394	1006
9	rs117143733	A	G	0.0149105	1006
9	rs113985677	G	A	0.05666	1006
9	rs61735202	G	A	0.0427435	1006
9	rs10972771	G	A	0.294235	1006
9	rs62541762	C	T	0.294235	1006
9	rs58826671	T	C	0.294235	1006
9	rs60697421	G	A	0.294235	1006
9	rs60799750	G	A	0.295229	1006
9	rs60110146	G	A	0.295229	1006
9	rs10972772	G	A	0.295229	1006
9	rs10972773	G	A	0.295229	1006
9	rs10814344	G	T	0.295229	1006
9	rs7036404	G	T	0.294235	1006
9	rs72731411	G	C	0.0934394	1006
9	rs7036929	G	A	0.295229	1006
9	rs12237915	T	C	0.196819	1006
9	rs10814345	C	T	0.295229	1006
9	rs10814346	A	C	0.295229	1006
9	rs10814347	G	C	0.10338	1006
9	rs4455947	A	C	0.738569	1006
9	rs10972774	A	T	0.10338	1006
9	rs11792071	C	T	0.0974155	1006
9	rs10972775	A	T	0.10338	1006
9	rs11794218	T	C	0.0984095	1006
9	rs10758349	C	T	0.295229	1006
9	rs11562259	G	A	0.196819	1006
9	rs7018731	G	C	0.297217	1006
9	rs138975302	G	A	0.0934394	1006
9	rs7847737	G	T	0.297217	1006
9	rs148553488	C	T	0.0139165	1006
9	rs7035839	T	G	0.0994036	1006
9	rs7847671	C	G	0.10338	1006
9	rs7019338	A	G	0.0994036	1006
9	rs2094456	T	C	0.739563	1006
9	rs6476536	G	C	0.297217	1006
9	rs10972777	T	C	0.297217	1006
9	rs114823780	A	G	0.10338	1006
9	rs148865622	C	T	0.0934394	1006
9	rs4565542	C	T	0.296223	1006
9	rs10124261	G	A	0.297217	1006
9	rs12351194	G	A	0.0994036	1006
9	rs11562262	G	T	0.197813	1006
9	rs12380328	T	C	0.144135	1006
9	rs116612932	G	A	0.0934394	1006
9	rs7048047	G	A	0.297217	1006
9	rs77215498	G	T	0.0994036	1006
9	rs182833988	C	T	0.00994036	1006
9	rs145470752	A	G	0.0308151	1006
9	rs10814351	C	T	0.104374	1006
9	rs143821422	C	T	0.0198807	1006
9	rs12001360	A	C	0.197813	1006
9	rs35301855	A	G	0.198807	1006
9	rs10972781	T	G	0.197813	1006
9	rs10814353	T	C	0.198807	1006
9	rs10814354	T	C	0.105368	1006
9	rs10972783	T	C	0.104374	1006
9	rs76533028	A	G	0.0159046	1006
9	rs117652515	C	T	0.0109344	1006
9	rs4878644	C	A	0.270378	1006
9	rs10972784	T	C	0.806163	1006
9	rs3758235	C	A	0.0487078	1006
9	rs3758234	C	T	0.284294	1006
9	rs3758233	T	C	0.16004	1006
9	rs79268377	A	C	0.0228628	1006
9	rs3739608	T	C	0.0487078	1006
9	rs1999005	T	G	0.104374	1006
9	rs34885485	C	T	0.141153	1006
9	rs2274523	C	T	0.0487078	1006
9	rs2274524	T	C	0.0497018	1006
9	rs2025880	G	A	0.102386	1006
9	rs7038386	A	G	0.0497018	1006
9	rs3780357	A	C	0.0487078	1006
9	rs12341943	T	C	0.0487078	1006
9	rs12337147	G	A	0.0487078	1006
9	rs12683072	C	G	0.107356	1006
9	rs67215555	T	G	0.140159	1006
9	rs59715969	T	A	0.0497018	1006
9	rs10972786	G	T	0.0497018	1006
9	rs71531218	C	G	0.140159	1006
9	rs12339646	C	T	0.0497018	1006
9	rs3736986	A	C	0.10835	1006
9	rs77508680	A	G	0.026839	1006
9	rs10814356	C	T	0.102386	1006
9	rs7025064	C	T	0.0497018	1006
9	rs74807146	G	A	0.0586481	1006
9	rs117291059	A	G	0.0188867	1006
9	rs7037073	A	C	0.0497018	1006
9	rs13283924	A	G	0.0914513	1006
9	rs6476539	C	T	0.158052	1006
9	rs10120229	C	G	0.0497018	1006
9	rs2772223	T	C	0.798211	1006
9	rs35573565	A	G	0.140159	1006
9	rs13287406	T	C	0.140159	1006
9	rs75987339	A	G	0.10338	1006
9	rs10972788	G	A	0.0467197	1006
9	rs3780356	A	G	0.10338	1006
9	rs16933052	G	A	0.0497018	1006
9	rs28397009	C	T	0.0497018	1006
9	rs7036188	A	G	0.10338	1006
9	rs4879960	T	C	0.282306	1006
9	rs2025879	C	T	0.299205	1006
9	rs3818556	T	C	0.10338	1006
9	rs117585711	A	G	0.0218688	1006
9	rs7041383	C	T	0.10338	1006
9	rs3780355	C	G	0.282306	1006
9	rs141657293	C	T	0.0367793	1006
9	rs72731417	C	T	0.0337972	1006
9	rs7850868	G	T	0.0497018	1006
9	rs7851157	C	G	0.0497018	1006
9	rs35651477	C	T	0.141153	1006
9	rs10046825	A	C	0.0497018	1006
9	rs16933076	C	T	0.141153	1006
9	rs3780354	G	A	0.10338	1006
9	rs144849197	G	A	0.0178926	1006
9	rs62541769	G	A	0.0447316	1006
9	rs143043565	C	T	0.00894632	1006
9	rs77097171	T	C	0.0178926	1006
9	rs1053414	C	T	0.107356	1006
9	rs3628	C	T	0.0188867	1006
9	rs10972789	G	A	0.10338	1006
9	rs10972790	G	A	0.107356	1006
9	rs2772220	A	G	0.799205	1006
9	rs1043313	G	A	0.748509	1006
9	rs150978860	G	C	0.0159046	1006
9	rs7044157	C	G	0.10338	1006
9	rs16933086	C	T	0.218688	1006
9	rs616009	G	A	0.5	1006
9	rs192421511	T	C	0.00894632	1006
9	rs615108	C	G	0.798211	1006
9	rs2296817	C	G	0.217694	1006
9	rs74837062	C	T	0.0218688	1006
9	rs111302956	G	A	0.0129225	1006
9	rs2296818	T	C	0.0497018	1006
9	rs623166	G	A	0.809145	1006
9	rs79706990	T	C	0.0178926	1006
9	rs626259	G	A	0.800199	1006
9	rs7873933	G	A	0.0516899	1006
9	rs11793464	G	A	0.0924453	1006
9	rs10972795	C	G	0.0516899	1006
9	rs10758350	G	A	0.374751	1006
9	rs140478304	G	A	0.0526839	1006
9	rs28576111	C	T	0.406561	1006
9	rs118150060	G	A	0.0328032	1006
9	rs10972797	C	T	0.215706	1006
9	rs147564937	C	A	0.0238569	1006
9	rs35346335	C	A	0.217694	1006
9	rs7036926	T	G	0.799205	1006
9	rs145102690	G	A	0.0347913	1006
9	rs4879961	T	C	0.799205	1006
9	rs117089674	A	T	0.00894632	1006
9	rs10738958	T	C	0.771372	1006
9	rs12337854	C	T	0.0516899	1006
9	rs143985783	T	C	0.00994036	1006
9	rs7019324	G	T	0.0526839	1006
9	rs3780353	C	T	0.779324	1006
9	rs7851602	A	C	0.590457	1006
9	rs7027696	A	G	0.780318	1006
9	rs183241490	C	T	0.00795229	1006
9	rs183005747	C	T	0.0109344	1006
9	rs187960516	G	A	0.00994036	1006
9	rs147704314	G	C	0.00994036	1006
9	rs12555083	T	G	0.0337972	1006
9	rs4879962	C	G	0.780318	1006
9	rs10123243	A	T	0.779324	1006
9	rs7026862	G	T	0.0586481	1006
9	rs144864932	G	A	0.0228628	1006
9	rs28667453	T	C	0.0526839	1006
9	rs111271363	G	A	0.218688	1006
9	rs4878645	C	G	0.779324	1006
9	rs4563970	G	A	0.777336	1006
9	rs7024955	T	A	0.593439	1006
9	rs7025232	T	C	0.370775	1006
9	rs11791937	G	A	0.0586481	1006
9	rs7871216	A	G	0.0884692	1006
9	rs7861442	T	C	0.593439	1006
9	rs10738960	G	A	0.777336	1006
9	rs147916630	G	A	0.0109344	1006
9	rs4879963	G	C	0.77833	1006
9	rs4879964	C	G	0.719682	1006
9	rs7025989	G	A	0.77833	1006
9	rs4879965	T	C	0.593439	1006
9	rs185841763	T	G	0.00795229	1006
9	rs4879966	T	A	0.593439	1006
9	rs4878646	A	G	0.593439	1006
9	rs143457494	T	C	0.00894632	1006
9	rs185612372	G	A	0.0656064	1006
9	rs147972354	G	A	0.0656064	1006
9	rs6476541	A	T	0.777336	1006
9	rs1887522	G	C	0.650099	1006
9	rs10758352	T	C	0.77833	1006
9	rs10758353	G	A	0.77833	1006
9	rs7874060	C	T	0.779324	1006
9	rs7020839	A	C	0.779324	1006
9	rs7024380	A	G	0.77833	1006
9	rs10972805	A	G	0.282306	1006
9	rs13287940	C	T	0.650099	1006
9	rs141999746	G	T	0.00894632	1006
9	rs71487711	G	A	0.149105	1006
9	rs10972806	C	T	0.777336	1006
9	rs10814360	A	G	0.77833	1006
9	rs116533152	A	G	0.0695825	1006
9	rs10738961	C	T	0.779324	1006
9	rs10738962	A	T	0.650099	1006
9	rs10758354	T	C	0.779324	1006
9	rs115589905	G	T	0.0606362	1006
9	rs10814361	C	A	0.719682	1006
9	rs59637631	C	T	0.0526839	1006
9	rs7038067	G	A	0.777336	1006
9	rs7023330	T	C	0.779324	1006
9	rs7023349	T	C	0.77833	1006
9	rs7024003	T	C	0.77833	1006
9	rs7038897	G	A	0.777336	1006
9	rs7042395	C	T	0.77833	1006
9	rs144326611	C	T	0.0427435	1006
9	rs10814362	G	T	0.776342	1006
9	rs35078360	C	T	0.217694	1006
9	rs66464053	G	T	0.0526839	1006
9	rs4879967	C	A	0.777336	1006
9	rs34843838	C	T	0.217694	1006
9	rs10758355	T	C	0.776342	1006
9	rs10758356	C	T	0.77833	1006
9	rs10972810	C	T	0.0526839	1006
9	rs7036270	A	G	0.777336	1006
9	rs10114702	C	T	0.484095	1006
9	rs10972814	G	A	0.217694	1006
9	rs62541786	T	G	0.217694	1006
9	rs77158685	A	G	0.0695825	1006
9	rs7046089	G	A	0.0526839	1006
9	rs12379347	A	G	0.282306	1006
9	rs10972815	C	A	0.109344	1006
9	rs56701508	G	A	0.0526839	1006
9	rs10738963	T	C	0.777336	1006
9	rs10117275	G	A	0.776342	1006
9	rs4879968	T	C	0.77833	1006
9	rs4879969	C	A	0.777336	1006
9	rs111405478	T	A	0.00894632	1006
9	rs10972816	G	A	0.217694	1006
9	rs28669370	C	G	0.0526839	1006
9	rs113816646	G	A	0.00795229	1006
9	rs12378877	T	A	0.217694	1006
9	rs7855945	A	G	0.77833	1006
9	rs35406010	C	T	0.0526839	1006
9	rs4242701	A	G	0.431412	1006
9	rs7032398	A	T	0.0695825	1006
9	rs117012989	G	A	0.0129225	1006
9	rs7035961	C	G	0.77833	1006
9	rs4878647	A	T	0.777336	1006
9	rs4878648	C	T	0.431412	1006
9	rs4878649	T	C	0.77833	1006
9	rs13288830	C	A	0.217694	1006
9	rs62541805	C	T	0.0427435	1006
9	rs34418415	A	G	0.0576541	1006
9	rs117442560	G	A	0.0606362	1006
9	rs10972818	C	T	0.217694	1006
9	rs4878650	C	T	0.718688	1006
9	rs141066775	G	A	0.0695825	1006
9	rs10972821	G	A	0.777336	1006
9	rs138268013	G	T	0.0149105	1006
9	rs7863247	G	A	0.776342	1006
9	rs141441719	T	G	0.0109344	1006
9	rs10119820	G	A	0.0526839	1006
9	rs56335567	T	C	0.217694	1006
9	rs75785959	T	C	0.0695825	1006
9	rs77486551	G	C	0.0695825	1006
9	rs10758357	T	C	0.431412	1006
9	rs12379203	G	A	0.217694	1006
9	rs6476543	A	G	0.777336	1006
9	rs1571269	T	A	0.777336	1006
9	rs7875447	A	G	0.776342	1006
9	rs117403207	G	A	0.0139165	1006
9	rs72624019	C	T	0.0516899	1006
9	rs7029967	A	C	0.794235	1006
9	rs7030104	A	G	0.776342	1006
9	rs12351859	G	A	0.0526839	1006
9	rs12351964	G	T	0.0526839	1006
9	rs35599012	G	C	0.0606362	1006
9	rs77100976	G	A	0.0695825	1006
9	rs34803761	C	T	0.236581	1006
9	rs10972825	G	T	0.0526839	1006
9	rs2182817	G	A	0.774354	1006
9	rs76964692	C	T	0.0198807	1006
9	rs4879973	G	A	0.429423	1006
9	rs10972826	C	T	0.102386	1006
9	rs117254889	G	A	0.0208748	1006
9	rs2182818	C	G	0.775348	1006
9	rs7036839	T	C	0.429423	1006
9	rs10465084	C	G	0.776342	1006
9	rs117695517	C	T	0.0695825	1006
9	rs71531222	G	A	0.0606362	1006
9	rs10124752	C	A	0.776342	1006
9	rs12380681	G	A	0.218688	1006
9	rs12380671	C	G	0.217694	1006
9	rs67388537	G	A	0.0526839	1006
9	rs10972827	C	T	0.0526839	1006
9	rs4879975	G	C	0.774354	1006
9	rs4879976	G	A	0.775348	1006
9	rs149475220	G	A	0.00596421	1006
9	rs4879977	A	G	0.776342	1006
9	rs4879978	G	A	0.717694	1006
9	rs10758359	G	A	0.429423	1006
9	rs10972829	A	C	0.275348	1006
9	rs118147157	T	C	0.0168986	1006
9	rs10972830	C	T	0.209742	1006
9	rs4879979	C	G	0.776342	1006
9	rs2381410	A	C	0.776342	1006
9	rs4879980	T	C	0.429423	1006
9	rs4878651	C	T	0.429423	1006
9	rs79600444	A	G	0.0695825	1006
9	rs10758360	G	A	0.424453	1006
9	rs10114887	G	A	0.271372	1006
9	rs7041841	G	A	0.0695825	1006
9	rs10814369	G	T	0.210736	1006
9	rs7030288	T	C	0.0695825	1006
9	rs7044830	C	T	0.0705765	1006
9	rs138579555	A	G	0.0168986	1006
9	rs4879981	A	T	0.429423	1006
9	rs12337934	C	T	0.0526839	1006
9	rs12347090	A	C	0.0616302	1006
9	rs7045725	A	G	0.776342	1006
9	rs13299891	G	T	0.148111	1006
9	rs2890703	T	C	0.503976	1006
9	rs68112963	G	A	0.0616302	1006
9	rs4879982	A	T	0.565606	1006
9	rs4879983	A	C	0.565606	1006
9	rs12377072	G	A	0.4334	1006
9	rs7027168	A	T	0.353877	1006
9	rs7043864	T	C	0.0675944	1006
9	rs72624020	G	C	0.0904573	1006
9	rs12555217	A	T	0.0596421	1006
9	rs28479805	A	G	0.0675944	1006
9	rs73449650	G	A	0.213718	1006
9	rs62541810	C	T	0.183897	1006
9	rs35396013	G	A	0.0606362	1006
9	rs4879984	G	A	0.277336	1006
9	rs55872818	C	T	0.217694	1006
9	rs11791459	C	T	0.0606362	1006
9	rs11792016	C	T	0.0596421	1006
9	rs12000782	G	A	0.0477137	1006
9	rs10814370	T	C	0.701789	1006
9	rs10733476	C	T	0.959245	1006
9	rs56075855	G	T	0.395626	1006
9	rs12554769	A	C	0.124254	1006
9	rs7025959	G	A	0.494036	1006
9	rs13289562	G	A	0.49503	1006
9	rs10972832	C	T	0.520875	1006
9	rs10972833	A	G	0.520875	1006
9	rs13295588	G	A	0.520875	1006
9	rs10972834	C	A	0.353877	1006
9	rs10972835	G	A	0.518887	1006
9	rs10972836	G	A	0.379722	1006
9	rs12345272	G	C	0.0318091	1006
9	rs7038845	A	G	0.55666	1006
9	rs34833013	C	T	0.0596421	1006
9	rs7039306	G	A	0.555666	1006
9	rs7039586	A	C	0.55666	1006
9	rs62541814	G	A	0.0437376	1006
9	rs140192561	A	G	0.157058	1006
9	rs115942686	G	A	0.0725646	1006
9	rs12378860	C	A	0.518887	1006
9	rs186724504	A	G	0.026839	1006
9	rs145269070	C	G	0.026839	1006
9	rs149156310	A	G	0.026839	1006
9	rs10814373	A	C	0.553678	1006
9	rs10123040	C	T	0.550696	1006
9	rs10114094	T	C	0.552684	1006
9	rs141274002	C	G	0.0725646	1006
9	rs10972840	A	T	0.0298211	1006
9	rs7865569	T	C	0.552684	1006
9	rs7853371	C	T	0.536779	1006
9	rs10115077	T	C	0.552684	1006
9	rs10124101	G	A	0.54672	1006
9	rs10124108	G	C	0.552684	1006
9	rs10972841	C	A	0.349901	1006
9	rs182354663	G	C	0.0159046	1006
9	rs10115797	T	C	0.552684	1006
9	rs72624021	G	A	0.173956	1006
9	rs192942791	G	A	0.00795229	1006
9	rs80134297	A	G	0.0318091	1006
9	rs143562278	A	G	0.0159046	1006
9	rs10758367	G	A	0.552684	1006
9	rs10972843	T	C	0.0954274	1006
9	rs10758368	T	G	0.552684	1006
9	rs7024903	G	T	0.548708	1006
9	rs7025043	G	T	0.545726	1006
9	rs6476547	G	C	0.552684	1006
9	rs6476548	T	G	0.552684	1006
9	rs7853674	G	A	0.17495	1006
9	rs62541826	G	A	0.0437376	1006
9	rs4259486	G	T	0.0765408	1006
9	rs4587417	C	T	0.550696	1006
9	rs56089462	T	C	0.0178926	1006
9	rs6476550	T	A	0.550696	1006
9	rs10972845	C	A	0.377734	1006
9	rs10972846	T	C	0.378728	1006
9	rs7038460	C	T	0.492048	1006
9	rs17385743	C	T	0.159046	1006
9	rs72731437	G	A	0.0238569	1006
9	rs10972847	T	C	0.0725646	1006
9	rs7042780	G	T	0.485089	1006
9	rs62541827	A	G	0.166998	1006
9	rs7042952	A	G	0.553678	1006
9	rs7043543	G	A	0.351889	1006
9	rs10814374	A	G	0.905567	1006
9	rs10122133	G	C	0.940358	1006
9	rs2002096	A	G	0.33499	1006
9	rs2002098	G	A	0.33499	1006
9	rs1105785	C	T	0.336978	1006
9	rs1105784	C	T	0.336978	1006
9	rs1105783	G	A	0.336978	1006
9	rs35219285	G	A	0.0218688	1006
9	rs12379853	C	T	0.337972	1006
9	rs12379880	G	A	0.33996	1006
9	rs11789929	A	C	0.0775348	1006
9	rs2381483	G	A	0.543738	1006
9	rs10972850	T	A	0.336978	1006
9	rs10972851	A	G	0.336978	1006
9	rs9644880	G	A	0.465209	1006
9	rs74793241	G	C	0.0228628	1006
9	rs10972852	G	T	0.335984	1006
9	rs7856559	A	G	0.965209	1006
9	rs10972853	C	G	0.341948	1006
9	rs75983074	C	T	0.0347913	1006
9	rs2381411	T	C	0.398608	1006
9	rs139367192	C	T	0.0149105	1006
9	rs10972855	C	G	0.0308151	1006
9	rs116375672	G	A	0.0248509	1006
9	rs75654120	C	T	0.0228628	1006
9	rs4480191	G	A	0.250497	1006
9	rs35139025	A	G	0.137177	1006
9	rs35196613	A	G	0.137177	1006
9	rs12685361	G	A	0.0894632	1006
9	rs149780471	C	A	0.00994036	1006
9	rs10972856	C	T	0.878728	1006
9	rs4879985	G	C	0.328032	1006
9	rs185844049	C	G	0.00894632	1006
9	rs10972857	G	A	0.0198807	1006
9	rs79418381	G	T	0.0437376	1006
9	rs113466780	G	A	0.0417495	1006
9	rs149935817	C	G	0.0656064	1006
9	rs76713939	C	T	0.0367793	1006
9	rs4300086	G	A	0.625249	1006
9	rs35346915	A	G	0.0636183	1006
9	rs12005936	G	A	0.309145	1006
9	rs193191530	C	T	0.0139165	1006
9	rs10972860	T	C	0.0139165	1006
9	rs7866562	C	G	0.37674	1006
9	rs3739607	A	G	0.0139165	1006
9	rs34235606	C	T	0.0616302	1006
9	rs77849348	A	G	0.0139165	1006
9	rs12338921	C	T	0.0139165	1006
9	rs41277101	T	G	0.0487078	1006
9	rs144466890	G	A	0.0119284	1006
9	rs2890721	G	A	0.198807	1006
9	rs118182994	C	T	0.0178926	1006
9	rs10814375	T	C	0.610338	1006
9	rs10814376	T	C	0.610338	1006
9	rs62541828	A	G	0.281312	1006
9	rs7042226	C	T	0.360835	1006
9	rs116908758	C	G	0.0188867	1006
9	rs10972863	C	T	0.359841	1006
9	rs12347593	C	T	0.980119	1006
9	rs10758370	A	C	0.979125	1006
9	rs118015596	C	T	0.0218688	1006
9	rs143134485	G	A	0.0168986	1006
9	rs113379507	T	C	0.0318091	1006
9	rs142387614	C	T	0.0238569	1006
9	rs79796416	A	G	0.0367793	1006
9	rs10972865	C	T	0.0129225	1006
9	rs10972866	G	A	0.378728	1006
9	rs10814377	C	T	0.378728	1006
9	rs147864372	T	C	0.0258449	1006
9	rs78841557	T	C	0.0198807	1006
9	rs76012614	G	C	0.0168986	1006
9	rs10972867	T	C	0.359841	1006
9	rs7855873	A	G	0.619284	1006
9	rs56134330	T	C	0.0884692	1006
9	rs16933224	C	T	0.2833	1006
9	rs1980921	T	C	0.343936	1006
9	rs11794991	G	A	0.0745527	1006
9	rs4879986	C	A	0.0139165	1006
9	rs10814378	A	C	0.619284	1006
9	rs10814379	C	G	0.348907	1006
9	rs7467871	T	A	0.359841	1006
9	rs184881310	G	A	0.0218688	1006
9	rs12376663	G	A	0.270378	1006
9	rs16933238	C	T	0.0666004	1006
9	rs7858146	C	T	0.0139165	1006
9	rs79319828	T	C	0.0139165	1006
9	rs181643879	C	T	0.00994036	1006
9	rs4879988	C	A	0.358847	1006
9	rs72731449	A	G	0.0119284	1006
9	rs150616863	G	A	0.00894632	1006
9	rs7874839	C	T	0.359841	1006
9	rs7875620	G	T	0.285288	1006
9	rs76755848	C	A	0.0188867	1006
9	rs2255698	C	T	0.640159	1006
9	rs10972872	G	A	0.267396	1006
9	rs74624914	T	C	0.0139165	1006
9	rs117562528	T	A	0.0298211	1006
9	rs10972873	T	C	0.270378	1006
9	rs72731452	C	T	0.027833	1006
9	rs193191919	A	G	0.00795229	1006
9	rs10758372	G	C	0.640159	1006
9	rs12001805	C	A	0.619284	1006
9	rs77524129	C	A	0.0109344	1006
9	rs9407035	T	C	0.621272	1006
9	rs7033793	C	T	0.714712	1006
9	rs12377902	C	A	0.619284	1006
9	rs10814380	A	G	0.619284	1006
9	rs116875218	C	T	0.0139165	1006
9	rs10972877	A	C	0.0139165	1006
9	rs117810343	G	A	0.0168986	1006
9	rs2277171	G	C	0.269384	1006
9	rs3808863	G	C	0.640159	1006
9	rs74758674	G	T	0.0755467	1006
9	rs12379930	G	A	0.269384	1006
9	rs10972878	G	C	0.137177	1006
9	rs7030510	T	C	0.0188867	1006
9	rs79103467	T	A	0.0745527	1006
9	rs2248297	C	T	0.985089	1006
9	rs10814381	G	C	0.0755467	1006
9	rs140828275	T	C	0.0208748	1006
9	rs12376699	A	G	0.219682	1006
9	rs117862927	T	C	0.0119284	1006
9	rs9407038	A	G	0.640159	1006
9	rs9632879	G	A	0.348907	1006
9	rs2247795	C	A	0.621272	1006
9	rs76774745	T	G	0.0149105	1006
9	rs2265347	A	G	0.621272	1006
9	rs2247595	A	G	0.640159	1006
9	rs34322533	T	C	0.027833	1006
9	rs12378490	A	C	0.270378	1006
9	rs7861024	T	C	0.713718	1006
9	rs10814382	G	C	0.619284	1006
9	rs140761458	T	C	0.0159046	1006
9	rs6476555	G	A	0.640159	1006
9	rs79998759	C	A	0.00894632	1006
9	rs2243933	T	C	0.621272	1006
9	rs2480455	G	A	0.640159	1006
9	rs10814383	A	G	0.619284	1006
9	rs12348966	T	C	0.350895	1006
9	rs62541847	T	C	0.139165	1006
9	rs4144593	T	C	0.714712	1006
9	rs10972882	G	A	0.350895	1006
9	rs142134914	G	A	0.0178926	1006
9	rs62541848	C	T	0.200795	1006
9	rs2480463	G	A	0.639165	1006
9	rs2483653	A	G	0.621272	1006
9	rs117026821	C	T	0.0347913	1006
9	rs77649221	C	G	0.0159046	1006
9	rs76597209	T	C	0.0695825	1006
9	rs78152236	C	A	0.0447316	1006
9	rs9969785	G	C	0.271372	1006
9	rs148108777	T	A	0.0248509	1006
9	rs76486911	G	A	0.00894632	1006
9	rs78055342	G	C	0.0695825	1006
9	rs1889279	T	C	0.639165	1006
9	rs10814384	A	G	0.350895	1006
9	rs56050799	G	A	0.0318091	1006
9	rs10814385	T	C	0.621272	1006
9	rs12378152	T	C	0.270378	1006
9	rs2183265	G	A	0.621272	1006
9	rs12378953	T	C	0.270378	1006
9	rs10814386	C	T	0.0139165	1006
9	rs76737037	T	C	0.00994036	1006
9	rs114781497	C	T	0.0139165	1006
9	rs954182	C	T	0.0695825	1006
9	rs12344892	G	C	0.0685885	1006
9	rs2483657	T	C	0.640159	1006
9	rs191783025	G	A	0.00894632	1006
9	rs56258823	T	C	0.0337972	1006
9	rs10972892	A	G	0.621272	1006
9	rs4590523	C	T	0.26839	1006
9	rs77843769	C	T	0.0626243	1006
9	rs954779	A	G	0.715706	1006
9	rs10972893	G	A	0.269384	1006
9	rs12554395	G	A	0.026839	1006
9	rs4446808	A	C	0.619284	1006
9	rs7038193	T	A	0.619284	1006
9	rs62541859	C	G	0.200795	1006
9	rs117243979	C	T	0.00795229	1006
9	rs4879992	G	A	0.351889	1006
9	rs192980975	T	A	0.0139165	1006
9	rs142913722	A	G	0.0159046	1006
9	rs190914278	C	T	0.0159046	1006
9	rs12379206	A	G	0.267396	1006
9	rs9298968	C	T	0.0139165	1006
9	rs144315206	C	T	0.0238569	1006
9	rs78604699	T	A	0.0685885	1006
9	rs118185606	C	A	0.0447316	1006
9	rs10972900	C	T	0.350895	1006
9	rs6476556	C	T	0.614314	1006
9	rs181739584	G	A	0.00894632	1006
9	rs12378042	T	G	0.270378	1006
9	rs138398219	G	A	0.0238569	1006
9	rs10814388	G	A	0.0198807	1006
9	rs7856743	G	C	0.666998	1006
9	rs10972905	C	A	0.0357853	1006
9	rs111929430	C	T	0.0675944	1006
9	rs112955052	A	G	0.0308151	1006
9	rs41449047	C	G	0.0367793	1006
9	rs189970222	T	C	0.0149105	1006
9	rs7867509	T	C	0.666998	1006
9	rs10972908	G	A	0.251491	1006
9	rs183512453	T	G	0.0109344	1006
9	rs113461317	G	C	0.0258449	1006
9	rs10972909	T	C	0.666998	1006
9	rs76319777	T	A	0.0616302	1006
9	rs139521022	G	A	0.0198807	1006
9	rs148784200	G	A	0.0188867	1006
9	rs12335818	T	C	0.352883	1006
9	rs75517321	G	T	0.0626243	1006
9	rs139456717	A	T	0.0139165	1006
9	rs10972915	G	A	0.0367793	1006
9	rs12553273	A	G	0.0367793	1006
9	rs1106275	C	T	0.253479	1006
9	rs1106276	C	T	0.213718	1006
9	rs138019176	T	A	0.0248509	1006
9	rs112022047	G	A	0.00894632	1006
9	rs76475668	T	C	0.0626243	1006
9	rs111696344	G	A	0.0467197	1006
9	rs10972916	G	A	0.220676	1006
9	rs62546164	G	A	0.0258449	1006
9	rs10511929	T	C	0.0626243	1006
9	rs2381523	A	G	0.667992	1006
9	rs2381524	A	G	0.667992	1006
9	rs12377974	A	G	0.416501	1006
9	rs10972918	T	C	0.351889	1006
9	rs142186470	G	A	0.0626243	1006
9	rs10118394	T	C	0.668986	1006
9	rs13296596	C	T	0.122266	1006
9	rs145170286	T	C	0.0626243	1006
9	rs10972919	A	G	0.414513	1006
9	rs149404707	C	A	0.0188867	1006
9	rs144586077	T	C	0.0397614	1006
9	rs10972920	G	C	0.351889	1006
9	rs116870637	T	C	0.0308151	1006
9	rs28461315	T	C	0.0337972	1006
9	rs78103031	A	G	0.0626243	1006
9	rs76845250	C	T	0.026839	1006
9	rs10758374	T	C	0.743539	1006
9	rs148505624	T	C	0.0606362	1006
9	rs140860571	G	A	0.0159046	1006
9	rs181362559	G	C	0.0119284	1006
9	rs148158262	T	C	0.00894632	1006
9	rs139154211	G	A	0.0188867	1006
9	rs17478582	C	T	0.199801	1006
9	rs10814390	C	T	0.214712	1006
9	rs187347996	G	A	0.0119284	1006
9	rs4879993	C	T	0.667992	1006
9	rs12344455	C	A	0.214712	1006
9	rs79998931	T	C	0.00994036	1006
9	rs62546165	G	A	0.193837	1006
9	rs144506048	A	G	0.0139165	1006
9	rs184169302	G	A	0.00894632	1006
9	rs74307336	T	G	0.0129225	1006
9	rs7023399	C	G	0.424453	1006
9	rs71531226	G	C	0.239563	1006
9	rs74193050	T	C	0.0626243	1006
9	rs142969816	G	A	0.0129225	1006
9	rs10814392	C	T	0.214712	1006
9	rs118157210	C	A	0.0119284	1006
9	rs7044752	C	A	0.668986	1006
9	rs138765568	C	T	0.0139165	1006
9	rs10123176	G	A	0.2833	1006
9	rs76312668	C	T	0.0139165	1006
9	rs141727235	C	T	0.0626243	1006
9	rs1962524	A	G	0.696819	1006
9	rs79917260	A	C	0.0626243	1006
9	rs13291966	A	C	0.367793	1006
9	rs62546167	T	C	0.200795	1006
9	rs3824425	C	T	0.215706	1006
9	rs186627311	G	C	0.0149105	1006
9	rs113661424	C	T	0.0447316	1006
9	rs10758376	G	C	0.0347913	1006
9	rs184724997	C	G	0.0109344	1006
9	rs139936531	T	A	0.0119284	1006
9	rs117533430	T	G	0.0516899	1006
9	rs13290602	G	C	0.0347913	1006
9	rs117990329	C	T	0.00894632	1006
9	rs78320241	C	G	0.0218688	1006
9	rs10972923	C	G	0.0646123	1006
9	rs7852519	A	G	0.253479	1006
9	rs28418701	C	T	0.217694	1006
9	rs62541963	G	A	0.207753	1006
9	rs76397726	G	A	0.208748	1006
9	rs78793001	G	T	0.217694	1006
9	rs111947430	G	A	0.217694	1006
9	rs113007388	A	G	0.217694	1006
9	rs10972924	C	G	0.217694	1006
9	rs7865090	C	T	0.2167	1006
9	rs117196635	C	T	0.0238569	1006
9	rs12553571	C	T	0.0248509	1006
9	rs884608	C	T	0.312127	1006
9	rs329376	C	A	0.501988	1006
9	rs62541966	A	C	0.191849	1006
9	rs66606427	A	G	0.189861	1006
9	rs117409347	C	T	0.0477137	1006
9	rs79454398	A	G	0.00994036	1006
9	rs142131941	C	T	0.0119284	1006
9	rs34365936	G	A	0.547714	1006
9	rs7037126	C	T	0.547714	1006
9	rs10972925	T	C	0.11332	1006
9	rs140709081	A	G	0.0109344	1006
9	rs118170860	G	A	0.0337972	1006
9	rs13295508	T	C	0.187873	1006
9	rs329366	C	T	0.547714	1006
9	rs10972927	A	C	0.0964215	1006
9	rs35723278	G	A	0.187873	1006
9	rs10972928	T	C	0.0974155	1006
9	rs167906	G	A	0.240557	1006
9	rs34879381	T	G	0.187873	1006
9	rs437319	T	C	0.335984	1006
9	rs78958549	C	T	0.026839	1006
9	rs181033844	C	T	0.0248509	1006
9	rs10758377	T	C	0.373757	1006
9	rs117752200	A	C	0.0228628	1006
9	rs430539	C	T	0.33499	1006
9	rs111597469	C	T	0.0954274	1006
9	rs7866708	C	T	0.246521	1006
9	rs13289088	T	C	0.656064	1006
9	rs62541969	C	G	0.177932	1006
9	rs145699945	G	A	0.0248509	1006
9	rs10972942	A	G	0.12326	1006
9	rs10972943	C	T	0.12326	1006
9	rs148094931	G	A	0.0357853	1006
9	rs6476559	C	G	0.744533	1006
9	rs145231577	T	C	0.0218688	1006
9	rs10122197	C	G	0.156064	1006
9	rs10125409	T	G	0.156064	1006
9	rs9776951	G	A	0.663022	1006
9	rs529766616	C	A	0.0198807	1006
9	rs4524883	C	T	0.322068	1006
9	rs144832511	A	G	0.00894632	1006
9	rs410605	G	C	0.632207	1006
9	rs10758379	C	T	0.16004	1006
9	rs426361	A	G	0.632207	1006
9	rs10733478	G	T	0.791252	1006
9	rs9407044	G	A	0.631213	1006
9	rs10972952	G	A	0.159046	1006
9	rs62541970	A	T	0.191849	1006
9	rs7023825	T	C	0.16004	1006
9	rs7023942	T	A	0.191849	1006
9	rs10972953	G	A	0.16004	1006
9	rs10972954	C	A	0.166004	1006
9	rs142747469	G	T	0.00894632	1006
9	rs28625317	C	G	0.192843	1006
9	rs28408540	C	T	0.192843	1006
9	rs1811952	G	A	0.644135	1006
9	rs189733632	A	T	0.0178926	1006
9	rs425069	G	A	0.646123	1006
9	rs62541971	G	A	0.190855	1006
9	rs61639751	A	G	0.16004	1006
9	rs147980035	C	T	0.0208748	1006
9	rs113227821	T	C	0.00994036	1006
9	rs7029237	G	A	0.357853	1006
9	rs34003170	G	A	0.300199	1006
9	rs4617248	C	T	0.0457256	1006
9	rs384077	A	G	0.906561	1006
9	rs10814400	G	A	0.690855	1006
9	rs7018702	A	T	0.906561	1006
9	rs10758380	G	A	0.90159	1006
9	rs10814401	A	C	0.692843	1006
9	rs10814402	G	A	0.90159	1006
9	rs143097808	T	A	0.00894632	1006
9	rs329370	A	T	0.902584	1006
9	rs10814403	C	T	0.90159	1006
9	rs13298489	G	C	0.90159	1006
9	rs7849847	T	C	0.902584	1006
9	rs7863577	A	C	0.90159	1006
9	rs329372	A	G	0.902584	1006
9	rs10972955	A	G	0.0477137	1006
9	rs329373	A	T	0.902584	1006
9	rs184179963	A	G	0.0119284	1006
9	rs366887	A	G	0.297217	1006
9	rs72731495	C	T	0.0139165	1006
9	rs192962151	G	A	0.0149105	1006
9	rs10972957	C	T	0.0994036	1006
9	rs10972958	C	T	0.0954274	1006
9	rs35121702	G	A	0.0944334	1006
9	rs10972959	G	A	0.0984095	1006
9	rs329358	C	T	0.0944334	1006
9	rs329359	T	C	0.902584	1006
9	rs35397450	A	G	0.238569	1006
9	rs141719796	C	T	0.0964215	1006
9	rs10972964	C	T	0.90159	1006
9	rs400602	A	C	0.0974155	1006
9	rs373510	G	T	0.0974155	1006
9	rs62541982	C	T	0.167992	1006
9	rs385487	C	T	0.0974155	1006
9	rs141179745	G	A	0.0357853	1006
9	rs2483644	C	T	0.0984095	1006
9	rs7036780	T	C	0.90159	1006
9	rs329360	T	A	0.0984095	1006
9	rs329361	T	C	0.0984095	1006
9	rs329362	G	A	0.101392	1006
9	rs329363	G	A	0.0964215	1006
9	rs329364	T	A	0.0974155	1006
9	rs57577709	G	A	0.206759	1006
9	rs112274929	A	G	0.0974155	1006
9	rs117317547	C	T	0.0188867	1006
9	rs66620947	G	T	0.0974155	1006
9	rs2483645	A	T	0.0964215	1006
9	rs10972967	T	C	0.0974155	1006
9	rs436357	A	G	0.0964215	1006
9	rs9407048	G	C	0.0964215	1006
9	rs10972968	C	T	0.0964215	1006
9	rs113135295	C	T	0.0188867	1006
9	rs10972969	G	A	0.0964215	1006
9	rs10972970	A	G	0.0964215	1006
9	rs10972971	C	T	0.0964215	1006
9	rs9407049	G	T	0.0964215	1006
9	rs139801424	C	T	0.00497018	1006
9	rs395513	C	G	0.0964215	1006
9	rs436843	A	G	0.0964215	1006
9	rs376790	C	T	0.0984095	1006
9	rs437343	A	G	0.0964215	1006
9	rs383873	C	T	0.0984095	1006
9	rs369254	A	G	0.0964215	1006
9	rs407327	C	G	0.0964215	1006
9	rs397328	C	T	0.0964215	1006
9	rs401584	T	C	0.0994036	1006
9	rs369956	A	G	0.0984095	1006
9	rs444543	T	C	0.749503	1006
9	rs449451	A	G	0.0964215	1006
9	rs111914396	C	T	0.00497018	1006
9	rs422501	C	T	0.0964215	1006
9	rs75376172	T	C	0.214712	1006
9	rs9408275	T	A	0.0954274	1006
9	rs453499	T	A	0.0964215	1006
9	rs393765	C	G	0.0964215	1006
9	rs453625	G	A	0.100398	1006
9	rs10972977	G	T	0.100398	1006
9	rs329357	G	T	0.100398	1006
9	rs329356	A	G	0.100398	1006
9	rs111257671	A	G	0.0397614	1006
9	rs329355	A	C	0.100398	1006
9	rs77864761	C	T	0.0298211	1006
9	rs144579717	C	G	0.0178926	1006
9	rs117944047	C	T	0.0119284	1006
9	rs17479132	C	T	0.0258449	1006
9	rs7043983	C	T	0.111332	1006
9	rs10972978	A	G	0.109344	1006
9	rs139024531	G	T	0.054672	1006
9	rs78384805	G	A	0.0377734	1006
9	rs7046420	A	G	0.112326	1006
9	rs11792820	G	A	0.167992	1006
9	rs12379201	G	A	0.112326	1006
9	rs62541985	T	C	0.0218688	1006
9	rs7046277	T	C	0.112326	1006
9	rs10814405	A	G	0.104374	1006
9	rs10814406	T	G	0.114314	1006
9	rs62541986	C	T	0.131213	1006
9	rs139804531	A	G	0.0695825	1006
9	rs56348401	G	A	0.104374	1006
9	rs145828441	C	G	0.0636183	1006
9	rs7028055	T	C	0.109344	1006
9	rs6476565	C	A	0.111332	1006
9	rs12238648	G	A	0.10338	1006
9	rs117586242	T	G	0.0337972	1006
9	rs3780352	G	A	0.111332	1006
9	rs7031715	T	G	0.111332	1006
9	rs7018550	C	T	0.111332	1006
9	rs10972986	C	T	0.10835	1006
9	rs117175418	G	A	0.0328032	1006
9	rs189080703	C	T	0.0129225	1006
9	rs117952570	G	A	0.0337972	1006
9	rs10814408	A	G	0.111332	1006
9	rs10814409	G	C	0.10835	1006
9	rs10972987	T	C	0.10338	1006
9	rs7875139	T	C	0.111332	1006
9	rs13302394	C	T	0.0755467	1006
9	rs78506197	G	T	0.0109344	1006
9	rs10814411	C	T	0.111332	1006
9	rs10972990	G	A	0.10338	1006
9	rs72733419	T	C	0.299205	1006
9	rs34788067	G	A	0.0129225	1006
9	rs56121802	A	C	0.102386	1006
9	rs56092272	G	T	0.102386	1006
9	rs12002986	G	T	0.10338	1006
9	rs2381565	G	A	0.10835	1006
9	rs10814413	A	G	0.111332	1006
9	rs148253194	C	T	0.0208748	1006
9	rs12238179	C	T	0.10338	1006
9	rs11793543	A	G	0.17495	1006
9	rs7045471	T	C	0.111332	1006
9	rs10758381	T	C	0.10835	1006
9	rs61454758	C	T	0.111332	1006
9	rs6476566	T	C	0.111332	1006
9	rs10972999	T	C	0.10338	1006
9	rs10814418	T	G	0.111332	1006
9	rs12237971	T	C	0.111332	1006
9	rs7859250	T	C	0.111332	1006
9	rs189020777	G	T	0.00795229	1006
9	rs79971760	T	G	0.026839	1006
9	rs112288387	T	C	0.0377734	1006
9	rs2483636	C	T	0.111332	1006
9	rs112989805	A	G	0.0318091	1006
9	rs2483637	T	C	0.111332	1006
9	rs2250340	C	T	0.10338	1006
9	rs150633378	C	G	0.0367793	1006
9	rs10973005	G	T	0.0298211	1006
9	rs10973007	C	G	0.181909	1006
9	rs2483638	T	C	0.11332	1006
9	rs143625525	G	A	0.0109344	1006
9	rs9407054	C	T	0.276342	1006
9	rs117524792	G	A	0.0119284	1006
9	rs2151644	C	T	0.111332	1006
9	rs2265345	T	A	0.93837	1006
9	rs2265346	T	G	0.10835	1006
9	rs10814421	A	G	0.89662	1006
9	rs78381923	A	G	0.125249	1006
9	rs2805378	T	C	0.110338	1006
9	rs112731111	C	T	0.199801	1006
9	rs192726088	A	G	0.00695825	1006
9	rs2246564	A	T	0.10338	1006
9	rs72733431	T	C	0.0149105	1006
9	rs78525396	G	C	0.0129225	1006
9	rs2483639	G	A	0.10338	1006
9	rs3780350	G	A	0.183897	1006
9	rs2065604	T	C	0.111332	1006
9	rs12376444	G	A	0.0198807	1006
9	rs13298120	C	T	0.141153	1006
9	rs13283041	G	T	0.182903	1006
9	rs72733436	C	T	0.0377734	1006
9	rs2483640	G	A	0.10338	1006
9	rs2483641	C	T	0.10338	1006
9	rs9298969	G	A	0.10835	1006
9	rs9298970	A	G	0.293241	1006
9	rs2257192	A	G	0.10338	1006
9	rs149168162	T	C	0.0228628	1006
9	rs79480175	C	T	0.0248509	1006
9	rs77423020	G	A	0.0367793	1006
9	rs76435617	G	A	0.0119284	1006
9	rs112559596	A	T	0.0188867	1006
9	rs10814422	G	A	0.872763	1006
9	rs4879997	T	C	0.89662	1006
9	rs4879998	C	T	0.888668	1006
9	rs10814424	T	C	0.887674	1006
9	rs10120126	C	T	0.888668	1006
9	rs72733440	C	T	0.0129225	1006
9	rs7045523	G	T	0.89165	1006
9	rs10973012	A	G	0.888668	1006
9	rs142417986	T	A	0.0646123	1006
9	rs10121941	C	T	0.89662	1006
9	rs10814425	A	G	0.888668	1006
9	rs10758383	G	C	0.888668	1006
9	rs7023716	A	G	0.89662	1006
9	rs77695417	A	G	0.0308151	1006
9	rs10973013	T	C	0.890656	1006
9	rs4593643	G	A	0.89662	1006
9	rs72733443	C	G	0.10338	1006
9	rs62541991	G	T	0.0337972	1006
9	rs13294290	G	A	0.176938	1006
9	rs147528916	A	G	0.0337972	1006
9	rs10758384	T	A	0.888668	1006
9	rs10738968	G	C	0.888668	1006
9	rs4512469	T	C	0.89662	1006
9	rs2890731	T	A	0.89662	1006
9	rs143503160	C	T	0.026839	1006
9	rs116842820	A	G	0.0337972	1006
9	rs12380104	G	T	0.104374	1006
9	rs13295653	C	T	0.888668	1006
9	rs7031174	A	C	0.890656	1006
9	rs10758385	G	T	0.89662	1006
9	rs148758264	G	A	0.0407555	1006
9	rs10758386	T	C	0.89662	1006
9	rs4242702	G	A	0.89165	1006
9	rs7867040	C	G	0.89165	1006
9	rs10973015	A	G	0.183897	1006
9	rs10814427	A	G	0.122266	1006
9	rs2381525	T	C	0.89662	1006
9	rs4576507	C	G	0.89662	1006
9	rs10124884	A	T	0.888668	1006
9	rs10758387	T	C	0.888668	1006
9	rs3780133	C	A	0.89662	1006
9	rs4878654	G	A	0.89662	1006
9	rs1571226	A	G	0.89165	1006
9	rs138248910	A	G	0.0198807	1006
9	rs146082572	A	C	0.0109344	1006
9	rs10973021	G	C	0.137177	1006
9	rs4879999	T	C	0.89662	1006
9	rs75538307	G	A	0.026839	1006
9	rs2274473	C	T	0.888668	1006
9	rs7851401	T	C	0.89165	1006
9	rs7865022	A	G	0.89165	1006
9	rs10120301	G	A	0.888668	1006
9	rs79037597	A	G	0.0188867	1006
9	rs75421626	G	A	0.0208748	1006
9	rs117674615	A	T	0.0198807	1006
9	rs35114937	C	T	0.173956	1006
9	rs185998513	G	T	0.00795229	1006
9	rs77737342	G	T	0.00994036	1006
9	rs6476571	G	A	0.888668	1006
9	rs141404362	G	A	0.0536779	1006
9	rs77664234	A	T	0.0516899	1006
9	rs1536546	C	T	0.89165	1006
9	rs4413865	G	C	0.888668	1006
9	rs2381578	G	A	0.888668	1006
9	rs62542001	A	T	0.183897	1006
9	rs11794769	T	C	0.0208748	1006
9	rs4880000	G	A	0.893638	1006
9	rs1410010	T	G	0.889662	1006
9	rs7467747	C	T	0.89662	1006
9	rs4504731	C	T	0.895626	1006
9	rs75394168	G	T	0.0178926	1006
9	rs10119663	A	G	0.888668	1006
9	rs10814429	T	A	0.888668	1006
9	rs10814430	G	A	0.184891	1006
9	rs189920646	T	C	0.00795229	1006
9	rs10973026	T	C	0.17992	1006
9	rs72733447	G	C	0.10338	1006
9	rs72733448	G	C	0.10338	1006
9	rs10733480	T	A	0.894632	1006
9	rs56232628	T	C	0.375746	1006
9	rs13299781	T	C	0.894632	1006
9	rs10973027	G	A	0.894632	1006
9	rs10758388	A	G	0.528827	1006
9	rs111797414	T	G	0.0417495	1006
9	rs10511931	A	G	0.776342	1006
9	rs10758390	C	T	0.77833	1006
9	rs12341661	C	T	0.114314	1006
9	rs72733451	G	A	0.0149105	1006
9	rs62542004	G	A	0.114314	1006
9	rs72733452	G	C	0.0198807	1006
9	rs2094395	C	T	0.900596	1006
9	rs2094394	G	A	0.50994	1006
9	rs4880002	A	G	0.930417	1006
9	rs56339616	A	C	0.203777	1006
9	rs146733688	G	A	0.00795229	1006
9	rs72733454	C	T	0.0129225	1006
9	rs7033776	A	T	0.657058	1006
9	rs6476573	A	G	0.758449	1006
9	rs73443052	C	T	0.153082	1006
9	rs80055679	T	C	0.0149105	1006
9	rs76539174	A	C	0.0397614	1006
9	rs117848944	T	A	0.00795229	1006
9	rs10973029	T	A	0.691849	1006
9	rs78078762	A	G	0.0188867	1006
9	rs76653938	G	A	0.0904573	1006
9	rs79377132	G	A	0.0904573	1006
9	rs77828320	C	A	0.0417495	1006
9	rs60970102	C	T	0.0904573	1006
9	rs57164280	T	C	0.0904573	1006
9	rs62542006	G	A	0.0924453	1006
9	rs16924367	G	T	0.0904573	1006
9	rs118084424	C	T	0.027833	1006
9	rs10117534	A	G	0.643141	1006
9	rs10123833	C	A	0.641153	1006
9	rs4551452	C	T	0.643141	1006
9	rs2381581	A	G	0.452286	1006
9	rs112035081	C	T	0.0178926	1006
9	rs4880003	G	C	0.290258	1006
9	rs139569495	T	C	0.0417495	1006
9	rs10124267	T	C	0.55169	1006
9	rs7872512	G	T	0.124254	1006
9	rs60403343	C	T	0.0805169	1006
9	rs10511932	G	A	0.117296	1006
9	rs7863614	T	C	0.469185	1006
9	rs7848373	G	A	0.392644	1006
9	rs12379770	C	A	0.084493	1006
9	rs11789816	A	G	0.306163	1006
9	rs12379827	G	A	0.0815109	1006
9	rs10973034	A	G	0.116302	1006
9	rs28497943	C	T	0.0805169	1006
9	rs11791422	C	T	0.307157	1006
9	rs59830908	G	A	0.0805169	1006
9	rs147000733	A	T	0.0218688	1006
9	rs181223558	C	G	0.00894632	1006
9	rs111806056	T	C	0.0805169	1006
9	rs10973039	G	A	0.0675944	1006
9	rs11792514	G	T	0.305169	1006
9	rs16933492	C	T	0.184891	1006
9	rs10973041	C	T	0.384692	1006
9	rs72733459	G	A	0.00795229	1006
9	rs10814432	T	C	0.503976	1006
9	rs10814433	T	C	0.122266	1006
9	rs1410009	C	G	0.189861	1006
9	rs142914553	C	T	0.0109344	1006
9	rs78553138	C	T	0.0785288	1006
9	rs113056925	T	C	0.0188867	1006
9	rs7027081	C	T	0.689861	1006
9	rs7027082	C	T	0.687873	1006
9	rs11794314	G	A	0.210736	1006
9	rs12380409	C	G	0.406561	1006
9	rs12377676	A	G	0.500994	1006
9	rs12555504	G	A	0.00795229	1006
9	rs733306	C	G	0.274354	1006
9	rs10973043	G	A	0.479125	1006
9	rs12552072	T	C	0.229622	1006
9	rs1887437	T	C	0.228628	1006
9	rs1887435	G	A	0.0218688	1006
9	rs117755257	G	A	0.0218688	1006
9	rs1887434	G	A	0.203777	1006
9	rs145498746	G	A	0.0109344	1006
9	rs9792539	A	G	0.199801	1006
9	rs7468707	C	T	0.425447	1006
9	rs56364612	G	T	0.425447	1006
9	rs55858741	T	A	0.424453	1006
9	rs62542024	T	A	0.224652	1006
9	rs2381582	A	T	0.579523	1006
9	rs1977443	C	G	0.599404	1006
9	rs1985037	A	G	0.424453	1006
9	rs1001159	C	T	0.671968	1006
9	rs77350214	C	T	0.028827	1006
9	rs75326993	T	C	0.152087	1006
9	rs10973044	C	G	0.673956	1006
9	rs10758392	T	G	0.675944	1006
9	rs10973045	G	C	0.224652	1006
9	rs1887432	T	C	0.153082	1006
9	rs1887431	A	G	0.15507	1006
9	rs12338282	T	C	0.153082	1006
9	rs12351855	G	T	0.153082	1006
9	rs12351933	G	A	0.153082	1006
9	rs73645828	G	A	0.153082	1006
9	rs73445076	T	C	0.153082	1006
9	rs10758393	A	G	0.671968	1006
9	rs10738974	T	C	0.671968	1006
9	rs10973046	G	A	0.125249	1006
9	rs34752198	T	C	0.151093	1006
9	rs10738975	T	C	0.671968	1006
9	rs10814435	C	T	0.671968	1006
9	rs10814436	A	G	0.671968	1006
9	rs10973047	A	G	0.671968	1006
9	rs62542025	T	C	0.670974	1006
9	rs78579929	C	T	0.0198807	1006
9	rs10814437	C	A	0.670974	1006
9	rs11999534	G	A	0.154076	1006
9	rs10758394	A	G	0.670974	1006
9	rs10973049	T	C	0.670974	1006
9	rs10814438	G	A	0.670974	1006
9	rs7043503	C	G	0.670974	1006
9	rs7043808	G	A	0.670974	1006
9	rs7046618	A	G	0.670974	1006
9	rs7047174	G	A	0.66998	1006
9	rs118145126	A	T	0.0218688	1006
9	rs10814439	G	C	0.668986	1006
9	rs112287912	C	T	0.156064	1006
9	rs113419970	T	C	0.156064	1006
9	rs73445096	C	A	0.156064	1006
9	rs73445098	T	C	0.156064	1006
9	rs73445099	G	C	0.156064	1006
9	rs111666839	G	A	0.149105	1006
9	rs6476574	T	C	0.67992	1006
9	rs7021317	G	T	0.219682	1006
9	rs10738976	T	C	0.67992	1006
9	rs139401413	T	C	0.0178926	1006
9	rs7857754	G	A	0.621272	1006
9	rs35579338	T	G	0.189861	1006
9	rs9298971	C	T	0.321074	1006
9	rs9644881	G	A	0.464215	1006
9	rs62542026	C	A	0.0328032	1006
9	rs77289744	G	T	0.162028	1006
9	rs76848326	A	G	0.0328032	1006
9	rs7873864	G	A	0.166004	1006
9	rs10116484	C	T	0.164016	1006
9	rs7847531	G	A	0.166998	1006
9	rs4255220	T	C	0.39165	1006
9	rs35757566	G	T	0.184891	1006
9	rs117049020	A	G	0.0129225	1006
9	rs12115386	G	A	0.0367793	1006
9	rs78849211	C	T	0.0367793	1006
9	rs118163537	C	T	0.0208748	1006
9	rs1078600	G	A	0.32008	1006
9	rs1078601	G	A	0.321074	1006
9	rs752359	A	G	0.704771	1006
9	rs752358	G	T	0.27833	1006
9	rs752357	C	T	0.67495	1006
9	rs10733482	T	C	0.715706	1006
9	rs75935041	G	A	0.0347913	1006
9	rs141855960	G	A	0.00894632	1006
9	rs16933516	C	T	0.0168986	1006
9	rs72733468	C	T	0.158052	1006
9	rs113451277	G	A	0.0477137	1006
9	rs12156636	T	C	0.488072	1006
9	rs62542029	C	T	0.425447	1006
9	rs7872201	C	G	0.115308	1006
9	rs1536545	C	T	0.456262	1006
9	rs4878655	T	C	0.564612	1006
9	rs146086213	G	A	0.0248509	1006
9	rs6476575	T	C	0.730616	1006
9	rs17480929	C	T	0.0188867	1006
9	rs4880005	G	T	0.447316	1006
9	rs4880006	G	T	0.43837	1006
9	rs17389840	G	C	0.0367793	1006
9	rs6476576	C	T	0.434394	1006
9	rs6476577	A	G	0.128231	1006
9	rs10758397	T	C	0.503976	1006
9	rs10973052	C	T	0.447316	1006
9	rs72733472	G	A	0.0467197	1006
9	rs72733473	A	G	0.17495	1006
9	rs10814440	A	G	0.44334	1006
9	rs6476578	T	C	0.67495	1006
9	rs10814441	A	T	0.43837	1006
9	rs10814442	T	G	0.474155	1006
9	rs4880007	C	T	0.408549	1006
9	rs72733475	A	C	0.107356	1006
9	rs10973053	T	G	0.141153	1006
9	rs10814443	A	G	0.414513	1006
9	rs10758398	C	T	0.409543	1006
9	rs10973054	A	G	0.405567	1006
9	rs147655283	C	A	0.0218688	1006
9	rs10814444	G	T	0.409543	1006
9	rs73645832	T	C	0.0397614	1006
9	rs1536544	G	A	0.643141	1006
9	rs73645833	C	T	0.0417495	1006
9	rs1000649	T	C	0.409543	1006
9	rs10973056	T	C	0.116302	1006
9	rs1887438	A	G	0.642147	1006
9	rs10117782	T	A	0.643141	1006
9	rs12235509	G	A	0.124254	1006
9	rs34554140	A	T	0.11332	1006
9	rs10738977	T	G	0.520875	1006
9	rs4880008	T	C	0.518887	1006
9	rs62542045	G	A	0.0755467	1006
9	rs79286955	G	T	0.0258449	1006
9	rs10973061	G	A	0.502982	1006
9	rs10973062	G	A	0.352883	1006
9	rs10973064	C	T	0.510934	1006
9	rs10973065	A	G	0.503976	1006
9	rs10973066	T	G	0.503976	1006
9	rs79591913	G	T	0.0407555	1006
9	rs4145889	C	T	0.349901	1006
9	rs12552805	C	T	0.0328032	1006
9	rs12343860	G	A	0.349901	1006
9	rs17390091	A	G	0.145129	1006
9	rs62542046	T	A	0.106362	1006
9	rs80349160	G	A	0.0377734	1006
9	rs28575796	A	G	0.349901	1006
9	rs116926266	C	T	0.0188867	1006
9	rs17481241	C	T	0.0407555	1006
9	rs72733480	G	C	0.0357853	1006
9	rs74668374	T	C	0.0576541	1006
9	rs7859667	A	G	0.513917	1006
9	rs10973068	T	C	0.110338	1006
9	rs149004775	C	G	0.0218688	1006
9	rs2812324	A	G	0.392644	1006
9	rs78586559	C	G	0.183897	1006
9	rs10814447	C	T	0.388668	1006
9	rs72733481	C	T	0.0447316	1006
9	rs76210035	C	A	0.101392	1006
9	rs2805379	C	T	0.512922	1006
9	rs10973071	G	A	0.109344	1006
9	rs2800262	T	C	0.511928	1006
9	rs2768624	G	A	0.667992	1006
9	rs2812323	T	G	0.671968	1006
9	rs4880010	G	A	0.667992	1006
9	rs4878656	A	G	0.668986	1006
9	rs4878657	A	T	0.668986	1006
9	rs4878658	T	C	0.668986	1006
9	rs10973073	C	T	0.10835	1006
9	rs10973074	A	G	0.10835	1006
9	rs2381583	C	T	0.666998	1006
9	rs62542047	C	T	0.10835	1006
9	rs2800263	T	C	0.672962	1006
9	rs2768623	A	G	0.672962	1006
9	rs10122442	G	T	0.666998	1006
9	rs10122407	C	T	0.145129	1006
9	rs55658707	G	A	0.666998	1006
9	rs2768622	A	G	0.672962	1006
9	rs10973075	A	G	0.10835	1006
9	rs4880011	A	G	0.666998	1006
9	rs1176849	C	T	0.144135	1006
9	rs10814450	C	T	0.666998	1006
9	rs10814451	G	A	0.672962	1006
9	rs1176848	C	G	0.887674	1006
9	rs10973076	G	A	0.10835	1006
9	rs4880013	T	A	0.372763	1006
9	rs1176847	G	A	0.584493	1006
9	rs117891060	G	A	0.0208748	1006
9	rs74786098	G	A	0.0795229	1006
9	rs6476580	G	A	0.593439	1006
9	rs34308323	G	T	0.398608	1006
9	rs10973078	T	C	0.388668	1006
9	rs11790070	T	C	0.0159046	1006
9	rs727653	C	T	0.338966	1006
9	rs716052	G	A	0.591451	1006
9	rs716054	A	C	0.335984	1006
9	rs3849922	C	T	0.147117	1006
9	rs58680687	T	C	0.147117	1006
9	rs17390350	C	G	0.151093	1006
9	rs10973080	T	G	0.0397614	1006
9	rs10973081	C	T	0.190855	1006
9	rs116874651	T	C	0.0258449	1006
9	rs72733487	C	T	0.151093	1006
9	rs2800248	C	A	0.474155	1006
9	rs2800247	C	T	0.431412	1006
9	rs71531235	C	A	0.0775348	1006
9	rs117889814	C	T	0.0178926	1006
9	rs2800246	C	T	0.352883	1006
9	rs2768621	T	C	0.848907	1006
9	rs7860067	T	C	0.424453	1006
9	rs7874240	C	T	0.505964	1006
9	rs117043124	A	G	0.0178926	1006
9	rs12341052	G	A	0.0387674	1006
9	rs7025013	G	T	0.505964	1006
9	rs7025042	G	A	0.505964	1006
9	rs7025156	G	C	0.505964	1006
9	rs62545861	G	T	0.0168986	1006
9	rs13292929	C	T	0.248509	1006
9	rs2768620	G	C	0.500994	1006
9	rs10758401	G	A	0.494036	1006
9	rs61485533	G	A	0.234592	1006
9	rs74388305	T	C	0.0208748	1006
9	rs2025841	G	T	0.210736	1006
9	rs2025840	A	T	0.56163	1006
9	rs79791727	C	T	0.0238569	1006
9	rs75592094	C	T	0.0447316	1006
9	rs2851703	T	C	0.66501	1006
9	rs80140886	A	C	0.0497018	1006
9	rs12340833	G	T	0.21173	1006
9	rs77564994	G	T	0.101392	1006
9	rs74411467	C	T	0.0944334	1006
9	rs62545864	C	T	0.0954274	1006
9	rs78124906	A	C	0.0954274	1006
9	rs117148883	C	T	0.0298211	1006
9	rs2851702	C	T	0.240557	1006
9	rs2812320	C	G	0.240557	1006
9	rs2800257	G	T	0.240557	1006
9	rs4880015	A	T	0.240557	1006
9	rs143343874	G	A	0.0109344	1006
9	rs113662267	C	G	0.0795229	1006
9	rs13294984	G	C	0.180915	1006
9	rs111907068	A	G	0.0815109	1006
9	rs10973084	C	T	0.426441	1006
9	rs77024017	G	A	0.0526839	1006
9	rs10973085	C	T	0.0159046	1006
9	rs10814455	C	T	0.247515	1006
9	rs10814456	C	T	0.248509	1006
9	rs72733492	A	C	0.0198807	1006
9	rs116974449	G	A	0.028827	1006
9	rs112380152	T	A	0.0815109	1006
9	rs11793799	G	C	0.177932	1006
9	rs6476581	C	G	0.250497	1006
9	rs1327501	G	A	0.488072	1006
9	rs2851701	G	A	0.750497	1006
9	rs55658574	T	C	0.0347913	1006
9	rs10973086	C	T	0.0178926	1006
9	rs57513714	C	T	0.0805169	1006
9	rs10814457	G	A	0.249503	1006
9	rs2800254	C	T	0.749503	1006
9	rs111609259	G	A	0.0805169	1006
9	rs113063816	C	T	0.0805169	1006
9	rs7850874	C	T	0.163022	1006
9	rs111294515	A	G	0.0815109	1006
9	rs112059264	T	A	0.0805169	1006
9	rs12685458	T	C	0.181909	1006
9	rs1176844	C	T	0.488072	1006
9	rs1176843	A	C	0.49006	1006
9	rs1176842	T	C	0.49006	1006
9	rs11791352	G	A	0.168986	1006
9	rs4878660	G	A	0.332008	1006
9	rs11791373	C	T	0.176938	1006
9	rs13287341	A	G	0.258449	1006
9	rs2800256	T	G	0.667992	1006
9	rs77466616	G	A	0.0795229	1006
9	rs111714870	G	A	0.0815109	1006
9	rs2381584	G	A	0.392644	1006
9	rs80151685	G	A	0.0596421	1006
9	rs150544123	G	C	0.0149105	1006
9	rs76378991	A	G	0.0715706	1006
9	rs189253861	G	A	0.0178926	1006
9	rs2851696	C	T	0.638171	1006
```
