## Supplementary material for "Characterization of shared and ancestry-specific signals driving complex traits using multi-ancestry fine-mapping": s1_ref.bim

```
9	rs60531828	0	35820087	G	C
9	rs34888682	0	35821012	C	T
9	rs2295799	0	35821797	C	G
9	rs7851522	0	35821829	C	T
9	rs734158	0	35823009	T	C
9	rs12352115	0	35823226	A	C
9	rs13297513	0	35823610	G	C
9	rs4879930	0	35825413	C	T
9	rs13294245	0	35826038	T	C
9	rs13294256	0	35826058	T	C
9	rs111597166	0	35826821	T	C
9	rs72727075	0	35827203	T	G
9	rs35721248	0	35827358	A	G
9	rs10972594	0	35828423	A	G
9	rs180758633	0	35828774	G	A
9	rs879284	0	35829031	G	A
9	rs10758326	0	35831036	A	G
9	rs68158112	0	35832530	C	T
9	rs2065039	0	35832988	C	T
9	rs35274950	0	35833328	T	C
9	rs10738948	0	35833448	T	C
9	rs2236291	0	35834942	T	G
9	rs10738949	0	35836259	T	C
9	rs10758327	0	35837284	G	T
9	rs10814281	0	35837515	G	A
9	rs1885371	0	35837859	T	C
9	rs1885372	0	35838030	A	G
9	rs2093400	0	35838843	G	C
9	rs7874478	0	35839373	G	A
9	rs3793544	0	35839541	C	T
9	rs3793545	0	35839613	G	A
9	rs2236292	0	35841071	C	T
9	rs72727082	0	35841444	C	T
9	rs2236293	0	35841783	G	A
9	rs2236294	0	35842301	G	A
9	rs13284995	0	35842854	C	T
9	rs16932706	0	35843003	C	G
9	rs7854812	0	35843080	T	A
9	rs4878629	0	35844012	C	T
9	rs77395154	0	35845118	C	T
9	rs10972596	0	35845468	G	T
9	rs75245000	0	35845594	C	T
9	rs7848557	0	35845929	A	C
9	rs78229451	0	35847554	G	T
9	rs1407297	0	35847756	T	C
9	rs1407298	0	35848188	T	G
9	rs113509298	0	35848791	C	A
9	rs7022281	0	35851048	C	T
9	rs12346647	0	35852670	T	C
9	rs7035913	0	35854437	A	C
9	rs76773476	0	35854527	G	A
9	rs12353412	0	35854542	A	G
9	rs17204908	0	35854565	C	T
9	rs12345598	0	35855218	G	T
9	rs10758328	0	35856434	G	A
9	rs12554095	0	35856634	G	A
9	rs10972600	0	35857612	T	A
9	rs10814285	0	35857624	G	C
9	rs118137738	0	35857849	G	A
9	rs4879931	0	35858450	A	G
9	rs10491555	0	35858543	G	A
9	rs4879932	0	35860341	T	C
9	rs10814287	0	35860483	T	C
9	rs112570874	0	35860858	G	A
9	rs11791889	0	35860942	G	A
9	rs190165003	0	35860954	C	T
9	rs4879933	0	35863928	G	A
9	rs118007914	0	35864042	G	A
9	rs12552435	0	35864274	A	G
9	rs113497604	0	35865019	G	A
9	rs9525	0	35865283	A	C
9	rs56167591	0	35865697	C	T
9	rs8181103	0	35865724	C	T
9	rs4879934	0	35865797	A	C
9	rs10758329	0	35867122	G	A
9	rs10758330	0	35867528	C	T
9	rs62544696	0	35867662	G	A
9	rs10814288	0	35867901	G	A
9	rs10814289	0	35868002	A	G
9	rs10758332	0	35868071	T	A
9	rs186441167	0	35868609	G	A
9	rs4879935	0	35869250	G	A
9	rs116913581	0	35869317	G	A
9	rs7044405	0	35870001	T	C
9	rs72727089	0	35870225	G	A
9	rs10814290	0	35870937	A	G
9	rs7018960	0	35871748	T	C
9	rs55826711	0	35872399	C	T
9	rs62544697	0	35872842	C	T
9	rs10972602	0	35873685	T	C
9	rs62544698	0	35873750	C	T
9	rs12551604	0	35874027	C	T
9	rs140459470	0	35874220	T	G
9	rs142812739	0	35874238	A	G
9	rs75461760	0	35874439	A	G
9	rs2181027	0	35874516	G	T
9	rs4879936	0	35874629	T	C
9	rs57265999	0	35874691	A	G
9	rs139585733	0	35875103	G	A
9	rs7036200	0	35875597	T	C
9	rs10972603	0	35875669	T	A
9	rs10972604	0	35876752	A	T
9	rs75520872	0	35876800	T	C
9	rs62544700	0	35876890	A	G
9	rs116939160	0	35877809	T	A
9	rs113344412	0	35878384	C	T
9	rs141707058	0	35879232	C	G
9	rs4879937	0	35879579	T	C
9	rs74735593	0	35879955	T	C
9	rs117744630	0	35880226	T	C
9	rs112027896	0	35880428	C	T
9	rs62544701	0	35880557	C	T
9	rs79703166	0	35880774	T	C
9	rs62544702	0	35880865	C	A
9	rs7022159	0	35881108	A	T
9	rs7039312	0	35881628	T	C
9	rs78016065	0	35882214	T	C
9	rs7043167	0	35882290	T	G
9	rs117204101	0	35882713	A	T
9	rs62544703	0	35882985	T	A
9	rs56317654	0	35883302	C	T
9	rs55889708	0	35883544	G	A
9	rs62544706	0	35884874	T	G
9	rs62544707	0	35885588	G	A
9	rs4282653	0	35887030	C	T
9	rs4879938	0	35887412	T	C
9	rs10814291	0	35888258	G	A
9	rs7850609	0	35888382	G	T
9	rs144373350	0	35888531	C	G
9	rs10972607	0	35888743	G	C
9	rs62544708	0	35888991	A	T
9	rs72727095	0	35889554	A	C
9	rs72727097	0	35889660	T	A
9	rs10972608	0	35889992	C	A
9	rs72727098	0	35890014	C	T
9	rs7866581	0	35890924	A	T
9	rs72727099	0	35890962	G	T
9	rs7853013	0	35890963	T	G
9	rs62544709	0	35891418	C	G
9	rs10972609	0	35891492	T	A
9	rs72727100	0	35891701	C	T
9	rs12003547	0	35891996	C	A
9	rs12000024	0	35892051	A	G
9	rs1475115	0	35892113	C	T
9	rs10972610	0	35893292	A	G
9	rs72727101	0	35893440	C	T
9	rs7850119	0	35893912	G	A
9	rs6476492	0	35894088	G	A
9	rs10814292	0	35894289	G	T
9	rs6476493	0	35894737	T	C
9	rs7857073	0	35895150	A	G
9	rs113422668	0	35895266	C	T
9	rs72729403	0	35895458	G	C
9	rs12380372	0	35895795	G	A
9	rs927440	0	35895871	T	A
9	rs12376357	0	35895999	T	C
9	rs10972612	0	35896427	A	T
9	rs4878631	0	35896506	G	A
9	rs6476494	0	35897110	A	G
9	rs7866269	0	35897868	C	T
9	rs10972614	0	35898124	T	G
9	rs7043204	0	35898768	A	G
9	rs7873736	0	35899186	A	G
9	rs12351259	0	35900329	C	T
9	rs55849154	0	35901496	A	G
9	rs10972616	0	35901617	G	A
9	rs7847059	0	35901731	T	A
9	rs7847060	0	35901732	T	A
9	rs7864548	0	35902236	G	A
9	rs10972617	0	35902260	A	C
9	rs72729406	0	35902307	A	G
9	rs7864495	0	35902363	C	T
9	rs62541882	0	35902579	G	T
9	rs10429457	0	35902988	G	A
9	rs4271052	0	35903300	G	A
9	rs2890719	0	35903317	G	A
9	rs1467577	0	35903370	A	G
9	rs4271053	0	35903398	G	A
9	rs117777553	0	35903415	A	G
9	rs62541883	0	35904532	G	A
9	rs148816410	0	35904658	G	A
9	rs10814293	0	35904946	G	A
9	rs10814294	0	35905050	C	A
9	rs10814295	0	35905761	T	C
9	rs2025175	0	35905966	G	A
9	rs76452347	0	35906471	C	T
9	rs79284865	0	35906519	G	A
9	rs75458097	0	35906624	G	A
9	rs149557496	0	35906655	G	A
9	rs144123850	0	35906984	T	C
9	rs2236325	0	35907360	G	A
9	rs72729411	0	35907472	A	G
9	rs72729412	0	35908183	C	T
9	rs62541884	0	35908306	C	T
9	rs10972618	0	35908313	A	C
9	rs10972619	0	35908488	A	G
9	rs75732424	0	35909422	T	C
9	rs748802	0	35909518	G	A
9	rs55838270	0	35909788	G	A
9	rs748803	0	35909852	C	T
9	rs10491554	0	35910690	G	A
9	rs62635821	0	35910788	T	A
9	rs10814296	0	35910801	G	A
9	rs10814297	0	35910945	G	A
9	rs13297831	0	35911833	C	G
9	rs112238132	0	35911913	T	A
9	rs77777040	0	35912298	T	G
9	rs79228314	0	35912525	C	G
9	rs56383937	0	35912719	T	C
9	rs67227401	0	35915057	C	T
9	rs12339156	0	35915230	G	C
9	rs111640021	0	35915419	G	A
9	rs13285548	0	35916430	G	A
9	rs59205434	0	35916448	G	A
9	rs67435931	0	35916472	T	C
9	rs62541928	0	35916993	C	T
9	rs144377728	0	35917817	C	T
9	rs750045	0	35917880	G	A
9	rs79857739	0	35917950	C	T
9	rs4483242	0	35918778	C	T
9	rs4879943	0	35919277	C	A
9	rs142849892	0	35919814	C	T
9	rs2025172	0	35920584	T	C
9	rs10116147	0	35920640	C	T
9	rs2025173	0	35920794	G	A
9	rs2025174	0	35920856	A	G
9	rs55726778	0	35921303	T	C
9	rs111497848	0	35921635	T	C
9	rs16932756	0	35921694	A	G
9	rs62541929	0	35922113	A	C
9	rs67687820	0	35922816	T	C
9	rs112328329	0	35922966	G	T
9	rs7046469	0	35923384	T	G
9	rs117537868	0	35924265	A	G
9	rs7861968	0	35924396	C	G
9	rs6476495	0	35924550	G	T
9	rs75281626	0	35924620	A	T
9	rs7039035	0	35925424	C	T
9	rs112856475	0	35925995	G	A
9	rs56289282	0	35926028	C	A
9	rs111499117	0	35926380	T	C
9	rs7043582	0	35926468	G	A
9	rs4879944	0	35926932	A	G
9	rs10972626	0	35926938	G	A
9	rs4598350	0	35927121	T	G
9	rs2065107	0	35927129	C	T
9	rs13298502	0	35927221	T	C
9	rs112725111	0	35927512	A	G
9	rs10814298	0	35927779	A	T
9	rs7033996	0	35927977	T	C
9	rs7037105	0	35928034	T	A
9	rs117981161	0	35928071	G	A
9	rs1984999	0	35928590	G	A
9	rs2146112	0	35928712	A	G
9	rs2146113	0	35928742	T	G
9	rs117611987	0	35929543	C	T
9	rs12335843	0	35930860	A	G
9	rs79385681	0	35931160	A	G
9	rs6476496	0	35931225	C	T
9	rs12685123	0	35931974	G	A
9	rs149092948	0	35932259	T	C
9	rs2890718	0	35932874	G	A
9	rs78395341	0	35933176	T	C
9	rs7847862	0	35933210	A	G
9	rs10814300	0	35933323	C	T
9	rs10972627	0	35933385	C	T
9	rs13302637	0	35933910	G	C
9	rs62541931	0	35934305	G	A
9	rs10758334	0	35934342	T	C
9	rs12554947	0	35934432	G	C
9	rs16932775	0	35935066	G	C
9	rs10814301	0	35935138	C	A
9	rs10814302	0	35935158	G	A
9	rs76430123	0	35935698	T	C
9	rs7857181	0	35935848	G	A
9	rs4255226	0	35935956	C	T
9	rs10814303	0	35935963	G	T
9	rs34193186	0	35935977	A	G
9	rs7861134	0	35936883	C	G
9	rs7864451	0	35937047	G	A
9	rs12335681	0	35937591	C	T
9	rs10972628	0	35937611	G	A
9	rs16932784	0	35937718	G	A
9	rs10972629	0	35937886	C	T
9	rs141809766	0	35937931	A	G
9	rs16932790	0	35938274	C	G
9	rs113483724	0	35938790	C	T
9	rs62541932	0	35939747	C	T
9	rs13291644	0	35940552	G	A
9	rs13291549	0	35940731	A	T
9	rs13296955	0	35941218	G	T
9	rs13298135	0	35941403	T	C
9	rs72729426	0	35941534	C	T
9	rs10491553	0	35941789	A	C
9	rs4878635	0	35941927	C	A
9	rs13283301	0	35942140	T	A
9	rs7863401	0	35942406	A	G
9	rs13283964	0	35942521	T	C
9	rs12686859	0	35942643	C	T
9	rs72729427	0	35943177	G	A
9	rs143323472	0	35943191	T	A
9	rs71521292	0	35943314	C	T
9	rs187087621	0	35943366	A	C
9	rs16935868	0	35943397	C	T
9	rs7867847	0	35943647	C	T
9	rs7854350	0	35943783	T	C
9	rs12684292	0	35944224	T	C
9	rs747804	0	35944775	G	A
9	rs12376565	0	35945111	C	T
9	rs7019283	0	35945975	G	C
9	rs13285078	0	35946275	G	A
9	rs74787477	0	35946377	C	G
9	rs57364197	0	35946380	T	C
9	rs55845747	0	35946420	T	C
9	rs13285384	0	35946424	G	A
9	rs16932791	0	35946784	A	G
9	rs12684089	0	35947133	G	A
9	rs10121284	0	35947190	T	A
9	rs113585679	0	35947211	G	A
9	rs62541933	0	35947602	G	A
9	rs117958184	0	35948055	G	A
9	rs55911539	0	35948347	A	G
9	rs12686482	0	35948513	A	G
9	rs10972638	0	35948588	T	C
9	rs13297414	0	35948775	G	A
9	rs13298443	0	35948867	T	A
9	rs13283021	0	35949202	T	G
9	rs13301662	0	35949270	A	G
9	rs13301666	0	35949286	A	G
9	rs13301780	0	35949312	A	G
9	rs13301801	0	35949346	A	G
9	rs13302208	0	35949373	G	A
9	rs13302108	0	35949455	C	T
9	rs12684663	0	35949553	C	T
9	rs16932798	0	35949558	T	C
9	rs12686831	0	35949748	A	C
9	rs12684684	0	35949775	C	T
9	rs78305268	0	35949778	G	A
9	rs16932799	0	35949949	G	A
9	rs13283068	0	35949986	C	T
9	rs62541934	0	35950074	C	T
9	rs111977189	0	35950113	G	C
9	rs148925331	0	35950272	C	T
9	rs71487710	0	35950421	A	G
9	rs10972641	0	35951630	G	C
9	rs723425	0	35952224	T	C
9	rs72729432	0	35952254	A	G
9	rs1073558	0	35952783	C	A
9	rs7857956	0	35953318	G	T
9	rs117273048	0	35953943	T	A
9	rs10738950	0	35953983	T	C
9	rs7034414	0	35954375	A	G
9	rs79771627	0	35955235	A	G
9	rs4407990	0	35955295	G	A
9	rs143610001	0	35955833	C	T
9	rs4568683	0	35956270	C	T
9	rs117390653	0	35956515	G	A
9	rs2233568	0	35957355	G	A
9	rs61738501	0	35957452	A	G
9	rs2233564	0	35957669	T	C
9	rs2233558	0	35958047	T	C
9	rs13288768	0	35959323	G	T
9	rs911820	0	35960223	C	G
9	rs60386036	0	35960331	G	T
9	rs12378268	0	35960464	C	T
9	rs16932803	0	35961087	G	T
9	rs12378689	0	35961370	G	A
9	rs144738722	0	35961751	G	C
9	rs12380159	0	35961827	T	C
9	rs732233	0	35961915	A	G
9	rs12379036	0	35962146	G	A
9	rs732232	0	35962172	G	C
9	rs150865287	0	35962198	G	T
9	rs745045	0	35962223	T	A
9	rs4879945	0	35962697	C	G
9	rs4878636	0	35962782	T	C
9	rs72729437	0	35963176	A	G
9	rs7019393	0	35963191	A	C
9	rs7019632	0	35963301	A	G
9	rs7019637	0	35963310	A	C
9	rs12379440	0	35963328	G	A
9	rs7036414	0	35963556	T	C
9	rs7020482	0	35963773	G	T
9	rs7020600	0	35963836	G	T
9	rs7036789	0	35963843	T	C
9	rs7020718	0	35963912	G	A
9	rs7020426	0	35963958	A	G
9	rs6476497	0	35964055	G	A
9	rs140283275	0	35964069	G	A
9	rs6476498	0	35964284	T	C
9	rs6476499	0	35964627	C	T
9	rs7024584	0	35964751	C	T
9	rs16932807	0	35964766	A	G
9	rs62541939	0	35965098	G	A
9	rs137922174	0	35965108	A	G
9	rs80190793	0	35965252	G	A
9	rs7044822	0	35965426	T	C
9	rs7028871	0	35965634	C	T
9	rs10972646	0	35965921	A	C
9	rs116337272	0	35965934	T	G
9	rs7032642	0	35966213	A	G
9	rs10758335	0	35966277	T	C
9	rs7018482	0	35966419	T	G
9	rs7033239	0	35966445	G	A
9	rs7033273	0	35966604	C	T
9	rs10972647	0	35966605	G	A
9	rs10814304	0	35967479	T	C
9	rs55925256	0	35967707	G	A
9	rs13285874	0	35967878	T	C
9	rs10972651	0	35967991	C	T
9	rs10972653	0	35968000	T	C
9	rs13290151	0	35968056	T	C
9	rs10758336	0	35968190	G	A
9	rs10758337	0	35968356	A	G
9	rs10738951	0	35968397	T	C
9	rs10758338	0	35968663	G	A
9	rs146456372	0	35969122	T	G
9	rs10972654	0	35969205	T	C
9	rs13297158	0	35969701	T	C
9	rs13295814	0	35969765	A	C
9	rs62543567	0	35970039	C	G
9	rs7026898	0	35970204	A	G
9	rs13292355	0	35970516	T	C
9	rs10972655	0	35970686	A	G
9	rs13293067	0	35970979	T	C
9	rs12338636	0	35971182	T	C
9	rs12352264	0	35971564	C	T
9	rs12352266	0	35971579	C	T
9	rs1810653	0	35972227	C	T
9	rs10758339	0	35972360	T	C
9	rs79474262	0	35972564	A	T
9	rs77246063	0	35972658	C	T
9	rs9886675	0	35973361	G	A
9	rs112976479	0	35973494	G	A
9	rs10972657	0	35974569	T	C
9	rs10814305	0	35975026	T	A
9	rs7048672	0	35975125	C	A
9	rs7022340	0	35976355	A	G
9	rs72729443	0	35977925	G	A
9	rs10972658	0	35978258	T	G
9	rs10972659	0	35978321	A	C
9	rs10972660	0	35978512	A	G
9	rs7874748	0	35978632	T	C
9	rs76555845	0	35979365	A	G
9	rs10738952	0	35979859	G	A
9	rs76984886	0	35980061	T	A
9	rs10738953	0	35980256	T	C
9	rs12347782	0	35980473	A	C
9	rs62543569	0	35980752	C	G
9	rs10814306	0	35981015	A	G
9	rs71521293	0	35981124	C	G
9	rs728274	0	35981638	C	T
9	rs7025036	0	35982077	A	C
9	rs4527966	0	35982401	C	T
9	rs4527967	0	35982430	C	T
9	rs4297114	0	35982462	G	A
9	rs4484787	0	35982485	T	C
9	rs4527968	0	35982537	C	A
9	rs67280425	0	35982549	A	G
9	rs73432879	0	35982614	G	A
9	rs73432880	0	35982637	T	C
9	rs73432881	0	35982677	T	C
9	rs145802204	0	35982680	G	A
9	rs10972663	0	35982821	C	A
9	rs10972664	0	35983011	C	T
9	rs10814307	0	35983277	T	C
9	rs7029852	0	35983367	A	G
9	rs10814308	0	35983405	T	C
9	rs7046436	0	35983500	T	G
9	rs10814309	0	35983939	C	G
9	rs10814310	0	35984153	G	A
9	rs12343901	0	35984347	C	T
9	rs16932811	0	35984480	T	G
9	rs61141071	0	35984481	T	A
9	rs7038663	0	35985424	A	G
9	rs10972665	0	35985497	C	T
9	rs6476501	0	35985874	T	C
9	rs6476502	0	35985904	C	A
9	rs2381482	0	35986554	C	A
9	rs10217546	0	35986887	C	A
9	rs12004566	0	35988418	C	T
9	rs12004600	0	35988450	G	A
9	rs80316360	0	35988877	G	A
9	rs10758341	0	35989063	G	A
9	rs7853814	0	35989689	G	A
9	rs4879946	0	35989910	A	T
9	rs117953700	0	35990025	G	T
9	rs4879947	0	35990046	G	A
9	rs4879948	0	35990052	C	T
9	rs7864616	0	35990120	G	A
9	rs16932814	0	35990225	T	C
9	rs72729450	0	35990634	C	T
9	rs1324463	0	35990755	A	G
9	rs12237993	0	35990824	T	G
9	rs10972666	0	35991009	G	A
9	rs16932816	0	35991104	C	T
9	rs16932818	0	35991115	A	G
9	rs1408467	0	35992256	A	G
9	rs1408466	0	35992302	T	C
9	rs10972667	0	35992748	G	A
9	rs10758342	0	35993047	T	A
9	rs10738954	0	35993221	T	C
9	rs10738955	0	35993376	T	C
9	rs10465082	0	35993938	C	T
9	rs5021667	0	35994084	C	T
9	rs5021666	0	35994106	T	A
9	rs2381478	0	35994250	A	G
9	rs1535913	0	35994427	T	C
9	rs1535912	0	35994554	G	T
9	rs1535911	0	35994731	G	A
9	rs114098422	0	35994766	A	G
9	rs56963473	0	35994776	G	C
9	rs59337522	0	35994898	C	A
9	rs57132635	0	35995160	A	G
9	rs60479065	0	35995213	T	C
9	rs57660607	0	35995292	A	T
9	rs59846165	0	35995499	G	A
9	rs59428274	0	35995503	A	G
9	rs7028770	0	35995777	A	C
9	rs7045315	0	35995915	T	C
9	rs76091288	0	35995978	G	A
9	rs2381477	0	35996006	A	G
9	rs7032351	0	35996062	C	T
9	rs7048994	0	35996326	T	C
9	rs7049023	0	35996383	T	A
9	rs12006109	0	35996553	C	T
9	rs12002189	0	35996597	A	T
9	rs74637696	0	35996684	C	T
9	rs76281926	0	35996858	A	G
9	rs113739431	0	35997016	G	A
9	rs151262319	0	35997163	A	C
9	rs10972669	0	35997293	A	G
9	rs78267685	0	35997399	A	G
9	rs114103558	0	35997401	A	C
9	rs7023034	0	35997768	T	C
9	rs77289900	0	35997792	A	G
9	rs7037597	0	35997819	A	G
9	rs77456879	0	35998187	G	C
9	rs1324462	0	35998202	T	C
9	rs1324461	0	35998220	G	A
9	rs1324460	0	35998275	T	C
9	rs1324459	0	35998726	C	T
9	rs1324458	0	35999015	T	C
9	rs28660995	0	35999432	G	C
9	rs12347259	0	35999573	A	C
9	rs7045969	0	35999693	A	G
9	rs7046501	0	35999998	C	G
9	rs10972670	0	36000380	T	C
9	rs11506612	0	36000411	C	T
9	rs118059612	0	36000433	G	A
9	rs28710824	0	36000526	T	C
9	rs1853643	0	36000732	G	A
9	rs10972671	0	36001196	A	C
9	rs10972672	0	36001197	G	A
9	rs4642737	0	36001269	T	C
9	rs10972673	0	36001416	T	A
9	rs10972674	0	36001439	G	T
9	rs10972675	0	36001556	A	G
9	rs10972676	0	36001592	T	C
9	rs10972677	0	36001618	C	T
9	rs10972678	0	36001736	T	G
9	rs56988322	0	36001792	A	T
9	rs140778219	0	36002184	G	A
9	rs77872082	0	36002269	G	A
9	rs2038757	0	36002430	G	T
9	rs2038758	0	36002438	A	G
9	rs1535914	0	36002596	G	A
9	rs10972680	0	36002881	A	G
9	rs10972681	0	36002928	A	G
9	rs10972682	0	36002929	T	C
9	rs188183795	0	36002936	C	G
9	rs10972683	0	36003037	G	A
9	rs10814311	0	36003306	A	T
9	rs10814312	0	36003335	G	A
9	rs12336471	0	36003423	G	A
9	rs10972684	0	36003635	G	T
9	rs10972685	0	36003720	T	C
9	rs10814313	0	36004065	G	A
9	rs10814314	0	36004118	G	C
9	rs12337593	0	36004120	C	G
9	rs942479	0	36004505	G	C
9	rs10972686	0	36004571	G	C
9	rs12342706	0	36004738	T	A
9	rs62543588	0	36004940	G	A
9	rs942480	0	36005428	G	A
9	rs62543589	0	36005811	T	G
9	rs1324467	0	36005884	T	A
9	rs6476503	0	36006097	T	C
9	rs10814315	0	36006310	A	G
9	rs117298064	0	36007030	T	C
9	rs10511924	0	36007605	G	C
9	rs10814316	0	36008250	C	G
9	rs12686470	0	36008666	A	C
9	rs10125098	0	36008793	A	G
9	rs10125111	0	36008800	A	G
9	rs7468500	0	36009033	A	G
9	rs4314728	0	36009389	T	C
9	rs78961049	0	36009857	T	C
9	rs7024904	0	36010362	C	A
9	rs7025270	0	36010430	G	T
9	rs10972687	0	36010552	G	A
9	rs10972688	0	36010848	C	G
9	rs115096823	0	36011102	G	A
9	rs9657624	0	36011367	C	G
9	rs35812734	0	36012137	G	A
9	rs6476504	0	36013160	A	G
9	rs7865316	0	36013199	G	A
9	rs2017241	0	36013929	T	C
9	rs2017005	0	36014613	T	C
9	rs1815303	0	36014678	A	G
9	rs10814318	0	36014803	G	C
9	rs10814319	0	36014804	A	G
9	rs2077559	0	36014850	A	G
9	rs1111711	0	36015653	G	A
9	rs10972689	0	36016167	A	G
9	rs116706465	0	36017083	G	A
9	rs7029221	0	36018310	G	T
9	rs7029143	0	36018404	C	T
9	rs7029349	0	36018417	G	A
9	rs6476505	0	36018493	A	G
9	rs7872797	0	36018711	T	C
9	rs6476506	0	36018752	T	C
9	rs6476507	0	36018911	G	A
9	rs10125428	0	36019253	C	A
9	rs1324468	0	36019597	T	A
9	rs1324469	0	36019655	C	G
9	rs1324470	0	36019673	A	C
9	rs7861361	0	36019814	A	C
9	rs7861610	0	36019970	C	T
9	rs56066730	0	36020076	C	G
9	rs28549301	0	36020115	T	C
9	rs28435698	0	36020349	T	C
9	rs12352029	0	36020393	T	A
9	rs10121877	0	36020694	G	A
9	rs10116500	0	36021519	A	G
9	rs10511925	0	36021852	A	G
9	rs10972691	0	36022197	G	C
9	rs7039900	0	36022524	T	G
9	rs7023581	0	36022613	A	G
9	rs7040327	0	36022821	T	G
9	rs7040348	0	36022885	T	C
9	rs10972692	0	36022894	G	C
9	rs7027417	0	36023246	A	G
9	rs7871017	0	36023347	T	C
9	rs7855775	0	36023395	G	A
9	rs4144605	0	36023566	T	C
9	rs4144606	0	36023637	C	G
9	rs10814320	0	36023728	G	A
9	rs4144604	0	36023875	G	A
9	rs10972693	0	36024080	A	T
9	rs118002056	0	36024139	G	A
9	rs7032095	0	36024196	G	A
9	rs72729481	0	36024585	C	T
9	rs10814321	0	36024687	T	C
9	rs10972694	0	36024735	G	A
9	rs16932860	0	36025262	T	A
9	rs7863810	0	36025452	A	G
9	rs72729482	0	36026030	G	A
9	rs12551191	0	36026134	C	T
9	rs10972695	0	36026455	T	G
9	rs12341524	0	36026551	T	C
9	rs28489514	0	36026649	A	G
9	rs28846971	0	36026705	C	T
9	rs12345899	0	36026814	A	G
9	rs71521294	0	36026964	G	C
9	rs28473238	0	36027089	C	T
9	rs76222836	0	36027444	A	G
9	rs62543604	0	36027527	T	C
9	rs12342934	0	36027859	T	G
9	rs12339284	0	36028399	G	A
9	rs28550285	0	36028701	G	A
9	rs10814322	0	36029180	C	A
9	rs12379688	0	36029236	A	T
9	rs74599932	0	36029258	A	G
9	rs7862640	0	36030411	C	T
9	rs10972697	0	36030673	T	C
9	rs7039141	0	36031183	A	T
9	rs7039239	0	36031184	C	T
9	rs7039651	0	36031317	G	A
9	rs56218372	0	36031509	C	T
9	rs10814323	0	36031610	G	A
9	rs10972698	0	36031649	A	G
9	rs10972699	0	36031793	A	C
9	rs12156564	0	36032009	A	T
9	rs139730852	0	36032177	C	A
9	rs77354939	0	36032315	C	T
9	rs10972700	0	36032582	T	C
9	rs10972701	0	36032872	A	G
9	rs191023096	0	36033122	T	A
9	rs2038754	0	36033152	C	T
9	rs2038755	0	36033153	A	G
9	rs1408470	0	36033846	C	T
9	rs2209334	0	36033997	C	G
9	rs2209335	0	36034028	A	C
9	rs6476508	0	36034570	G	A
9	rs7022198	0	36034593	G	C
9	rs6476509	0	36034628	G	A
9	rs6476510	0	36034770	C	T
9	rs6476511	0	36034778	C	A
9	rs13284746	0	36034892	C	T
9	rs13284985	0	36034897	G	C
9	rs13284876	0	36034961	C	T
9	rs10972703	0	36035309	A	G
9	rs10972704	0	36035315	T	C
9	rs77257424	0	36035321	G	A
9	rs7873354	0	36036003	T	C
9	rs7857647	0	36036046	A	T
9	rs189109842	0	36036272	G	A
9	rs12684312	0	36036356	C	T
9	rs6476512	0	36036390	A	T
9	rs10814324	0	36036550	A	G
9	rs10814325	0	36036594	T	C
9	rs201017437	0	36037065	G	T
9	rs147433010	0	36037254	G	T
9	rs1324471	0	36037644	A	G
9	rs79829237	0	36037714	G	T
9	rs74790512	0	36037914	G	A
9	rs7039132	0	36038139	G	A
9	rs77853158	0	36038269	C	G
9	rs7024649	0	36038361	T	C
9	rs7043906	0	36039763	A	T
9	rs17468865	0	36039881	T	C
9	rs7852590	0	36040001	G	A
9	rs10120834	0	36040115	T	C
9	rs4879949	0	36040571	G	C
9	rs12683983	0	36040603	G	T
9	rs10972705	0	36040713	G	A
9	rs13440428	0	36042001	A	C
9	rs144038705	0	36042029	T	C
9	rs7033220	0	36042100	A	G
9	rs6476513	0	36042359	T	C
9	rs13440127	0	36042481	C	T
9	rs1830821	0	36044139	C	T
9	rs79349303	0	36044914	A	G
9	rs150215077	0	36044943	G	C
9	rs10121944	0	36045016	G	A
9	rs6476514	0	36046596	A	G
9	rs6476515	0	36047286	C	G
9	rs1408465	0	36048909	T	C
9	rs62543605	0	36049514	G	A
9	rs7858124	0	36050076	T	C
9	rs1324457	0	36050506	T	G
9	rs10972709	0	36050773	C	T
9	rs117703704	0	36051379	A	G
9	rs10972710	0	36051603	G	A
9	rs6476516	0	36054392	C	G
9	rs72729491	0	36055263	A	G
9	rs75089664	0	36055469	C	G
9	rs1535910	0	36055946	C	T
9	rs7040379	0	36056199	A	G
9	rs78323948	0	36058750	A	G
9	rs71521299	0	36058816	T	G
9	rs7035468	0	36060451	G	A
9	rs117871812	0	36060765	A	C
9	rs12683938	0	36061222	T	C
9	rs13292397	0	36062208	G	T
9	rs62543608	0	36062653	T	G
9	rs13293492	0	36062864	G	A
9	rs10814326	0	36063688	A	G
9	rs942478	0	36063743	C	G
9	rs2093878	0	36065107	G	A
9	rs1408469	0	36066220	A	C
9	rs28708812	0	36066272	T	C
9	rs6476519	0	36066385	A	G
9	rs2274143	0	36066899	T	C
9	rs10738956	0	36067305	A	G
9	rs7866368	0	36068575	A	G
9	rs116872374	0	36068799	G	C
9	rs28431890	0	36068904	A	T
9	rs79792936	0	36069623	C	A
9	rs10972714	0	36069690	A	G
9	rs12346729	0	36069888	C	T
9	rs10972715	0	36069960	G	A
9	rs10972716	0	36069996	G	T
9	rs10738957	0	36070025	G	T
9	rs7852424	0	36070280	A	G
9	rs7852637	0	36070299	C	T
9	rs10972717	0	36070727	G	A
9	rs62543609	0	36071275	G	A
9	rs142107636	0	36072109	T	C
9	rs4144607	0	36074179	C	T
9	rs942477	0	36075435	A	G
9	rs1951927	0	36076116	C	T
9	rs10453202	0	36076339	C	T
9	rs75370663	0	36077304	A	G
9	rs75710619	0	36077361	A	G
9	rs1324465	0	36077871	T	C
9	rs6476520	0	36078085	C	A
9	rs150634032	0	36078769	G	T
9	rs117289836	0	36079716	G	T
9	rs7846877	0	36081331	A	G
9	rs61587746	0	36081602	A	G
9	rs146662802	0	36082415	C	T
9	rs76526329	0	36082566	C	T
9	rs6476522	0	36082619	A	G
9	rs7871153	0	36083666	T	C
9	rs16932906	0	36085307	C	T
9	rs10814327	0	36085563	T	A
9	rs149920089	0	36085871	G	A
9	rs41277083	0	36085882	C	T
9	rs12001296	0	36086201	T	G
9	rs141046592	0	36086757	G	A
9	rs141679832	0	36087236	C	T
9	rs7871633	0	36087290	A	G
9	rs16932912	0	36087876	G	A
9	rs10511927	0	36088377	A	G
9	rs4879951	0	36088648	C	G
9	rs142661409	0	36088850	A	G
9	rs143293292	0	36089553	G	A
9	rs10972719	0	36090630	A	G
9	rs7862798	0	36090803	A	G
9	rs12235235	0	36091133	G	A
9	rs1998622	0	36092024	G	A
9	rs11788454	0	36092455	G	A
9	rs80069543	0	36092907	G	A
9	rs10972720	0	36092984	A	G
9	rs1408468	0	36093101	T	C
9	rs10972721	0	36093509	T	A
9	rs10122295	0	36093551	A	C
9	rs4879952	0	36095505	G	A
9	rs11534200	0	36095996	C	T
9	rs2381437	0	36096119	G	A
9	rs144496584	0	36096120	G	C
9	rs2147380	0	36097136	C	T
9	rs7862699	0	36097762	G	A
9	rs4878638	0	36099150	A	G
9	rs4878639	0	36099399	T	C
9	rs6476527	0	36099871	T	C
9	rs12346749	0	36099880	G	T
9	rs186810166	0	36100715	C	T
9	rs117305677	0	36100875	C	T
9	rs112917429	0	36101017	G	A
9	rs151099145	0	36101194	C	T
9	rs7029444	0	36101562	G	A
9	rs1886336	0	36101623	T	C
9	rs150117280	0	36102869	C	T
9	rs34551115	0	36103134	A	G
9	rs11788747	0	36105264	A	G
9	rs35178345	0	36106123	C	T
9	rs10972726	0	36109947	C	A
9	rs10972727	0	36110063	T	A
9	rs10972728	0	36110137	C	A
9	rs10758344	0	36110806	C	T
9	rs62543615	0	36111664	T	G
9	rs35040536	0	36111752	A	G
9	rs7044931	0	36111917	T	C
9	rs13283904	0	36113712	C	T
9	rs10972731	0	36115185	G	A
9	rs6476528	0	36115821	C	T
9	rs7847459	0	36116440	G	A
9	rs72729495	0	36116775	G	A
9	rs3818555	0	36116970	C	T
9	rs2274521	0	36117210	C	G
9	rs10972732	0	36118082	G	A
9	rs10972733	0	36118198	T	C
9	rs11790288	0	36118471	A	G
9	rs10116121	0	36119242	T	G
9	rs10814330	0	36119305	C	T
9	rs2149006	0	36121065	C	G
9	rs10814331	0	36121074	T	C
9	rs72729496	0	36121075	C	T
9	rs2274522	0	36121780	G	A
9	rs60756278	0	36121905	C	G
9	rs10972734	0	36121919	C	G
9	rs10972735	0	36122055	G	A
9	rs10972736	0	36122297	A	G
9	rs72729497	0	36123479	C	G
9	rs7858795	0	36124528	G	T
9	rs10814332	0	36124559	A	G
9	rs10116037	0	36124839	T	G
9	rs10758345	0	36125149	C	G
9	rs79973991	0	36125511	C	T
9	rs1359885	0	36126327	C	G
9	rs4878640	0	36126723	C	T
9	rs7341735	0	36126771	T	C
9	rs117498831	0	36126800	G	C
9	rs13291842	0	36127074	C	G
9	rs35603841	0	36127142	G	A
9	rs13292010	0	36127159	C	T
9	rs10972738	0	36127196	A	T
9	rs10972740	0	36127240	C	A
9	rs10972744	0	36127473	C	T
9	rs10972745	0	36127486	C	A
9	rs10972746	0	36127505	A	G
9	rs10972747	0	36127532	T	G
9	rs10118668	0	36127897	T	C
9	rs7860983	0	36128237	T	C
9	rs7875027	0	36128264	G	C
9	rs7875046	0	36128404	C	T
9	rs7875281	0	36128463	G	A
9	rs7875409	0	36128544	G	A
9	rs185755937	0	36128647	C	T
9	rs10972748	0	36128903	G	C
9	rs10972749	0	36129206	T	C
9	rs7850463	0	36129718	G	T
9	rs7033900	0	36130245	G	A
9	rs10116535	0	36130306	T	C
9	rs7033834	0	36130424	A	C
9	rs7033942	0	36130428	C	T
9	rs10972750	0	36130453	T	C
9	rs150414235	0	36130685	T	C
9	rs6476531	0	36130686	G	A
9	rs28412095	0	36130998	T	C
9	rs35588128	0	36131080	G	C
9	rs10972751	0	36131295	G	A
9	rs10114198	0	36131316	C	G
9	rs10114248	0	36131369	G	A
9	rs10972752	0	36131373	C	T
9	rs10120302	0	36131522	A	T
9	rs10114311	0	36131526	G	A
9	rs28509197	0	36131635	C	T
9	rs28588444	0	36131714	T	C
9	rs28733343	0	36131757	T	C
9	rs138043823	0	36131848	A	G
9	rs142518212	0	36131850	G	A
9	rs76592353	0	36132264	G	A
9	rs7869658	0	36132335	G	A
9	rs35783860	0	36132356	G	A
9	rs141194478	0	36132369	T	C
9	rs77376527	0	36132553	G	T
9	rs28546853	0	36132763	A	G
9	rs10758346	0	36132850	C	T
9	rs28581965	0	36132852	C	T
9	rs77468360	0	36133251	T	C
9	rs10814333	0	36133380	G	A
9	rs117533099	0	36133480	G	A
9	rs116934939	0	36133586	T	A
9	rs76621898	0	36133623	G	A
9	rs117758227	0	36133979	A	C
9	rs7020170	0	36134020	G	A
9	rs117869709	0	36134258	G	C
9	rs4878642	0	36134539	G	A
9	rs7849162	0	36134621	G	T
9	rs113303806	0	36135148	T	G
9	rs10972754	0	36135424	T	C
9	rs7025074	0	36135658	C	T
9	rs10814334	0	36135895	C	T
9	rs7041851	0	36135923	T	C
9	rs16932964	0	36135931	T	C
9	rs16932967	0	36136198	G	C
9	rs16932970	0	36136526	A	G
9	rs16932974	0	36136566	A	C
9	rs3739614	0	36136587	T	G
9	rs577768146	0	36136639	T	G
9	rs112776904	0	36137053	A	G
9	rs752353	0	36137346	A	G
9	rs10758347	0	36137369	A	G
9	rs752352	0	36137464	G	T
9	rs752351	0	36137513	A	C
9	rs10814335	0	36137798	T	C
9	rs7865013	0	36138325	C	G
9	rs10972755	0	36138471	C	T
9	rs1106340	0	36138691	G	A
9	rs10758348	0	36139777	G	A
9	rs11791833	0	36140115	T	C
9	rs17835038	0	36141514	T	C
9	rs1571268	0	36141635	G	A
9	rs10814336	0	36142094	C	G
9	rs1541036	0	36143004	C	T
9	rs116993464	0	36143372	T	G
9	rs189799839	0	36143750	G	A
9	rs41277087	0	36144105	G	A
9	rs41277091	0	36144632	C	T
9	rs75546108	0	36145196	A	C
9	rs117180227	0	36146427	A	C
9	rs4879956	0	36146652	A	G
9	rs118176620	0	36146824	G	A
9	rs10814337	0	36146844	A	T
9	rs78009392	0	36146883	C	G
9	rs79422580	0	36146915	G	A
9	rs7022784	0	36147128	C	T
9	rs7027307	0	36148258	C	A
9	rs3739613	0	36148722	G	A
9	rs7874594	0	36149031	T	G
9	rs10814338	0	36149073	T	A
9	rs113947030	0	36149957	G	A
9	rs13440425	0	36149960	G	A
9	rs1887523	0	36150350	G	C
9	rs75594151	0	36151048	C	T
9	rs2277172	0	36151164	G	A
9	rs80088314	0	36151832	G	A
9	rs6476534	0	36152555	C	T
9	rs72731407	0	36153195	A	G
9	rs4878643	0	36153437	G	C
9	rs62543624	0	36153755	G	A
9	rs2381436	0	36153830	G	A
9	rs17778847	0	36154411	G	A
9	rs11794716	0	36154451	G	T
9	rs10814339	0	36154678	A	C
9	rs4260967	0	36155054	A	G
9	rs55874228	0	36155535	G	C
9	rs142907092	0	36156138	C	T
9	rs11787892	0	36156257	G	A
9	rs7853494	0	36156968	T	A
9	rs10814340	0	36157085	C	A
9	rs60066502	0	36157105	C	T
9	rs7870486	0	36157239	C	A
9	rs73438845	0	36157302	G	T
9	rs140217270	0	36157383	G	A
9	rs75169094	0	36157404	T	C
9	rs112481263	0	36157502	A	C
9	rs145805824	0	36158090	G	A
9	rs10972763	0	36159456	C	T
9	rs10814342	0	36159502	T	A
9	rs10972764	0	36159730	A	G
9	rs151306345	0	36159869	A	G
9	rs17778964	0	36160040	A	G
9	rs62543626	0	36160179	C	T
9	rs12352722	0	36160262	C	T
9	rs12352760	0	36160311	C	T
9	rs62543627	0	36161144	T	C
9	rs7851615	0	36161433	T	A
9	rs61523758	0	36161689	C	T
9	rs71531216	0	36162226	C	T
9	rs75046131	0	36162831	T	C
9	rs11588	0	36163002	C	T
9	rs6610	0	36163563	G	A
9	rs11281	0	36163570	C	T
9	rs41277095	0	36163904	T	C
9	rs10814343	0	36163939	A	G
9	rs7029528	0	36166885	A	G
9	rs2182819	0	36167569	A	C
9	rs2149007	0	36167797	C	T
9	rs2149008	0	36167810	G	T
9	rs7023237	0	36168414	T	G
9	rs7038327	0	36168940	A	G
9	rs10972770	0	36169187	C	A
9	rs3739610	0	36169494	G	A
9	rs3739609	0	36169598	T	C
9	rs34789048	0	36169723	G	A
9	rs117143733	0	36169894	A	G
9	rs113985677	0	36170290	G	A
9	rs61735202	0	36171092	G	A
9	rs10972771	0	36171428	G	A
9	rs62541762	0	36171791	C	T
9	rs58826671	0	36171946	T	C
9	rs60697421	0	36171984	G	A
9	rs60799750	0	36172222	G	A
9	rs60110146	0	36172259	G	A
9	rs10972772	0	36172308	G	A
9	rs10972773	0	36172420	G	A
9	rs10814344	0	36172640	G	T
9	rs7036404	0	36173148	G	T
9	rs72731411	0	36173176	G	C
9	rs7036929	0	36173568	G	A
9	rs12237915	0	36173934	T	C
9	rs10814345	0	36174034	C	T
9	rs10814346	0	36174158	A	C
9	rs10814347	0	36174237	G	C
9	rs4455947	0	36174423	A	C
9	rs10972774	0	36174685	A	T
9	rs11792071	0	36174739	C	T
9	rs10972775	0	36174856	A	T
9	rs11794218	0	36174978	T	C
9	rs10758349	0	36175276	C	T
9	rs11562259	0	36176057	G	A
9	rs7018731	0	36176203	G	C
9	rs138975302	0	36176601	G	A
9	rs7847737	0	36176858	G	T
9	rs148553488	0	36176885	C	T
9	rs7035839	0	36176933	T	G
9	rs7847671	0	36176982	C	G
9	rs7019338	0	36176993	A	G
9	rs2094456	0	36177013	T	C
9	rs6476536	0	36177036	G	C
9	rs10972777	0	36177585	T	C
9	rs114823780	0	36177786	A	G
9	rs148865622	0	36178023	C	T
9	rs4565542	0	36178186	C	T
9	rs10124261	0	36178207	G	A
9	rs12351194	0	36178887	G	A
9	rs11562262	0	36179331	G	T
9	rs12380328	0	36180813	T	C
9	rs116612932	0	36180922	G	A
9	rs7048047	0	36181101	G	A
9	rs77215498	0	36181500	G	T
9	rs182833988	0	36182290	C	T
9	rs145470752	0	36182476	A	G
9	rs10814351	0	36182672	C	T
9	rs143821422	0	36182711	C	T
9	rs12001360	0	36183670	A	C
9	rs35301855	0	36183865	A	G
9	rs10972781	0	36184897	T	G
9	rs10814353	0	36185166	T	C
9	rs10814354	0	36185190	T	C
9	rs10972783	0	36185468	T	C
9	rs76533028	0	36185491	A	G
9	rs117652515	0	36185624	C	T
9	rs4878644	0	36185662	C	A
9	rs10972784	0	36186264	T	C
9	rs3758235	0	36188485	C	A
9	rs3758234	0	36188548	C	T
9	rs3758233	0	36188577	T	C
9	rs79268377	0	36188997	A	C
9	rs3739608	0	36189647	T	C
9	rs1999005	0	36190198	T	G
9	rs34885485	0	36190751	C	T
9	rs2274523	0	36191004	C	T
9	rs2274524	0	36191149	T	C
9	rs2025880	0	36191760	G	A
9	rs7038386	0	36191830	A	G
9	rs3780357	0	36192284	A	C
9	rs12341943	0	36192570	T	C
9	rs12337147	0	36192599	G	A
9	rs12683072	0	36192912	C	G
9	rs67215555	0	36193376	T	G
9	rs59715969	0	36193388	T	A
9	rs10972786	0	36193488	G	T
9	rs71531218	0	36194269	C	G
9	rs12339646	0	36194313	C	T
9	rs3736986	0	36194569	A	C
9	rs77508680	0	36195239	A	G
9	rs10814356	0	36195699	C	T
9	rs7025064	0	36195800	C	T
9	rs74807146	0	36196407	G	A
9	rs117291059	0	36197256	A	G
9	rs7037073	0	36198058	A	C
9	rs13283924	0	36198141	A	G
9	rs6476539	0	36198154	C	T
9	rs10120229	0	36198601	C	G
9	rs2772223	0	36198845	T	C
9	rs35573565	0	36200624	A	G
9	rs13287406	0	36200678	T	C
9	rs75987339	0	36200885	A	G
9	rs10972788	0	36201064	G	A
9	rs3780356	0	36201251	A	G
9	rs16933052	0	36202491	G	A
9	rs28397009	0	36202806	C	T
9	rs7036188	0	36203313	A	G
9	rs4879960	0	36203718	T	C
9	rs2025879	0	36204455	C	T
9	rs3818556	0	36204518	T	C
9	rs117585711	0	36204639	A	G
9	rs7041383	0	36204912	C	T
9	rs3780355	0	36205420	C	G
9	rs141657293	0	36205811	C	T
9	rs72731417	0	36206916	C	T
9	rs7850868	0	36207127	G	T
9	rs7851157	0	36207522	C	G
9	rs35651477	0	36207549	C	T
9	rs10046825	0	36207877	A	C
9	rs16933076	0	36207967	C	T
9	rs3780354	0	36208626	G	A
9	rs144849197	0	36208641	G	A
9	rs62541769	0	36209082	G	A
9	rs143043565	0	36210409	C	T
9	rs77097171	0	36211031	T	C
9	rs1053414	0	36211827	C	T
9	rs3628	0	36211875	C	T
9	rs10972789	0	36212560	G	A
9	rs10972790	0	36212592	G	A
9	rs2772220	0	36213849	A	G
9	rs1043313	0	36214971	G	A
9	rs150978860	0	36215151	G	C
9	rs7044157	0	36215536	C	G
9	rs16933086	0	36215581	C	T
9	rs616009	0	36217798	G	A
9	rs192421511	0	36218012	T	C
9	rs615108	0	36218018	C	G
9	rs2296817	0	36218377	C	G
9	rs74837062	0	36219505	C	T
9	rs111302956	0	36219881	G	A
9	rs2296818	0	36220134	T	C
9	rs623166	0	36220436	G	A
9	rs79706990	0	36220845	T	C
9	rs626259	0	36221134	G	A
9	rs7873933	0	36221175	G	A
9	rs11793464	0	36222537	G	A
9	rs10972795	0	36222649	C	G
9	rs10758350	0	36223654	G	A
9	rs140478304	0	36223780	G	A
9	rs28576111	0	36223801	C	T
9	rs118150060	0	36224081	G	A
9	rs10972797	0	36224371	C	T
9	rs147564937	0	36224911	C	A
9	rs35346335	0	36228564	C	A
9	rs7036926	0	36229596	T	G
9	rs145102690	0	36230079	G	A
9	rs4879961	0	36231483	T	C
9	rs117089674	0	36232193	A	T
9	rs10738958	0	36232413	T	C
9	rs12337854	0	36233058	C	T
9	rs143985783	0	36234244	T	C
9	rs7019324	0	36234439	G	T
9	rs3780353	0	36235187	C	T
9	rs7851602	0	36235621	A	C
9	rs7027696	0	36236494	A	G
9	rs183241490	0	36237803	C	T
9	rs183005747	0	36238272	C	T
9	rs187960516	0	36238454	G	A
9	rs147704314	0	36238716	G	C
9	rs12555083	0	36239445	T	G
9	rs4879962	0	36240445	C	G
9	rs10123243	0	36240516	A	T
9	rs7026862	0	36241522	G	T
9	rs144864932	0	36242043	G	A
9	rs28667453	0	36242309	T	C
9	rs111271363	0	36242662	G	A
9	rs4878645	0	36242918	C	G
9	rs4563970	0	36244243	G	A
9	rs7024955	0	36244396	T	A
9	rs7025232	0	36244579	T	C
9	rs11791937	0	36244724	G	A
9	rs7871216	0	36245759	A	G
9	rs7861442	0	36246594	T	C
9	rs10738960	0	36246962	G	A
9	rs147916630	0	36247558	G	A
9	rs4879963	0	36247789	G	C
9	rs4879964	0	36247826	C	G
9	rs7025989	0	36248109	G	A
9	rs4879965	0	36248292	T	C
9	rs185841763	0	36248313	T	G
9	rs4879966	0	36248440	T	A
9	rs4878646	0	36248825	A	G
9	rs143457494	0	36249611	T	C
9	rs185612372	0	36249642	G	A
9	rs147972354	0	36249742	G	A
9	rs6476541	0	36250118	A	T
9	rs1887522	0	36250377	G	C
9	rs10758352	0	36250665	T	C
9	rs10758353	0	36251301	G	A
9	rs7874060	0	36251526	C	T
9	rs7020839	0	36252709	A	C
9	rs7024380	0	36253108	A	G
9	rs10972805	0	36253323	A	G
9	rs13287940	0	36253463	C	T
9	rs141999746	0	36253503	G	T
9	rs71487711	0	36253806	G	A
9	rs10972806	0	36253826	C	T
9	rs10814360	0	36253991	A	G
9	rs116533152	0	36254470	A	G
9	rs10738961	0	36254510	C	T
9	rs10738962	0	36254541	A	T
9	rs10758354	0	36254977	T	C
9	rs115589905	0	36255035	G	T
9	rs10814361	0	36256024	C	A
9	rs59637631	0	36256169	C	T
9	rs7038067	0	36256311	G	A
9	rs7023330	0	36256334	T	C
9	rs7023349	0	36256390	T	C
9	rs7024003	0	36256811	T	C
9	rs7038897	0	36256995	G	A
9	rs7042395	0	36257489	C	T
9	rs144326611	0	36257538	C	T
9	rs10814362	0	36257992	G	T
9	rs35078360	0	36258547	C	T
9	rs66464053	0	36258777	G	T
9	rs4879967	0	36259287	C	A
9	rs34843838	0	36259720	C	T
9	rs10758355	0	36259796	T	C
9	rs10758356	0	36259981	C	T
9	rs10972810	0	36260722	C	T
9	rs7036270	0	36261111	A	G
9	rs10114702	0	36262120	C	T
9	rs10972814	0	36262737	G	A
9	rs62541786	0	36263435	T	G
9	rs77158685	0	36263577	A	G
9	rs7046089	0	36263800	G	A
9	rs12379347	0	36264446	A	G
9	rs10972815	0	36264542	C	A
9	rs56701508	0	36264876	G	A
9	rs10738963	0	36264952	T	C
9	rs10117275	0	36265159	G	A
9	rs4879968	0	36265734	T	C
9	rs4879969	0	36265798	C	A
9	rs111405478	0	36266046	T	A
9	rs10972816	0	36266084	G	A
9	rs28669370	0	36266197	C	G
9	rs113816646	0	36266284	G	A
9	rs12378877	0	36266582	T	A
9	rs7855945	0	36266883	A	G
9	rs35406010	0	36267017	C	T
9	rs4242701	0	36267261	A	G
9	rs7032398	0	36267745	A	T
9	rs117012989	0	36267825	G	A
9	rs7035961	0	36268041	C	G
9	rs4878647	0	36268251	A	T
9	rs4878648	0	36268277	C	T
9	rs4878649	0	36268384	T	C
9	rs13288830	0	36269697	C	A
9	rs62541805	0	36269958	C	T
9	rs34418415	0	36270169	A	G
9	rs117442560	0	36270180	G	A
9	rs10972818	0	36270465	C	T
9	rs4878650	0	36270880	C	T
9	rs141066775	0	36272489	G	A
9	rs10972821	0	36273061	G	A
9	rs138268013	0	36273109	G	T
9	rs7863247	0	36273828	G	A
9	rs141441719	0	36273860	T	G
9	rs10119820	0	36273914	G	A
9	rs56335567	0	36274360	T	C
9	rs75785959	0	36275062	T	C
9	rs77486551	0	36275445	G	C
9	rs10758357	0	36275927	T	C
9	rs12379203	0	36276024	G	A
9	rs6476543	0	36276056	A	G
9	rs1571269	0	36276543	T	A
9	rs7875447	0	36276857	A	G
9	rs117403207	0	36277134	G	A
9	rs72624019	0	36277171	C	T
9	rs7029967	0	36279116	A	C
9	rs7030104	0	36279233	A	G
9	rs12351859	0	36279289	G	A
9	rs12351964	0	36279544	G	T
9	rs35599012	0	36279600	G	C
9	rs77100976	0	36279602	G	A
9	rs34803761	0	36279797	C	T
9	rs10972825	0	36280278	G	T
9	rs2182817	0	36280788	G	A
9	rs76964692	0	36281150	C	T
9	rs4879973	0	36281388	G	A
9	rs10972826	0	36281603	C	T
9	rs117254889	0	36281840	G	A
9	rs2182818	0	36282084	C	G
9	rs7036839	0	36282448	T	C
9	rs10465084	0	36283062	C	G
9	rs117695517	0	36283376	C	T
9	rs71531222	0	36284026	G	A
9	rs10124752	0	36284956	C	A
9	rs12380681	0	36285403	G	A
9	rs12380671	0	36285515	C	G
9	rs67388537	0	36285654	G	A
9	rs10972827	0	36286276	C	T
9	rs4879975	0	36286706	G	C
9	rs4879976	0	36286842	G	A
9	rs149475220	0	36286960	G	A
9	rs4879977	0	36287062	A	G
9	rs4879978	0	36287170	G	A
9	rs10758359	0	36287947	G	A
9	rs10972829	0	36288711	A	C
9	rs118147157	0	36289082	T	C
9	rs10972830	0	36289410	C	T
9	rs4879979	0	36289706	C	G
9	rs2381410	0	36290740	A	C
9	rs4879980	0	36291214	T	C
9	rs4878651	0	36291647	C	T
9	rs79600444	0	36291912	A	G
9	rs10758360	0	36292200	G	A
9	rs10114887	0	36292728	G	A
9	rs7041841	0	36292902	G	A
9	rs10814369	0	36292975	G	T
9	rs7030288	0	36293004	T	C
9	rs7044830	0	36293157	C	T
9	rs138579555	0	36293265	A	G
9	rs4879981	0	36293313	A	T
9	rs12337934	0	36293406	C	T
9	rs12347090	0	36293544	A	C
9	rs7045725	0	36293918	A	G
9	rs13299891	0	36294118	G	T
9	rs2890703	0	36294684	T	C
9	rs68112963	0	36294865	G	A
9	rs4879982	0	36295584	A	T
9	rs4879983	0	36295756	A	C
9	rs12377072	0	36295830	G	A
9	rs7027168	0	36296257	A	T
9	rs7043864	0	36296476	T	C
9	rs72624020	0	36296712	G	C
9	rs12555217	0	36296783	A	T
9	rs28479805	0	36297381	A	G
9	rs73449650	0	36297654	G	A
9	rs62541810	0	36298229	C	T
9	rs35396013	0	36298346	G	A
9	rs4879984	0	36298464	G	A
9	rs55872818	0	36298820	C	T
9	rs11791459	0	36298830	C	T
9	rs11792016	0	36299645	C	T
9	rs12000782	0	36300108	G	A
9	rs10814370	0	36300139	T	C
9	rs10733476	0	36300216	C	T
9	rs56075855	0	36300337	G	T
9	rs12554769	0	36300884	A	C
9	rs7025959	0	36301075	G	A
9	rs13289562	0	36301235	G	A
9	rs10972832	0	36301687	C	T
9	rs10972833	0	36302265	A	G
9	rs13295588	0	36302349	G	A
9	rs10972834	0	36302388	C	A
9	rs10972835	0	36303536	G	A
9	rs10972836	0	36304017	G	A
9	rs12345272	0	36304095	G	C
9	rs7038845	0	36304157	A	G
9	rs34833013	0	36304211	C	T
9	rs7039306	0	36304274	G	A
9	rs7039586	0	36304702	A	C
9	rs62541814	0	36304977	G	A
9	rs140192561	0	36305453	A	G
9	rs115942686	0	36305552	G	A
9	rs12378860	0	36305613	C	A
9	rs186724504	0	36306307	A	G
9	rs145269070	0	36306308	C	G
9	rs149156310	0	36306309	A	G
9	rs10814373	0	36306809	A	C
9	rs10123040	0	36307043	C	T
9	rs10114094	0	36307152	T	C
9	rs141274002	0	36307349	C	G
9	rs10972840	0	36307537	A	T
9	rs7865569	0	36307777	T	C
9	rs7853371	0	36308049	C	T
9	rs10115077	0	36308760	T	C
9	rs10124101	0	36308827	G	A
9	rs10124108	0	36308897	G	C
9	rs10972841	0	36308923	C	A
9	rs182354663	0	36309176	G	C
9	rs10115797	0	36309250	T	C
9	rs72624021	0	36309845	G	A
9	rs192942791	0	36309958	G	A
9	rs80134297	0	36309983	A	G
9	rs143562278	0	36310459	A	G
9	rs10758367	0	36310628	G	A
9	rs10972843	0	36310642	T	C
9	rs10758368	0	36310778	T	G
9	rs7024903	0	36311028	G	T
9	rs7025043	0	36311131	G	T
9	rs6476547	0	36311270	G	C
9	rs6476548	0	36311304	T	G
9	rs7853674	0	36311610	G	A
9	rs62541826	0	36311927	G	A
9	rs4259486	0	36312187	G	T
9	rs4587417	0	36312286	C	T
9	rs56089462	0	36312890	T	C
9	rs6476550	0	36313162	T	A
9	rs10972845	0	36313393	C	A
9	rs10972846	0	36313430	T	C
9	rs7038460	0	36314530	C	T
9	rs17385743	0	36314566	C	T
9	rs72731437	0	36314912	G	A
9	rs10972847	0	36315072	T	C
9	rs7042780	0	36315351	G	T
9	rs62541827	0	36315403	A	G
9	rs7042952	0	36315705	A	G
9	rs7043543	0	36315900	G	A
9	rs10814374	0	36316475	A	G
9	rs10122133	0	36316477	G	C
9	rs2002096	0	36317063	A	G
9	rs2002098	0	36317143	G	A
9	rs1105785	0	36317692	C	T
9	rs1105784	0	36317757	C	T
9	rs1105783	0	36317937	G	A
9	rs35219285	0	36318013	G	A
9	rs12379853	0	36318240	C	T
9	rs12379880	0	36318261	G	A
9	rs11789929	0	36318323	A	C
9	rs2381483	0	36318392	G	A
9	rs10972850	0	36318472	T	A
9	rs10972851	0	36318544	A	G
9	rs9644880	0	36318845	G	A
9	rs74793241	0	36319049	G	C
9	rs10972852	0	36319081	G	T
9	rs7856559	0	36319103	A	G
9	rs10972853	0	36319141	C	G
9	rs75983074	0	36319699	C	T
9	rs2381411	0	36319928	T	C
9	rs139367192	0	36320097	C	T
9	rs10972855	0	36320542	C	G
9	rs116375672	0	36320764	G	A
9	rs75654120	0	36321035	C	T
9	rs4480191	0	36321207	G	A
9	rs35139025	0	36321482	A	G
9	rs35196613	0	36321677	A	G
9	rs12685361	0	36321726	G	A
9	rs149780471	0	36321781	C	A
9	rs10972856	0	36322621	C	T
9	rs4879985	0	36322716	G	C
9	rs185844049	0	36322788	C	G
9	rs10972857	0	36325223	G	A
9	rs79418381	0	36325964	G	T
9	rs113466780	0	36326496	G	A
9	rs149935817	0	36328634	C	G
9	rs76713939	0	36328872	C	T
9	rs4300086	0	36329300	G	A
9	rs35346915	0	36330491	A	G
9	rs12005936	0	36330759	G	A
9	rs193191530	0	36330811	C	T
9	rs10972860	0	36331532	T	C
9	rs7866562	0	36332099	C	G
9	rs3739607	0	36332796	A	G
9	rs34235606	0	36333998	C	T
9	rs77849348	0	36334302	A	G
9	rs12338921	0	36334430	C	T
9	rs41277101	0	36337253	T	G
9	rs144466890	0	36341089	G	A
9	rs2890721	0	36341247	G	A
9	rs118182994	0	36341676	C	T
9	rs10814375	0	36342665	T	C
9	rs10814376	0	36343164	T	C
9	rs62541828	0	36343643	A	G
9	rs7042226	0	36345151	C	T
9	rs116908758	0	36345511	C	G
9	rs10972863	0	36346305	C	T
9	rs12347593	0	36346527	C	T
9	rs10758370	0	36347215	A	C
9	rs118015596	0	36347642	C	T
9	rs143134485	0	36348005	G	A
9	rs113379507	0	36348179	T	C
9	rs142387614	0	36349561	C	T
9	rs79796416	0	36349756	A	G
9	rs10972865	0	36351074	C	T
9	rs10972866	0	36351694	G	A
9	rs10814377	0	36351800	C	T
9	rs147864372	0	36352067	T	C
9	rs78841557	0	36352913	T	C
9	rs76012614	0	36353856	G	C
9	rs10972867	0	36354113	T	C
9	rs7855873	0	36354613	A	G
9	rs56134330	0	36354829	T	C
9	rs16933224	0	36355335	C	T
9	rs1980921	0	36355850	T	C
9	rs11794991	0	36355862	G	A
9	rs4879986	0	36357606	C	A
9	rs10814378	0	36358629	A	C
9	rs10814379	0	36358852	C	G
9	rs7467871	0	36358864	T	A
9	rs184881310	0	36358927	G	A
9	rs12376663	0	36359376	G	A
9	rs16933238	0	36359641	C	T
9	rs7858146	0	36360094	C	T
9	rs79319828	0	36360845	T	C
9	rs181643879	0	36361135	C	T
9	rs4879988	0	36361303	C	A
9	rs72731449	0	36361535	A	G
9	rs150616863	0	36362092	G	A
9	rs7874839	0	36364161	C	T
9	rs7875620	0	36364564	G	T
9	rs76755848	0	36364870	C	A
9	rs2255698	0	36367122	C	T
9	rs10972872	0	36367338	G	A
9	rs74624914	0	36367713	T	C
9	rs117562528	0	36368671	T	A
9	rs10972873	0	36369487	T	C
9	rs72731452	0	36370383	C	T
9	rs193191919	0	36371886	A	G
9	rs10758372	0	36371968	G	C
9	rs12001805	0	36372737	C	A
9	rs77524129	0	36372805	C	A
9	rs9407035	0	36373329	T	C
9	rs7033793	0	36373407	C	T
9	rs12377902	0	36373486	C	A
9	rs10814380	0	36374204	A	G
9	rs116875218	0	36374721	C	T
9	rs10972877	0	36374832	A	C
9	rs117810343	0	36375647	G	A
9	rs2277171	0	36375709	G	C
9	rs3808863	0	36376332	G	C
9	rs74758674	0	36376993	G	T
9	rs12379930	0	36378853	G	A
9	rs10972878	0	36380863	G	C
9	rs7030510	0	36381031	T	C
9	rs79103467	0	36381798	T	A
9	rs2248297	0	36381902	C	T
9	rs10814381	0	36382071	G	C
9	rs140828275	0	36382237	T	C
9	rs12376699	0	36382790	A	G
9	rs117862927	0	36384502	T	C
9	rs9407038	0	36384562	A	G
9	rs9632879	0	36384655	G	A
9	rs2247795	0	36386587	C	A
9	rs76774745	0	36386865	T	G
9	rs2265347	0	36387015	A	G
9	rs2247595	0	36388350	A	G
9	rs34322533	0	36391537	T	C
9	rs12378490	0	36392889	A	C
9	rs7861024	0	36394228	T	C
9	rs10814382	0	36394968	G	C
9	rs140761458	0	36395737	T	C
9	rs6476555	0	36395946	G	A
9	rs79998759	0	36395957	C	A
9	rs2243933	0	36396769	T	C
9	rs2480455	0	36396916	G	A
9	rs10814383	0	36397458	A	G
9	rs12348966	0	36398703	T	C
9	rs62541847	0	36398748	T	C
9	rs4144593	0	36399020	T	C
9	rs10972882	0	36399210	G	A
9	rs142134914	0	36400371	G	A
9	rs62541848	0	36401292	C	T
9	rs2480463	0	36401352	G	A
9	rs2483653	0	36401868	A	G
9	rs117026821	0	36403263	C	T
9	rs77649221	0	36403648	C	G
9	rs76597209	0	36404276	T	C
9	rs78152236	0	36404315	C	A
9	rs9969785	0	36405678	G	C
9	rs148108777	0	36405692	T	A
9	rs76486911	0	36405934	G	A
9	rs78055342	0	36407051	G	C
9	rs1889279	0	36407325	T	C
9	rs10814384	0	36408108	A	G
9	rs56050799	0	36408192	G	A
9	rs10814385	0	36409389	T	C
9	rs12378152	0	36410895	T	C
9	rs2183265	0	36411109	G	A
9	rs12378953	0	36412853	T	C
9	rs10814386	0	36413342	C	T
9	rs76737037	0	36413516	T	C
9	rs114781497	0	36414113	C	T
9	rs954182	0	36414240	C	T
9	rs12344892	0	36414837	G	C
9	rs2483657	0	36415386	T	C
9	rs191783025	0	36415522	G	A
9	rs56258823	0	36416670	T	C
9	rs10972892	0	36418280	A	G
9	rs4590523	0	36418477	C	T
9	rs77843769	0	36419439	C	T
9	rs954779	0	36419529	A	G
9	rs10972893	0	36422092	G	A
9	rs12554395	0	36422211	G	A
9	rs4446808	0	36422430	A	C
9	rs7038193	0	36423151	T	A
9	rs62541859	0	36423569	C	G
9	rs117243979	0	36424413	C	T
9	rs4879992	0	36424735	G	A
9	rs192980975	0	36425289	T	A
9	rs142913722	0	36427126	A	G
9	rs190914278	0	36427612	C	T
9	rs12379206	0	36429199	A	G
9	rs9298968	0	36430819	C	T
9	rs144315206	0	36430968	C	T
9	rs78604699	0	36433565	T	A
9	rs118185606	0	36433606	C	A
9	rs10972900	0	36434105	C	T
9	rs6476556	0	36435005	C	T
9	rs181739584	0	36439341	G	A
9	rs12378042	0	36440077	T	G
9	rs138398219	0	36440317	G	A
9	rs10814388	0	36440516	G	A
9	rs7856743	0	36442932	G	C
9	rs10972905	0	36443056	C	A
9	rs111929430	0	36447046	C	T
9	rs112955052	0	36447476	A	G
9	rs41449047	0	36448070	C	G
9	rs189970222	0	36448492	T	C
9	rs7867509	0	36448945	T	C
9	rs10972908	0	36449654	G	A
9	rs183512453	0	36450499	T	G
9	rs113461317	0	36450868	G	C
9	rs10972909	0	36451336	T	C
9	rs76319777	0	36451796	T	A
9	rs139521022	0	36451942	G	A
9	rs148784200	0	36452826	G	A
9	rs12335818	0	36453176	T	C
9	rs75517321	0	36455375	G	T
9	rs139456717	0	36455568	A	T
9	rs10972915	0	36455662	G	A
9	rs12553273	0	36456543	A	G
9	rs1106275	0	36457215	C	T
9	rs1106276	0	36457221	C	T
9	rs138019176	0	36457644	T	A
9	rs112022047	0	36457692	G	A
9	rs76475668	0	36457932	T	C
9	rs111696344	0	36458230	G	A
9	rs10972916	0	36458378	G	A
9	rs62546164	0	36458735	G	A
9	rs10511929	0	36458793	T	C
9	rs2381523	0	36459678	A	G
9	rs2381524	0	36460939	A	G
9	rs12377974	0	36461855	A	G
9	rs10972918	0	36462263	T	C
9	rs142186470	0	36462711	G	A
9	rs10118394	0	36463744	T	C
9	rs13296596	0	36464320	C	T
9	rs145170286	0	36464359	T	C
9	rs10972919	0	36464709	A	G
9	rs149404707	0	36465078	C	A
9	rs144586077	0	36465644	T	C
9	rs10972920	0	36466249	G	C
9	rs116870637	0	36466608	T	C
9	rs28461315	0	36467543	T	C
9	rs78103031	0	36468135	A	G
9	rs76845250	0	36468489	C	T
9	rs10758374	0	36468557	T	C
9	rs148505624	0	36468844	T	C
9	rs140860571	0	36469519	G	A
9	rs181362559	0	36469771	G	C
9	rs148158262	0	36470296	T	C
9	rs139154211	0	36470805	G	A
9	rs17478582	0	36471469	C	T
9	rs10814390	0	36473222	C	T
9	rs187347996	0	36473258	G	A
9	rs4879993	0	36473559	C	T
9	rs12344455	0	36474032	C	A
9	rs79998931	0	36474499	T	C
9	rs62546165	0	36474877	G	A
9	rs144506048	0	36475592	A	G
9	rs184169302	0	36475635	G	A
9	rs74307336	0	36476808	T	G
9	rs7023399	0	36478554	C	G
9	rs71531226	0	36480711	G	C
9	rs74193050	0	36481150	T	C
9	rs142969816	0	36481289	G	A
9	rs10814392	0	36481391	C	T
9	rs118157210	0	36481860	C	A
9	rs7044752	0	36481987	C	A
9	rs138765568	0	36482638	C	T
9	rs10123176	0	36483122	G	A
9	rs76312668	0	36484335	C	T
9	rs141727235	0	36484912	C	T
9	rs1962524	0	36485202	A	G
9	rs79917260	0	36485900	A	C
9	rs13291966	0	36488261	A	C
9	rs62546167	0	36488778	T	C
9	rs3824425	0	36489161	C	T
9	rs186627311	0	36489626	G	C
9	rs113661424	0	36489903	C	T
9	rs10758376	0	36490236	G	C
9	rs184724997	0	36491154	C	G
9	rs139936531	0	36492011	T	A
9	rs117533430	0	36492461	T	G
9	rs13290602	0	36493183	G	C
9	rs117990329	0	36493806	C	T
9	rs78320241	0	36494493	C	G
9	rs10972923	0	36495926	C	G
9	rs7852519	0	36496376	A	G
9	rs28418701	0	36497000	C	T
9	rs62541963	0	36497163	G	A
9	rs76397726	0	36498515	G	A
9	rs78793001	0	36498570	G	T
9	rs111947430	0	36498696	G	A
9	rs113007388	0	36498754	A	G
9	rs10972924	0	36498833	C	G
9	rs7865090	0	36499448	C	T
9	rs117196635	0	36499871	C	T
9	rs12553571	0	36499926	C	T
9	rs884608	0	36500359	C	T
9	rs329376	0	36500619	C	A
9	rs62541966	0	36501626	A	C
9	rs66606427	0	36502003	A	G
9	rs117409347	0	36502053	C	T
9	rs79454398	0	36502660	A	G
9	rs142131941	0	36503120	C	T
9	rs34365936	0	36504202	G	A
9	rs7037126	0	36504846	C	T
9	rs10972925	0	36504853	T	C
9	rs140709081	0	36506164	A	G
9	rs118170860	0	36506273	G	A
9	rs13295508	0	36506332	T	C
9	rs329366	0	36507639	C	T
9	rs10972927	0	36508092	A	C
9	rs35723278	0	36508819	G	A
9	rs10972928	0	36508928	T	C
9	rs167906	0	36509174	G	A
9	rs34879381	0	36509355	T	G
9	rs437319	0	36509886	T	C
9	rs78958549	0	36510136	C	T
9	rs181033844	0	36510396	C	T
9	rs10758377	0	36510399	T	C
9	rs117752200	0	36510925	A	C
9	rs430539	0	36511009	C	T
9	rs111597469	0	36511672	C	T
9	rs7866708	0	36515194	C	T
9	rs13289088	0	36515713	T	C
9	rs62541969	0	36515743	C	G
9	rs145699945	0	36516656	G	A
9	rs10972942	0	36516873	A	G
9	rs10972943	0	36517008	C	T
9	rs148094931	0	36518175	G	A
9	rs6476559	0	36520162	C	G
9	rs145231577	0	36521829	T	C
9	rs10122197	0	36522657	C	G
9	rs10125409	0	36522663	T	G
9	rs9776951	0	36523073	G	A
9	rs529766616	0	36523219	C	A
9	rs4524883	0	36523607	C	T
9	rs144832511	0	36523883	A	G
9	rs410605	0	36525052	G	C
9	rs10758379	0	36525669	C	T
9	rs426361	0	36525772	A	G
9	rs10733478	0	36526613	G	T
9	rs9407044	0	36526661	G	A
9	rs10972952	0	36527033	G	A
9	rs62541970	0	36527230	A	T
9	rs7023825	0	36527469	T	C
9	rs7023942	0	36527547	T	A
9	rs10972953	0	36527815	G	A
9	rs10972954	0	36527913	C	A
9	rs142747469	0	36528035	G	T
9	rs28625317	0	36529093	C	G
9	rs28408540	0	36529094	C	T
9	rs1811952	0	36529099	G	A
9	rs189733632	0	36529257	A	T
9	rs425069	0	36529536	G	A
9	rs62541971	0	36529538	G	A
9	rs61639751	0	36529648	A	G
9	rs147980035	0	36529766	C	T
9	rs113227821	0	36529965	T	C
9	rs7029237	0	36530955	G	A
9	rs34003170	0	36532664	G	A
9	rs4617248	0	36533262	C	T
9	rs384077	0	36534609	A	G
9	rs10814400	0	36534791	G	A
9	rs7018702	0	36535068	A	T
9	rs10758380	0	36535373	G	A
9	rs10814401	0	36535892	A	C
9	rs10814402	0	36535904	G	A
9	rs143097808	0	36536570	T	A
9	rs329370	0	36537749	A	T
9	rs10814403	0	36537960	C	T
9	rs13298489	0	36538711	G	C
9	rs7849847	0	36539042	T	C
9	rs7863577	0	36539122	A	C
9	rs329372	0	36539187	A	G
9	rs10972955	0	36539230	A	G
9	rs329373	0	36539264	A	T
9	rs184179963	0	36539878	A	G
9	rs366887	0	36542368	A	G
9	rs72731495	0	36544083	C	T
9	rs192962151	0	36545195	G	A
9	rs10972957	0	36545436	C	T
9	rs10972958	0	36545989	C	T
9	rs35121702	0	36546025	G	A
9	rs10972959	0	36546093	G	A
9	rs329358	0	36546390	C	T
9	rs329359	0	36546910	T	C
9	rs35397450	0	36549160	A	G
9	rs141719796	0	36549949	C	T
9	rs10972964	0	36550041	C	T
9	rs400602	0	36550483	A	C
9	rs373510	0	36550835	G	T
9	rs62541982	0	36551435	C	T
9	rs385487	0	36551698	C	T
9	rs141179745	0	36552345	G	A
9	rs2483644	0	36552817	C	T
9	rs7036780	0	36553189	T	C
9	rs329360	0	36553926	T	A
9	rs329361	0	36555181	T	C
9	rs329362	0	36556063	G	A
9	rs329363	0	36556091	G	A
9	rs329364	0	36556187	T	A
9	rs57577709	0	36556614	G	A
9	rs112274929	0	36558929	A	G
9	rs117317547	0	36559313	C	T
9	rs66620947	0	36559533	G	T
9	rs2483645	0	36559877	A	T
9	rs10972967	0	36560486	T	C
9	rs436357	0	36561043	A	G
9	rs9407048	0	36561423	G	C
9	rs10972968	0	36561574	C	T
9	rs113135295	0	36561657	C	T
9	rs10972969	0	36561769	G	A
9	rs10972970	0	36561948	A	G
9	rs10972971	0	36562078	C	T
9	rs9407049	0	36562363	G	T
9	rs139801424	0	36562464	C	T
9	rs395513	0	36562758	C	G
9	rs436843	0	36562889	A	G
9	rs376790	0	36562993	C	T
9	rs437343	0	36563160	A	G
9	rs383873	0	36563587	C	T
9	rs369254	0	36564509	A	G
9	rs407327	0	36564568	C	G
9	rs397328	0	36564589	C	T
9	rs401584	0	36564664	T	C
9	rs369956	0	36564669	A	G
9	rs444543	0	36565438	T	C
9	rs449451	0	36565685	A	G
9	rs111914396	0	36565755	C	T
9	rs422501	0	36565766	C	T
9	rs75376172	0	36566099	T	C
9	rs9408275	0	36566198	T	A
9	rs453499	0	36566632	T	A
9	rs393765	0	36567118	C	G
9	rs453625	0	36568973	G	A
9	rs10972977	0	36569626	G	T
9	rs329357	0	36569977	G	T
9	rs329356	0	36570516	A	G
9	rs111257671	0	36571381	A	G
9	rs329355	0	36571473	A	C
9	rs77864761	0	36573934	C	T
9	rs144579717	0	36574336	C	G
9	rs117944047	0	36575493	C	T
9	rs17479132	0	36575528	C	T
9	rs7043983	0	36576476	C	T
9	rs10972978	0	36576847	A	G
9	rs139024531	0	36578288	G	T
9	rs78384805	0	36579738	G	A
9	rs7046420	0	36582094	A	G
9	rs11792820	0	36582167	G	A
9	rs12379201	0	36582893	G	A
9	rs62541985	0	36585904	T	C
9	rs7046277	0	36585988	T	C
9	rs10814405	0	36586074	A	G
9	rs10814406	0	36587040	T	G
9	rs62541986	0	36587502	C	T
9	rs139804531	0	36587668	A	G
9	rs56348401	0	36587695	G	A
9	rs145828441	0	36588204	C	G
9	rs7028055	0	36588555	T	C
9	rs6476565	0	36590588	C	A
9	rs12238648	0	36591792	G	A
9	rs117586242	0	36591968	T	G
9	rs3780352	0	36594291	G	A
9	rs7031715	0	36594973	T	G
9	rs7018550	0	36595032	C	T
9	rs10972986	0	36595722	C	T
9	rs117175418	0	36595833	G	A
9	rs189080703	0	36596455	C	T
9	rs117952570	0	36596653	G	A
9	rs10814408	0	36596745	A	G
9	rs10814409	0	36596811	G	C
9	rs10972987	0	36597142	T	C
9	rs7875139	0	36598356	T	C
9	rs13302394	0	36599163	C	T
9	rs78506197	0	36600858	G	T
9	rs10814411	0	36601761	C	T
9	rs10972990	0	36601823	G	A
9	rs72733419	0	36601840	T	C
9	rs34788067	0	36602819	G	A
9	rs56121802	0	36604519	A	C
9	rs56092272	0	36604520	G	T
9	rs12002986	0	36605104	G	T
9	rs2381565	0	36606885	G	A
9	rs10814413	0	36608426	A	G
9	rs148253194	0	36608807	C	T
9	rs12238179	0	36609507	C	T
9	rs11793543	0	36611967	A	G
9	rs7045471	0	36613003	T	C
9	rs10758381	0	36613868	T	C
9	rs61454758	0	36616333	C	T
9	rs6476566	0	36617401	T	C
9	rs10972999	0	36617657	T	C
9	rs10814418	0	36618443	T	G
9	rs12237971	0	36620805	T	C
9	rs7859250	0	36622549	T	C
9	rs189020777	0	36624664	G	T
9	rs79971760	0	36624830	T	G
9	rs112288387	0	36626437	T	C
9	rs2483636	0	36626476	C	T
9	rs112989805	0	36626945	A	G
9	rs2483637	0	36629008	T	C
9	rs2250340	0	36629417	C	T
9	rs150633378	0	36629964	C	G
9	rs10973005	0	36630150	G	T
9	rs10973007	0	36630415	C	G
9	rs2483638	0	36630946	T	C
9	rs143625525	0	36631213	G	A
9	rs9407054	0	36631312	C	T
9	rs117524792	0	36632020	G	A
9	rs2151644	0	36633898	C	T
9	rs2265345	0	36635281	T	A
9	rs2265346	0	36635409	T	G
9	rs10814421	0	36636227	A	G
9	rs78381923	0	36636408	A	G
9	rs2805378	0	36636917	T	C
9	rs112731111	0	36636922	C	T
9	rs192726088	0	36637259	A	G
9	rs2246564	0	36638245	A	T
9	rs72733431	0	36638678	T	C
9	rs78525396	0	36638879	G	C
9	rs2483639	0	36639224	G	A
9	rs3780350	0	36639442	G	A
9	rs2065604	0	36639856	T	C
9	rs12376444	0	36640382	G	A
9	rs13298120	0	36640907	C	T
9	rs13283041	0	36641358	G	T
9	rs72733436	0	36641549	C	T
9	rs2483640	0	36642191	G	A
9	rs2483641	0	36642362	C	T
9	rs9298969	0	36643118	G	A
9	rs9298970	0	36643131	A	G
9	rs2257192	0	36644081	A	G
9	rs149168162	0	36644414	T	C
9	rs79480175	0	36644540	C	T
9	rs77423020	0	36645287	G	A
9	rs76435617	0	36646956	G	A
9	rs112559596	0	36647769	A	T
9	rs10814422	0	36647786	G	A
9	rs4879997	0	36649205	T	C
9	rs4879998	0	36649214	C	T
9	rs10814424	0	36650061	T	C
9	rs10120126	0	36650656	C	T
9	rs72733440	0	36650657	C	T
9	rs7045523	0	36652136	G	T
9	rs10973012	0	36652378	A	G
9	rs142417986	0	36652645	T	A
9	rs10121941	0	36652873	C	T
9	rs10814425	0	36653684	A	G
9	rs10758383	0	36654247	G	C
9	rs7023716	0	36654514	A	G
9	rs77695417	0	36655190	A	G
9	rs10973013	0	36655648	T	C
9	rs4593643	0	36656815	G	A
9	rs72733443	0	36657220	C	G
9	rs62541991	0	36657774	G	T
9	rs13294290	0	36659004	G	A
9	rs147528916	0	36659138	A	G
9	rs10758384	0	36659322	T	A
9	rs10738968	0	36659383	G	C
9	rs4512469	0	36659725	T	C
9	rs2890731	0	36659923	T	A
9	rs143503160	0	36660019	C	T
9	rs116842820	0	36660672	A	G
9	rs12380104	0	36660752	G	T
9	rs13295653	0	36661152	C	T
9	rs7031174	0	36661528	A	C
9	rs10758385	0	36662056	G	T
9	rs148758264	0	36662476	G	A
9	rs10758386	0	36662537	T	C
9	rs4242702	0	36662861	G	A
9	rs7867040	0	36663490	C	G
9	rs10973015	0	36666435	A	G
9	rs10814427	0	36666635	A	G
9	rs2381525	0	36667395	T	C
9	rs4576507	0	36667835	C	G
9	rs10124884	0	36668303	A	T
9	rs10758387	0	36668515	T	C
9	rs3780133	0	36669228	C	A
9	rs4878654	0	36670594	G	A
9	rs1571226	0	36672031	A	G
9	rs138248910	0	36672682	A	G
9	rs146082572	0	36673642	A	C
9	rs10973021	0	36674101	G	C
9	rs4879999	0	36674108	T	C
9	rs75538307	0	36674249	G	A
9	rs2274473	0	36674842	C	T
9	rs7851401	0	36675111	T	C
9	rs7865022	0	36675153	A	G
9	rs10120301	0	36675268	G	A
9	rs79037597	0	36676813	A	G
9	rs75421626	0	36676838	G	A
9	rs117674615	0	36678351	A	T
9	rs35114937	0	36678515	C	T
9	rs185998513	0	36678517	G	T
9	rs77737342	0	36678800	G	T
9	rs6476571	0	36678989	G	A
9	rs141404362	0	36679651	G	A
9	rs77664234	0	36680309	A	T
9	rs1536546	0	36680510	C	T
9	rs4413865	0	36680910	G	C
9	rs2381578	0	36681377	G	A
9	rs62542001	0	36681834	A	T
9	rs11794769	0	36682464	T	C
9	rs4880000	0	36683622	G	A
9	rs1410010	0	36688750	T	G
9	rs7467747	0	36691103	C	T
9	rs4504731	0	36691231	C	T
9	rs75394168	0	36692083	G	T
9	rs10119663	0	36692364	A	G
9	rs10814429	0	36693036	T	A
9	rs10814430	0	36693098	G	A
9	rs189920646	0	36693688	T	C
9	rs10973026	0	36694207	T	C
9	rs72733447	0	36694408	G	C
9	rs72733448	0	36694409	G	C
9	rs10733480	0	36694476	T	A
9	rs56232628	0	36695029	T	C
9	rs13299781	0	36695405	T	C
9	rs10973027	0	36696691	G	A
9	rs10758388	0	36696774	A	G
9	rs111797414	0	36696989	T	G
9	rs10511931	0	36697735	A	G
9	rs10758390	0	36697962	C	T
9	rs12341661	0	36697971	C	T
9	rs72733451	0	36698063	G	A
9	rs62542004	0	36698152	G	A
9	rs72733452	0	36698883	G	C
9	rs2094395	0	36702076	C	T
9	rs2094394	0	36702096	G	A
9	rs4880002	0	36702485	A	G
9	rs56339616	0	36702887	A	C
9	rs146733688	0	36703254	G	A
9	rs72733454	0	36703686	C	T
9	rs7033776	0	36704465	A	T
9	rs6476573	0	36704938	A	G
9	rs73443052	0	36705167	C	T
9	rs80055679	0	36705645	T	C
9	rs76539174	0	36705880	A	C
9	rs117848944	0	36706040	T	A
9	rs10973029	0	36706112	T	A
9	rs78078762	0	36706765	A	G
9	rs76653938	0	36706783	G	A
9	rs79377132	0	36707269	G	A
9	rs77828320	0	36707991	C	A
9	rs60970102	0	36708133	C	T
9	rs57164280	0	36708258	T	C
9	rs62542006	0	36708356	G	A
9	rs16924367	0	36708464	G	T
9	rs118084424	0	36708572	C	T
9	rs10117534	0	36709347	A	G
9	rs10123833	0	36709803	C	A
9	rs4551452	0	36709958	C	T
9	rs2381581	0	36712124	A	G
9	rs112035081	0	36712183	C	T
9	rs4880003	0	36714252	G	C
9	rs139569495	0	36715044	T	C
9	rs10124267	0	36716797	T	C
9	rs7872512	0	36717006	G	T
9	rs60403343	0	36717019	C	T
9	rs10511932	0	36718368	G	A
9	rs7863614	0	36718812	T	C
9	rs7848373	0	36718844	G	A
9	rs12379770	0	36719443	C	A
9	rs11789816	0	36719564	A	G
9	rs12379827	0	36719751	G	A
9	rs10973034	0	36720512	A	G
9	rs28497943	0	36720784	C	T
9	rs11791422	0	36720903	C	T
9	rs59830908	0	36720904	G	A
9	rs147000733	0	36720929	A	T
9	rs181223558	0	36721185	C	G
9	rs111806056	0	36721236	T	C
9	rs10973039	0	36722106	G	A
9	rs11792514	0	36722345	G	T
9	rs16933492	0	36722854	C	T
9	rs10973041	0	36723143	C	T
9	rs72733459	0	36723948	G	A
9	rs10814432	0	36724049	T	C
9	rs10814433	0	36724055	T	C
9	rs1410009	0	36724515	C	G
9	rs142914553	0	36724521	C	T
9	rs78553138	0	36724976	C	T
9	rs113056925	0	36725220	T	C
9	rs7027081	0	36725670	C	T
9	rs7027082	0	36725673	C	T
9	rs11794314	0	36725914	G	A
9	rs12380409	0	36726228	C	G
9	rs12377676	0	36726248	A	G
9	rs12555504	0	36726511	G	A
9	rs733306	0	36726582	C	G
9	rs10973043	0	36727013	G	A
9	rs12552072	0	36727388	T	C
9	rs1887437	0	36727415	T	C
9	rs1887435	0	36727599	G	A
9	rs117755257	0	36727602	G	A
9	rs1887434	0	36727652	G	A
9	rs145498746	0	36727773	G	A
9	rs9792539	0	36727840	A	G
9	rs7468707	0	36727911	C	T
9	rs56364612	0	36728008	G	T
9	rs55858741	0	36728132	T	A
9	rs62542024	0	36728232	T	A
9	rs2381582	0	36728338	A	T
9	rs1977443	0	36728372	C	G
9	rs1985037	0	36728496	A	G
9	rs1001159	0	36728585	C	T
9	rs77350214	0	36728849	C	T
9	rs75326993	0	36729266	T	C
9	rs10973044	0	36730100	C	G
9	rs10758392	0	36730774	T	G
9	rs10973045	0	36731211	G	C
9	rs1887432	0	36731326	T	C
9	rs1887431	0	36731351	A	G
9	rs12338282	0	36731645	T	C
9	rs12351855	0	36731660	G	T
9	rs12351933	0	36731820	G	A
9	rs73645828	0	36732433	G	A
9	rs73445076	0	36732436	T	C
9	rs10758393	0	36732597	A	G
9	rs10738974	0	36732899	T	C
9	rs10973046	0	36732961	G	A
9	rs34752198	0	36732965	T	C
9	rs10738975	0	36732969	T	C
9	rs10814435	0	36733156	C	T
9	rs10814436	0	36733236	A	G
9	rs10973047	0	36733406	A	G
9	rs62542025	0	36733816	T	C
9	rs78579929	0	36733933	C	T
9	rs10814437	0	36734000	C	A
9	rs11999534	0	36734119	G	A
9	rs10758394	0	36734252	A	G
9	rs10973049	0	36734287	T	C
9	rs10814438	0	36734488	G	A
9	rs7043503	0	36734872	C	G
9	rs7043808	0	36734901	G	A
9	rs7046618	0	36735029	A	G
9	rs7047174	0	36735204	G	A
9	rs118145126	0	36735459	A	T
9	rs10814439	0	36735683	G	C
9	rs112287912	0	36735781	C	T
9	rs113419970	0	36735805	T	C
9	rs73445096	0	36735832	C	A
9	rs73445098	0	36735882	T	C
9	rs73445099	0	36736013	G	C
9	rs111666839	0	36736030	G	A
9	rs6476574	0	36736425	T	C
9	rs7021317	0	36736620	G	T
9	rs10738976	0	36736811	T	C
9	rs139401413	0	36737568	T	C
9	rs7857754	0	36738641	G	A
9	rs35579338	0	36739204	T	G
9	rs9298971	0	36739451	C	T
9	rs9644881	0	36739594	G	A
9	rs62542026	0	36739641	C	A
9	rs77289744	0	36739692	G	T
9	rs76848326	0	36740810	A	G
9	rs7873864	0	36740957	G	A
9	rs10116484	0	36741027	C	T
9	rs7847531	0	36741044	G	A
9	rs4255220	0	36741046	T	C
9	rs35757566	0	36741501	G	T
9	rs117049020	0	36741627	A	G
9	rs12115386	0	36742960	G	A
9	rs78849211	0	36742992	C	T
9	rs118163537	0	36743104	C	T
9	rs1078600	0	36743759	G	A
9	rs1078601	0	36743774	G	A
9	rs752359	0	36744658	A	G
9	rs752358	0	36744729	G	T
9	rs752357	0	36744752	C	T
9	rs10733482	0	36744850	T	C
9	rs75935041	0	36745049	G	A
9	rs141855960	0	36745573	G	A
9	rs16933516	0	36746022	C	T
9	rs72733468	0	36746142	C	T
9	rs113451277	0	36746143	G	A
9	rs12156636	0	36746304	T	C
9	rs62542029	0	36746869	C	T
9	rs7872201	0	36747069	C	G
9	rs1536545	0	36747147	C	T
9	rs4878655	0	36747962	T	C
9	rs146086213	0	36748588	G	A
9	rs6476575	0	36748641	T	C
9	rs17480929	0	36749215	C	T
9	rs4880005	0	36749333	G	T
9	rs4880006	0	36749606	G	T
9	rs17389840	0	36749724	G	C
9	rs6476576	0	36750501	C	T
9	rs6476577	0	36750914	A	G
9	rs10758397	0	36751155	T	C
9	rs10973052	0	36752273	C	T
9	rs72733472	0	36752658	G	A
9	rs72733473	0	36752731	A	G
9	rs10814440	0	36753004	A	G
9	rs6476578	0	36753061	T	C
9	rs10814441	0	36753201	A	T
9	rs10814442	0	36753342	T	G
9	rs4880007	0	36753642	C	T
9	rs72733475	0	36753647	A	C
9	rs10973053	0	36754329	T	G
9	rs10814443	0	36754763	A	G
9	rs10758398	0	36754810	C	T
9	rs10973054	0	36754853	A	G
9	rs147655283	0	36755036	C	A
9	rs10814444	0	36755153	G	T
9	rs73645832	0	36755931	T	C
9	rs1536544	0	36756622	G	A
9	rs73645833	0	36757234	C	T
9	rs1000649	0	36757258	T	C
9	rs10973056	0	36757311	T	C
9	rs1887438	0	36757802	A	G
9	rs10117782	0	36758830	T	A
9	rs12235509	0	36759233	G	A
9	rs34554140	0	36759697	A	T
9	rs10738977	0	36759906	T	G
9	rs4880008	0	36760736	T	C
9	rs62542045	0	36762193	G	A
9	rs79286955	0	36762614	G	T
9	rs10973061	0	36765045	G	A
9	rs10973062	0	36765074	G	A
9	rs10973064	0	36765523	C	T
9	rs10973065	0	36766241	A	G
9	rs10973066	0	36766243	T	G
9	rs79591913	0	36767388	G	T
9	rs4145889	0	36768405	C	T
9	rs12552805	0	36768485	C	T
9	rs12343860	0	36769530	G	A
9	rs17390091	0	36769776	A	G
9	rs62542046	0	36770145	T	A
9	rs80349160	0	36770356	G	A
9	rs28575796	0	36770884	A	G
9	rs116926266	0	36772184	C	T
9	rs17481241	0	36772766	C	T
9	rs72733480	0	36773399	G	C
9	rs74668374	0	36773591	T	C
9	rs7859667	0	36774192	A	G
9	rs10973068	0	36774487	T	C
9	rs149004775	0	36774989	C	G
9	rs2812324	0	36775449	A	G
9	rs78586559	0	36775523	C	G
9	rs10814447	0	36776224	C	T
9	rs72733481	0	36776622	C	T
9	rs76210035	0	36776791	C	A
9	rs2805379	0	36778142	C	T
9	rs10973071	0	36778644	G	A
9	rs2800262	0	36780305	T	C
9	rs2768624	0	36780654	G	A
9	rs2812323	0	36780684	T	G
9	rs4880010	0	36780856	G	A
9	rs4878656	0	36781327	A	G
9	rs4878657	0	36781417	A	T
9	rs4878658	0	36781433	T	C
9	rs10973073	0	36781717	C	T
9	rs10973074	0	36781753	A	G
9	rs2381583	0	36782013	C	T
9	rs62542047	0	36782313	C	T
9	rs2800263	0	36782358	T	C
9	rs2768623	0	36783137	A	G
9	rs10122442	0	36783408	G	T
9	rs10122407	0	36783454	C	T
9	rs55658707	0	36783462	G	A
9	rs2768622	0	36783939	A	G
9	rs10973075	0	36785184	A	G
9	rs4880011	0	36785220	A	G
9	rs1176849	0	36785466	C	T
9	rs10814450	0	36786140	C	T
9	rs10814451	0	36786168	G	A
9	rs1176848	0	36786588	C	G
9	rs10973076	0	36786623	G	A
9	rs4880013	0	36786831	T	A
9	rs1176847	0	36787361	G	A
9	rs117891060	0	36787388	G	A
9	rs74786098	0	36787436	G	A
9	rs6476580	0	36787777	G	A
9	rs34308323	0	36787906	G	T
9	rs10973078	0	36788414	T	C
9	rs11790070	0	36788942	T	C
9	rs727653	0	36790042	C	T
9	rs716052	0	36790683	G	A
9	rs716054	0	36790745	A	C
9	rs3849922	0	36790902	C	T
9	rs58680687	0	36791192	T	C
9	rs17390350	0	36791385	C	G
9	rs10973080	0	36791430	T	G
9	rs10973081	0	36791532	C	T
9	rs116874651	0	36791966	T	C
9	rs72733487	0	36792522	C	T
9	rs2800248	0	36793247	C	A
9	rs2800247	0	36793445	C	T
9	rs71531235	0	36794194	C	A
9	rs117889814	0	36794243	C	T
9	rs2800246	0	36794413	C	T
9	rs2768621	0	36794530	T	C
9	rs7860067	0	36795319	T	C
9	rs7874240	0	36795692	C	T
9	rs117043124	0	36796719	A	G
9	rs12341052	0	36797286	G	A
9	rs7025013	0	36797328	G	T
9	rs7025042	0	36797397	G	A
9	rs7025156	0	36797430	G	C
9	rs62545861	0	36797931	G	T
9	rs13292929	0	36798025	C	T
9	rs2768620	0	36798146	G	C
9	rs10758401	0	36798742	G	A
9	rs61485533	0	36798785	G	A
9	rs74388305	0	36799334	T	C
9	rs2025841	0	36800786	G	T
9	rs2025840	0	36801146	A	T
9	rs79791727	0	36801459	C	T
9	rs75592094	0	36801557	C	T
9	rs2851703	0	36801593	T	C
9	rs80140886	0	36802263	A	C
9	rs12340833	0	36802626	G	T
9	rs77564994	0	36804155	G	T
9	rs74411467	0	36804265	C	T
9	rs62545864	0	36804773	C	T
9	rs78124906	0	36805087	A	C
9	rs117148883	0	36805173	C	T
9	rs2851702	0	36805725	C	T
9	rs2812320	0	36805824	C	G
9	rs2800257	0	36805874	G	T
9	rs4880015	0	36806356	A	T
9	rs143343874	0	36807208	G	A
9	rs113662267	0	36807233	C	G
9	rs13294984	0	36807412	G	C
9	rs111907068	0	36807499	A	G
9	rs10973084	0	36807695	C	T
9	rs77024017	0	36807815	G	A
9	rs10973085	0	36807942	C	T
9	rs10814455	0	36808003	C	T
9	rs10814456	0	36808379	C	T
9	rs72733492	0	36808534	A	C
9	rs116974449	0	36808623	G	A
9	rs112380152	0	36809254	T	A
9	rs11793799	0	36809430	G	C
9	rs6476581	0	36809506	C	G
9	rs1327501	0	36809551	G	A
9	rs2851701	0	36809712	G	A
9	rs55658574	0	36809882	T	C
9	rs10973086	0	36810014	C	T
9	rs57513714	0	36810293	C	T
9	rs10814457	0	36810552	G	A
9	rs2800254	0	36810811	C	T
9	rs111609259	0	36811518	G	A
9	rs113063816	0	36811685	C	T
9	rs7850874	0	36812517	C	T
9	rs111294515	0	36813280	A	G
9	rs112059264	0	36813929	T	A
9	rs12685458	0	36814330	T	C
9	rs1176844	0	36814647	C	T
9	rs1176843	0	36814888	A	C
9	rs1176842	0	36815056	T	C
9	rs11791352	0	36815369	G	A
9	rs4878660	0	36815554	G	A
9	rs11791373	0	36815627	C	T
9	rs13287341	0	36816304	A	G
9	rs2800256	0	36816714	T	G
9	rs77466616	0	36816919	G	A
9	rs111714870	0	36817147	G	A
9	rs2381584	0	36817409	G	A
9	rs80151685	0	36817547	G	A
9	rs150544123	0	36818168	G	C
9	rs76378991	0	36818695	A	G
9	rs189253861	0	36818932	G	A
9	rs2851696	0	36819706	C	T
```
