## Supplementary material for "Characterization of shared and ancestry-specific signals driving complex traits using multi-ancestry fine-mapping": s1_snps.txt

```
rs60531828
rs34888682
rs2295799
rs7851522
rs734158
rs12352115
rs13297513
rs4879930
rs13294245
rs13294256
rs111597166
rs72727075
rs35721248
rs10972594
rs180758633
rs879284
rs10758326
rs68158112
rs2065039
rs35274950
rs10738948
rs2236291
rs10738949
rs10758327
rs10814281
rs1885371
rs1885372
rs2093400
rs7874478
rs3793544
rs3793545
rs2236292
rs72727082
rs2236293
rs2236294
rs13284995
rs16932706
rs7854812
rs4878629
rs77395154
rs10972596
rs75245000
rs7848557
rs78229451
rs1407297
rs1407298
rs113509298
rs7022281
rs12346647
rs7035913
rs76773476
rs12353412
rs17204908
rs12345598
rs10758328
rs12554095
rs10972600
rs10814285
rs118137738
rs4879931
rs10491555
rs4879932
rs10814287
rs112570874
rs11791889
rs190165003
rs4879933
rs118007914
rs12552435
rs113497604
rs9525
rs56167591
rs8181103
rs4879934
rs10758329
rs10758330
rs62544696
rs10814288
rs10814289
rs10758332
rs186441167
rs4879935
rs116913581
rs7044405
rs72727089
rs10814290
rs7018960
rs55826711
rs62544697
rs10972602
rs62544698
rs12551604
rs140459470
rs142812739
rs75461760
rs2181027
rs4879936
rs57265999
rs139585733
rs7036200
rs10972603
rs10972604
rs75520872
rs62544700
rs116939160
rs113344412
rs141707058
rs4879937
rs74735593
rs117744630
rs112027896
rs62544701
rs79703166
rs62544702
rs7022159
rs7039312
rs78016065
rs7043167
rs117204101
rs62544703
rs56317654
rs55889708
rs62544706
rs62544707
rs4282653
rs4879938
rs10814291
rs7850609
rs144373350
rs10972607
rs62544708
rs72727095
rs72727097
rs10972608
rs72727098
rs7866581
rs72727099
rs7853013
rs62544709
rs10972609
rs72727100
rs12003547
rs12000024
rs1475115
rs10972610
rs72727101
rs7850119
rs6476492
rs10814292
rs6476493
rs7857073
rs113422668
rs72729403
rs12380372
rs927440
rs12376357
rs10972612
rs4878631
rs6476494
rs7866269
rs10972614
rs7043204
rs7873736
rs12351259
rs55849154
rs10972616
rs7847059
rs7847060
rs7864548
rs10972617
rs72729406
rs7864495
rs62541882
rs10429457
rs4271052
rs2890719
rs1467577
rs4271053
rs117777553
rs62541883
rs148816410
rs10814293
rs10814294
rs10814295
rs2025175
rs76452347
rs79284865
rs75458097
rs149557496
rs144123850
rs2236325
rs72729411
rs72729412
rs62541884
rs10972618
rs10972619
rs75732424
rs748802
rs55838270
rs748803
rs10491554
rs62635821
rs10814296
rs10814297
rs13297831
rs112238132
rs77777040
rs79228314
rs56383937
rs67227401
rs12339156
rs111640021
rs13285548
rs59205434
rs67435931
rs62541928
rs144377728
rs750045
rs79857739
rs4483242
rs4879943
rs142849892
rs2025172
rs10116147
rs2025173
rs2025174
rs55726778
rs111497848
rs16932756
rs62541929
rs67687820
rs112328329
rs7046469
rs117537868
rs7861968
rs6476495
rs75281626
rs7039035
rs112856475
rs56289282
rs111499117
rs7043582
rs4879944
rs10972626
rs4598350
rs2065107
rs13298502
rs112725111
rs10814298
rs7033996
rs7037105
rs117981161
rs1984999
rs2146112
rs2146113
rs117611987
rs12335843
rs79385681
rs6476496
rs12685123
rs149092948
rs2890718
rs78395341
rs7847862
rs10814300
rs10972627
rs13302637
rs62541931
rs10758334
rs12554947
rs16932775
rs10814301
rs10814302
rs76430123
rs7857181
rs4255226
rs10814303
rs34193186
rs7861134
rs7864451
rs12335681
rs10972628
rs16932784
rs10972629
rs141809766
rs16932790
rs113483724
rs62541932
rs13291644
rs13291549
rs13296955
rs13298135
rs72729426
rs10491553
rs4878635
rs13283301
rs7863401
rs13283964
rs12686859
rs72729427
rs143323472
rs71521292
rs187087621
rs16935868
rs7867847
rs7854350
rs12684292
rs747804
rs12376565
rs7019283
rs13285078
rs74787477
rs57364197
rs55845747
rs13285384
rs16932791
rs12684089
rs10121284
rs113585679
rs62541933
rs117958184
rs55911539
rs12686482
rs10972638
rs13297414
rs13298443
rs13283021
rs13301662
rs13301666
rs13301780
rs13301801
rs13302208
rs13302108
rs12684663
rs16932798
rs12686831
rs12684684
rs78305268
rs16932799
rs13283068
rs62541934
rs111977189
rs148925331
rs71487710
rs10972641
rs723425
rs72729432
rs1073558
rs7857956
rs117273048
rs10738950
rs7034414
rs79771627
rs4407990
rs143610001
rs4568683
rs117390653
rs2233568
rs61738501
rs2233564
rs2233558
rs13288768
rs911820
rs60386036
rs12378268
rs16932803
rs12378689
rs144738722
rs12380159
rs732233
rs12379036
rs732232
rs150865287
rs745045
rs4879945
rs4878636
rs72729437
rs7019393
rs7019632
rs7019637
rs12379440
rs7036414
rs7020482
rs7020600
rs7036789
rs7020718
rs7020426
rs6476497
rs140283275
rs6476498
rs6476499
rs7024584
rs16932807
rs62541939
rs137922174
rs80190793
rs7044822
rs7028871
rs10972646
rs116337272
rs7032642
rs10758335
rs7018482
rs7033239
rs7033273
rs10972647
rs10814304
rs55925256
rs13285874
rs10972651
rs10972653
rs13290151
rs10758336
rs10758337
rs10738951
rs10758338
rs146456372
rs10972654
rs13297158
rs13295814
rs62543567
rs7026898
rs13292355
rs10972655
rs13293067
rs12338636
rs12352264
rs12352266
rs1810653
rs10758339
rs79474262
rs77246063
rs9886675
rs112976479
rs10972657
rs10814305
rs7048672
rs7022340
rs72729443
rs10972658
rs10972659
rs10972660
rs7874748
rs76555845
rs10738952
rs76984886
rs10738953
rs12347782
rs62543569
rs10814306
rs71521293
rs728274
rs7025036
rs4527966
rs4527967
rs4297114
rs4484787
rs4527968
rs67280425
rs73432879
rs73432880
rs73432881
rs145802204
rs10972663
rs10972664
rs10814307
rs7029852
rs10814308
rs7046436
rs10814309
rs10814310
rs12343901
rs16932811
rs61141071
rs7038663
rs10972665
rs6476501
rs6476502
rs2381482
rs10217546
rs12004566
rs12004600
rs80316360
rs10758341
rs7853814
rs4879946
rs117953700
rs4879947
rs4879948
rs7864616
rs16932814
rs72729450
rs1324463
rs12237993
rs10972666
rs16932816
rs16932818
rs1408467
rs1408466
rs10972667
rs10758342
rs10738954
rs10738955
rs10465082
rs5021667
rs5021666
rs2381478
rs1535913
rs1535912
rs1535911
rs114098422
rs56963473
rs59337522
rs57132635
rs60479065
rs57660607
rs59846165
rs59428274
rs7028770
rs7045315
rs76091288
rs2381477
rs7032351
rs7048994
rs7049023
rs12006109
rs12002189
rs74637696
rs76281926
rs113739431
rs151262319
rs10972669
rs78267685
rs114103558
rs7023034
rs77289900
rs7037597
rs77456879
rs1324462
rs1324461
rs1324460
rs1324459
rs1324458
rs28660995
rs12347259
rs7045969
rs7046501
rs10972670
rs11506612
rs118059612
rs28710824
rs1853643
rs10972671
rs10972672
rs4642737
rs10972673
rs10972674
rs10972675
rs10972676
rs10972677
rs10972678
rs56988322
rs140778219
rs77872082
rs2038757
rs2038758
rs1535914
rs10972680
rs10972681
rs10972682
rs188183795
rs10972683
rs10814311
rs10814312
rs12336471
rs10972684
rs10972685
rs10814313
rs10814314
rs12337593
rs942479
rs10972686
rs12342706
rs62543588
rs942480
rs62543589
rs1324467
rs6476503
rs10814315
rs117298064
rs10511924
rs10814316
rs12686470
rs10125098
rs10125111
rs7468500
rs4314728
rs78961049
rs7024904
rs7025270
rs10972687
rs10972688
rs115096823
rs9657624
rs35812734
rs6476504
rs7865316
rs2017241
rs2017005
rs1815303
rs10814318
rs10814319
rs2077559
rs1111711
rs10972689
rs116706465
rs7029221
rs7029143
rs7029349
rs6476505
rs7872797
rs6476506
rs6476507
rs10125428
rs1324468
rs1324469
rs1324470
rs7861361
rs7861610
rs56066730
rs28549301
rs28435698
rs12352029
rs10121877
rs10116500
rs10511925
rs10972691
rs7039900
rs7023581
rs7040327
rs7040348
rs10972692
rs7027417
rs7871017
rs7855775
rs4144605
rs4144606
rs10814320
rs4144604
rs10972693
rs118002056
rs7032095
rs72729481
rs10814321
rs10972694
rs16932860
rs7863810
rs72729482
rs12551191
rs10972695
rs12341524
rs28489514
rs28846971
rs12345899
rs71521294
rs28473238
rs76222836
rs62543604
rs12342934
rs12339284
rs28550285
rs10814322
rs12379688
rs74599932
rs7862640
rs10972697
rs7039141
rs7039239
rs7039651
rs56218372
rs10814323
rs10972698
rs10972699
rs12156564
rs139730852
rs77354939
rs10972700
rs10972701
rs191023096
rs2038754
rs2038755
rs1408470
rs2209334
rs2209335
rs6476508
rs7022198
rs6476509
rs6476510
rs6476511
rs13284746
rs13284985
rs13284876
rs10972703
rs10972704
rs77257424
rs7873354
rs7857647
rs189109842
rs12684312
rs6476512
rs10814324
rs10814325
rs201017437
rs147433010
rs1324471
rs79829237
rs74790512
rs7039132
rs77853158
rs7024649
rs7043906
rs17468865
rs7852590
rs10120834
rs4879949
rs12683983
rs10972705
rs13440428
rs144038705
rs7033220
rs6476513
rs13440127
rs1830821
rs79349303
rs150215077
rs10121944
rs6476514
rs6476515
rs1408465
rs62543605
rs7858124
rs1324457
rs10972709
rs117703704
rs10972710
rs6476516
rs72729491
rs75089664
rs1535910
rs7040379
rs78323948
rs71521299
rs7035468
rs117871812
rs12683938
rs13292397
rs62543608
rs13293492
rs10814326
rs942478
rs2093878
rs1408469
rs28708812
rs6476519
rs2274143
rs10738956
rs7866368
rs116872374
rs28431890
rs79792936
rs10972714
rs12346729
rs10972715
rs10972716
rs10738957
rs7852424
rs7852637
rs10972717
rs62543609
rs142107636
rs4144607
rs942477
rs1951927
rs10453202
rs75370663
rs75710619
rs1324465
rs6476520
rs150634032
rs117289836
rs7846877
rs61587746
rs146662802
rs76526329
rs6476522
rs7871153
rs16932906
rs10814327
rs149920089
rs41277083
rs12001296
rs141046592
rs141679832
rs7871633
rs16932912
rs10511927
rs4879951
rs142661409
rs143293292
rs10972719
rs7862798
rs12235235
rs1998622
rs11788454
rs80069543
rs10972720
rs1408468
rs10972721
rs10122295
rs4879952
rs11534200
rs2381437
rs144496584
rs2147380
rs7862699
rs4878638
rs4878639
rs6476527
rs12346749
rs186810166
rs117305677
rs112917429
rs151099145
rs7029444
rs1886336
rs150117280
rs34551115
rs11788747
rs35178345
rs10972726
rs10972727
rs10972728
rs10758344
rs62543615
rs35040536
rs7044931
rs13283904
rs10972731
rs6476528
rs7847459
rs72729495
rs3818555
rs2274521
rs10972732
rs10972733
rs11790288
rs10116121
rs10814330
rs2149006
rs10814331
rs72729496
rs2274522
rs60756278
rs10972734
rs10972735
rs10972736
rs72729497
rs7858795
rs10814332
rs10116037
rs10758345
rs79973991
rs1359885
rs4878640
rs7341735
rs117498831
rs13291842
rs35603841
rs13292010
rs10972738
rs10972740
rs10972744
rs10972745
rs10972746
rs10972747
rs10118668
rs7860983
rs7875027
rs7875046
rs7875281
rs7875409
rs185755937
rs10972748
rs10972749
rs7850463
rs7033900
rs10116535
rs7033834
rs7033942
rs10972750
rs150414235
rs6476531
rs28412095
rs35588128
rs10972751
rs10114198
rs10114248
rs10972752
rs10120302
rs10114311
rs28509197
rs28588444
rs28733343
rs138043823
rs142518212
rs76592353
rs7869658
rs35783860
rs141194478
rs77376527
rs28546853
rs10758346
rs28581965
rs77468360
rs10814333
rs117533099
rs116934939
rs76621898
rs117758227
rs7020170
rs117869709
rs4878642
rs7849162
rs113303806
rs10972754
rs7025074
rs10814334
rs7041851
rs16932964
rs16932967
rs16932970
rs16932974
rs3739614
rs577768146
rs112776904
rs752353
rs10758347
rs752352
rs752351
rs10814335
rs7865013
rs10972755
rs1106340
rs10758348
rs11791833
rs17835038
rs1571268
rs10814336
rs1541036
rs116993464
rs189799839
rs41277087
rs41277091
rs75546108
rs117180227
rs4879956
rs118176620
rs10814337
rs78009392
rs79422580
rs7022784
rs7027307
rs3739613
rs7874594
rs10814338
rs113947030
rs13440425
rs1887523
rs75594151
rs2277172
rs80088314
rs6476534
rs72731407
rs4878643
rs62543624
rs2381436
rs17778847
rs11794716
rs10814339
rs4260967
rs55874228
rs142907092
rs11787892
rs7853494
rs10814340
rs60066502
rs7870486
rs73438845
rs140217270
rs75169094
rs112481263
rs145805824
rs10972763
rs10814342
rs10972764
rs151306345
rs17778964
rs62543626
rs12352722
rs12352760
rs62543627
rs7851615
rs61523758
rs71531216
rs75046131
rs11588
rs6610
rs11281
rs41277095
rs10814343
rs7029528
rs2182819
rs2149007
rs2149008
rs7023237
rs7038327
rs10972770
rs3739610
rs3739609
rs34789048
rs117143733
rs113985677
rs61735202
rs10972771
rs62541762
rs58826671
rs60697421
rs60799750
rs60110146
rs10972772
rs10972773
rs10814344
rs7036404
rs72731411
rs7036929
rs12237915
rs10814345
rs10814346
rs10814347
rs4455947
rs10972774
rs11792071
rs10972775
rs11794218
rs10758349
rs11562259
rs7018731
rs138975302
rs7847737
rs148553488
rs7035839
rs7847671
rs7019338
rs2094456
rs6476536
rs10972777
rs114823780
rs148865622
rs4565542
rs10124261
rs12351194
rs11562262
rs12380328
rs116612932
rs7048047
rs77215498
rs182833988
rs145470752
rs10814351
rs143821422
rs12001360
rs35301855
rs10972781
rs10814353
rs10814354
rs10972783
rs76533028
rs117652515
rs4878644
rs10972784
rs3758235
rs3758234
rs3758233
rs79268377
rs3739608
rs1999005
rs34885485
rs2274523
rs2274524
rs2025880
rs7038386
rs3780357
rs12341943
rs12337147
rs12683072
rs67215555
rs59715969
rs10972786
rs71531218
rs12339646
rs3736986
rs77508680
rs10814356
rs7025064
rs74807146
rs117291059
rs7037073
rs13283924
rs6476539
rs10120229
rs2772223
rs35573565
rs13287406
rs75987339
rs10972788
rs3780356
rs16933052
rs28397009
rs7036188
rs4879960
rs2025879
rs3818556
rs117585711
rs7041383
rs3780355
rs141657293
rs72731417
rs7850868
rs7851157
rs35651477
rs10046825
rs16933076
rs3780354
rs144849197
rs62541769
rs143043565
rs77097171
rs1053414
rs3628
rs10972789
rs10972790
rs2772220
rs1043313
rs150978860
rs7044157
rs16933086
rs616009
rs192421511
rs615108
rs2296817
rs74837062
rs111302956
rs2296818
rs623166
rs79706990
rs626259
rs7873933
rs11793464
rs10972795
rs10758350
rs140478304
rs28576111
rs118150060
rs10972797
rs147564937
rs35346335
rs7036926
rs145102690
rs4879961
rs117089674
rs10738958
rs12337854
rs143985783
rs7019324
rs3780353
rs7851602
rs7027696
rs183241490
rs183005747
rs187960516
rs147704314
rs12555083
rs4879962
rs10123243
rs7026862
rs144864932
rs28667453
rs111271363
rs4878645
rs4563970
rs7024955
rs7025232
rs11791937
rs7871216
rs7861442
rs10738960
rs147916630
rs4879963
rs4879964
rs7025989
rs4879965
rs185841763
rs4879966
rs4878646
rs143457494
rs185612372
rs147972354
rs6476541
rs1887522
rs10758352
rs10758353
rs7874060
rs7020839
rs7024380
rs10972805
rs13287940
rs141999746
rs71487711
rs10972806
rs10814360
rs116533152
rs10738961
rs10738962
rs10758354
rs115589905
rs10814361
rs59637631
rs7038067
rs7023330
rs7023349
rs7024003
rs7038897
rs7042395
rs144326611
rs10814362
rs35078360
rs66464053
rs4879967
rs34843838
rs10758355
rs10758356
rs10972810
rs7036270
rs10114702
rs10972814
rs62541786
rs77158685
rs7046089
rs12379347
rs10972815
rs56701508
rs10738963
rs10117275
rs4879968
rs4879969
rs111405478
rs10972816
rs28669370
rs113816646
rs12378877
rs7855945
rs35406010
rs4242701
rs7032398
rs117012989
rs7035961
rs4878647
rs4878648
rs4878649
rs13288830
rs62541805
rs34418415
rs117442560
rs10972818
rs4878650
rs141066775
rs10972821
rs138268013
rs7863247
rs141441719
rs10119820
rs56335567
rs75785959
rs77486551
rs10758357
rs12379203
rs6476543
rs1571269
rs7875447
rs117403207
rs72624019
rs7029967
rs7030104
rs12351859
rs12351964
rs35599012
rs77100976
rs34803761
rs10972825
rs2182817
rs76964692
rs4879973
rs10972826
rs117254889
rs2182818
rs7036839
rs10465084
rs117695517
rs71531222
rs10124752
rs12380681
rs12380671
rs67388537
rs10972827
rs4879975
rs4879976
rs149475220
rs4879977
rs4879978
rs10758359
rs10972829
rs118147157
rs10972830
rs4879979
rs2381410
rs4879980
rs4878651
rs79600444
rs10758360
rs10114887
rs7041841
rs10814369
rs7030288
rs7044830
rs138579555
rs4879981
rs12337934
rs12347090
rs7045725
rs13299891
rs2890703
rs68112963
rs4879982
rs4879983
rs12377072
rs7027168
rs7043864
rs72624020
rs12555217
rs28479805
rs73449650
rs62541810
rs35396013
rs4879984
rs55872818
rs11791459
rs11792016
rs12000782
rs10814370
rs10733476
rs56075855
rs12554769
rs7025959
rs13289562
rs10972832
rs10972833
rs13295588
rs10972834
rs10972835
rs10972836
rs12345272
rs7038845
rs34833013
rs7039306
rs7039586
rs62541814
rs140192561
rs115942686
rs12378860
rs186724504
rs145269070
rs149156310
rs10814373
rs10123040
rs10114094
rs141274002
rs10972840
rs7865569
rs7853371
rs10115077
rs10124101
rs10124108
rs10972841
rs182354663
rs10115797
rs72624021
rs192942791
rs80134297
rs143562278
rs10758367
rs10972843
rs10758368
rs7024903
rs7025043
rs6476547
rs6476548
rs7853674
rs62541826
rs4259486
rs4587417
rs56089462
rs6476550
rs10972845
rs10972846
rs7038460
rs17385743
rs72731437
rs10972847
rs7042780
rs62541827
rs7042952
rs7043543
rs10814374
rs10122133
rs2002096
rs2002098
rs1105785
rs1105784
rs1105783
rs35219285
rs12379853
rs12379880
rs11789929
rs2381483
rs10972850
rs10972851
rs9644880
rs74793241
rs10972852
rs7856559
rs10972853
rs75983074
rs2381411
rs139367192
rs10972855
rs116375672
rs75654120
rs4480191
rs35139025
rs35196613
rs12685361
rs149780471
rs10972856
rs4879985
rs185844049
rs10972857
rs79418381
rs113466780
rs149935817
rs76713939
rs4300086
rs35346915
rs12005936
rs193191530
rs10972860
rs7866562
rs3739607
rs34235606
rs77849348
rs12338921
rs41277101
rs144466890
rs2890721
rs118182994
rs10814375
rs10814376
rs62541828
rs7042226
rs116908758
rs10972863
rs12347593
rs10758370
rs118015596
rs143134485
rs113379507
rs142387614
rs79796416
rs10972865
rs10972866
rs10814377
rs147864372
rs78841557
rs76012614
rs10972867
rs7855873
rs56134330
rs16933224
rs1980921
rs11794991
rs4879986
rs10814378
rs10814379
rs7467871
rs184881310
rs12376663
rs16933238
rs7858146
rs79319828
rs181643879
rs4879988
rs72731449
rs150616863
rs7874839
rs7875620
rs76755848
rs2255698
rs10972872
rs74624914
rs117562528
rs10972873
rs72731452
rs193191919
rs10758372
rs12001805
rs77524129
rs9407035
rs7033793
rs12377902
rs10814380
rs116875218
rs10972877
rs117810343
rs2277171
rs3808863
rs74758674
rs12379930
rs10972878
rs7030510
rs79103467
rs2248297
rs10814381
rs140828275
rs12376699
rs117862927
rs9407038
rs9632879
rs2247795
rs76774745
rs2265347
rs2247595
rs34322533
rs12378490
rs7861024
rs10814382
rs140761458
rs6476555
rs79998759
rs2243933
rs2480455
rs10814383
rs12348966
rs62541847
rs4144593
rs10972882
rs142134914
rs62541848
rs2480463
rs2483653
rs117026821
rs77649221
rs76597209
rs78152236
rs9969785
rs148108777
rs76486911
rs78055342
rs1889279
rs10814384
rs56050799
rs10814385
rs12378152
rs2183265
rs12378953
rs10814386
rs76737037
rs114781497
rs954182
rs12344892
rs2483657
rs191783025
rs56258823
rs10972892
rs4590523
rs77843769
rs954779
rs10972893
rs12554395
rs4446808
rs7038193
rs62541859
rs117243979
rs4879992
rs192980975
rs142913722
rs190914278
rs12379206
rs9298968
rs144315206
rs78604699
rs118185606
rs10972900
rs6476556
rs181739584
rs12378042
rs138398219
rs10814388
rs7856743
rs10972905
rs111929430
rs112955052
rs41449047
rs189970222
rs7867509
rs10972908
rs183512453
rs113461317
rs10972909
rs76319777
rs139521022
rs148784200
rs12335818
rs75517321
rs139456717
rs10972915
rs12553273
rs1106275
rs1106276
rs138019176
rs112022047
rs76475668
rs111696344
rs10972916
rs62546164
rs10511929
rs2381523
rs2381524
rs12377974
rs10972918
rs142186470
rs10118394
rs13296596
rs145170286
rs10972919
rs149404707
rs144586077
rs10972920
rs116870637
rs28461315
rs78103031
rs76845250
rs10758374
rs148505624
rs140860571
rs181362559
rs148158262
rs139154211
rs17478582
rs10814390
rs187347996
rs4879993
rs12344455
rs79998931
rs62546165
rs144506048
rs184169302
rs74307336
rs7023399
rs71531226
rs74193050
rs142969816
rs10814392
rs118157210
rs7044752
rs138765568
rs10123176
rs76312668
rs141727235
rs1962524
rs79917260
rs13291966
rs62546167
rs3824425
rs186627311
rs113661424
rs10758376
rs184724997
rs139936531
rs117533430
rs13290602
rs117990329
rs78320241
rs10972923
rs7852519
rs28418701
rs62541963
rs76397726
rs78793001
rs111947430
rs113007388
rs10972924
rs7865090
rs117196635
rs12553571
rs884608
rs329376
rs62541966
rs66606427
rs117409347
rs79454398
rs142131941
rs34365936
rs7037126
rs10972925
rs140709081
rs118170860
rs13295508
rs329366
rs10972927
rs35723278
rs10972928
rs167906
rs34879381
rs437319
rs78958549
rs181033844
rs10758377
rs117752200
rs430539
rs111597469
rs7866708
rs13289088
rs62541969
rs145699945
rs10972942
rs10972943
rs148094931
rs6476559
rs145231577
rs10122197
rs10125409
rs9776951
rs529766616
rs4524883
rs144832511
rs410605
rs10758379
rs426361
rs10733478
rs9407044
rs10972952
rs62541970
rs7023825
rs7023942
rs10972953
rs10972954
rs142747469
rs28625317
rs28408540
rs1811952
rs189733632
rs425069
rs62541971
rs61639751
rs147980035
rs113227821
rs7029237
rs34003170
rs4617248
rs384077
rs10814400
rs7018702
rs10758380
rs10814401
rs10814402
rs143097808
rs329370
rs10814403
rs13298489
rs7849847
rs7863577
rs329372
rs10972955
rs329373
rs184179963
rs366887
rs72731495
rs192962151
rs10972957
rs10972958
rs35121702
rs10972959
rs329358
rs329359
rs35397450
rs141719796
rs10972964
rs400602
rs373510
rs62541982
rs385487
rs141179745
rs2483644
rs7036780
rs329360
rs329361
rs329362
rs329363
rs329364
rs57577709
rs112274929
rs117317547
rs66620947
rs2483645
rs10972967
rs436357
rs9407048
rs10972968
rs113135295
rs10972969
rs10972970
rs10972971
rs9407049
rs139801424
rs395513
rs436843
rs376790
rs437343
rs383873
rs369254
rs407327
rs397328
rs401584
rs369956
rs444543
rs449451
rs111914396
rs422501
rs75376172
rs9408275
rs453499
rs393765
rs453625
rs10972977
rs329357
rs329356
rs111257671
rs329355
rs77864761
rs144579717
rs117944047
rs17479132
rs7043983
rs10972978
rs139024531
rs78384805
rs7046420
rs11792820
rs12379201
rs62541985
rs7046277
rs10814405
rs10814406
rs62541986
rs139804531
rs56348401
rs145828441
rs7028055
rs6476565
rs12238648
rs117586242
rs3780352
rs7031715
rs7018550
rs10972986
rs117175418
rs189080703
rs117952570
rs10814408
rs10814409
rs10972987
rs7875139
rs13302394
rs78506197
rs10814411
rs10972990
rs72733419
rs34788067
rs56121802
rs56092272
rs12002986
rs2381565
rs10814413
rs148253194
rs12238179
rs11793543
rs7045471
rs10758381
rs61454758
rs6476566
rs10972999
rs10814418
rs12237971
rs7859250
rs189020777
rs79971760
rs112288387
rs2483636
rs112989805
rs2483637
rs2250340
rs150633378
rs10973005
rs10973007
rs2483638
rs143625525
rs9407054
rs117524792
rs2151644
rs2265345
rs2265346
rs10814421
rs78381923
rs2805378
rs112731111
rs192726088
rs2246564
rs72733431
rs78525396
rs2483639
rs3780350
rs2065604
rs12376444
rs13298120
rs13283041
rs72733436
rs2483640
rs2483641
rs9298969
rs9298970
rs2257192
rs149168162
rs79480175
rs77423020
rs76435617
rs112559596
rs10814422
rs4879997
rs4879998
rs10814424
rs10120126
rs72733440
rs7045523
rs10973012
rs142417986
rs10121941
rs10814425
rs10758383
rs7023716
rs77695417
rs10973013
rs4593643
rs72733443
rs62541991
rs13294290
rs147528916
rs10758384
rs10738968
rs4512469
rs2890731
rs143503160
rs116842820
rs12380104
rs13295653
rs7031174
rs10758385
rs148758264
rs10758386
rs4242702
rs7867040
rs10973015
rs10814427
rs2381525
rs4576507
rs10124884
rs10758387
rs3780133
rs4878654
rs1571226
rs138248910
rs146082572
rs10973021
rs4879999
rs75538307
rs2274473
rs7851401
rs7865022
rs10120301
rs79037597
rs75421626
rs117674615
rs35114937
rs185998513
rs77737342
rs6476571
rs141404362
rs77664234
rs1536546
rs4413865
rs2381578
rs62542001
rs11794769
rs4880000
rs1410010
rs7467747
rs4504731
rs75394168
rs10119663
rs10814429
rs10814430
rs189920646
rs10973026
rs72733447
rs72733448
rs10733480
rs56232628
rs13299781
rs10973027
rs10758388
rs111797414
rs10511931
rs10758390
rs12341661
rs72733451
rs62542004
rs72733452
rs2094395
rs2094394
rs4880002
rs56339616
rs146733688
rs72733454
rs7033776
rs6476573
rs73443052
rs80055679
rs76539174
rs117848944
rs10973029
rs78078762
rs76653938
rs79377132
rs77828320
rs60970102
rs57164280
rs62542006
rs16924367
rs118084424
rs10117534
rs10123833
rs4551452
rs2381581
rs112035081
rs4880003
rs139569495
rs10124267
rs7872512
rs60403343
rs10511932
rs7863614
rs7848373
rs12379770
rs11789816
rs12379827
rs10973034
rs28497943
rs11791422
rs59830908
rs147000733
rs181223558
rs111806056
rs10973039
rs11792514
rs16933492
rs10973041
rs72733459
rs10814432
rs10814433
rs1410009
rs142914553
rs78553138
rs113056925
rs7027081
rs7027082
rs11794314
rs12380409
rs12377676
rs12555504
rs733306
rs10973043
rs12552072
rs1887437
rs1887435
rs117755257
rs1887434
rs145498746
rs9792539
rs7468707
rs56364612
rs55858741
rs62542024
rs2381582
rs1977443
rs1985037
rs1001159
rs77350214
rs75326993
rs10973044
rs10758392
rs10973045
rs1887432
rs1887431
rs12338282
rs12351855
rs12351933
rs73645828
rs73445076
rs10758393
rs10738974
rs10973046
rs34752198
rs10738975
rs10814435
rs10814436
rs10973047
rs62542025
rs78579929
rs10814437
rs11999534
rs10758394
rs10973049
rs10814438
rs7043503
rs7043808
rs7046618
rs7047174
rs118145126
rs10814439
rs112287912
rs113419970
rs73445096
rs73445098
rs73445099
rs111666839
rs6476574
rs7021317
rs10738976
rs139401413
rs7857754
rs35579338
rs9298971
rs9644881
rs62542026
rs77289744
rs76848326
rs7873864
rs10116484
rs7847531
rs4255220
rs35757566
rs117049020
rs12115386
rs78849211
rs118163537
rs1078600
rs1078601
rs752359
rs752358
rs752357
rs10733482
rs75935041
rs141855960
rs16933516
rs72733468
rs113451277
rs12156636
rs62542029
rs7872201
rs1536545
rs4878655
rs146086213
rs6476575
rs17480929
rs4880005
rs4880006
rs17389840
rs6476576
rs6476577
rs10758397
rs10973052
rs72733472
rs72733473
rs10814440
rs6476578
rs10814441
rs10814442
rs4880007
rs72733475
rs10973053
rs10814443
rs10758398
rs10973054
rs147655283
rs10814444
rs73645832
rs1536544
rs73645833
rs1000649
rs10973056
rs1887438
rs10117782
rs12235509
rs34554140
rs10738977
rs4880008
rs62542045
rs79286955
rs10973061
rs10973062
rs10973064
rs10973065
rs10973066
rs79591913
rs4145889
rs12552805
rs12343860
rs17390091
rs62542046
rs80349160
rs28575796
rs116926266
rs17481241
rs72733480
rs74668374
rs7859667
rs10973068
rs149004775
rs2812324
rs78586559
rs10814447
rs72733481
rs76210035
rs2805379
rs10973071
rs2800262
rs2768624
rs2812323
rs4880010
rs4878656
rs4878657
rs4878658
rs10973073
rs10973074
rs2381583
rs62542047
rs2800263
rs2768623
rs10122442
rs10122407
rs55658707
rs2768622
rs10973075
rs4880011
rs1176849
rs10814450
rs10814451
rs1176848
rs10973076
rs4880013
rs1176847
rs117891060
rs74786098
rs6476580
rs34308323
rs10973078
rs11790070
rs727653
rs716052
rs716054
rs3849922
rs58680687
rs17390350
rs10973080
rs10973081
rs116874651
rs72733487
rs2800248
rs2800247
rs71531235
rs117889814
rs2800246
rs2768621
rs7860067
rs7874240
rs117043124
rs12341052
rs7025013
rs7025042
rs7025156
rs62545861
rs13292929
rs2768620
rs10758401
rs61485533
rs74388305
rs2025841
rs2025840
rs79791727
rs75592094
rs2851703
rs80140886
rs12340833
rs77564994
rs74411467
rs62545864
rs78124906
rs117148883
rs2851702
rs2812320
rs2800257
rs4880015
rs143343874
rs113662267
rs13294984
rs111907068
rs10973084
rs77024017
rs10973085
rs10814455
rs10814456
rs72733492
rs116974449
rs112380152
rs11793799
rs6476581
rs1327501
rs2851701
rs55658574
rs10973086
rs57513714
rs10814457
rs2800254
rs111609259
rs113063816
rs7850874
rs111294515
rs112059264
rs12685458
rs1176844
rs1176843
rs1176842
rs11791352
rs4878660
rs11791373
rs13287341
rs2800256
rs77466616
rs111714870
rs2381584
rs80151685
rs150544123
rs76378991
rs189253861
rs2851696
```
