## Supplementary material for "Characterization of shared and ancestry-specific signals driving complex traits using multi-ancestry fine-mapping": s2.afreq

```
#CHROM	ID	REF	ALT	ALT_FREQS	OBS_CT
9	rs60531828	G	C	0.0595238	1008
9	rs2295799	C	G	0.392857	1008
9	rs7851522	C	T	0.0595238	1008
9	rs734158	T	C	0.377976	1008
9	rs12352115	A	C	0.375992	1008
9	rs13297513	G	C	0.376984	1008
9	rs4879930	C	T	0.453373	1008
9	rs13294245	T	C	0.375	1008
9	rs13294256	T	C	0.375	1008
9	rs72727075	T	G	0.0744048	1008
9	rs35721248	A	G	0.376984	1008
9	rs10972594	A	G	0.826389	1008
9	rs879284	G	A	0.375	1008
9	rs10758326	A	G	0.752976	1008
9	rs117355760	C	T	0.0376984	1008
9	rs68158112	C	T	0.375	1008
9	rs2065039	C	T	0.374008	1008
9	rs35274950	T	C	0.375	1008
9	rs10738948	T	C	0.753968	1008
9	rs2236291	T	G	0.377976	1008
9	rs10738949	T	C	0.825397	1008
9	rs10758327	G	T	0.374008	1008
9	rs10814281	G	A	0.374008	1008
9	rs1885371	T	C	0.374008	1008
9	rs1885372	A	G	0.374008	1008
9	rs2093400	G	C	0.448413	1008
9	rs7874478	G	A	0.375	1008
9	rs3793544	C	T	0.825397	1008
9	rs3793545	G	A	0.375	1008
9	rs2236292	C	T	0.315476	1008
9	rs2236293	G	A	0.375	1008
9	rs2236294	G	A	0.374008	1008
9	rs13284995	C	T	0.374008	1008
9	rs16932706	C	G	0.31746	1008
9	rs7854812	T	A	0.376984	1008
9	rs74931641	A	G	0.0208333	1008
9	rs4878629	C	T	0.0734127	1008
9	rs7848557	A	C	0.826389	1008
9	rs118099370	C	T	0.0565476	1008
9	rs1407297	T	C	0.825397	1008
9	rs1407298	T	G	0.825397	1008
9	rs140807774	A	T	0.0565476	1008
9	rs7022281	C	T	0.750992	1008
9	rs12346647	T	C	0.375992	1008
9	rs188916847	C	T	0.0119048	1008
9	rs7035913	A	C	0.0744048	1008
9	rs76773476	G	A	0.0644841	1008
9	rs12353412	A	G	0.375	1008
9	rs17204908	C	T	0.0744048	1008
9	rs149944587	T	C	0.0188492	1008
9	rs12345598	G	T	0.374008	1008
9	rs187088843	G	A	0.0238095	1008
9	rs10758328	G	A	0.372024	1008
9	rs12554095	G	A	0.0436508	1008
9	rs10972600	T	A	0.361111	1008
9	rs10814285	G	C	0.372024	1008
9	rs4879931	A	G	0.0863095	1008
9	rs10491555	G	A	0.361111	1008
9	rs4879932	T	C	0.819444	1008
9	rs10814287	T	C	0.373016	1008
9	rs11791889	G	A	0.373016	1008
9	rs118072291	G	A	0.0585317	1008
9	rs75018376	G	C	0.0515873	1008
9	rs76175158	T	G	0.0625	1008
9	rs4879933	G	A	0.457341	1008
9	rs9525	A	C	0.823413	1008
9	rs56167591	C	T	0.0892857	1008
9	rs8181103	C	T	0.821429	1008
9	rs4879934	A	C	0.823413	1008
9	rs118117680	G	A	0.00892857	1008
9	rs10758329	G	A	0.387897	1008
9	rs10758330	C	T	0.377976	1008
9	rs10814288	G	A	0.360119	1008
9	rs10814289	A	G	0.823413	1008
9	rs10758332	T	A	0.823413	1008
9	rs4879935	G	A	0.460317	1008
9	rs7044405	T	C	0.636905	1008
9	rs72727089	G	A	0.0803571	1008
9	rs10814290	A	G	0.363095	1008
9	rs7018960	T	C	0.611111	1008
9	rs76978723	A	T	0.0446429	1008
9	rs55826711	C	T	0.0704365	1008
9	rs62544697	C	T	0.378968	1008
9	rs10972602	T	C	0.37996	1008
9	rs62544698	C	T	0.176587	1008
9	rs12551604	C	T	0.0595238	1008
9	rs75461760	A	G	0.202381	1008
9	rs2181027	G	T	0.378968	1008
9	rs4879936	T	C	0.0704365	1008
9	rs57265999	A	G	0.177579	1008
9	rs7036200	T	C	0.378968	1008
9	rs146880969	A	G	0.0535714	1008
9	rs10972604	A	T	0.202381	1008
9	rs75520872	T	C	0.0882937	1008
9	rs62544700	A	G	0.177579	1008
9	rs142792642	G	A	0.0436508	1008
9	rs78475648	G	A	0.0833333	1008
9	rs4879937	T	C	0.450397	1008
9	rs188751726	T	C	0.0228175	1008
9	rs74735593	T	C	0.202381	1008
9	rs117744630	T	C	0.201389	1008
9	rs62544701	C	T	0.378968	1008
9	rs79703166	T	C	0.201389	1008
9	rs62544702	C	A	0.177579	1008
9	rs7022159	A	T	0.378968	1008
9	rs7039312	T	C	0.177579	1008
9	rs117915704	C	T	0.0615079	1008
9	rs117381324	A	G	0.0535714	1008
9	rs78016065	T	C	0.202381	1008
9	rs7043167	T	G	0.178571	1008
9	rs62544703	T	A	0.37996	1008
9	rs56317654	C	T	0.455357	1008
9	rs55889708	G	A	0.0744048	1008
9	rs146155250	G	C	0.00892857	1008
9	rs62544706	T	G	0.116071	1008
9	rs146999026	G	T	0.0585317	1008
9	rs62544707	G	A	0.116071	1008
9	rs74307308	G	A	0.130952	1008
9	rs4282653	C	T	0.191468	1008
9	rs4879938	T	C	0.0724206	1008
9	rs10814291	G	A	0.165675	1008
9	rs7850609	G	T	0.545635	1008
9	rs10972607	G	C	0.167659	1008
9	rs62544708	A	T	0.116071	1008
9	rs72727095	A	C	0.0714286	1008
9	rs72727097	T	A	0.191468	1008
9	rs10972608	C	A	0.190476	1008
9	rs72727098	C	T	0.0714286	1008
9	rs7866581	A	T	0.167659	1008
9	rs72727099	G	T	0.0714286	1008
9	rs7853013	T	G	0.358135	1008
9	rs62544709	C	G	0.117063	1008
9	rs10972609	T	A	0.190476	1008
9	rs72727100	C	T	0.0714286	1008
9	rs12003547	C	A	0.167659	1008
9	rs12000024	A	G	0.166667	1008
9	rs1475115	C	T	0.0714286	1008
9	rs10972610	A	G	0.190476	1008
9	rs72727101	C	T	0.0714286	1008
9	rs7850119	G	A	0.116071	1008
9	rs6476492	G	A	0.116071	1008
9	rs10814292	G	T	0.357143	1008
9	rs6476493	T	C	0.544643	1008
9	rs75495413	G	C	0.0138889	1008
9	rs7857073	A	G	0.166667	1008
9	rs113422668	C	T	0.190476	1008
9	rs72729403	G	C	0.190476	1008
9	rs12380372	G	A	0.190476	1008
9	rs927440	T	A	0.544643	1008
9	rs12376357	T	C	0.19246	1008
9	rs10972612	A	T	0.190476	1008
9	rs4878631	G	A	0.0714286	1008
9	rs6476494	A	G	0.542659	1008
9	rs7866269	C	T	0.161706	1008
9	rs10972614	T	G	0.198413	1008
9	rs7043204	A	G	0.315476	1008
9	rs7873736	A	G	0.164683	1008
9	rs12351259	C	T	0.161706	1008
9	rs55849154	A	G	0.0763889	1008
9	rs10972616	G	A	0.193452	1008
9	rs7847059	T	A	0.378968	1008
9	rs7847060	T	A	0.378968	1008
9	rs7864548	G	A	0.387897	1008
9	rs10972617	A	C	0.193452	1008
9	rs72729406	A	G	0.0763889	1008
9	rs7864495	C	T	0.387897	1008
9	rs10429457	G	A	0.121032	1008
9	rs4271052	G	A	0.195437	1008
9	rs2890719	G	A	0.193452	1008
9	rs1467577	A	G	0.434524	1008
9	rs4271053	G	A	0.121032	1008
9	rs77617805	G	A	0.125	1008
9	rs62541883	G	A	0.121032	1008
9	rs74479971	G	A	0.0446429	1008
9	rs148816410	G	A	0.030754	1008
9	rs10814293	G	A	0.429563	1008
9	rs10814294	C	A	0.429563	1008
9	rs10814295	T	C	0.181548	1008
9	rs2025175	G	A	0.494048	1008
9	rs76452347	C	T	0.00297619	1008
9	rs79284865	G	A	0.21131	1008
9	rs75458097	G	A	0.111111	1008
9	rs2236325	G	A	0.0714286	1008
9	rs72729411	A	G	0.0714286	1008
9	rs116853979	C	G	0.0376984	1008
9	rs72729412	C	T	0.0714286	1008
9	rs62541884	C	T	0.0694444	1008
9	rs10972618	A	C	0.237103	1008
9	rs10972619	A	G	0.127976	1008
9	rs748802	G	A	0.233135	1008
9	rs55838270	G	A	0.0724206	1008
9	rs748803	C	T	0.16369	1008
9	rs10491554	G	A	0.16369	1008
9	rs62635821	T	A	0.0327381	1008
9	rs10814296	G	A	0.16369	1008
9	rs10814297	G	A	0.16369	1008
9	rs13297831	C	G	0.232143	1008
9	rs79228314	C	G	0.15377	1008
9	rs56383937	T	C	0.0734127	1008
9	rs12339156	G	C	0.173611	1008
9	rs13285548	G	A	0.154762	1008
9	rs59205434	G	A	0.176587	1008
9	rs62541928	C	T	0.0734127	1008
9	rs750045	G	A	0.00297619	1008
9	rs4879943	C	A	0.409722	1008
9	rs10116147	C	T	0.176587	1008
9	rs2025173	G	A	0.40377	1008
9	rs2025174	A	G	0.400794	1008
9	rs55726778	T	C	0.175595	1008
9	rs16932756	A	G	0.0714286	1008
9	rs62541929	A	C	0.0714286	1008
9	rs7046469	T	G	0.0714286	1008
9	rs7861968	C	G	0.0714286	1008
9	rs6476495	G	T	0.0714286	1008
9	rs7039035	C	T	0.400794	1008
9	rs111499117	T	C	0.0714286	1008
9	rs7043582	G	A	0.152778	1008
9	rs4879944	A	G	0.404762	1008
9	rs4598350	T	G	0.152778	1008
9	rs2065107	C	T	0.327381	1008
9	rs13298502	T	C	0.152778	1008
9	rs7033996	T	C	0.0714286	1008
9	rs7037105	T	A	0.0714286	1008
9	rs1984999	G	A	0.328373	1008
9	rs2146112	A	G	0.0714286	1008
9	rs2146113	T	G	0.0714286	1008
9	rs6476496	C	T	0.404762	1008
9	rs117631818	G	A	0.0456349	1008
9	rs12685123	G	A	0.152778	1008
9	rs2890718	G	A	0.22619	1008
9	rs7847862	A	G	0.0714286	1008
9	rs10814300	C	T	0.154762	1008
9	rs13302637	G	C	0.152778	1008
9	rs62541931	G	A	0.0714286	1008
9	rs10758334	T	C	0.404762	1008
9	rs12554947	G	C	0.0714286	1008
9	rs16932775	G	C	0.0714286	1008
9	rs10814301	C	A	0.0744048	1008
9	rs10814302	G	A	0.0734127	1008
9	rs7857181	G	A	0.401786	1008
9	rs4255226	C	T	0.152778	1008
9	rs10814303	G	T	0.0734127	1008
9	rs34193186	A	G	0.152778	1008
9	rs7861134	C	G	0.0734127	1008
9	rs7864451	G	A	0.0734127	1008
9	rs10972628	G	A	0.0734127	1008
9	rs16932784	G	A	0.0714286	1008
9	rs16932790	C	G	0.0714286	1008
9	rs62541932	C	T	0.0694444	1008
9	rs13291644	G	A	0.222222	1008
9	rs13291549	A	T	0.152778	1008
9	rs13296955	G	T	0.152778	1008
9	rs13298135	T	C	0.152778	1008
9	rs10491553	A	C	0.152778	1008
9	rs4878635	C	A	0.176587	1008
9	rs150962417	C	G	0.015873	1008
9	rs13283301	T	A	0.152778	1008
9	rs7863401	A	G	0.152778	1008
9	rs13283964	T	C	0.222222	1008
9	rs12686859	C	T	0.152778	1008
9	rs16935868	C	T	0.0694444	1008
9	rs7867847	C	T	0.152778	1008
9	rs7854350	T	C	0.152778	1008
9	rs12684292	T	C	0.152778	1008
9	rs747804	G	A	0.272817	1008
9	rs77361682	G	A	0.00793651	1008
9	rs7019283	G	C	0.203373	1008
9	rs13285078	G	A	0.203373	1008
9	rs74787477	C	G	0.0257937	1008
9	rs57364197	T	C	0.0694444	1008
9	rs55845747	T	C	0.0694444	1008
9	rs13285384	G	A	0.203373	1008
9	rs16932791	A	G	0.0694444	1008
9	rs12684089	G	A	0.203373	1008
9	rs10121284	T	A	0.177579	1008
9	rs113585679	G	A	0.0694444	1008
9	rs62541933	G	A	0.0694444	1008
9	rs77013186	C	T	0.0744048	1008
9	rs55911539	A	G	0.0694444	1008
9	rs12686482	A	G	0.204365	1008
9	rs10972638	T	C	0.177579	1008
9	rs13297414	G	A	0.203373	1008
9	rs13298443	T	A	0.203373	1008
9	rs13283021	T	G	0.203373	1008
9	rs13301662	A	G	0.203373	1008
9	rs13301666	A	G	0.203373	1008
9	rs13301780	A	G	0.203373	1008
9	rs13301801	A	G	0.204365	1008
9	rs13302208	G	A	0.204365	1008
9	rs13302108	C	T	0.203373	1008
9	rs12684663	C	T	0.203373	1008
9	rs16932798	T	C	0.0694444	1008
9	rs12686831	A	C	0.203373	1008
9	rs12684684	C	T	0.203373	1008
9	rs16932799	G	A	0.0694444	1008
9	rs13283068	C	T	0.205357	1008
9	rs62541934	C	T	0.0694444	1008
9	rs71487710	A	G	0.204365	1008
9	rs723425	T	C	0.208333	1008
9	rs144407051	C	T	0.0456349	1008
9	rs7857956	G	T	0.313492	1008
9	rs10738950	T	C	0.236111	1008
9	rs7034414	A	G	0.31746	1008
9	rs4407990	G	A	0.611111	1008
9	rs143610001	C	T	0.00198413	1008
9	rs2233568	G	A	0.298611	1008
9	rs2233564	T	C	0.297619	1008
9	rs2233558	T	C	0.299603	1008
9	rs13288768	G	T	0.313492	1008
9	rs60386036	G	T	0.295635	1008
9	rs12378268	C	T	0.296627	1008
9	rs16932803	G	T	0.296627	1008
9	rs12380159	T	C	0.303571	1008
9	rs732233	A	G	0.30754	1008
9	rs732232	G	C	0.297619	1008
9	rs745045	T	A	0.292659	1008
9	rs4879945	C	G	0.291667	1008
9	rs4878636	T	C	0.290675	1008
9	rs7019393	A	C	0.297619	1008
9	rs7019632	A	G	0.235119	1008
9	rs7019637	A	C	0.235119	1008
9	rs12379440	G	A	0.235119	1008
9	rs7036414	T	C	0.295635	1008
9	rs7020482	G	T	0.296627	1008
9	rs7020600	G	T	0.295635	1008
9	rs7036789	T	C	0.295635	1008
9	rs7020718	G	A	0.295635	1008
9	rs7020426	A	G	0.294643	1008
9	rs6476497	G	A	0.294643	1008
9	rs6476498	T	C	0.294643	1008
9	rs6476499	C	T	0.294643	1008
9	rs7024584	C	T	0.294643	1008
9	rs77049214	A	G	0.0505952	1008
9	rs62541939	G	A	0.00297619	1008
9	rs7044822	T	C	0.294643	1008
9	rs7028871	C	T	0.294643	1008
9	rs10972646	A	C	0.293651	1008
9	rs7032642	A	G	0.294643	1008
9	rs10758335	T	C	0.294643	1008
9	rs7018482	T	G	0.294643	1008
9	rs7033239	G	A	0.294643	1008
9	rs7033273	C	T	0.294643	1008
9	rs10972647	G	A	0.358135	1008
9	rs10814304	T	C	0.294643	1008
9	rs55925256	G	A	0.295635	1008
9	rs13285874	T	C	0.659722	1008
9	rs10972651	C	T	0.296627	1008
9	rs10972653	T	C	0.531746	1008
9	rs13290151	T	C	0.234127	1008
9	rs10758336	G	A	0.292659	1008
9	rs10758337	A	G	0.292659	1008
9	rs10738951	T	C	0.292659	1008
9	rs10758338	G	A	0.522817	1008
9	rs10972654	T	C	0.299603	1008
9	rs13297158	T	C	0.350198	1008
9	rs13295814	A	C	0.348214	1008
9	rs62543567	C	G	0.121032	1008
9	rs7026898	A	G	0.305556	1008
9	rs13292355	T	C	0.227183	1008
9	rs10972655	A	G	0.305556	1008
9	rs13293067	T	C	0.224206	1008
9	rs183653585	G	A	0.0109127	1008
9	rs188461658	T	G	0.0277778	1008
9	rs1810653	C	T	0.133929	1008
9	rs10758339	T	C	0.806548	1008
9	rs77246063	C	T	0.286706	1008
9	rs9886675	G	A	0.509921	1008
9	rs10972657	T	C	0.369048	1008
9	rs10814305	T	A	0.727183	1008
9	rs7048672	C	A	0.0684524	1008
9	rs7022340	A	G	0.808532	1008
9	rs10972658	T	G	0.293651	1008
9	rs10972659	A	C	0.369048	1008
9	rs7874748	T	C	0.808532	1008
9	rs10738952	G	A	0.723214	1008
9	rs10738953	T	C	0.725198	1008
9	rs12347782	A	C	0.361111	1008
9	rs62543569	C	G	0.0674603	1008
9	rs10814306	A	G	0.321429	1008
9	rs728274	C	T	0.321429	1008
9	rs7025036	A	C	0.0654762	1008
9	rs4527966	C	T	0.0674603	1008
9	rs4527967	C	T	0.0674603	1008
9	rs4297114	G	A	0.0674603	1008
9	rs4484787	T	C	0.0674603	1008
9	rs4527968	C	A	0.0674603	1008
9	rs67280425	A	G	0.0674603	1008
9	rs73432879	G	A	0.0684524	1008
9	rs73432880	T	C	0.0684524	1008
9	rs73432881	T	C	0.0684524	1008
9	rs10972663	C	A	0.0674603	1008
9	rs10972664	C	T	0.0684524	1008
9	rs10814307	T	C	0.0674603	1008
9	rs7029852	A	G	0.81746	1008
9	rs10814308	T	C	0.0674603	1008
9	rs7046436	T	G	0.723214	1008
9	rs10814309	C	G	0.0674603	1008
9	rs10814310	G	A	0.0674603	1008
9	rs12343901	C	T	0.0674603	1008
9	rs16932811	T	G	0.0674603	1008
9	rs61141071	T	A	0.0674603	1008
9	rs7038663	A	G	0.738095	1008
9	rs10972665	C	T	0.377976	1008
9	rs117203811	G	A	0.00793651	1008
9	rs6476501	T	C	0.738095	1008
9	rs6476502	C	A	0.738095	1008
9	rs2381482	C	A	0.0674603	1008
9	rs10217546	C	A	0.734127	1008
9	rs12004566	C	T	0.289683	1008
9	rs12004600	G	A	0.289683	1008
9	rs80316360	G	A	0.00198413	1008
9	rs10758341	G	A	0.741071	1008
9	rs149124581	T	C	0.0138889	1008
9	rs116906711	C	T	0.00892857	1008
9	rs7853814	G	A	0.741071	1008
9	rs4879946	A	T	0.741071	1008
9	rs4879947	G	A	0.673611	1008
9	rs4879948	C	T	0.741071	1008
9	rs7864616	G	A	0.0674603	1008
9	rs16932814	T	C	0.0674603	1008
9	rs12237993	T	G	0.741071	1008
9	rs10972666	G	A	0.734127	1008
9	rs16932816	C	T	0.0793651	1008
9	rs16932818	A	G	0.0674603	1008
9	rs1408467	A	G	0.741071	1008
9	rs1408466	T	C	0.741071	1008
9	rs10972667	G	A	0.0674603	1008
9	rs10758342	T	A	0.741071	1008
9	rs10738954	T	C	0.741071	1008
9	rs10738955	T	C	0.741071	1008
9	rs10465082	C	T	0.734127	1008
9	rs5021667	C	T	0.376984	1008
9	rs5021666	T	A	0.734127	1008
9	rs2381478	A	G	0.666667	1008
9	rs1535913	T	C	0.738095	1008
9	rs1535912	G	T	0.816468	1008
9	rs1535911	G	A	0.816468	1008
9	rs10972669	A	G	0.382937	1008
9	rs1324462	T	C	0.826389	1008
9	rs1324461	G	A	0.0625	1008
9	rs1324460	T	C	0.0605159	1008
9	rs1324459	C	T	0.0605159	1008
9	rs1324458	T	C	0.0605159	1008
9	rs28660995	G	C	0.0605159	1008
9	rs12347259	A	C	0.0605159	1008
9	rs7045969	A	G	0.0605159	1008
9	rs7046501	C	G	0.0605159	1008
9	rs10972670	T	C	0.0605159	1008
9	rs11506612	C	T	0.0605159	1008
9	rs74455146	G	A	0.102183	1008
9	rs28710824	T	C	0.0605159	1008
9	rs181588558	C	T	0.0198413	1008
9	rs1853643	G	A	0.0605159	1008
9	rs10972671	A	C	0.0605159	1008
9	rs10972672	G	A	0.0595238	1008
9	rs4642737	T	C	0.384921	1008
9	rs10972673	T	A	0.0605159	1008
9	rs10972674	G	T	0.0605159	1008
9	rs10972675	A	G	0.0605159	1008
9	rs10972676	T	C	0.0605159	1008
9	rs10972678	T	G	0.0605159	1008
9	rs56988322	A	T	0.0605159	1008
9	rs2038757	G	T	0.0605159	1008
9	rs2038758	A	G	0.0605159	1008
9	rs1535914	G	A	0.383929	1008
9	rs10972680	A	G	0.0605159	1008
9	rs10972681	A	G	0.0605159	1008
9	rs10972682	T	C	0.0605159	1008
9	rs10972683	G	A	0.0605159	1008
9	rs10814311	A	T	0.0605159	1008
9	rs10814312	G	A	0.0605159	1008
9	rs12336471	G	A	0.0605159	1008
9	rs10972684	G	T	0.0605159	1008
9	rs10972685	T	C	0.0605159	1008
9	rs10814313	G	A	0.0605159	1008
9	rs10814314	G	C	0.0605159	1008
9	rs12337593	C	G	0.0605159	1008
9	rs942479	G	C	0.100198	1008
9	rs10972686	G	C	0.391865	1008
9	rs12342706	T	A	0.0605159	1008
9	rs942480	G	A	0.0922619	1008
9	rs1324467	T	A	0.391865	1008
9	rs6476503	T	C	0.0605159	1008
9	rs10814315	A	G	0.391865	1008
9	rs10814316	C	G	0.234127	1008
9	rs12686470	A	C	0.271825	1008
9	rs10125098	A	G	0.512897	1008
9	rs10125111	A	G	0.514881	1008
9	rs7468500	A	G	0.527778	1008
9	rs4314728	T	C	0.28373	1008
9	rs10117589	G	T	0.125992	1008
9	rs78270099	T	C	0.0486111	1008
9	rs7024904	C	A	0.248016	1008
9	rs7025270	G	T	0.516865	1008
9	rs10972687	G	A	0.248016	1008
9	rs10972688	C	G	0.25	1008
9	rs9657624	C	G	0.274802	1008
9	rs35812734	G	A	0.248016	1008
9	rs6476504	A	G	0.274802	1008
9	rs7865316	G	A	0.272817	1008
9	rs2017241	T	C	0.525794	1008
9	rs80355387	C	G	0.0545635	1008
9	rs2017005	T	C	0.27381	1008
9	rs1815303	A	G	0.27381	1008
9	rs10814318	G	C	0.272817	1008
9	rs10814319	A	G	0.218254	1008
9	rs2077559	A	G	0.27381	1008
9	rs1111711	G	A	0.27381	1008
9	rs10972689	A	G	0.27381	1008
9	rs116706465	G	A	0.0545635	1008
9	rs1853644	G	A	0.0545635	1008
9	rs7029221	G	T	0.274802	1008
9	rs143561970	C	T	0.0545635	1008
9	rs7029143	C	T	0.274802	1008
9	rs7029349	G	A	0.274802	1008
9	rs6476505	A	G	0.274802	1008
9	rs7872797	T	C	0.0545635	1008
9	rs6476506	T	C	0.829365	1008
9	rs6476507	G	A	0.265873	1008
9	rs10125428	C	A	0.265873	1008
9	rs151100081	T	A	0.0178571	1008
9	rs1324468	T	A	0.0545635	1008
9	rs1324469	C	G	0.524802	1008
9	rs1324470	A	C	0.266865	1008
9	rs7861361	A	C	0.524802	1008
9	rs7861610	C	T	0.265873	1008
9	rs56066730	C	G	0.265873	1008
9	rs28549301	T	C	0.266865	1008
9	rs28435698	T	C	0.265873	1008
9	rs12352029	T	A	0.265873	1008
9	rs10121877	G	A	0.265873	1008
9	rs149648988	G	A	0.0545635	1008
9	rs10116500	A	G	0.265873	1008
9	rs10511925	A	G	0.265873	1008
9	rs10972691	G	C	0.265873	1008
9	rs7039900	T	G	0.0545635	1008
9	rs7023581	A	G	0.265873	1008
9	rs7040327	T	G	0.265873	1008
9	rs7040348	T	C	0.265873	1008
9	rs7027417	A	G	0.21131	1008
9	rs7871017	T	C	0.3125	1008
9	rs7855775	G	A	0.3125	1008
9	rs4144605	T	C	0.3125	1008
9	rs4144606	C	G	0.3125	1008
9	rs10814320	G	A	0.313492	1008
9	rs4144604	G	A	0.258929	1008
9	rs10972693	A	T	0.258929	1008
9	rs7032095	G	A	0.0535714	1008
9	rs10814321	T	C	0.260913	1008
9	rs7863810	A	G	0.269841	1008
9	rs12551191	C	T	0.196429	1008
9	rs118029473	C	T	0.0724206	1008
9	rs10972695	T	G	0.198413	1008
9	rs12341524	T	C	0.198413	1008
9	rs28489514	A	G	0.198413	1008
9	rs28846971	C	T	0.198413	1008
9	rs12345899	A	G	0.198413	1008
9	rs28473238	C	T	0.198413	1008
9	rs150017449	C	G	0.0257937	1008
9	rs62543604	T	C	0.198413	1008
9	rs12342934	T	G	0.198413	1008
9	rs12339284	G	A	0.198413	1008
9	rs28550285	G	A	0.198413	1008
9	rs10814322	C	A	0.509921	1008
9	rs16932866	G	C	0.0585317	1008
9	rs7862640	C	T	0.315476	1008
9	rs10972697	T	C	0.258929	1008
9	rs7039141	A	T	0.190476	1008
9	rs7039239	C	T	0.190476	1008
9	rs7039651	G	A	0.191468	1008
9	rs56218372	C	T	0.189484	1008
9	rs10814323	G	A	0.189484	1008
9	rs10972698	A	G	0.00297619	1008
9	rs10972699	A	C	0.429563	1008
9	rs10972700	T	C	0.0396825	1008
9	rs10972701	A	G	0.218254	1008
9	rs2038754	C	T	0.509921	1008
9	rs2038755	A	G	0.510913	1008
9	rs1408470	C	T	0.777778	1008
9	rs2209334	C	G	0.502976	1008
9	rs2209335	A	C	0.502976	1008
9	rs6476508	G	A	0.501984	1008
9	rs7022198	G	C	0.275794	1008
9	rs6476509	G	A	0.501984	1008
9	rs6476510	C	T	0.501984	1008
9	rs6476511	C	A	0.501984	1008
9	rs13284746	C	T	0.502976	1008
9	rs13284985	G	C	0.174603	1008
9	rs13284876	C	T	0.501984	1008
9	rs10972703	A	G	0.507937	1008
9	rs10972704	T	C	0.507937	1008
9	rs12341409	C	T	0.0436508	1008
9	rs7873354	T	C	0.508929	1008
9	rs7857647	A	T	0.508929	1008
9	rs12684312	C	T	0.508929	1008
9	rs6476512	A	T	0.830357	1008
9	rs10814324	A	G	0.508929	1008
9	rs10814325	T	C	0.508929	1008
9	rs186201319	C	G	0.0267857	1008
9	rs2296255	C	T	0.0724206	1008
9	rs1324471	A	G	0.509921	1008
9	rs7039132	G	A	0.335317	1008
9	rs7024649	T	C	0.172619	1008
9	rs7039903	G	A	0.0277778	1008
9	rs7043906	A	T	0.800595	1008
9	rs7852590	G	A	0.291667	1008
9	rs10120834	T	C	0.266865	1008
9	rs4879949	G	C	0.291667	1008
9	rs12683983	G	T	0.171627	1008
9	rs10972705	G	A	0.265873	1008
9	rs75922923	A	G	0.0704365	1008
9	rs13440428	A	C	0.265873	1008
9	rs7033220	A	G	0.802579	1008
9	rs6476513	T	C	0.802579	1008
9	rs13440127	C	T	0.266865	1008
9	rs1830821	C	T	0.242063	1008
9	rs10121944	G	A	0.265873	1008
9	rs6476514	A	G	0.802579	1008
9	rs6476515	C	G	0.830357	1008
9	rs1408465	T	C	0.802579	1008
9	rs62543605	G	A	0.110119	1008
9	rs7858124	T	C	0.536706	1008
9	rs1324457	T	G	0.580357	1008
9	rs79696927	G	A	0.0694444	1008
9	rs10972709	C	T	0.172619	1008
9	rs10972710	G	A	0.242063	1008
9	rs58611653	T	C	0.0694444	1008
9	rs116935817	G	A	0.0694444	1008
9	rs76694009	T	G	0.0694444	1008
9	rs6476516	C	G	0.802579	1008
9	rs146555993	A	G	0.030754	1008
9	rs1535910	C	T	0.801587	1008
9	rs7040379	A	G	0.173611	1008
9	rs76447534	C	T	0.0704365	1008
9	rs76604171	T	G	0.0704365	1008
9	rs78323948	A	G	0.266865	1008
9	rs144934001	C	T	0.0694444	1008
9	rs7035468	G	A	0.534722	1008
9	rs12683938	T	C	0.244048	1008
9	rs13292397	G	T	0.173611	1008
9	rs62543608	T	G	0.293651	1008
9	rs13293492	G	A	0.173611	1008
9	rs143683309	C	T	0.0277778	1008
9	rs10814326	A	G	0.293651	1008
9	rs942478	C	G	0.735119	1008
9	rs2093878	G	A	0.801587	1008
9	rs1408469	A	C	0.293651	1008
9	rs28708812	T	C	0.265873	1008
9	rs6476519	A	G	0.243056	1008
9	rs2274143	T	C	0.266865	1008
9	rs10738956	A	G	0.831349	1008
9	rs16932887	A	G	0.0277778	1008
9	rs116932397	G	T	0.0684524	1008
9	rs7866368	A	G	0.243056	1008
9	rs79685413	T	C	0.0416667	1008
9	rs28431890	A	T	0.265873	1008
9	rs79792936	C	A	0.108135	1008
9	rs10972714	A	G	0.173611	1008
9	rs12346729	C	T	0.265873	1008
9	rs10972715	G	A	0.172619	1008
9	rs10972716	G	T	0.242063	1008
9	rs10738957	G	T	0.801587	1008
9	rs7852424	A	G	0.242063	1008
9	rs7852637	C	T	0.801587	1008
9	rs10972717	G	A	0.172619	1008
9	rs60418737	C	A	0.0694444	1008
9	rs4144607	C	T	0.802579	1008
9	rs117602603	A	T	0.0684524	1008
9	rs942477	A	G	0.293651	1008
9	rs1951927	C	T	0.293651	1008
9	rs10453202	C	T	0.265873	1008
9	rs146430978	G	T	0.0515873	1008
9	rs75710619	A	G	0.266865	1008
9	rs1324465	T	C	0.830357	1008
9	rs6476520	C	A	0.801587	1008
9	rs150634032	G	T	0.00793651	1008
9	rs7846877	A	G	0.830357	1008
9	rs61587746	A	G	0.266865	1008
9	rs6476522	A	G	0.535714	1008
9	rs7871153	T	C	0.243056	1008
9	rs118186835	C	T	0.0694444	1008
9	rs16932906	C	T	0.265873	1008
9	rs10814327	T	A	0.801587	1008
9	rs41277083	C	T	0.123016	1008
9	rs12001296	T	G	0.266865	1008
9	rs146673930	A	G	0.0694444	1008
9	rs7871633	A	G	0.802579	1008
9	rs16932912	G	A	0.265873	1008
9	rs10511927	A	G	0.265873	1008
9	rs4879951	C	G	0.293651	1008
9	rs117206658	C	T	0.135913	1008
9	rs117483899	C	T	0.0287698	1008
9	rs10972719	A	G	0.172619	1008
9	rs7862798	A	G	0.536706	1008
9	rs12235235	G	A	0.173611	1008
9	rs3736884	C	T	0.0654762	1008
9	rs1998622	G	A	0.172619	1008
9	rs11788454	G	A	0.293651	1008
9	rs10972720	A	G	0.172619	1008
9	rs1408468	T	C	0.293651	1008
9	rs7033405	T	G	0.135913	1008
9	rs10972721	T	A	0.293651	1008
9	rs10122295	A	C	0.265873	1008
9	rs10116228	G	A	0.135913	1008
9	rs4879952	G	A	0.292659	1008
9	rs11534200	C	T	0.293651	1008
9	rs2381437	G	A	0.799603	1008
9	rs2147380	C	T	0.186508	1008
9	rs7862699	G	A	0.274802	1008
9	rs74965896	T	C	0.0119048	1008
9	rs4878638	A	G	0.709325	1008
9	rs4878639	T	C	0.305556	1008
9	rs6476527	T	C	0.707341	1008
9	rs12346749	G	T	0.25	1008
9	rs112917429	G	A	0.0992063	1008
9	rs7029444	G	A	0.149802	1008
9	rs1886336	T	C	0.149802	1008
9	rs117550921	A	G	0.0684524	1008
9	rs146363492	T	C	0.030754	1008
9	rs11788747	A	G	0.30754	1008
9	rs35178345	C	T	0.0347222	1008
9	rs10972726	C	A	0.305556	1008
9	rs10972727	T	A	0.305556	1008
9	rs10972728	C	A	0.305556	1008
9	rs10758344	C	T	0.150794	1008
9	rs62543615	T	G	0.146825	1008
9	rs35040536	A	G	0.0357143	1008
9	rs7044931	T	C	0.250992	1008
9	rs13283904	C	T	0.0347222	1008
9	rs12350601	T	G	0.0228175	1008
9	rs145470803	G	A	0.0248016	1008
9	rs10972731	G	A	0.305556	1008
9	rs6476528	C	T	0.741071	1008
9	rs7847459	G	A	0.742063	1008
9	rs3818555	C	T	0.250992	1008
9	rs2274521	C	G	0.184524	1008
9	rs10972732	G	A	0.150794	1008
9	rs10972733	T	C	0.150794	1008
9	rs11790288	A	G	0.308532	1008
9	rs10116121	T	G	0.250992	1008
9	rs10814330	C	T	0.184524	1008
9	rs2149006	C	G	0.766865	1008
9	rs10814331	T	C	0.149802	1008
9	rs2274522	G	A	0.149802	1008
9	rs60756278	C	G	0.0347222	1008
9	rs10972734	C	G	0.184524	1008
9	rs10972735	G	A	0.184524	1008
9	rs10972736	A	G	0.250992	1008
9	rs7858795	G	T	0.559524	1008
9	rs10814332	A	G	0.559524	1008
9	rs10116037	T	G	0.250992	1008
9	rs10758345	C	G	0.493056	1008
9	rs1359885	C	G	0.744048	1008
9	rs4878640	C	T	0.493056	1008
9	rs7341735	T	C	0.250992	1008
9	rs13291842	C	G	0.494048	1008
9	rs35603841	G	A	0.149802	1008
9	rs13292010	C	T	0.494048	1008
9	rs10972738	A	T	0.494048	1008
9	rs10972740	C	A	0.494048	1008
9	rs10972742	C	A	0.0198413	1008
9	rs10972744	C	T	0.493056	1008
9	rs10972745	C	A	0.183532	1008
9	rs10972746	A	G	0.493056	1008
9	rs10972747	T	G	0.493056	1008
9	rs10118668	T	C	0.250992	1008
9	rs7860983	T	C	0.494048	1008
9	rs7875027	G	C	0.494048	1008
9	rs7875046	C	T	0.478175	1008
9	rs7875281	G	A	0.494048	1008
9	rs7875409	G	A	0.493056	1008
9	rs74307326	G	A	0.0833333	1008
9	rs10972748	G	C	0.309524	1008
9	rs10972749	T	C	0.308532	1008
9	rs7850463	G	T	0.143849	1008
9	rs74721809	G	C	0.0843254	1008
9	rs7033900	G	A	0.74504	1008
9	rs10116535	T	C	0.256944	1008
9	rs7033834	A	C	0.143849	1008
9	rs7033942	C	T	0.143849	1008
9	rs10972750	T	C	0.256944	1008
9	rs150414235	T	C	0.256944	1008
9	rs6476531	G	A	0.143849	1008
9	rs117910395	C	T	0.0396825	1008
9	rs28412095	T	C	0.249008	1008
9	rs35588128	G	C	0.0347222	1008
9	rs10972751	G	A	0.311508	1008
9	rs10114198	C	G	0.249008	1008
9	rs10114248	G	A	0.249008	1008
9	rs10972752	C	T	0.311508	1008
9	rs10120302	A	T	0.250992	1008
9	rs10114311	G	A	0.250992	1008
9	rs28509197	C	T	0.249008	1008
9	rs28588444	T	C	0.250992	1008
9	rs28733343	T	C	0.243056	1008
9	rs138043823	A	G	0.249008	1008
9	rs142518212	G	A	0.249008	1008
9	rs76592353	G	A	0.249008	1008
9	rs7869658	G	A	0.151786	1008
9	rs35783860	G	A	0.0347222	1008
9	rs77376527	G	T	0.249008	1008
9	rs28546853	A	G	0.25	1008
9	rs10758346	C	T	0.311508	1008
9	rs28581965	C	T	0.25	1008
9	rs77468360	T	C	0.250992	1008
9	rs10814333	G	A	0.34623	1008
9	rs117533099	G	A	0.250992	1008
9	rs116934939	T	A	0.248016	1008
9	rs76621898	G	A	0.250992	1008
9	rs117758227	A	C	0.250992	1008
9	rs7020170	G	A	0.565476	1008
9	rs117869709	G	C	0.249008	1008
9	rs4878642	G	A	0.470238	1008
9	rs7849162	G	T	0.0327381	1008
9	rs10972754	T	C	0.554563	1008
9	rs7025074	C	T	0.53869	1008
9	rs10814334	C	T	0.258929	1008
9	rs7041851	T	C	0.294643	1008
9	rs16932964	T	C	0.0357143	1008
9	rs16932967	G	C	0.0357143	1008
9	rs16932970	A	G	0.294643	1008
9	rs16932974	A	C	0.292659	1008
9	rs3739614	T	G	0.293651	1008
9	rs77847577	T	C	0.0297619	1008
9	rs752353	A	G	0.258929	1008
9	rs10758347	A	G	0.258929	1008
9	rs752352	G	T	0.0357143	1008
9	rs752351	A	C	0.294643	1008
9	rs79625583	C	G	0.0525794	1008
9	rs10814335	T	C	0.295635	1008
9	rs7865013	C	G	0.294643	1008
9	rs10972755	C	T	0.150794	1008
9	rs75471087	C	G	0.0535714	1008
9	rs1106340	G	A	0.0357143	1008
9	rs10758348	G	A	0.300595	1008
9	rs11791833	T	C	0.377976	1008
9	rs117937103	T	A	0.015873	1008
9	rs17835038	T	C	0.109127	1008
9	rs1571268	G	A	0.308532	1008
9	rs10814336	C	G	0.197421	1008
9	rs1541036	C	T	0.452381	1008
9	rs41277091	C	T	0.174603	1008
9	rs4879956	A	G	0.40873	1008
9	rs10814337	A	T	0.27381	1008
9	rs79422580	G	A	0.122024	1008
9	rs7022784	C	T	0.467262	1008
9	rs7027307	C	A	0.206349	1008
9	rs3739613	G	A	0.119048	1008
9	rs7874594	T	G	0.12004	1008
9	rs10814338	T	A	0.580357	1008
9	rs13440425	G	A	0.0833333	1008
9	rs1887523	G	C	0.809524	1008
9	rs2277172	G	A	0.513889	1008
9	rs6476534	C	T	0.808532	1008
9	rs4878643	G	C	0.124008	1008
9	rs62543624	G	A	0.170635	1008
9	rs2381436	G	A	0.828373	1008
9	rs11794716	G	T	0.170635	1008
9	rs10814339	A	C	0.123016	1008
9	rs4260967	A	G	0.170635	1008
9	rs55874228	G	C	0.246032	1008
9	rs11787892	G	A	0.168651	1008
9	rs7853494	T	A	0.324405	1008
9	rs10814340	C	A	0.205357	1008
9	rs60066502	C	T	0.202381	1008
9	rs7870486	C	A	0.123016	1008
9	rs73438845	G	T	0.202381	1008
9	rs75169094	T	C	0.202381	1008
9	rs112481263	A	C	0.202381	1008
9	rs148806598	C	T	0.00694444	1008
9	rs10972763	C	T	0.671627	1008
9	rs10814342	T	A	0.21131	1008
9	rs17778964	A	G	0.205357	1008
9	rs62543626	C	T	0.204365	1008
9	rs12352722	C	T	0.467262	1008
9	rs12352760	C	T	0.468254	1008
9	rs62543627	T	C	0.204365	1008
9	rs7851615	T	A	0.875	1008
9	rs61523758	C	T	0.194444	1008
9	rs11588	C	T	0.452381	1008
9	rs6610	G	A	0.450397	1008
9	rs10814343	A	G	0.506944	1008
9	rs7029528	A	G	0.505952	1008
9	rs2182819	A	C	0.503968	1008
9	rs2149007	C	T	0.503968	1008
9	rs2149008	G	T	0.503968	1008
9	rs74430318	C	A	0.0248016	1008
9	rs7023237	T	G	0.505952	1008
9	rs7038327	A	G	0.502976	1008
9	rs10972770	C	A	0.0525794	1008
9	rs3739610	G	A	0.448413	1008
9	rs3739609	T	C	0.502976	1008
9	rs117143733	A	G	0.138889	1008
9	rs10972771	G	A	0.448413	1008
9	rs62541762	C	T	0.449405	1008
9	rs58826671	T	C	0.448413	1008
9	rs60697421	G	A	0.448413	1008
9	rs60799750	G	A	0.448413	1008
9	rs60110146	G	A	0.448413	1008
9	rs10972772	G	A	0.448413	1008
9	rs10972773	G	A	0.448413	1008
9	rs10814344	G	T	0.448413	1008
9	rs113706617	T	G	0.0605159	1008
9	rs7036404	G	T	0.448413	1008
9	rs7036929	G	A	0.449405	1008
9	rs12237915	T	C	0.270833	1008
9	rs10814345	C	T	0.448413	1008
9	rs10814346	A	C	0.447421	1008
9	rs10814347	G	C	0.271825	1008
9	rs4455947	A	C	0.580357	1008
9	rs10972774	A	T	0.271825	1008
9	rs11792071	C	T	0.176587	1008
9	rs10972775	A	T	0.271825	1008
9	rs11794218	T	C	0.176587	1008
9	rs10758349	C	T	0.448413	1008
9	rs11562259	G	A	0.271825	1008
9	rs7018731	G	C	0.448413	1008
9	rs145765522	A	G	0.0218254	1008
9	rs7847737	G	T	0.448413	1008
9	rs148553488	C	T	0.134921	1008
9	rs7035839	T	G	0.176587	1008
9	rs7847671	C	G	0.271825	1008
9	rs7019338	A	G	0.176587	1008
9	rs2094456	T	C	0.579365	1008
9	rs6476536	G	C	0.448413	1008
9	rs10972777	T	C	0.448413	1008
9	rs114823780	A	G	0.271825	1008
9	rs4565542	C	T	0.448413	1008
9	rs10124261	G	A	0.448413	1008
9	rs12351194	G	A	0.177579	1008
9	rs11562262	G	T	0.271825	1008
9	rs12380328	T	C	0.0545635	1008
9	rs7048047	G	A	0.448413	1008
9	rs77215498	G	T	0.176587	1008
9	rs10814351	C	T	0.271825	1008
9	rs12001360	A	C	0.271825	1008
9	rs35301855	A	G	0.271825	1008
9	rs10972781	T	G	0.272817	1008
9	rs10814353	T	C	0.271825	1008
9	rs10814354	T	C	0.270833	1008
9	rs142120505	C	T	0.0238095	1008
9	rs10972783	T	C	0.271825	1008
9	rs117652515	C	T	0.138889	1008
9	rs4878644	C	A	0.0753968	1008
9	rs10972784	T	C	0.46627	1008
9	rs3758235	C	A	0.179563	1008
9	rs3758234	C	T	0.0724206	1008
9	rs3758233	T	C	0.375	1008
9	rs3739608	T	C	0.179563	1008
9	rs1999005	T	G	0.195437	1008
9	rs2274523	C	T	0.179563	1008
9	rs2274524	T	C	0.180556	1008
9	rs2025880	G	A	0.194444	1008
9	rs7038386	A	G	0.180556	1008
9	rs3780357	A	C	0.180556	1008
9	rs12341943	T	C	0.180556	1008
9	rs12337147	G	A	0.180556	1008
9	rs12683072	C	G	0.193452	1008
9	rs59715969	T	A	0.180556	1008
9	rs10972786	G	T	0.180556	1008
9	rs12339646	C	T	0.180556	1008
9	rs3736986	A	C	0.193452	1008
9	rs78253255	G	T	0.139881	1008
9	rs10814356	C	T	0.193452	1008
9	rs7025064	C	T	0.180556	1008
9	rs7037073	A	C	0.179563	1008
9	rs13283924	A	G	0.00297619	1008
9	rs6476539	C	T	0.374008	1008
9	rs10120229	C	G	0.179563	1008
9	rs2772223	T	C	0.494048	1008
9	rs75987339	A	G	0.194444	1008
9	rs3780356	A	G	0.194444	1008
9	rs78798961	T	A	0.0138889	1008
9	rs16933052	G	A	0.185516	1008
9	rs28397009	C	T	0.185516	1008
9	rs7036188	A	G	0.194444	1008
9	rs4879960	T	C	0.0694444	1008
9	rs2025879	C	T	0.37996	1008
9	rs3818556	T	C	0.194444	1008
9	rs7041383	C	T	0.194444	1008
9	rs3780355	C	G	0.0694444	1008
9	rs7850868	G	T	0.185516	1008
9	rs7851157	C	G	0.185516	1008
9	rs10046825	A	C	0.185516	1008
9	rs3780354	G	A	0.194444	1008
9	rs1053414	C	T	0.194444	1008
9	rs10972789	G	A	0.194444	1008
9	rs10972790	G	A	0.194444	1008
9	rs2772220	A	G	0.492063	1008
9	rs1043313	G	A	0.313492	1008
9	rs7044157	C	G	0.194444	1008
9	rs16933086	C	T	0.0505952	1008
9	rs616009	G	A	0.119048	1008
9	rs615108	C	G	0.493056	1008
9	rs2296817	C	G	0.0505952	1008
9	rs2296818	T	C	0.181548	1008
9	rs623166	G	A	0.588294	1008
9	rs79706990	T	C	0.157738	1008
9	rs626259	G	A	0.47619	1008
9	rs7873933	G	A	0.171627	1008
9	rs11793464	G	A	0.156746	1008
9	rs10972795	C	G	0.171627	1008
9	rs10758350	G	A	0.227183	1008
9	rs140478304	G	A	0.170635	1008
9	rs28576111	C	T	0.720238	1008
9	rs10972797	C	T	0.0505952	1008
9	rs148697863	G	A	0.0228175	1008
9	rs35346335	C	A	0.0505952	1008
9	rs7036926	T	G	0.477183	1008
9	rs4879961	T	C	0.477183	1008
9	rs10738958	T	C	0.316468	1008
9	rs12337854	C	T	0.173611	1008
9	rs7019324	G	T	0.173611	1008
9	rs3780353	C	T	0.50496	1008
9	rs79569639	T	G	0.0238095	1008
9	rs7851602	A	C	0.306548	1008
9	rs7027696	A	G	0.503968	1008
9	rs4879962	C	G	0.502976	1008
9	rs10123243	A	T	0.502976	1008
9	rs7026862	G	T	0.172619	1008
9	rs28667453	T	C	0.172619	1008
9	rs111271363	G	A	0.0684524	1008
9	rs4878645	C	G	0.5	1008
9	rs4563970	G	A	0.5	1008
9	rs7024955	T	A	0.304563	1008
9	rs7025232	T	C	0.237103	1008
9	rs11791937	G	A	0.00595238	1008
9	rs148219379	A	C	0.0555556	1008
9	rs7871216	A	G	0.165675	1008
9	rs7861442	T	C	0.304563	1008
9	rs149633511	A	T	0.0585317	1008
9	rs10738960	G	A	0.5	1008
9	rs4879963	G	C	0.5	1008
9	rs4879964	C	G	0.328373	1008
9	rs7025989	G	A	0.5	1008
9	rs4879965	T	C	0.304563	1008
9	rs4879966	T	A	0.304563	1008
9	rs4878646	A	G	0.304563	1008
9	rs143457494	T	C	0.0248016	1008
9	rs185612372	G	A	0.0238095	1008
9	rs147972354	G	A	0.0238095	1008
9	rs6476541	A	T	0.5	1008
9	rs1887522	G	C	0.304563	1008
9	rs10758352	T	C	0.5	1008
9	rs10758353	G	A	0.5	1008
9	rs7874060	C	T	0.5	1008
9	rs7020839	A	C	0.5	1008
9	rs7024380	A	G	0.5	1008
9	rs10972805	A	G	0.0714286	1008
9	rs13287940	C	T	0.304563	1008
9	rs71487711	G	A	0.165675	1008
9	rs10972806	C	T	0.5	1008
9	rs10814360	A	G	0.5	1008
9	rs116533152	A	G	0.0238095	1008
9	rs10738961	C	T	0.5	1008
9	rs10738962	A	T	0.304563	1008
9	rs10758354	T	C	0.499008	1008
9	rs10814361	C	A	0.327381	1008
9	rs59637631	C	T	0.171627	1008
9	rs7038067	G	A	0.499008	1008
9	rs7023330	T	C	0.499008	1008
9	rs7023349	T	C	0.499008	1008
9	rs7024003	T	C	0.499008	1008
9	rs7038897	G	A	0.499008	1008
9	rs185350570	A	G	0.0565476	1008
9	rs7042395	C	T	0.499008	1008
9	rs10814362	G	T	0.5	1008
9	rs35078360	C	T	0.0674603	1008
9	rs66464053	G	T	0.171627	1008
9	rs4879967	C	A	0.5	1008
9	rs34843838	C	T	0.0674603	1008
9	rs10758355	T	C	0.5	1008
9	rs10758356	C	T	0.5	1008
9	rs74307330	G	A	0.031746	1008
9	rs10972810	C	T	0.172619	1008
9	rs7036270	A	G	0.5	1008
9	rs10114702	C	T	0.409722	1008
9	rs10972814	G	A	0.0674603	1008
9	rs62541786	T	G	0.0674603	1008
9	rs77158685	A	G	0.014881	1008
9	rs7046089	G	A	0.172619	1008
9	rs12379347	A	G	0.0714286	1008
9	rs56701508	G	A	0.172619	1008
9	rs10738963	T	C	0.491071	1008
9	rs10117275	G	A	0.491071	1008
9	rs4879968	T	C	0.493056	1008
9	rs4879969	C	A	0.492063	1008
9	rs10972816	G	A	0.0654762	1008
9	rs28669370	C	G	0.172619	1008
9	rs12378877	T	A	0.0654762	1008
9	rs7855945	A	G	0.492063	1008
9	rs35406010	C	T	0.172619	1008
9	rs4242701	A	G	0.239087	1008
9	rs7032398	A	T	0.014881	1008
9	rs7035961	C	G	0.491071	1008
9	rs4878647	A	T	0.491071	1008
9	rs4878648	C	T	0.238095	1008
9	rs4878649	T	C	0.491071	1008
9	rs13288830	C	A	0.0654762	1008
9	rs34418415	A	G	0.172619	1008
9	rs10972818	C	T	0.0654762	1008
9	rs4878650	C	T	0.319444	1008
9	rs141066775	G	A	0.014881	1008
9	rs141635385	T	A	0.0228175	1008
9	rs147040453	G	A	0.0257937	1008
9	rs10972821	G	A	0.492063	1008
9	rs7863247	G	A	0.492063	1008
9	rs10119820	G	A	0.172619	1008
9	rs56335567	T	C	0.0654762	1008
9	rs75785959	T	C	0.014881	1008
9	rs77486551	G	C	0.014881	1008
9	rs10758357	T	C	0.239087	1008
9	rs12379203	G	A	0.0674603	1008
9	rs6476543	A	G	0.492063	1008
9	rs1571269	T	A	0.492063	1008
9	rs7875447	A	G	0.492063	1008
9	rs72624019	C	T	0.172619	1008
9	rs7029967	A	C	0.652778	1008
9	rs7030104	A	G	0.492063	1008
9	rs12351859	G	A	0.172619	1008
9	rs12351964	G	T	0.172619	1008
9	rs77100976	G	A	0.014881	1008
9	rs34803761	C	T	0.0674603	1008
9	rs10972825	G	T	0.172619	1008
9	rs2182817	G	A	0.492063	1008
9	rs4879973	G	A	0.239087	1008
9	rs2182818	C	G	0.494048	1008
9	rs7036839	T	C	0.239087	1008
9	rs10465084	C	G	0.492063	1008
9	rs117695517	C	T	0.014881	1008
9	rs185628325	A	G	0.0178571	1008
9	rs10124752	C	A	0.498016	1008
9	rs12380681	G	A	0.0684524	1008
9	rs12380671	C	G	0.0694444	1008
9	rs67388537	G	A	0.175595	1008
9	rs10972827	C	T	0.175595	1008
9	rs4879975	G	C	0.498016	1008
9	rs4879976	G	A	0.499008	1008
9	rs4879977	A	G	0.498016	1008
9	rs4879978	G	A	0.355159	1008
9	rs10758359	G	A	0.240079	1008
9	rs10972829	A	C	0.242063	1008
9	rs10972830	C	T	0.0684524	1008
9	rs4879979	C	G	0.499008	1008
9	rs2381410	A	C	0.499008	1008
9	rs4879980	T	C	0.240079	1008
9	rs117630056	T	A	0.015873	1008
9	rs4878651	C	T	0.240079	1008
9	rs79600444	A	G	0.014881	1008
9	rs10758360	G	A	0.240079	1008
9	rs10114887	G	A	0.243056	1008
9	rs7041841	G	A	0.014881	1008
9	rs10814369	G	T	0.0684524	1008
9	rs7030288	T	C	0.014881	1008
9	rs7044830	C	T	0.014881	1008
9	rs4879981	A	T	0.240079	1008
9	rs12337934	C	T	0.174603	1008
9	rs12347090	A	C	0.175595	1008
9	rs7045725	A	G	0.498016	1008
9	rs13299891	G	T	0.155754	1008
9	rs2890703	T	C	0.25496	1008
9	rs68112963	G	A	0.176587	1008
9	rs4879982	A	T	0.429563	1008
9	rs4879983	A	C	0.429563	1008
9	rs12377072	G	A	0.570437	1008
9	rs146934900	G	A	0.015873	1008
9	rs7027168	A	T	0.260913	1008
9	rs7043864	T	C	0.015873	1008
9	rs72624020	G	C	0.180556	1008
9	rs149412101	T	C	0.0188492	1008
9	rs28479805	A	G	0.0138889	1008
9	rs73449650	G	A	0.487103	1008
9	rs62541810	C	T	0.298611	1008
9	rs4879984	G	A	0.618056	1008
9	rs55872818	C	T	0.488095	1008
9	rs11791459	C	T	0.12996	1008
9	rs11792016	C	T	0.125992	1008
9	rs12000782	G	A	0.0416667	1008
9	rs10814370	T	C	0.417659	1008
9	rs10733476	C	T	0.58631	1008
9	rs56075855	G	T	0.385913	1008
9	rs7025959	G	A	0.459325	1008
9	rs13289562	G	A	0.203373	1008
9	rs10972832	C	T	0.390873	1008
9	rs10972833	A	G	0.394841	1008
9	rs13295588	G	A	0.393849	1008
9	rs10972834	C	A	0.0456349	1008
9	rs184478179	C	T	0.015873	1008
9	rs10972835	G	A	0.396825	1008
9	rs10972836	G	A	0.233135	1008
9	rs12345272	G	C	0.0873016	1008
9	rs7038845	A	G	0.589286	1008
9	rs34833013	C	T	0.0168651	1008
9	rs7039306	G	A	0.589286	1008
9	rs7039586	A	C	0.585317	1008
9	rs140192561	A	G	0.0962302	1008
9	rs115942686	G	A	0.191468	1008
9	rs12378860	C	A	0.394841	1008
9	rs193260225	C	T	0.0357143	1008
9	rs186724504	A	G	0.171627	1008
9	rs145269070	C	G	0.171627	1008
9	rs149156310	A	G	0.171627	1008
9	rs10814373	A	C	0.482143	1008
9	rs10123040	C	T	0.47619	1008
9	rs10114094	T	C	0.478175	1008
9	rs78344137	T	G	0.164683	1008
9	rs141274002	C	G	0.19246	1008
9	rs7865569	T	C	0.478175	1008
9	rs7853371	C	T	0.478175	1008
9	rs10115077	T	C	0.478175	1008
9	rs10124101	G	A	0.46131	1008
9	rs10124108	G	C	0.478175	1008
9	rs10972841	C	A	0.046627	1008
9	rs10115797	T	C	0.478175	1008
9	rs72624021	G	A	0.24504	1008
9	rs80134297	A	G	0.0843254	1008
9	rs10758367	G	A	0.478175	1008
9	rs10972843	T	C	0.121032	1008
9	rs10758368	T	G	0.478175	1008
9	rs7024903	G	T	0.473214	1008
9	rs7025043	G	T	0.478175	1008
9	rs6476547	G	C	0.478175	1008
9	rs6476548	T	G	0.478175	1008
9	rs7853674	G	A	0.246032	1008
9	rs117190803	C	T	0.014881	1008
9	rs4259486	G	T	0.126984	1008
9	rs4587417	C	T	0.478175	1008
9	rs6476550	T	A	0.478175	1008
9	rs10972845	C	A	0.232143	1008
9	rs10972846	T	C	0.232143	1008
9	rs7038460	C	T	0.478175	1008
9	rs17385743	C	T	0.0882937	1008
9	rs10972847	T	C	0.190476	1008
9	rs7042780	G	T	0.478175	1008
9	rs7042952	A	G	0.478175	1008
9	rs7043543	G	A	0.0456349	1008
9	rs10814374	A	G	0.89881	1008
9	rs10122133	G	C	0.983135	1008
9	rs2002096	A	G	0.046627	1008
9	rs2002098	G	A	0.0456349	1008
9	rs1105785	C	T	0.0456349	1008
9	rs1105784	C	T	0.0456349	1008
9	rs1105783	G	A	0.0456349	1008
9	rs12379853	C	T	0.0456349	1008
9	rs12379880	G	A	0.046627	1008
9	rs11789929	A	C	0.12004	1008
9	rs2381483	G	A	0.645833	1008
9	rs10972850	T	A	0.0456349	1008
9	rs10972851	A	G	0.0456349	1008
9	rs9644880	G	A	0.531746	1008
9	rs74793241	G	C	0.193452	1008
9	rs10972852	G	T	0.0386905	1008
9	rs7856559	A	G	0.89881	1008
9	rs10972853	C	G	0.0386905	1008
9	rs75983074	C	T	0.189484	1008
9	rs2381411	T	C	0.513889	1008
9	rs139367192	C	T	0.014881	1008
9	rs116375672	G	A	0.1875	1008
9	rs75654120	C	T	0.186508	1008
9	rs4480191	G	A	0.420635	1008
9	rs35139025	A	G	0.0277778	1008
9	rs57576484	T	C	0.0595238	1008
9	rs35196613	A	G	0.031746	1008
9	rs12685361	G	A	0.197421	1008
9	rs12685368	C	T	0.0744048	1008
9	rs117632151	A	T	0.0138889	1008
9	rs10972856	C	T	0.774802	1008
9	rs4879985	G	C	0.483135	1008
9	rs7389484	C	T	0.910714	1008
9	rs10972857	G	A	0.0178571	1008
9	rs7033113	C	T	0.0882937	1008
9	rs79418381	G	T	0.249008	1008
9	rs113466780	G	A	0.25	1008
9	rs149935817	C	G	0.108135	1008
9	rs7045875	C	T	0.077381	1008
9	rs78297566	T	C	0.0267857	1008
9	rs10972859	A	C	0.0178571	1008
9	rs4300086	G	A	0.484127	1008
9	rs150250588	T	C	0.0416667	1008
9	rs35346915	A	G	0.00595238	1008
9	rs12005936	G	A	0.131944	1008
9	rs10972860	T	C	0.0873016	1008
9	rs7866562	C	G	0.517857	1008
9	rs3739607	A	G	0.0892857	1008
9	rs75344484	A	T	0.0496032	1008
9	rs79690147	T	C	0.0505952	1008
9	rs34235606	C	T	0.00595238	1008
9	rs77849348	A	G	0.0863095	1008
9	rs12338921	C	T	0.0863095	1008
9	rs10814375	T	C	0.404762	1008
9	rs10814376	T	C	0.404762	1008
9	rs62541828	A	G	0.109127	1008
9	rs7042226	C	T	0.429563	1008
9	rs10972863	C	T	0.429563	1008
9	rs12347593	C	T	0.91369	1008
9	rs10758370	A	C	0.91369	1008
9	rs10972865	C	T	0.0982143	1008
9	rs16924363	A	G	0.0753968	1008
9	rs10972866	G	A	0.516865	1008
9	rs10814377	C	T	0.516865	1008
9	rs16933221	A	T	0.0763889	1008
9	rs10972867	T	C	0.415675	1008
9	rs75697385	C	T	0.0763889	1008
9	rs7855873	A	G	0.480159	1008
9	rs16933224	C	T	0.320437	1008
9	rs1980921	T	C	0.377976	1008
9	rs11794991	G	A	0.0922619	1008
9	rs4879986	C	A	0.0555556	1008
9	rs10814378	A	C	0.480159	1008
9	rs139297482	A	G	0.0178571	1008
9	rs10814379	C	G	0.374008	1008
9	rs7467871	T	A	0.415675	1008
9	rs12376663	G	A	0.106151	1008
9	rs16933238	C	T	0.106151	1008
9	rs7858146	C	T	0.0882937	1008
9	rs140166923	C	T	0.0178571	1008
9	rs79319828	T	C	0.0545635	1008
9	rs4879988	C	A	0.415675	1008
9	rs150616863	G	A	0.0555556	1008
9	rs7874839	C	T	0.433532	1008
9	rs7875620	G	T	0.322421	1008
9	rs2255698	C	T	0.566468	1008
9	rs10972872	G	A	0.108135	1008
9	rs74624914	T	C	0.0763889	1008
9	rs10972873	T	C	0.107143	1008
9	rs10758372	G	C	0.585317	1008
9	rs10972875	T	C	0.0178571	1008
9	rs12001805	C	A	0.482143	1008
9	rs77524129	C	A	0.0962302	1008
9	rs9407035	T	C	0.481151	1008
9	rs7033793	C	T	0.678571	1008
9	rs12377902	C	A	0.482143	1008
9	rs10814380	A	G	0.482143	1008
9	rs116875218	C	T	0.0763889	1008
9	rs10972877	A	C	0.104167	1008
9	rs2277171	G	C	0.107143	1008
9	rs3808863	G	C	0.58631	1008
9	rs74758674	G	T	0.093254	1008
9	rs146253215	T	A	0.0128968	1008
9	rs12379930	G	A	0.106151	1008
9	rs7030510	T	C	0.122024	1008
9	rs79103467	T	A	0.094246	1008
9	rs2248297	C	T	0.946429	1008
9	rs10814381	G	C	0.0922619	1008
9	rs117447199	T	C	0.0386905	1008
9	rs12376699	A	G	0.0218254	1008
9	rs9407038	A	G	0.58631	1008
9	rs9632879	G	A	0.375992	1008
9	rs16933266	T	C	0.094246	1008
9	rs2247795	C	A	0.481151	1008
9	rs76774745	T	G	0.0545635	1008
9	rs2265347	A	G	0.481151	1008
9	rs2247595	A	G	0.585317	1008
9	rs142265403	T	C	0.0178571	1008
9	rs191765053	T	A	0.047619	1008
9	rs190398321	C	T	0.0198413	1008
9	rs149041476	G	A	0.0386905	1008
9	rs117892216	A	C	0.0218254	1008
9	rs12378490	A	C	0.107143	1008
9	rs10972881	C	T	0.115079	1008
9	rs7861024	T	C	0.679563	1008
9	rs10814382	G	C	0.481151	1008
9	rs6476555	G	A	0.582341	1008
9	rs79998759	C	A	0.0813492	1008
9	rs147121567	C	A	0.00892857	1008
9	rs2243933	T	C	0.481151	1008
9	rs2480455	G	A	0.585317	1008
9	rs10814383	A	G	0.481151	1008
9	rs12348966	T	C	0.375	1008
9	rs4144593	T	C	0.679563	1008
9	rs10972882	G	A	0.375	1008
9	rs2480463	G	A	0.585317	1008
9	rs2483653	A	G	0.482143	1008
9	rs76597209	T	C	0.107143	1008
9	rs78152236	C	A	0.0327381	1008
9	rs9969785	G	C	0.105159	1008
9	rs76486911	G	A	0.0833333	1008
9	rs78055342	G	C	0.106151	1008
9	rs1889279	T	C	0.59623	1008
9	rs10814384	A	G	0.368056	1008
9	rs10814385	T	C	0.481151	1008
9	rs12378152	T	C	0.107143	1008
9	rs2183265	G	A	0.481151	1008
9	rs12378953	T	C	0.107143	1008
9	rs117285191	C	A	0.0684524	1008
9	rs10814386	C	T	0.104167	1008
9	rs114781497	C	T	0.104167	1008
9	rs954182	C	T	0.106151	1008
9	rs146809674	G	A	0.0763889	1008
9	rs12344892	G	C	0.347222	1008
9	rs11543907	A	T	0.0178571	1008
9	rs2483657	T	C	0.604167	1008
9	rs10972891	C	T	0.0178571	1008
9	rs10972892	A	G	0.482143	1008
9	rs4590523	C	T	0.0823413	1008
9	rs77843769	C	T	0.00694444	1008
9	rs954779	A	G	0.678571	1008
9	rs189858951	G	A	0.0138889	1008
9	rs10972893	G	A	0.106151	1008
9	rs4446808	A	C	0.481151	1008
9	rs7038193	T	A	0.480159	1008
9	rs117567140	C	T	0.0178571	1008
9	rs4879992	G	A	0.375992	1008
9	rs10972895	G	A	0.0178571	1008
9	rs192980975	T	A	0.00992063	1008
9	rs77110970	C	T	0.0386905	1008
9	rs2480466	A	G	0.0178571	1008
9	rs12379206	A	G	0.106151	1008
9	rs9298968	C	T	0.102183	1008
9	rs78604699	T	A	0.347222	1008
9	rs118185606	C	A	0.0327381	1008
9	rs10972900	C	T	0.375992	1008
9	rs117408604	C	T	0.0178571	1008
9	rs74811735	A	G	0.0744048	1008
9	rs6476556	C	T	0.481151	1008
9	rs75257653	A	C	0.015873	1008
9	rs12378042	T	G	0.109127	1008
9	rs10814388	G	A	0.12004	1008
9	rs7856743	G	C	0.59623	1008
9	rs10972905	C	A	0.0178571	1008
9	rs78102130	C	T	0.015873	1008
9	rs111929430	C	T	0.332341	1008
9	rs41449047	C	G	0.0178571	1008
9	rs7867509	T	C	0.59623	1008
9	rs10972908	G	A	0.12004	1008
9	rs117876995	T	C	0.0605159	1008
9	rs10972909	T	C	0.595238	1008
9	rs76319777	T	A	0.106151	1008
9	rs12335818	T	C	0.369048	1008
9	rs75517321	G	T	0.106151	1008
9	rs139456717	A	T	0.0744048	1008
9	rs10972915	G	A	0.0178571	1008
9	rs1106275	C	T	0.12004	1008
9	rs1106276	C	T	0.102183	1008
9	rs76475668	T	C	0.106151	1008
9	rs10972916	G	A	0.0218254	1008
9	rs143747072	A	G	0.00892857	1008
9	rs10511929	T	C	0.106151	1008
9	rs2381523	A	G	0.597222	1008
9	rs2381524	A	G	0.59623	1008
9	rs12377974	A	G	0.47619	1008
9	rs10972918	T	C	0.369048	1008
9	rs142186470	G	A	0.106151	1008
9	rs116871248	C	T	0.014881	1008
9	rs10118394	T	C	0.597222	1008
9	rs145170286	T	C	0.106151	1008
9	rs10972919	A	G	0.477183	1008
9	rs118121296	A	G	0.0208333	1008
9	rs10972920	G	C	0.371032	1008
9	rs28461315	T	C	0.0178571	1008
9	rs78103031	A	G	0.107143	1008
9	rs76845250	C	T	0.00297619	1008
9	rs10758374	T	C	0.670635	1008
9	rs74753803	G	A	0.030754	1008
9	rs10814390	C	T	0.102183	1008
9	rs4879993	C	T	0.595238	1008
9	rs78339729	C	T	0.0585317	1008
9	rs12344455	C	A	0.102183	1008
9	rs144506048	A	G	0.0744048	1008
9	rs74307336	T	G	0.0992063	1008
9	rs7023399	C	G	0.481151	1008
9	rs71531226	G	C	0.270833	1008
9	rs74193050	T	C	0.109127	1008
9	rs10814392	C	T	0.0972222	1008
9	rs7044752	C	A	0.595238	1008
9	rs10123176	G	A	0.304563	1008
9	rs143602601	C	G	0.0168651	1008
9	rs76312668	C	T	0.0694444	1008
9	rs141727235	C	T	0.108135	1008
9	rs1962524	A	G	0.439484	1008
9	rs79917260	A	C	0.108135	1008
9	rs13291966	A	C	0.225198	1008
9	rs3824425	C	T	0.0972222	1008
9	rs10758376	G	C	0.0178571	1008
9	rs389722	G	A	0.0585317	1008
9	rs141610709	C	T	0.014881	1008
9	rs117533430	T	G	0.00198413	1008
9	rs13290602	G	C	0.0178571	1008
9	rs10972923	C	G	0.209325	1008
9	rs7852519	A	G	0.0178571	1008
9	rs148191535	G	A	0.0347222	1008
9	rs78809946	G	A	0.0446429	1008
9	rs181115571	A	G	0.0347222	1008
9	rs150647397	G	C	0.0347222	1008
9	rs74503879	T	C	0.0585317	1008
9	rs884608	C	T	0.555556	1008
9	rs77439752	A	T	0.0486111	1008
9	rs329376	C	A	0.734127	1008
9	rs138398723	G	C	0.014881	1008
9	rs62541966	A	C	0.0138889	1008
9	rs66606427	A	G	0.0138889	1008
9	rs117409347	C	T	0.00297619	1008
9	rs34365936	G	A	0.755952	1008
9	rs7037126	C	T	0.756944	1008
9	rs10972925	T	C	0.126984	1008
9	rs13295508	T	C	0.0128968	1008
9	rs329366	C	T	0.758929	1008
9	rs10972927	A	C	0.0555556	1008
9	rs35723278	G	A	0.0128968	1008
9	rs10972928	T	C	0.0545635	1008
9	rs167906	G	A	0.185516	1008
9	rs34879381	T	G	0.0128968	1008
9	rs437319	T	C	0.581349	1008
9	rs10758377	T	C	0.358135	1008
9	rs1034220	A	G	0.0803571	1008
9	rs430539	C	T	0.572421	1008
9	rs111597469	C	T	0.0545635	1008
9	rs117281296	C	T	0.047619	1008
9	rs7866708	C	T	0.145833	1008
9	rs13289088	T	C	0.646825	1008
9	rs62541969	C	G	0.0882937	1008
9	rs145969981	C	T	0.0744048	1008
9	rs10972942	A	G	0.275794	1008
9	rs10972943	C	T	0.276786	1008
9	rs2019060	C	T	0.0138889	1008
9	rs6476559	C	G	0.854167	1008
9	rs77873550	G	A	0.0575397	1008
9	rs10122197	C	G	0.270833	1008
9	rs10125409	T	G	0.270833	1008
9	rs9776951	G	A	0.680556	1008
9	rs183836481	T	C	0.014881	1008
9	rs4524883	C	T	0.385913	1008
9	rs144832511	A	G	0.0109127	1008
9	rs410605	G	C	0.821429	1008
9	rs419806	A	G	0.986111	1008
9	rs10758379	C	T	0.14881	1008
9	rs426361	A	G	0.820437	1008
9	rs10733478	G	T	0.967262	1008
9	rs9407044	G	A	0.685516	1008
9	rs10814396	G	A	0.986111	1008
9	rs10972952	G	A	0.146825	1008
9	rs62541970	A	T	0.0188492	1008
9	rs78354114	A	G	0.0297619	1008
9	rs7023825	T	C	0.282738	1008
9	rs7023942	T	A	0.0188492	1008
9	rs10972953	G	A	0.282738	1008
9	rs433304	G	A	0.986111	1008
9	rs16933340	T	C	0.0664683	1008
9	rs28625317	C	G	0.0188492	1008
9	rs28408540	C	T	0.0188492	1008
9	rs1811952	G	A	0.684524	1008
9	rs425069	G	A	0.684524	1008
9	rs62541971	G	A	0.0188492	1008
9	rs61639751	A	G	0.289683	1008
9	rs9407046	G	A	0.0168651	1008
9	rs2483648	G	C	0.975198	1008
9	rs7029237	G	A	0.320437	1008
9	rs7032498	C	G	0.014881	1008
9	rs7032671	A	T	0.014881	1008
9	rs10814397	C	T	0.985119	1008
9	rs401452	C	A	0.985119	1008
9	rs34003170	G	A	0.194444	1008
9	rs4617248	C	T	0.166667	1008
9	rs384077	A	G	0.904762	1008
9	rs10814400	G	A	0.800595	1008
9	rs7018702	A	T	0.904762	1008
9	rs10758380	G	A	0.904762	1008
9	rs10814401	A	C	0.800595	1008
9	rs10814402	G	A	0.904762	1008
9	rs149606196	C	T	0.014881	1008
9	rs150788549	G	A	0.014881	1008
9	rs329370	A	T	0.901786	1008
9	rs10814403	C	T	0.900794	1008
9	rs13298489	G	C	0.900794	1008
9	rs7849847	T	C	0.900794	1008
9	rs7863577	A	C	0.900794	1008
9	rs329372	A	G	0.900794	1008
9	rs10972955	A	G	0.180556	1008
9	rs329373	A	T	0.900794	1008
9	rs118098058	G	A	0.0386905	1008
9	rs366887	A	G	0.219246	1008
9	rs143842796	T	G	0.0337302	1008
9	rs185627575	A	T	0.0277778	1008
9	rs149177440	C	T	0.117063	1008
9	rs10972957	C	T	0.0803571	1008
9	rs10972958	C	T	0.0803571	1008
9	rs35121702	G	A	0.22619	1008
9	rs10972959	G	A	0.0952381	1008
9	rs329358	C	T	0.0803571	1008
9	rs113071527	G	A	0.030754	1008
9	rs329359	T	C	0.919643	1008
9	rs7048405	G	T	0.030754	1008
9	rs35397450	A	G	0.122024	1008
9	rs141719796	C	T	0.0803571	1008
9	rs10972964	C	T	0.904762	1008
9	rs400602	A	C	0.0803571	1008
9	rs373510	G	T	0.0803571	1008
9	rs385487	C	T	0.0803571	1008
9	rs141179745	G	A	0.00793651	1008
9	rs2483644	C	T	0.0803571	1008
9	rs7036780	T	C	0.919643	1008
9	rs137925515	G	A	0.0198413	1008
9	rs329360	T	A	0.0803571	1008
9	rs182963088	C	T	0.031746	1008
9	rs188406661	G	T	0.031746	1008
9	rs329361	T	C	0.0803571	1008
9	rs77848935	T	C	0.0496032	1008
9	rs329362	G	A	0.111111	1008
9	rs329363	G	A	0.0803571	1008
9	rs329364	T	A	0.0803571	1008
9	rs57577709	G	A	0.0386905	1008
9	rs114950195	C	G	0.0297619	1008
9	rs142224937	G	A	0.0168651	1008
9	rs112274929	A	G	0.0803571	1008
9	rs66620947	G	T	0.0803571	1008
9	rs2483645	A	T	0.0803571	1008
9	rs10972967	T	C	0.0803571	1008
9	rs436357	A	G	0.0803571	1008
9	rs75713737	C	G	0.0277778	1008
9	rs9407048	G	C	0.0803571	1008
9	rs10972968	C	T	0.0803571	1008
9	rs10972969	G	A	0.0803571	1008
9	rs10972970	A	G	0.0803571	1008
9	rs10972971	C	T	0.0803571	1008
9	rs9407049	G	T	0.0803571	1008
9	rs395513	C	G	0.0803571	1008
9	rs436843	A	G	0.0803571	1008
9	rs376790	C	T	0.0803571	1008
9	rs437343	A	G	0.0803571	1008
9	rs383873	C	T	0.0803571	1008
9	rs369254	A	G	0.0803571	1008
9	rs407327	C	G	0.0803571	1008
9	rs397328	C	T	0.0803571	1008
9	rs401584	T	C	0.0803571	1008
9	rs369956	A	G	0.0803571	1008
9	rs444543	T	C	0.808532	1008
9	rs449451	A	G	0.0803571	1008
9	rs422501	C	T	0.0803571	1008
9	rs75376172	T	C	0.111111	1008
9	rs9408275	T	A	0.0803571	1008
9	rs453499	T	A	0.0803571	1008
9	rs393765	C	G	0.0803571	1008
9	rs79636833	C	T	0.014881	1008
9	rs453625	G	A	0.0803571	1008
9	rs10972977	G	T	0.0803571	1008
9	rs329357	G	T	0.0803571	1008
9	rs329356	A	G	0.0813492	1008
9	rs329355	A	C	0.0803571	1008
9	rs12346671	C	T	0.0168651	1008
9	rs7043983	C	T	0.114087	1008
9	rs10972978	A	G	0.114087	1008
9	rs12350619	C	T	0.0287698	1008
9	rs78979116	C	T	0.0277778	1008
9	rs7865447	G	C	0.0297619	1008
9	rs57526429	G	T	0.0297619	1008
9	rs7046420	A	G	0.115079	1008
9	rs11792820	G	A	0.121032	1008
9	rs10125238	T	C	0.030754	1008
9	rs12379201	G	A	0.115079	1008
9	rs138677982	T	C	0.0357143	1008
9	rs182445918	T	A	0.0327381	1008
9	rs7046277	T	C	0.115079	1008
9	rs10814405	A	G	0.0853175	1008
9	rs10814406	T	G	0.114087	1008
9	rs62541986	C	T	0.298611	1008
9	rs139804531	A	G	0.18254	1008
9	rs56348401	G	A	0.0843254	1008
9	rs140466800	C	T	0.0128968	1008
9	rs7028055	T	C	0.114087	1008
9	rs76137365	A	G	0.0128968	1008
9	rs79795299	A	G	0.0248016	1008
9	rs6476565	C	A	0.114087	1008
9	rs12238648	G	A	0.0843254	1008
9	rs117586242	T	G	0.229167	1008
9	rs3780352	G	A	0.114087	1008
9	rs7031715	T	G	0.115079	1008
9	rs7018550	C	T	0.114087	1008
9	rs144292803	G	T	0.0297619	1008
9	rs148707069	C	T	0.0525794	1008
9	rs10972986	C	T	0.114087	1008
9	rs117952570	G	A	0.227183	1008
9	rs10814408	A	G	0.115079	1008
9	rs10814409	G	C	0.114087	1008
9	rs10972987	T	C	0.0843254	1008
9	rs150629590	G	A	0.00992063	1008
9	rs7875139	T	C	0.114087	1008
9	rs7021542	T	C	0.0297619	1008
9	rs10972988	C	T	0.0297619	1008
9	rs10814411	C	T	0.114087	1008
9	rs10972990	G	A	0.0843254	1008
9	rs72733419	T	C	0.047619	1008
9	rs56121802	A	C	0.0833333	1008
9	rs56092272	G	T	0.0833333	1008
9	rs12002986	G	T	0.0843254	1008
9	rs139111172	C	A	0.0128968	1008
9	rs2381565	G	A	0.113095	1008
9	rs35142210	A	G	0.0634921	1008
9	rs76830175	A	G	0.0297619	1008
9	rs10814413	A	G	0.114087	1008
9	rs149539601	C	T	0.0962302	1008
9	rs12238179	C	T	0.0853175	1008
9	rs117534642	A	T	0.0188492	1008
9	rs11793543	A	G	0.122024	1008
9	rs7045471	T	C	0.114087	1008
9	rs79897624	C	A	0.0436508	1008
9	rs10972996	G	A	0.0297619	1008
9	rs10758381	T	C	0.114087	1008
9	rs61454758	C	T	0.115079	1008
9	rs6476566	T	C	0.115079	1008
9	rs10972999	T	C	0.0843254	1008
9	rs10125416	T	G	0.0168651	1008
9	rs10814418	T	G	0.114087	1008
9	rs12237971	T	C	0.114087	1008
9	rs7859250	T	C	0.114087	1008
9	rs75987328	C	A	0.0128968	1008
9	rs145583157	A	G	0.0327381	1008
9	rs112288387	T	C	0.00198413	1008
9	rs2483636	C	T	0.114087	1008
9	rs112989805	A	G	0.00297619	1008
9	rs2483637	T	C	0.114087	1008
9	rs2250340	C	T	0.0843254	1008
9	rs7046448	G	A	0.0168651	1008
9	rs10973005	G	T	0.229167	1008
9	rs2483638	T	C	0.114087	1008
9	rs9407054	C	T	0.235119	1008
9	rs7863184	C	T	0.0297619	1008
9	rs2151643	A	G	0.0168651	1008
9	rs2151644	C	T	0.114087	1008
9	rs2265345	T	A	0.811508	1008
9	rs2265346	T	G	0.114087	1008
9	rs10814421	A	G	0.915675	1008
9	rs78381923	A	G	0.298611	1008
9	rs2805378	T	C	0.114087	1008
9	rs112731111	C	T	0.0367063	1008
9	rs7854544	C	T	0.0297619	1008
9	rs116263793	T	C	0.0168651	1008
9	rs2246564	A	T	0.0843254	1008
9	rs140459032	T	C	0.0763889	1008
9	rs2483639	G	A	0.0843254	1008
9	rs3780350	G	A	0.121032	1008
9	rs2065604	T	C	0.114087	1008
9	rs138964720	A	C	0.00992063	1008
9	rs59795269	T	C	0.0297619	1008
9	rs61443877	C	T	0.0297619	1008
9	rs13283041	G	T	0.121032	1008
9	rs140523701	G	A	0.0297619	1008
9	rs2483640	G	A	0.0843254	1008
9	rs2483641	C	T	0.0843254	1008
9	rs74659621	A	G	0.0376984	1008
9	rs9298969	G	A	0.114087	1008
9	rs9298970	A	G	0.235119	1008
9	rs138266665	C	T	0.0168651	1008
9	rs577458583	C	T	0.00793651	1008
9	rs2257192	A	G	0.0843254	1008
9	rs10814422	G	A	0.885913	1008
9	rs4879997	T	C	0.915675	1008
9	rs4879998	C	T	0.885913	1008
9	rs10814424	T	C	0.884921	1008
9	rs10120126	C	T	0.885913	1008
9	rs7045523	G	T	0.885913	1008
9	rs10973012	A	G	0.885913	1008
9	rs142417986	T	A	0.0287698	1008
9	rs141686168	G	A	0.0128968	1008
9	rs10121941	C	T	0.915675	1008
9	rs10814425	A	G	0.885913	1008
9	rs10758383	G	C	0.885913	1008
9	rs7023716	A	G	0.915675	1008
9	rs77695417	A	G	0.00297619	1008
9	rs10973013	T	C	0.885913	1008
9	rs139112812	G	A	0.0128968	1008
9	rs4593643	G	A	0.915675	1008
9	rs9919068	C	T	0.0297619	1008
9	rs72733443	C	G	0.00992063	1008
9	rs13294290	G	A	0.122024	1008
9	rs147528916	A	G	0.233135	1008
9	rs10758384	T	A	0.885913	1008
9	rs10738968	G	C	0.885913	1008
9	rs4512469	T	C	0.915675	1008
9	rs2890731	T	A	0.915675	1008
9	rs116842820	A	G	0.232143	1008
9	rs13295653	C	T	0.885913	1008
9	rs7031174	A	C	0.885913	1008
9	rs10758385	G	T	0.915675	1008
9	rs147301877	C	T	0.0545635	1008
9	rs148758264	G	A	0.00198413	1008
9	rs10758386	T	C	0.915675	1008
9	rs4242702	G	A	0.885913	1008
9	rs150842242	T	C	0.00793651	1008
9	rs78352306	C	T	0.0555556	1008
9	rs7867040	C	G	0.885913	1008
9	rs12343804	T	C	0.0297619	1008
9	rs10973015	A	G	0.121032	1008
9	rs10814427	A	G	0.0892857	1008
9	rs2381525	T	C	0.915675	1008
9	rs4576507	C	G	0.915675	1008
9	rs10124884	A	T	0.885913	1008
9	rs10758387	T	C	0.885913	1008
9	rs148546709	C	T	0.0128968	1008
9	rs12343013	C	T	0.0297619	1008
9	rs3780133	C	A	0.915675	1008
9	rs56176668	A	G	0.0128968	1008
9	rs10973020	A	G	0.0297619	1008
9	rs4878654	G	A	0.915675	1008
9	rs115242044	C	T	0.014881	1008
9	rs1571226	A	G	0.885913	1008
9	rs143019679	T	C	0.0128968	1008
9	rs4879999	T	C	0.915675	1008
9	rs2274473	C	T	0.885913	1008
9	rs7851401	T	C	0.885913	1008
9	rs7865022	A	G	0.885913	1008
9	rs10120301	G	A	0.885913	1008
9	rs138433057	G	A	0.0555556	1008
9	rs12347708	G	A	0.0168651	1008
9	rs150835067	A	G	0.0178571	1008
9	rs35114937	C	T	0.104167	1008
9	rs6476571	G	A	0.887897	1008
9	rs78789908	T	A	0.117063	1008
9	rs1536546	C	T	0.886905	1008
9	rs4413865	G	C	0.886905	1008
9	rs10973022	C	T	0.0168651	1008
9	rs10973023	G	A	0.0168651	1008
9	rs2381578	G	A	0.886905	1008
9	rs74705173	C	T	0.0297619	1008
9	rs11794769	T	C	0.00198413	1008
9	rs4880000	G	A	0.916667	1008
9	rs554202656	A	G	0.0168651	1008
9	rs10046792	G	A	0.0297619	1008
9	rs10046793	G	A	0.0297619	1008
9	rs12345768	A	T	0.0297619	1008
9	rs1410010	T	G	0.886905	1008
9	rs10441727	A	G	0.0297619	1008
9	rs10511930	T	C	0.0297619	1008
9	rs142459401	C	T	0.0128968	1008
9	rs145960700	T	C	0.0128968	1008
9	rs10973025	G	A	0.0297619	1008
9	rs7467747	C	T	0.916667	1008
9	rs4504731	C	T	0.916667	1008
9	rs10119663	A	G	0.886905	1008
9	rs10814429	T	A	0.886905	1008
9	rs10814430	G	A	0.030754	1008
9	rs10973026	T	C	0.0178571	1008
9	rs72733447	G	C	0.00992063	1008
9	rs72733448	G	C	0.00992063	1008
9	rs10733480	T	A	0.914683	1008
9	rs56232628	T	C	0.047619	1008
9	rs13299781	T	C	0.916667	1008
9	rs10973027	G	A	0.916667	1008
9	rs10758388	A	G	0.763889	1008
9	rs10511931	A	G	0.885913	1008
9	rs10758390	C	T	0.883929	1008
9	rs12341661	C	T	0.030754	1008
9	rs62542004	G	A	0.0297619	1008
9	rs138639683	G	T	0.00595238	1008
9	rs2094395	C	T	0.914683	1008
9	rs2094394	G	A	0.742063	1008
9	rs61099135	C	T	0.030754	1008
9	rs4880002	A	G	0.916667	1008
9	rs56339616	A	C	0.0208333	1008
9	rs116939333	T	C	0.0327381	1008
9	rs7033776	A	T	0.854167	1008
9	rs6476573	A	G	0.857143	1008
9	rs73443052	C	T	0.0813492	1008
9	rs10973029	T	A	0.771825	1008
9	rs79377132	G	A	0.0813492	1008
9	rs60970102	C	T	0.0892857	1008
9	rs57164280	T	C	0.0823413	1008
9	rs62542006	G	A	0.0813492	1008
9	rs16924367	G	T	0.0813492	1008
9	rs10117534	A	G	0.853175	1008
9	rs10123833	C	A	0.853175	1008
9	rs4551452	C	T	0.853175	1008
9	rs7046130	A	C	0.969246	1008
9	rs79267969	C	A	0.030754	1008
9	rs2025842	T	C	0.969246	1008
9	rs2381581	A	G	0.193452	1008
9	rs4355866	A	C	0.969246	1008
9	rs4880003	G	C	0.125	1008
9	rs10124267	T	C	0.744048	1008
9	rs7872512	G	T	0.0625	1008
9	rs60403343	C	T	0.0585317	1008
9	rs10511932	G	A	0.15873	1008
9	rs7863614	T	C	0.532738	1008
9	rs7848373	G	A	0.517857	1008
9	rs12379770	C	A	0.0644841	1008
9	rs11789816	A	G	0.176587	1008
9	rs12379827	G	A	0.0644841	1008
9	rs10973034	A	G	0.0684524	1008
9	rs118044744	C	T	0.0376984	1008
9	rs28497943	C	T	0.0674603	1008
9	rs11791422	C	T	0.450397	1008
9	rs59830908	G	A	0.0674603	1008
9	rs111806056	T	C	0.0664683	1008
9	rs10973039	G	A	0.0664683	1008
9	rs11792514	G	T	0.453373	1008
9	rs16933492	C	T	0.286706	1008
9	rs10973041	C	T	0.516865	1008
9	rs10814432	T	C	0.540675	1008
9	rs10814433	T	C	0.0684524	1008
9	rs1410009	C	G	0.28869	1008
9	rs78553138	C	T	0.0674603	1008
9	rs7027081	C	T	0.701389	1008
9	rs7027082	C	T	0.699405	1008
9	rs11794314	G	A	0.167659	1008
9	rs12380409	C	G	0.572421	1008
9	rs12377676	A	G	0.579365	1008
9	rs733306	C	G	0.33631	1008
9	rs10973043	G	A	0.467262	1008
9	rs116705146	G	A	0.0178571	1008
9	rs73445050	G	A	0.0188492	1008
9	rs73445051	A	G	0.0188492	1008
9	rs73445053	G	A	0.0188492	1008
9	rs73445054	G	A	0.0188492	1008
9	rs12552072	T	C	0.177579	1008
9	rs1887437	T	C	0.179563	1008
9	rs1887436	G	A	0.0188492	1008
9	rs1887435	G	A	0.0188492	1008
9	rs1887434	G	A	0.404762	1008
9	rs9792539	A	G	0.393849	1008
9	rs7468707	C	T	0.569444	1008
9	rs56364612	G	T	0.550595	1008
9	rs55858741	T	A	0.56746	1008
9	rs62542024	T	A	0.156746	1008
9	rs2381582	A	T	0.685516	1008
9	rs1977443	C	G	0.686508	1008
9	rs1985037	A	G	0.569444	1008
9	rs1001159	C	T	0.824405	1008
9	rs75326993	T	C	0.116071	1008
9	rs117992309	G	C	0.0198413	1008
9	rs10973044	C	G	0.804563	1008
9	rs10758392	T	G	0.824405	1008
9	rs10973045	G	C	0.157738	1008
9	rs1887432	T	C	0.114087	1008
9	rs1887431	A	G	0.115079	1008
9	rs12338282	T	C	0.114087	1008
9	rs12351855	G	T	0.114087	1008
9	rs12351933	G	A	0.114087	1008
9	rs73645828	G	A	0.113095	1008
9	rs73445076	T	C	0.113095	1008
9	rs10758393	A	G	0.827381	1008
9	rs10738974	T	C	0.829365	1008
9	rs34752198	T	C	0.113095	1008
9	rs10738975	T	C	0.830357	1008
9	rs10814435	C	T	0.829365	1008
9	rs10814436	A	G	0.829365	1008
9	rs10973047	A	G	0.829365	1008
9	rs116939035	C	T	0.0793651	1008
9	rs62542025	T	C	0.829365	1008
9	rs10814437	C	A	0.829365	1008
9	rs11999534	G	A	0.113095	1008
9	rs10758394	A	G	0.829365	1008
9	rs10973049	T	C	0.829365	1008
9	rs10814438	G	A	0.829365	1008
9	rs7043503	C	G	0.830357	1008
9	rs7043808	G	A	0.830357	1008
9	rs7046618	A	G	0.830357	1008
9	rs7047174	G	A	0.809524	1008
9	rs10814439	G	C	0.838294	1008
9	rs112287912	C	T	0.125	1008
9	rs113419970	T	C	0.125	1008
9	rs73445096	C	A	0.130952	1008
9	rs73445098	T	C	0.125	1008
9	rs73445099	G	C	0.125992	1008
9	rs111666839	G	A	0.0664683	1008
9	rs6476574	T	C	0.81746	1008
9	rs7021317	G	T	0.152778	1008
9	rs10738976	T	C	0.81746	1008
9	rs148850645	T	C	0.0267857	1008
9	rs7857754	G	A	0.796627	1008
9	rs35579338	T	G	0.14881	1008
9	rs146298939	T	C	0.031746	1008
9	rs9298971	C	T	0.172619	1008
9	rs9644881	G	A	0.796627	1008
9	rs77289744	G	T	0.093254	1008
9	rs7873864	G	A	0.0694444	1008
9	rs10116484	C	T	0.0714286	1008
9	rs7847531	G	A	0.0724206	1008
9	rs4255220	T	C	0.103175	1008
9	rs35757566	G	T	0.0257937	1008
9	rs118054944	A	G	0.0218254	1008
9	rs12115386	G	A	0.00297619	1008
9	rs78849211	C	T	0.00297619	1008
9	rs1078600	G	A	0.301587	1008
9	rs1078601	G	A	0.301587	1008
9	rs752359	A	G	0.448413	1008
9	rs185805176	G	C	0.0198413	1008
9	rs752358	G	T	0.304563	1008
9	rs752357	C	T	0.427579	1008
9	rs10733482	T	C	0.455357	1008
9	rs75935041	G	A	0.00297619	1008
9	rs11998844	A	G	0.202381	1008
9	rs16933516	C	T	0.0575397	1008
9	rs72733468	C	T	0.167659	1008
9	rs77321682	G	A	0.0753968	1008
9	rs12156636	T	C	0.622024	1008
9	rs187453159	T	C	0.0238095	1008
9	rs62542029	C	T	0.434524	1008
9	rs7872201	C	G	0.198413	1008
9	rs1536545	C	T	0.440476	1008
9	rs4878655	T	C	0.47123	1008
9	rs6476575	T	C	0.678571	1008
9	rs17480929	C	T	0.00595238	1008
9	rs4880005	G	T	0.43254	1008
9	rs4880006	G	T	0.43254	1008
9	rs17389840	G	C	0.0248016	1008
9	rs6476576	C	T	0.433532	1008
9	rs6476577	A	G	0.212302	1008
9	rs10758397	T	C	0.453373	1008
9	rs10973052	C	T	0.448413	1008
9	rs72733472	G	A	0.0248016	1008
9	rs72733473	A	G	0.138889	1008
9	rs10814440	A	G	0.455357	1008
9	rs6476578	T	C	0.670635	1008
9	rs10814441	A	T	0.449405	1008
9	rs10814442	T	G	0.450397	1008
9	rs4880007	C	T	0.450397	1008
9	rs72733475	A	C	0.0198413	1008
9	rs10973053	T	G	0.291667	1008
9	rs10814443	A	G	0.451389	1008
9	rs10758398	C	T	0.451389	1008
9	rs10973054	A	G	0.451389	1008
9	rs10814444	G	T	0.450397	1008
9	rs73645832	T	C	0.0277778	1008
9	rs1536544	G	A	0.673611	1008
9	rs73645833	C	T	0.0267857	1008
9	rs1000649	T	C	0.448413	1008
9	rs10973056	T	C	0.030754	1008
9	rs1887438	A	G	0.643849	1008
9	rs10117782	T	A	0.644841	1008
9	rs12235509	G	A	0.181548	1008
9	rs34554140	A	T	0.0297619	1008
9	rs78662760	C	A	0.106151	1008
9	rs10738977	T	G	0.481151	1008
9	rs4880008	T	C	0.480159	1008
9	rs75532864	T	C	0.0496032	1008
9	rs12238416	C	T	0.0257937	1008
9	rs10973061	G	A	0.489087	1008
9	rs10973062	G	A	0.449405	1008
9	rs117811935	G	A	0.0555556	1008
9	rs10973064	C	T	0.490079	1008
9	rs10973065	A	G	0.487103	1008
9	rs10973066	T	G	0.487103	1008
9	rs79591913	G	T	0.030754	1008
9	rs4145889	C	T	0.451389	1008
9	rs12343860	G	A	0.447421	1008
9	rs17390091	A	G	0.181548	1008
9	rs28575796	A	G	0.451389	1008
9	rs17481241	C	T	0.030754	1008
9	rs7859667	A	G	0.507937	1008
9	rs2812324	A	G	0.500992	1008
9	rs78586559	C	G	0.194444	1008
9	rs10814447	C	T	0.496032	1008
9	rs72733481	C	T	0.0267857	1008
9	rs76210035	C	A	0.289683	1008
9	rs2805379	C	T	0.501984	1008
9	rs2800262	T	C	0.526786	1008
9	rs2768624	G	A	0.666667	1008
9	rs2812323	T	G	0.673611	1008
9	rs4880010	G	A	0.662698	1008
9	rs4878656	A	G	0.666667	1008
9	rs4878657	A	T	0.666667	1008
9	rs4878658	T	C	0.666667	1008
9	rs2381583	C	T	0.666667	1008
9	rs2800263	T	C	0.673611	1008
9	rs2768623	A	G	0.672619	1008
9	rs10122442	G	T	0.665675	1008
9	rs10122407	C	T	0.155754	1008
9	rs55658707	G	A	0.665675	1008
9	rs2768622	A	G	0.672619	1008
9	rs61085435	G	A	0.112103	1008
9	rs4880011	A	G	0.665675	1008
9	rs1176849	C	T	0.128968	1008
9	rs10814450	C	T	0.665675	1008
9	rs10814451	G	A	0.672619	1008
9	rs1176848	C	G	0.993056	1008
9	rs4880013	T	A	0.467262	1008
9	rs1176847	G	A	0.509921	1008
9	rs6476580	G	A	0.509921	1008
9	rs34308323	G	T	0.489087	1008
9	rs10973078	T	C	0.489087	1008
9	rs140985425	C	G	0.00198413	1008
9	rs727653	C	T	0.34623	1008
9	rs716052	G	A	0.510913	1008
9	rs716054	A	C	0.34127	1008
9	rs3849922	C	T	0.164683	1008
9	rs58680687	T	C	0.165675	1008
9	rs17390350	C	G	0.171627	1008
9	rs10973080	T	G	0.0337302	1008
9	rs10973081	C	T	0.204365	1008
9	rs72733487	C	T	0.164683	1008
9	rs2800248	C	A	0.517857	1008
9	rs2800247	C	T	0.486111	1008
9	rs2800246	C	T	0.479167	1008
9	rs2768621	T	C	0.843254	1008
9	rs7860067	T	C	0.482143	1008
9	rs7874240	C	T	0.507937	1008
9	rs12341052	G	A	0.0277778	1008
9	rs7025013	G	T	0.514881	1008
9	rs7025042	G	A	0.512897	1008
9	rs7025156	G	C	0.515873	1008
9	rs13292929	C	T	0.219246	1008
9	rs2768620	G	C	0.506944	1008
9	rs139710160	G	A	0.0168651	1008
9	rs10758401	G	A	0.355159	1008
9	rs61485533	G	A	0.578373	1008
9	rs76741433	A	G	0.0277778	1008
9	rs2025841	G	T	0.372024	1008
9	rs2025840	A	T	0.703373	1008
9	rs2851703	T	C	0.703373	1008
9	rs80140886	A	C	0.0138889	1008
9	rs12340833	G	T	0.378968	1008
9	rs16933578	C	G	0.0198413	1008
9	rs2851702	C	T	0.295635	1008
9	rs2812320	C	G	0.295635	1008
9	rs2800257	G	T	0.295635	1008
9	rs4880015	A	T	0.300595	1008
9	rs113662267	C	G	0.00198413	1008
9	rs13294984	G	C	0.263889	1008
9	rs111907068	A	G	0.00198413	1008
9	rs10973084	C	T	0.571429	1008
9	rs10814455	C	T	0.311508	1008
9	rs16933579	G	C	0.0406746	1008
9	rs10814456	C	T	0.311508	1008
9	rs112380152	T	A	0.00198413	1008
9	rs11793799	G	C	0.263889	1008
9	rs6476581	C	G	0.315476	1008
9	rs1327501	G	A	0.418651	1008
9	rs2851701	G	A	0.583333	1008
9	rs55658574	T	C	0.00198413	1008
9	rs57513714	C	T	0.00198413	1008
9	rs10814457	G	A	0.316468	1008
9	rs2800254	C	T	0.579365	1008
9	rs111609259	G	A	0.00198413	1008
9	rs113063816	C	T	0.00198413	1008
9	rs146589955	A	G	0.100198	1008
9	rs7850874	C	T	0.164683	1008
9	rs111294515	A	G	0.00198413	1008
9	rs112059264	T	A	0.00198413	1008
9	rs12685458	T	C	0.304563	1008
9	rs1176844	C	T	0.406746	1008
9	rs1176843	A	C	0.436508	1008
9	rs1176842	T	C	0.435516	1008
9	rs11791352	G	A	0.16369	1008
9	rs4878660	G	A	0.389881	1008
9	rs11791373	C	T	0.16369	1008
9	rs13287341	A	G	0.421627	1008
9	rs2800256	T	G	0.684524	1008
9	rs77466616	G	A	0.00198413	1008
9	rs111714870	G	A	0.00198413	1008
9	rs146989773	C	T	0.0218254	1008
9	rs2381584	G	A	0.535714	1008
9	rs80151685	G	A	0.014881	1008
9	rs2851699	G	C	0.0297619	1008
9	rs76378991	A	G	0.00198413	1008
9	rs2851696	C	T	0.838294	1008
```
