## Supplementary material for "Characterization of shared and ancestry-specific signals driving complex traits using multi-ancestry fine-mapping": s2_ref.bim

```
9	rs60531828	0	35820087	G	C
9	rs2295799	0	35821797	C	G
9	rs7851522	0	35821829	C	T
9	rs734158	0	35823009	T	C
9	rs12352115	0	35823226	A	C
9	rs13297513	0	35823610	G	C
9	rs4879930	0	35825413	C	T
9	rs13294245	0	35826038	T	C
9	rs13294256	0	35826058	T	C
9	rs72727075	0	35827203	T	G
9	rs35721248	0	35827358	A	G
9	rs10972594	0	35828423	A	G
9	rs879284	0	35829031	G	A
9	rs10758326	0	35831036	A	G
9	rs117355760	0	35831351	C	T
9	rs68158112	0	35832530	C	T
9	rs2065039	0	35832988	C	T
9	rs35274950	0	35833328	T	C
9	rs10738948	0	35833448	T	C
9	rs2236291	0	35834942	T	G
9	rs10738949	0	35836259	T	C
9	rs10758327	0	35837284	G	T
9	rs10814281	0	35837515	G	A
9	rs1885371	0	35837859	T	C
9	rs1885372	0	35838030	A	G
9	rs2093400	0	35838843	G	C
9	rs7874478	0	35839373	G	A
9	rs3793544	0	35839541	C	T
9	rs3793545	0	35839613	G	A
9	rs2236292	0	35841071	C	T
9	rs2236293	0	35841783	G	A
9	rs2236294	0	35842301	G	A
9	rs13284995	0	35842854	C	T
9	rs16932706	0	35843003	C	G
9	rs7854812	0	35843080	T	A
9	rs74931641	0	35843330	A	G
9	rs4878629	0	35844012	C	T
9	rs7848557	0	35845929	A	C
9	rs118099370	0	35847687	C	T
9	rs1407297	0	35847756	T	C
9	rs1407298	0	35848188	T	G
9	rs140807774	0	35848366	A	T
9	rs7022281	0	35851048	C	T
9	rs12346647	0	35852670	T	C
9	rs188916847	0	35853580	C	T
9	rs7035913	0	35854437	A	C
9	rs76773476	0	35854527	G	A
9	rs12353412	0	35854542	A	G
9	rs17204908	0	35854565	C	T
9	rs149944587	0	35854711	T	C
9	rs12345598	0	35855218	G	T
9	rs187088843	0	35855370	G	A
9	rs10758328	0	35856434	G	A
9	rs12554095	0	35856634	G	A
9	rs10972600	0	35857612	T	A
9	rs10814285	0	35857624	G	C
9	rs4879931	0	35858450	A	G
9	rs10491555	0	35858543	G	A
9	rs4879932	0	35860341	T	C
9	rs10814287	0	35860483	T	C
9	rs11791889	0	35860942	G	A
9	rs118072291	0	35861580	G	A
9	rs75018376	0	35863501	G	C
9	rs76175158	0	35863563	T	G
9	rs4879933	0	35863928	G	A
9	rs9525	0	35865283	A	C
9	rs56167591	0	35865697	C	T
9	rs8181103	0	35865724	C	T
9	rs4879934	0	35865797	A	C
9	rs118117680	0	35865916	G	A
9	rs10758329	0	35867122	G	A
9	rs10758330	0	35867528	C	T
9	rs10814288	0	35867901	G	A
9	rs10814289	0	35868002	A	G
9	rs10758332	0	35868071	T	A
9	rs4879935	0	35869250	G	A
9	rs7044405	0	35870001	T	C
9	rs72727089	0	35870225	G	A
9	rs10814290	0	35870937	A	G
9	rs7018960	0	35871748	T	C
9	rs76978723	0	35871825	A	T
9	rs55826711	0	35872399	C	T
9	rs62544697	0	35872842	C	T
9	rs10972602	0	35873685	T	C
9	rs62544698	0	35873750	C	T
9	rs12551604	0	35874027	C	T
9	rs75461760	0	35874439	A	G
9	rs2181027	0	35874516	G	T
9	rs4879936	0	35874629	T	C
9	rs57265999	0	35874691	A	G
9	rs7036200	0	35875597	T	C
9	rs146880969	0	35875802	A	G
9	rs10972604	0	35876752	A	T
9	rs75520872	0	35876800	T	C
9	rs62544700	0	35876890	A	G
9	rs142792642	0	35878273	G	A
9	rs78475648	0	35878724	G	A
9	rs4879937	0	35879579	T	C
9	rs188751726	0	35879636	T	C
9	rs74735593	0	35879955	T	C
9	rs117744630	0	35880226	T	C
9	rs62544701	0	35880557	C	T
9	rs79703166	0	35880774	T	C
9	rs62544702	0	35880865	C	A
9	rs7022159	0	35881108	A	T
9	rs7039312	0	35881628	T	C
9	rs117915704	0	35881671	C	T
9	rs117381324	0	35881825	A	G
9	rs78016065	0	35882214	T	C
9	rs7043167	0	35882290	T	G
9	rs62544703	0	35882985	T	A
9	rs56317654	0	35883302	C	T
9	rs55889708	0	35883544	G	A
9	rs146155250	0	35883944	G	C
9	rs62544706	0	35884874	T	G
9	rs146999026	0	35884990	G	T
9	rs62544707	0	35885588	G	A
9	rs74307308	0	35886740	G	A
9	rs4282653	0	35887030	C	T
9	rs4879938	0	35887412	T	C
9	rs10814291	0	35888258	G	A
9	rs7850609	0	35888382	G	T
9	rs10972607	0	35888743	G	C
9	rs62544708	0	35888991	A	T
9	rs72727095	0	35889554	A	C
9	rs72727097	0	35889660	T	A
9	rs10972608	0	35889992	C	A
9	rs72727098	0	35890014	C	T
9	rs7866581	0	35890924	A	T
9	rs72727099	0	35890962	G	T
9	rs7853013	0	35890963	T	G
9	rs62544709	0	35891418	C	G
9	rs10972609	0	35891492	T	A
9	rs72727100	0	35891701	C	T
9	rs12003547	0	35891996	C	A
9	rs12000024	0	35892051	A	G
9	rs1475115	0	35892113	C	T
9	rs10972610	0	35893292	A	G
9	rs72727101	0	35893440	C	T
9	rs7850119	0	35893912	G	A
9	rs6476492	0	35894088	G	A
9	rs10814292	0	35894289	G	T
9	rs6476493	0	35894737	T	C
9	rs75495413	0	35895107	G	C
9	rs7857073	0	35895150	A	G
9	rs113422668	0	35895266	C	T
9	rs72729403	0	35895458	G	C
9	rs12380372	0	35895795	G	A
9	rs927440	0	35895871	T	A
9	rs12376357	0	35895999	T	C
9	rs10972612	0	35896427	A	T
9	rs4878631	0	35896506	G	A
9	rs6476494	0	35897110	A	G
9	rs7866269	0	35897868	C	T
9	rs10972614	0	35898124	T	G
9	rs7043204	0	35898768	A	G
9	rs7873736	0	35899186	A	G
9	rs12351259	0	35900329	C	T
9	rs55849154	0	35901496	A	G
9	rs10972616	0	35901617	G	A
9	rs7847059	0	35901731	T	A
9	rs7847060	0	35901732	T	A
9	rs7864548	0	35902236	G	A
9	rs10972617	0	35902260	A	C
9	rs72729406	0	35902307	A	G
9	rs7864495	0	35902363	C	T
9	rs10429457	0	35902988	G	A
9	rs4271052	0	35903300	G	A
9	rs2890719	0	35903317	G	A
9	rs1467577	0	35903370	A	G
9	rs4271053	0	35903398	G	A
9	rs77617805	0	35903923	G	A
9	rs62541883	0	35904532	G	A
9	rs74479971	0	35904538	G	A
9	rs148816410	0	35904658	G	A
9	rs10814293	0	35904946	G	A
9	rs10814294	0	35905050	C	A
9	rs10814295	0	35905761	T	C
9	rs2025175	0	35905966	G	A
9	rs76452347	0	35906471	C	T
9	rs79284865	0	35906519	G	A
9	rs75458097	0	35906624	G	A
9	rs2236325	0	35907360	G	A
9	rs72729411	0	35907472	A	G
9	rs116853979	0	35907916	C	G
9	rs72729412	0	35908183	C	T
9	rs62541884	0	35908306	C	T
9	rs10972618	0	35908313	A	C
9	rs10972619	0	35908488	A	G
9	rs748802	0	35909518	G	A
9	rs55838270	0	35909788	G	A
9	rs748803	0	35909852	C	T
9	rs10491554	0	35910690	G	A
9	rs62635821	0	35910788	T	A
9	rs10814296	0	35910801	G	A
9	rs10814297	0	35910945	G	A
9	rs13297831	0	35911833	C	G
9	rs79228314	0	35912525	C	G
9	rs56383937	0	35912719	T	C
9	rs12339156	0	35915230	G	C
9	rs13285548	0	35916430	G	A
9	rs59205434	0	35916448	G	A
9	rs62541928	0	35916993	C	T
9	rs750045	0	35917880	G	A
9	rs4879943	0	35919277	C	A
9	rs10116147	0	35920640	C	T
9	rs2025173	0	35920794	G	A
9	rs2025174	0	35920856	A	G
9	rs55726778	0	35921303	T	C
9	rs16932756	0	35921694	A	G
9	rs62541929	0	35922113	A	C
9	rs7046469	0	35923384	T	G
9	rs7861968	0	35924396	C	G
9	rs6476495	0	35924550	G	T
9	rs7039035	0	35925424	C	T
9	rs111499117	0	35926380	T	C
9	rs7043582	0	35926468	G	A
9	rs4879944	0	35926932	A	G
9	rs4598350	0	35927121	T	G
9	rs2065107	0	35927129	C	T
9	rs13298502	0	35927221	T	C
9	rs7033996	0	35927977	T	C
9	rs7037105	0	35928034	T	A
9	rs1984999	0	35928590	G	A
9	rs2146112	0	35928712	A	G
9	rs2146113	0	35928742	T	G
9	rs6476496	0	35931225	C	T
9	rs117631818	0	35931772	G	A
9	rs12685123	0	35931974	G	A
9	rs2890718	0	35932874	G	A
9	rs7847862	0	35933210	A	G
9	rs10814300	0	35933323	C	T
9	rs13302637	0	35933910	G	C
9	rs62541931	0	35934305	G	A
9	rs10758334	0	35934342	T	C
9	rs12554947	0	35934432	G	C
9	rs16932775	0	35935066	G	C
9	rs10814301	0	35935138	C	A
9	rs10814302	0	35935158	G	A
9	rs7857181	0	35935848	G	A
9	rs4255226	0	35935956	C	T
9	rs10814303	0	35935963	G	T
9	rs34193186	0	35935977	A	G
9	rs7861134	0	35936883	C	G
9	rs7864451	0	35937047	G	A
9	rs10972628	0	35937611	G	A
9	rs16932784	0	35937718	G	A
9	rs16932790	0	35938274	C	G
9	rs62541932	0	35939747	C	T
9	rs13291644	0	35940552	G	A
9	rs13291549	0	35940731	A	T
9	rs13296955	0	35941218	G	T
9	rs13298135	0	35941403	T	C
9	rs10491553	0	35941789	A	C
9	rs4878635	0	35941927	C	A
9	rs150962417	0	35942015	C	G
9	rs13283301	0	35942140	T	A
9	rs7863401	0	35942406	A	G
9	rs13283964	0	35942521	T	C
9	rs12686859	0	35942643	C	T
9	rs16935868	0	35943397	C	T
9	rs7867847	0	35943647	C	T
9	rs7854350	0	35943783	T	C
9	rs12684292	0	35944224	T	C
9	rs747804	0	35944775	G	A
9	rs77361682	0	35945809	G	A
9	rs7019283	0	35945975	G	C
9	rs13285078	0	35946275	G	A
9	rs74787477	0	35946377	C	G
9	rs57364197	0	35946380	T	C
9	rs55845747	0	35946420	T	C
9	rs13285384	0	35946424	G	A
9	rs16932791	0	35946784	A	G
9	rs12684089	0	35947133	G	A
9	rs10121284	0	35947190	T	A
9	rs113585679	0	35947211	G	A
9	rs62541933	0	35947602	G	A
9	rs77013186	0	35947857	C	T
9	rs55911539	0	35948347	A	G
9	rs12686482	0	35948513	A	G
9	rs10972638	0	35948588	T	C
9	rs13297414	0	35948775	G	A
9	rs13298443	0	35948867	T	A
9	rs13283021	0	35949202	T	G
9	rs13301662	0	35949270	A	G
9	rs13301666	0	35949286	A	G
9	rs13301780	0	35949312	A	G
9	rs13301801	0	35949346	A	G
9	rs13302208	0	35949373	G	A
9	rs13302108	0	35949455	C	T
9	rs12684663	0	35949553	C	T
9	rs16932798	0	35949558	T	C
9	rs12686831	0	35949748	A	C
9	rs12684684	0	35949775	C	T
9	rs16932799	0	35949949	G	A
9	rs13283068	0	35949986	C	T
9	rs62541934	0	35950074	C	T
9	rs71487710	0	35950421	A	G
9	rs723425	0	35952224	T	C
9	rs144407051	0	35952922	C	T
9	rs7857956	0	35953318	G	T
9	rs10738950	0	35953983	T	C
9	rs7034414	0	35954375	A	G
9	rs4407990	0	35955295	G	A
9	rs143610001	0	35955833	C	T
9	rs2233568	0	35957355	G	A
9	rs2233564	0	35957669	T	C
9	rs2233558	0	35958047	T	C
9	rs13288768	0	35959323	G	T
9	rs60386036	0	35960331	G	T
9	rs12378268	0	35960464	C	T
9	rs16932803	0	35961087	G	T
9	rs12380159	0	35961827	T	C
9	rs732233	0	35961915	A	G
9	rs732232	0	35962172	G	C
9	rs745045	0	35962223	T	A
9	rs4879945	0	35962697	C	G
9	rs4878636	0	35962782	T	C
9	rs7019393	0	35963191	A	C
9	rs7019632	0	35963301	A	G
9	rs7019637	0	35963310	A	C
9	rs12379440	0	35963328	G	A
9	rs7036414	0	35963556	T	C
9	rs7020482	0	35963773	G	T
9	rs7020600	0	35963836	G	T
9	rs7036789	0	35963843	T	C
9	rs7020718	0	35963912	G	A
9	rs7020426	0	35963958	A	G
9	rs6476497	0	35964055	G	A
9	rs6476498	0	35964284	T	C
9	rs6476499	0	35964627	C	T
9	rs7024584	0	35964751	C	T
9	rs77049214	0	35964783	A	G
9	rs62541939	0	35965098	G	A
9	rs7044822	0	35965426	T	C
9	rs7028871	0	35965634	C	T
9	rs10972646	0	35965921	A	C
9	rs7032642	0	35966213	A	G
9	rs10758335	0	35966277	T	C
9	rs7018482	0	35966419	T	G
9	rs7033239	0	35966445	G	A
9	rs7033273	0	35966604	C	T
9	rs10972647	0	35966605	G	A
9	rs10814304	0	35967479	T	C
9	rs55925256	0	35967707	G	A
9	rs13285874	0	35967878	T	C
9	rs10972651	0	35967991	C	T
9	rs10972653	0	35968000	T	C
9	rs13290151	0	35968056	T	C
9	rs10758336	0	35968190	G	A
9	rs10758337	0	35968356	A	G
9	rs10738951	0	35968397	T	C
9	rs10758338	0	35968663	G	A
9	rs10972654	0	35969205	T	C
9	rs13297158	0	35969701	T	C
9	rs13295814	0	35969765	A	C
9	rs62543567	0	35970039	C	G
9	rs7026898	0	35970204	A	G
9	rs13292355	0	35970516	T	C
9	rs10972655	0	35970686	A	G
9	rs13293067	0	35970979	T	C
9	rs183653585	0	35971487	G	A
9	rs188461658	0	35971861	T	G
9	rs1810653	0	35972227	C	T
9	rs10758339	0	35972360	T	C
9	rs77246063	0	35972658	C	T
9	rs9886675	0	35973361	G	A
9	rs10972657	0	35974569	T	C
9	rs10814305	0	35975026	T	A
9	rs7048672	0	35975125	C	A
9	rs7022340	0	35976355	A	G
9	rs10972658	0	35978258	T	G
9	rs10972659	0	35978321	A	C
9	rs7874748	0	35978632	T	C
9	rs10738952	0	35979859	G	A
9	rs10738953	0	35980256	T	C
9	rs12347782	0	35980473	A	C
9	rs62543569	0	35980752	C	G
9	rs10814306	0	35981015	A	G
9	rs728274	0	35981638	C	T
9	rs7025036	0	35982077	A	C
9	rs4527966	0	35982401	C	T
9	rs4527967	0	35982430	C	T
9	rs4297114	0	35982462	G	A
9	rs4484787	0	35982485	T	C
9	rs4527968	0	35982537	C	A
9	rs67280425	0	35982549	A	G
9	rs73432879	0	35982614	G	A
9	rs73432880	0	35982637	T	C
9	rs73432881	0	35982677	T	C
9	rs10972663	0	35982821	C	A
9	rs10972664	0	35983011	C	T
9	rs10814307	0	35983277	T	C
9	rs7029852	0	35983367	A	G
9	rs10814308	0	35983405	T	C
9	rs7046436	0	35983500	T	G
9	rs10814309	0	35983939	C	G
9	rs10814310	0	35984153	G	A
9	rs12343901	0	35984347	C	T
9	rs16932811	0	35984480	T	G
9	rs61141071	0	35984481	T	A
9	rs7038663	0	35985424	A	G
9	rs10972665	0	35985497	C	T
9	rs117203811	0	35985813	G	A
9	rs6476501	0	35985874	T	C
9	rs6476502	0	35985904	C	A
9	rs2381482	0	35986554	C	A
9	rs10217546	0	35986887	C	A
9	rs12004566	0	35988418	C	T
9	rs12004600	0	35988450	G	A
9	rs80316360	0	35988877	G	A
9	rs10758341	0	35989063	G	A
9	rs149124581	0	35989314	T	C
9	rs116906711	0	35989509	C	T
9	rs7853814	0	35989689	G	A
9	rs4879946	0	35989910	A	T
9	rs4879947	0	35990046	G	A
9	rs4879948	0	35990052	C	T
9	rs7864616	0	35990120	G	A
9	rs16932814	0	35990225	T	C
9	rs12237993	0	35990824	T	G
9	rs10972666	0	35991009	G	A
9	rs16932816	0	35991104	C	T
9	rs16932818	0	35991115	A	G
9	rs1408467	0	35992256	A	G
9	rs1408466	0	35992302	T	C
9	rs10972667	0	35992748	G	A
9	rs10758342	0	35993047	T	A
9	rs10738954	0	35993221	T	C
9	rs10738955	0	35993376	T	C
9	rs10465082	0	35993938	C	T
9	rs5021667	0	35994084	C	T
9	rs5021666	0	35994106	T	A
9	rs2381478	0	35994250	A	G
9	rs1535913	0	35994427	T	C
9	rs1535912	0	35994554	G	T
9	rs1535911	0	35994731	G	A
9	rs10972669	0	35997293	A	G
9	rs1324462	0	35998202	T	C
9	rs1324461	0	35998220	G	A
9	rs1324460	0	35998275	T	C
9	rs1324459	0	35998726	C	T
9	rs1324458	0	35999015	T	C
9	rs28660995	0	35999432	G	C
9	rs12347259	0	35999573	A	C
9	rs7045969	0	35999693	A	G
9	rs7046501	0	35999998	C	G
9	rs10972670	0	36000380	T	C
9	rs11506612	0	36000411	C	T
9	rs74455146	0	36000412	G	A
9	rs28710824	0	36000526	T	C
9	rs181588558	0	36000587	C	T
9	rs1853643	0	36000732	G	A
9	rs10972671	0	36001196	A	C
9	rs10972672	0	36001197	G	A
9	rs4642737	0	36001269	T	C
9	rs10972673	0	36001416	T	A
9	rs10972674	0	36001439	G	T
9	rs10972675	0	36001556	A	G
9	rs10972676	0	36001592	T	C
9	rs10972678	0	36001736	T	G
9	rs56988322	0	36001792	A	T
9	rs2038757	0	36002430	G	T
9	rs2038758	0	36002438	A	G
9	rs1535914	0	36002596	G	A
9	rs10972680	0	36002881	A	G
9	rs10972681	0	36002928	A	G
9	rs10972682	0	36002929	T	C
9	rs10972683	0	36003037	G	A
9	rs10814311	0	36003306	A	T
9	rs10814312	0	36003335	G	A
9	rs12336471	0	36003423	G	A
9	rs10972684	0	36003635	G	T
9	rs10972685	0	36003720	T	C
9	rs10814313	0	36004065	G	A
9	rs10814314	0	36004118	G	C
9	rs12337593	0	36004120	C	G
9	rs942479	0	36004505	G	C
9	rs10972686	0	36004571	G	C
9	rs12342706	0	36004738	T	A
9	rs942480	0	36005428	G	A
9	rs1324467	0	36005884	T	A
9	rs6476503	0	36006097	T	C
9	rs10814315	0	36006310	A	G
9	rs10814316	0	36008250	C	G
9	rs12686470	0	36008666	A	C
9	rs10125098	0	36008793	A	G
9	rs10125111	0	36008800	A	G
9	rs7468500	0	36009033	A	G
9	rs4314728	0	36009389	T	C
9	rs10117589	0	36010073	G	T
9	rs78270099	0	36010328	T	C
9	rs7024904	0	36010362	C	A
9	rs7025270	0	36010430	G	T
9	rs10972687	0	36010552	G	A
9	rs10972688	0	36010848	C	G
9	rs9657624	0	36011367	C	G
9	rs35812734	0	36012137	G	A
9	rs6476504	0	36013160	A	G
9	rs7865316	0	36013199	G	A
9	rs2017241	0	36013929	T	C
9	rs80355387	0	36014049	C	G
9	rs2017005	0	36014613	T	C
9	rs1815303	0	36014678	A	G
9	rs10814318	0	36014803	G	C
9	rs10814319	0	36014804	A	G
9	rs2077559	0	36014850	A	G
9	rs1111711	0	36015653	G	A
9	rs10972689	0	36016167	A	G
9	rs116706465	0	36017083	G	A
9	rs1853644	0	36017852	G	A
9	rs7029221	0	36018310	G	T
9	rs143561970	0	36018324	C	T
9	rs7029143	0	36018404	C	T
9	rs7029349	0	36018417	G	A
9	rs6476505	0	36018493	A	G
9	rs7872797	0	36018711	T	C
9	rs6476506	0	36018752	T	C
9	rs6476507	0	36018911	G	A
9	rs10125428	0	36019253	C	A
9	rs151100081	0	36019503	T	A
9	rs1324468	0	36019597	T	A
9	rs1324469	0	36019655	C	G
9	rs1324470	0	36019673	A	C
9	rs7861361	0	36019814	A	C
9	rs7861610	0	36019970	C	T
9	rs56066730	0	36020076	C	G
9	rs28549301	0	36020115	T	C
9	rs28435698	0	36020349	T	C
9	rs12352029	0	36020393	T	A
9	rs10121877	0	36020694	G	A
9	rs149648988	0	36021503	G	A
9	rs10116500	0	36021519	A	G
9	rs10511925	0	36021852	A	G
9	rs10972691	0	36022197	G	C
9	rs7039900	0	36022524	T	G
9	rs7023581	0	36022613	A	G
9	rs7040327	0	36022821	T	G
9	rs7040348	0	36022885	T	C
9	rs7027417	0	36023246	A	G
9	rs7871017	0	36023347	T	C
9	rs7855775	0	36023395	G	A
9	rs4144605	0	36023566	T	C
9	rs4144606	0	36023637	C	G
9	rs10814320	0	36023728	G	A
9	rs4144604	0	36023875	G	A
9	rs10972693	0	36024080	A	T
9	rs7032095	0	36024196	G	A
9	rs10814321	0	36024687	T	C
9	rs7863810	0	36025452	A	G
9	rs12551191	0	36026134	C	T
9	rs118029473	0	36026293	C	T
9	rs10972695	0	36026455	T	G
9	rs12341524	0	36026551	T	C
9	rs28489514	0	36026649	A	G
9	rs28846971	0	36026705	C	T
9	rs12345899	0	36026814	A	G
9	rs28473238	0	36027089	C	T
9	rs150017449	0	36027114	C	G
9	rs62543604	0	36027527	T	C
9	rs12342934	0	36027859	T	G
9	rs12339284	0	36028399	G	A
9	rs28550285	0	36028701	G	A
9	rs10814322	0	36029180	C	A
9	rs16932866	0	36029386	G	C
9	rs7862640	0	36030411	C	T
9	rs10972697	0	36030673	T	C
9	rs7039141	0	36031183	A	T
9	rs7039239	0	36031184	C	T
9	rs7039651	0	36031317	G	A
9	rs56218372	0	36031509	C	T
9	rs10814323	0	36031610	G	A
9	rs10972698	0	36031649	A	G
9	rs10972699	0	36031793	A	C
9	rs10972700	0	36032582	T	C
9	rs10972701	0	36032872	A	G
9	rs2038754	0	36033152	C	T
9	rs2038755	0	36033153	A	G
9	rs1408470	0	36033846	C	T
9	rs2209334	0	36033997	C	G
9	rs2209335	0	36034028	A	C
9	rs6476508	0	36034570	G	A
9	rs7022198	0	36034593	G	C
9	rs6476509	0	36034628	G	A
9	rs6476510	0	36034770	C	T
9	rs6476511	0	36034778	C	A
9	rs13284746	0	36034892	C	T
9	rs13284985	0	36034897	G	C
9	rs13284876	0	36034961	C	T
9	rs10972703	0	36035309	A	G
9	rs10972704	0	36035315	T	C
9	rs12341409	0	36035438	C	T
9	rs7873354	0	36036003	T	C
9	rs7857647	0	36036046	A	T
9	rs12684312	0	36036356	C	T
9	rs6476512	0	36036390	A	T
9	rs10814324	0	36036550	A	G
9	rs10814325	0	36036594	T	C
9	rs186201319	0	36036804	C	G
9	rs2296255	0	36037609	C	T
9	rs1324471	0	36037644	A	G
9	rs7039132	0	36038139	G	A
9	rs7024649	0	36038361	T	C
9	rs7039903	0	36038786	G	A
9	rs7043906	0	36039763	A	T
9	rs7852590	0	36040001	G	A
9	rs10120834	0	36040115	T	C
9	rs4879949	0	36040571	G	C
9	rs12683983	0	36040603	G	T
9	rs10972705	0	36040713	G	A
9	rs75922923	0	36041533	A	G
9	rs13440428	0	36042001	A	C
9	rs7033220	0	36042100	A	G
9	rs6476513	0	36042359	T	C
9	rs13440127	0	36042481	C	T
9	rs1830821	0	36044139	C	T
9	rs10121944	0	36045016	G	A
9	rs6476514	0	36046596	A	G
9	rs6476515	0	36047286	C	G
9	rs1408465	0	36048909	T	C
9	rs62543605	0	36049514	G	A
9	rs7858124	0	36050076	T	C
9	rs1324457	0	36050506	T	G
9	rs79696927	0	36050619	G	A
9	rs10972709	0	36050773	C	T
9	rs10972710	0	36051603	G	A
9	rs58611653	0	36052305	T	C
9	rs116935817	0	36052860	G	A
9	rs76694009	0	36052931	T	G
9	rs6476516	0	36054392	C	G
9	rs146555993	0	36054680	A	G
9	rs1535910	0	36055946	C	T
9	rs7040379	0	36056199	A	G
9	rs76447534	0	36057083	C	T
9	rs76604171	0	36057323	T	G
9	rs78323948	0	36058750	A	G
9	rs144934001	0	36059224	C	T
9	rs7035468	0	36060451	G	A
9	rs12683938	0	36061222	T	C
9	rs13292397	0	36062208	G	T
9	rs62543608	0	36062653	T	G
9	rs13293492	0	36062864	G	A
9	rs143683309	0	36063086	C	T
9	rs10814326	0	36063688	A	G
9	rs942478	0	36063743	C	G
9	rs2093878	0	36065107	G	A
9	rs1408469	0	36066220	A	C
9	rs28708812	0	36066272	T	C
9	rs6476519	0	36066385	A	G
9	rs2274143	0	36066899	T	C
9	rs10738956	0	36067305	A	G
9	rs16932887	0	36067844	A	G
9	rs116932397	0	36068025	G	T
9	rs7866368	0	36068575	A	G
9	rs79685413	0	36068867	T	C
9	rs28431890	0	36068904	A	T
9	rs79792936	0	36069623	C	A
9	rs10972714	0	36069690	A	G
9	rs12346729	0	36069888	C	T
9	rs10972715	0	36069960	G	A
9	rs10972716	0	36069996	G	T
9	rs10738957	0	36070025	G	T
9	rs7852424	0	36070280	A	G
9	rs7852637	0	36070299	C	T
9	rs10972717	0	36070727	G	A
9	rs60418737	0	36074034	C	A
9	rs4144607	0	36074179	C	T
9	rs117602603	0	36075387	A	T
9	rs942477	0	36075435	A	G
9	rs1951927	0	36076116	C	T
9	rs10453202	0	36076339	C	T
9	rs146430978	0	36076928	G	T
9	rs75710619	0	36077361	A	G
9	rs1324465	0	36077871	T	C
9	rs6476520	0	36078085	C	A
9	rs150634032	0	36078769	G	T
9	rs7846877	0	36081331	A	G
9	rs61587746	0	36081602	A	G
9	rs6476522	0	36082619	A	G
9	rs7871153	0	36083666	T	C
9	rs118186835	0	36084183	C	T
9	rs16932906	0	36085307	C	T
9	rs10814327	0	36085563	T	A
9	rs41277083	0	36085882	C	T
9	rs12001296	0	36086201	T	G
9	rs146673930	0	36086468	A	G
9	rs7871633	0	36087290	A	G
9	rs16932912	0	36087876	G	A
9	rs10511927	0	36088377	A	G
9	rs4879951	0	36088648	C	G
9	rs117206658	0	36089609	C	T
9	rs117483899	0	36089724	C	T
9	rs10972719	0	36090630	A	G
9	rs7862798	0	36090803	A	G
9	rs12235235	0	36091133	G	A
9	rs3736884	0	36091257	C	T
9	rs1998622	0	36092024	G	A
9	rs11788454	0	36092455	G	A
9	rs10972720	0	36092984	A	G
9	rs1408468	0	36093101	T	C
9	rs7033405	0	36093204	T	G
9	rs10972721	0	36093509	T	A
9	rs10122295	0	36093551	A	C
9	rs10116228	0	36093750	G	A
9	rs4879952	0	36095505	G	A
9	rs11534200	0	36095996	C	T
9	rs2381437	0	36096119	G	A
9	rs2147380	0	36097136	C	T
9	rs7862699	0	36097762	G	A
9	rs74965896	0	36098502	T	C
9	rs4878638	0	36099150	A	G
9	rs4878639	0	36099399	T	C
9	rs6476527	0	36099871	T	C
9	rs12346749	0	36099880	G	T
9	rs112917429	0	36101017	G	A
9	rs7029444	0	36101562	G	A
9	rs1886336	0	36101623	T	C
9	rs117550921	0	36101839	A	G
9	rs146363492	0	36104503	T	C
9	rs11788747	0	36105264	A	G
9	rs35178345	0	36106123	C	T
9	rs10972726	0	36109947	C	A
9	rs10972727	0	36110063	T	A
9	rs10972728	0	36110137	C	A
9	rs10758344	0	36110806	C	T
9	rs62543615	0	36111664	T	G
9	rs35040536	0	36111752	A	G
9	rs7044931	0	36111917	T	C
9	rs13283904	0	36113712	C	T
9	rs12350601	0	36114065	T	G
9	rs145470803	0	36115178	G	A
9	rs10972731	0	36115185	G	A
9	rs6476528	0	36115821	C	T
9	rs7847459	0	36116440	G	A
9	rs3818555	0	36116970	C	T
9	rs2274521	0	36117210	C	G
9	rs10972732	0	36118082	G	A
9	rs10972733	0	36118198	T	C
9	rs11790288	0	36118471	A	G
9	rs10116121	0	36119242	T	G
9	rs10814330	0	36119305	C	T
9	rs2149006	0	36121065	C	G
9	rs10814331	0	36121074	T	C
9	rs2274522	0	36121780	G	A
9	rs60756278	0	36121905	C	G
9	rs10972734	0	36121919	C	G
9	rs10972735	0	36122055	G	A
9	rs10972736	0	36122297	A	G
9	rs7858795	0	36124528	G	T
9	rs10814332	0	36124559	A	G
9	rs10116037	0	36124839	T	G
9	rs10758345	0	36125149	C	G
9	rs1359885	0	36126327	C	G
9	rs4878640	0	36126723	C	T
9	rs7341735	0	36126771	T	C
9	rs13291842	0	36127074	C	G
9	rs35603841	0	36127142	G	A
9	rs13292010	0	36127159	C	T
9	rs10972738	0	36127196	A	T
9	rs10972740	0	36127240	C	A
9	rs10972742	0	36127336	C	A
9	rs10972744	0	36127473	C	T
9	rs10972745	0	36127486	C	A
9	rs10972746	0	36127505	A	G
9	rs10972747	0	36127532	T	G
9	rs10118668	0	36127897	T	C
9	rs7860983	0	36128237	T	C
9	rs7875027	0	36128264	G	C
9	rs7875046	0	36128404	C	T
9	rs7875281	0	36128463	G	A
9	rs7875409	0	36128544	G	A
9	rs74307326	0	36128825	G	A
9	rs10972748	0	36128903	G	C
9	rs10972749	0	36129206	T	C
9	rs7850463	0	36129718	G	T
9	rs74721809	0	36130103	G	C
9	rs7033900	0	36130245	G	A
9	rs10116535	0	36130306	T	C
9	rs7033834	0	36130424	A	C
9	rs7033942	0	36130428	C	T
9	rs10972750	0	36130453	T	C
9	rs150414235	0	36130685	T	C
9	rs6476531	0	36130686	G	A
9	rs117910395	0	36130814	C	T
9	rs28412095	0	36130998	T	C
9	rs35588128	0	36131080	G	C
9	rs10972751	0	36131295	G	A
9	rs10114198	0	36131316	C	G
9	rs10114248	0	36131369	G	A
9	rs10972752	0	36131373	C	T
9	rs10120302	0	36131522	A	T
9	rs10114311	0	36131526	G	A
9	rs28509197	0	36131635	C	T
9	rs28588444	0	36131714	T	C
9	rs28733343	0	36131757	T	C
9	rs138043823	0	36131848	A	G
9	rs142518212	0	36131850	G	A
9	rs76592353	0	36132264	G	A
9	rs7869658	0	36132335	G	A
9	rs35783860	0	36132356	G	A
9	rs77376527	0	36132553	G	T
9	rs28546853	0	36132763	A	G
9	rs10758346	0	36132850	C	T
9	rs28581965	0	36132852	C	T
9	rs77468360	0	36133251	T	C
9	rs10814333	0	36133380	G	A
9	rs117533099	0	36133480	G	A
9	rs116934939	0	36133586	T	A
9	rs76621898	0	36133623	G	A
9	rs117758227	0	36133979	A	C
9	rs7020170	0	36134020	G	A
9	rs117869709	0	36134258	G	C
9	rs4878642	0	36134539	G	A
9	rs7849162	0	36134621	G	T
9	rs10972754	0	36135424	T	C
9	rs7025074	0	36135658	C	T
9	rs10814334	0	36135895	C	T
9	rs7041851	0	36135923	T	C
9	rs16932964	0	36135931	T	C
9	rs16932967	0	36136198	G	C
9	rs16932970	0	36136526	A	G
9	rs16932974	0	36136566	A	C
9	rs3739614	0	36136587	T	G
9	rs77847577	0	36137315	T	C
9	rs752353	0	36137346	A	G
9	rs10758347	0	36137369	A	G
9	rs752352	0	36137464	G	T
9	rs752351	0	36137513	A	C
9	rs79625583	0	36137581	C	G
9	rs10814335	0	36137798	T	C
9	rs7865013	0	36138325	C	G
9	rs10972755	0	36138471	C	T
9	rs75471087	0	36138664	C	G
9	rs1106340	0	36138691	G	A
9	rs10758348	0	36139777	G	A
9	rs11791833	0	36140115	T	C
9	rs117937103	0	36141322	T	A
9	rs17835038	0	36141514	T	C
9	rs1571268	0	36141635	G	A
9	rs10814336	0	36142094	C	G
9	rs1541036	0	36143004	C	T
9	rs41277091	0	36144632	C	T
9	rs4879956	0	36146652	A	G
9	rs10814337	0	36146844	A	T
9	rs79422580	0	36146915	G	A
9	rs7022784	0	36147128	C	T
9	rs7027307	0	36148258	C	A
9	rs3739613	0	36148722	G	A
9	rs7874594	0	36149031	T	G
9	rs10814338	0	36149073	T	A
9	rs13440425	0	36149960	G	A
9	rs1887523	0	36150350	G	C
9	rs2277172	0	36151164	G	A
9	rs6476534	0	36152555	C	T
9	rs4878643	0	36153437	G	C
9	rs62543624	0	36153755	G	A
9	rs2381436	0	36153830	G	A
9	rs11794716	0	36154451	G	T
9	rs10814339	0	36154678	A	C
9	rs4260967	0	36155054	A	G
9	rs55874228	0	36155535	G	C
9	rs11787892	0	36156257	G	A
9	rs7853494	0	36156968	T	A
9	rs10814340	0	36157085	C	A
9	rs60066502	0	36157105	C	T
9	rs7870486	0	36157239	C	A
9	rs73438845	0	36157302	G	T
9	rs75169094	0	36157404	T	C
9	rs112481263	0	36157502	A	C
9	rs148806598	0	36159441	C	T
9	rs10972763	0	36159456	C	T
9	rs10814342	0	36159502	T	A
9	rs17778964	0	36160040	A	G
9	rs62543626	0	36160179	C	T
9	rs12352722	0	36160262	C	T
9	rs12352760	0	36160311	C	T
9	rs62543627	0	36161144	T	C
9	rs7851615	0	36161433	T	A
9	rs61523758	0	36161689	C	T
9	rs11588	0	36163002	C	T
9	rs6610	0	36163563	G	A
9	rs10814343	0	36163939	A	G
9	rs7029528	0	36166885	A	G
9	rs2182819	0	36167569	A	C
9	rs2149007	0	36167797	C	T
9	rs2149008	0	36167810	G	T
9	rs74430318	0	36168241	C	A
9	rs7023237	0	36168414	T	G
9	rs7038327	0	36168940	A	G
9	rs10972770	0	36169187	C	A
9	rs3739610	0	36169494	G	A
9	rs3739609	0	36169598	T	C
9	rs117143733	0	36169894	A	G
9	rs10972771	0	36171428	G	A
9	rs62541762	0	36171791	C	T
9	rs58826671	0	36171946	T	C
9	rs60697421	0	36171984	G	A
9	rs60799750	0	36172222	G	A
9	rs60110146	0	36172259	G	A
9	rs10972772	0	36172308	G	A
9	rs10972773	0	36172420	G	A
9	rs10814344	0	36172640	G	T
9	rs113706617	0	36172885	T	G
9	rs7036404	0	36173148	G	T
9	rs7036929	0	36173568	G	A
9	rs12237915	0	36173934	T	C
9	rs10814345	0	36174034	C	T
9	rs10814346	0	36174158	A	C
9	rs10814347	0	36174237	G	C
9	rs4455947	0	36174423	A	C
9	rs10972774	0	36174685	A	T
9	rs11792071	0	36174739	C	T
9	rs10972775	0	36174856	A	T
9	rs11794218	0	36174978	T	C
9	rs10758349	0	36175276	C	T
9	rs11562259	0	36176057	G	A
9	rs7018731	0	36176203	G	C
9	rs145765522	0	36176360	A	G
9	rs7847737	0	36176858	G	T
9	rs148553488	0	36176885	C	T
9	rs7035839	0	36176933	T	G
9	rs7847671	0	36176982	C	G
9	rs7019338	0	36176993	A	G
9	rs2094456	0	36177013	T	C
9	rs6476536	0	36177036	G	C
9	rs10972777	0	36177585	T	C
9	rs114823780	0	36177786	A	G
9	rs4565542	0	36178186	C	T
9	rs10124261	0	36178207	G	A
9	rs12351194	0	36178887	G	A
9	rs11562262	0	36179331	G	T
9	rs12380328	0	36180813	T	C
9	rs7048047	0	36181101	G	A
9	rs77215498	0	36181500	G	T
9	rs10814351	0	36182672	C	T
9	rs12001360	0	36183670	A	C
9	rs35301855	0	36183865	A	G
9	rs10972781	0	36184897	T	G
9	rs10814353	0	36185166	T	C
9	rs10814354	0	36185190	T	C
9	rs142120505	0	36185326	C	T
9	rs10972783	0	36185468	T	C
9	rs117652515	0	36185624	C	T
9	rs4878644	0	36185662	C	A
9	rs10972784	0	36186264	T	C
9	rs3758235	0	36188485	C	A
9	rs3758234	0	36188548	C	T
9	rs3758233	0	36188577	T	C
9	rs3739608	0	36189647	T	C
9	rs1999005	0	36190198	T	G
9	rs2274523	0	36191004	C	T
9	rs2274524	0	36191149	T	C
9	rs2025880	0	36191760	G	A
9	rs7038386	0	36191830	A	G
9	rs3780357	0	36192284	A	C
9	rs12341943	0	36192570	T	C
9	rs12337147	0	36192599	G	A
9	rs12683072	0	36192912	C	G
9	rs59715969	0	36193388	T	A
9	rs10972786	0	36193488	G	T
9	rs12339646	0	36194313	C	T
9	rs3736986	0	36194569	A	C
9	rs78253255	0	36195456	G	T
9	rs10814356	0	36195699	C	T
9	rs7025064	0	36195800	C	T
9	rs7037073	0	36198058	A	C
9	rs13283924	0	36198141	A	G
9	rs6476539	0	36198154	C	T
9	rs10120229	0	36198601	C	G
9	rs2772223	0	36198845	T	C
9	rs75987339	0	36200885	A	G
9	rs3780356	0	36201251	A	G
9	rs78798961	0	36202161	T	A
9	rs16933052	0	36202491	G	A
9	rs28397009	0	36202806	C	T
9	rs7036188	0	36203313	A	G
9	rs4879960	0	36203718	T	C
9	rs2025879	0	36204455	C	T
9	rs3818556	0	36204518	T	C
9	rs7041383	0	36204912	C	T
9	rs3780355	0	36205420	C	G
9	rs7850868	0	36207127	G	T
9	rs7851157	0	36207522	C	G
9	rs10046825	0	36207877	A	C
9	rs3780354	0	36208626	G	A
9	rs1053414	0	36211827	C	T
9	rs10972789	0	36212560	G	A
9	rs10972790	0	36212592	G	A
9	rs2772220	0	36213849	A	G
9	rs1043313	0	36214971	G	A
9	rs7044157	0	36215536	C	G
9	rs16933086	0	36215581	C	T
9	rs616009	0	36217798	G	A
9	rs615108	0	36218018	C	G
9	rs2296817	0	36218377	C	G
9	rs2296818	0	36220134	T	C
9	rs623166	0	36220436	G	A
9	rs79706990	0	36220845	T	C
9	rs626259	0	36221134	G	A
9	rs7873933	0	36221175	G	A
9	rs11793464	0	36222537	G	A
9	rs10972795	0	36222649	C	G
9	rs10758350	0	36223654	G	A
9	rs140478304	0	36223780	G	A
9	rs28576111	0	36223801	C	T
9	rs10972797	0	36224371	C	T
9	rs148697863	0	36227593	G	A
9	rs35346335	0	36228564	C	A
9	rs7036926	0	36229596	T	G
9	rs4879961	0	36231483	T	C
9	rs10738958	0	36232413	T	C
9	rs12337854	0	36233058	C	T
9	rs7019324	0	36234439	G	T
9	rs3780353	0	36235187	C	T
9	rs79569639	0	36235503	T	G
9	rs7851602	0	36235621	A	C
9	rs7027696	0	36236494	A	G
9	rs4879962	0	36240445	C	G
9	rs10123243	0	36240516	A	T
9	rs7026862	0	36241522	G	T
9	rs28667453	0	36242309	T	C
9	rs111271363	0	36242662	G	A
9	rs4878645	0	36242918	C	G
9	rs4563970	0	36244243	G	A
9	rs7024955	0	36244396	T	A
9	rs7025232	0	36244579	T	C
9	rs11791937	0	36244724	G	A
9	rs148219379	0	36245226	A	C
9	rs7871216	0	36245759	A	G
9	rs7861442	0	36246594	T	C
9	rs149633511	0	36246866	A	T
9	rs10738960	0	36246962	G	A
9	rs4879963	0	36247789	G	C
9	rs4879964	0	36247826	C	G
9	rs7025989	0	36248109	G	A
9	rs4879965	0	36248292	T	C
9	rs4879966	0	36248440	T	A
9	rs4878646	0	36248825	A	G
9	rs143457494	0	36249611	T	C
9	rs185612372	0	36249642	G	A
9	rs147972354	0	36249742	G	A
9	rs6476541	0	36250118	A	T
9	rs1887522	0	36250377	G	C
9	rs10758352	0	36250665	T	C
9	rs10758353	0	36251301	G	A
9	rs7874060	0	36251526	C	T
9	rs7020839	0	36252709	A	C
9	rs7024380	0	36253108	A	G
9	rs10972805	0	36253323	A	G
9	rs13287940	0	36253463	C	T
9	rs71487711	0	36253806	G	A
9	rs10972806	0	36253826	C	T
9	rs10814360	0	36253991	A	G
9	rs116533152	0	36254470	A	G
9	rs10738961	0	36254510	C	T
9	rs10738962	0	36254541	A	T
9	rs10758354	0	36254977	T	C
9	rs10814361	0	36256024	C	A
9	rs59637631	0	36256169	C	T
9	rs7038067	0	36256311	G	A
9	rs7023330	0	36256334	T	C
9	rs7023349	0	36256390	T	C
9	rs7024003	0	36256811	T	C
9	rs7038897	0	36256995	G	A
9	rs185350570	0	36257062	A	G
9	rs7042395	0	36257489	C	T
9	rs10814362	0	36257992	G	T
9	rs35078360	0	36258547	C	T
9	rs66464053	0	36258777	G	T
9	rs4879967	0	36259287	C	A
9	rs34843838	0	36259720	C	T
9	rs10758355	0	36259796	T	C
9	rs10758356	0	36259981	C	T
9	rs74307330	0	36259994	G	A
9	rs10972810	0	36260722	C	T
9	rs7036270	0	36261111	A	G
9	rs10114702	0	36262120	C	T
9	rs10972814	0	36262737	G	A
9	rs62541786	0	36263435	T	G
9	rs77158685	0	36263577	A	G
9	rs7046089	0	36263800	G	A
9	rs12379347	0	36264446	A	G
9	rs56701508	0	36264876	G	A
9	rs10738963	0	36264952	T	C
9	rs10117275	0	36265159	G	A
9	rs4879968	0	36265734	T	C
9	rs4879969	0	36265798	C	A
9	rs10972816	0	36266084	G	A
9	rs28669370	0	36266197	C	G
9	rs12378877	0	36266582	T	A
9	rs7855945	0	36266883	A	G
9	rs35406010	0	36267017	C	T
9	rs4242701	0	36267261	A	G
9	rs7032398	0	36267745	A	T
9	rs7035961	0	36268041	C	G
9	rs4878647	0	36268251	A	T
9	rs4878648	0	36268277	C	T
9	rs4878649	0	36268384	T	C
9	rs13288830	0	36269697	C	A
9	rs34418415	0	36270169	A	G
9	rs10972818	0	36270465	C	T
9	rs4878650	0	36270880	C	T
9	rs141066775	0	36272489	G	A
9	rs141635385	0	36272798	T	A
9	rs147040453	0	36272968	G	A
9	rs10972821	0	36273061	G	A
9	rs7863247	0	36273828	G	A
9	rs10119820	0	36273914	G	A
9	rs56335567	0	36274360	T	C
9	rs75785959	0	36275062	T	C
9	rs77486551	0	36275445	G	C
9	rs10758357	0	36275927	T	C
9	rs12379203	0	36276024	G	A
9	rs6476543	0	36276056	A	G
9	rs1571269	0	36276543	T	A
9	rs7875447	0	36276857	A	G
9	rs72624019	0	36277171	C	T
9	rs7029967	0	36279116	A	C
9	rs7030104	0	36279233	A	G
9	rs12351859	0	36279289	G	A
9	rs12351964	0	36279544	G	T
9	rs77100976	0	36279602	G	A
9	rs34803761	0	36279797	C	T
9	rs10972825	0	36280278	G	T
9	rs2182817	0	36280788	G	A
9	rs4879973	0	36281388	G	A
9	rs2182818	0	36282084	C	G
9	rs7036839	0	36282448	T	C
9	rs10465084	0	36283062	C	G
9	rs117695517	0	36283376	C	T
9	rs185628325	0	36283682	A	G
9	rs10124752	0	36284956	C	A
9	rs12380681	0	36285403	G	A
9	rs12380671	0	36285515	C	G
9	rs67388537	0	36285654	G	A
9	rs10972827	0	36286276	C	T
9	rs4879975	0	36286706	G	C
9	rs4879976	0	36286842	G	A
9	rs4879977	0	36287062	A	G
9	rs4879978	0	36287170	G	A
9	rs10758359	0	36287947	G	A
9	rs10972829	0	36288711	A	C
9	rs10972830	0	36289410	C	T
9	rs4879979	0	36289706	C	G
9	rs2381410	0	36290740	A	C
9	rs4879980	0	36291214	T	C
9	rs117630056	0	36291540	T	A
9	rs4878651	0	36291647	C	T
9	rs79600444	0	36291912	A	G
9	rs10758360	0	36292200	G	A
9	rs10114887	0	36292728	G	A
9	rs7041841	0	36292902	G	A
9	rs10814369	0	36292975	G	T
9	rs7030288	0	36293004	T	C
9	rs7044830	0	36293157	C	T
9	rs4879981	0	36293313	A	T
9	rs12337934	0	36293406	C	T
9	rs12347090	0	36293544	A	C
9	rs7045725	0	36293918	A	G
9	rs13299891	0	36294118	G	T
9	rs2890703	0	36294684	T	C
9	rs68112963	0	36294865	G	A
9	rs4879982	0	36295584	A	T
9	rs4879983	0	36295756	A	C
9	rs12377072	0	36295830	G	A
9	rs146934900	0	36295833	G	A
9	rs7027168	0	36296257	A	T
9	rs7043864	0	36296476	T	C
9	rs72624020	0	36296712	G	C
9	rs149412101	0	36296971	T	C
9	rs28479805	0	36297381	A	G
9	rs73449650	0	36297654	G	A
9	rs62541810	0	36298229	C	T
9	rs4879984	0	36298464	G	A
9	rs55872818	0	36298820	C	T
9	rs11791459	0	36298830	C	T
9	rs11792016	0	36299645	C	T
9	rs12000782	0	36300108	G	A
9	rs10814370	0	36300139	T	C
9	rs10733476	0	36300216	C	T
9	rs56075855	0	36300337	G	T
9	rs7025959	0	36301075	G	A
9	rs13289562	0	36301235	G	A
9	rs10972832	0	36301687	C	T
9	rs10972833	0	36302265	A	G
9	rs13295588	0	36302349	G	A
9	rs10972834	0	36302388	C	A
9	rs184478179	0	36302633	C	T
9	rs10972835	0	36303536	G	A
9	rs10972836	0	36304017	G	A
9	rs12345272	0	36304095	G	C
9	rs7038845	0	36304157	A	G
9	rs34833013	0	36304211	C	T
9	rs7039306	0	36304274	G	A
9	rs7039586	0	36304702	A	C
9	rs140192561	0	36305453	A	G
9	rs115942686	0	36305552	G	A
9	rs12378860	0	36305613	C	A
9	rs193260225	0	36306005	C	T
9	rs186724504	0	36306307	A	G
9	rs145269070	0	36306308	C	G
9	rs149156310	0	36306309	A	G
9	rs10814373	0	36306809	A	C
9	rs10123040	0	36307043	C	T
9	rs10114094	0	36307152	T	C
9	rs78344137	0	36307252	T	G
9	rs141274002	0	36307349	C	G
9	rs7865569	0	36307777	T	C
9	rs7853371	0	36308049	C	T
9	rs10115077	0	36308760	T	C
9	rs10124101	0	36308827	G	A
9	rs10124108	0	36308897	G	C
9	rs10972841	0	36308923	C	A
9	rs10115797	0	36309250	T	C
9	rs72624021	0	36309845	G	A
9	rs80134297	0	36309983	A	G
9	rs10758367	0	36310628	G	A
9	rs10972843	0	36310642	T	C
9	rs10758368	0	36310778	T	G
9	rs7024903	0	36311028	G	T
9	rs7025043	0	36311131	G	T
9	rs6476547	0	36311270	G	C
9	rs6476548	0	36311304	T	G
9	rs7853674	0	36311610	G	A
9	rs117190803	0	36312169	C	T
9	rs4259486	0	36312187	G	T
9	rs4587417	0	36312286	C	T
9	rs6476550	0	36313162	T	A
9	rs10972845	0	36313393	C	A
9	rs10972846	0	36313430	T	C
9	rs7038460	0	36314530	C	T
9	rs17385743	0	36314566	C	T
9	rs10972847	0	36315072	T	C
9	rs7042780	0	36315351	G	T
9	rs7042952	0	36315705	A	G
9	rs7043543	0	36315900	G	A
9	rs10814374	0	36316475	A	G
9	rs10122133	0	36316477	G	C
9	rs2002096	0	36317063	A	G
9	rs2002098	0	36317143	G	A
9	rs1105785	0	36317692	C	T
9	rs1105784	0	36317757	C	T
9	rs1105783	0	36317937	G	A
9	rs12379853	0	36318240	C	T
9	rs12379880	0	36318261	G	A
9	rs11789929	0	36318323	A	C
9	rs2381483	0	36318392	G	A
9	rs10972850	0	36318472	T	A
9	rs10972851	0	36318544	A	G
9	rs9644880	0	36318845	G	A
9	rs74793241	0	36319049	G	C
9	rs10972852	0	36319081	G	T
9	rs7856559	0	36319103	A	G
9	rs10972853	0	36319141	C	G
9	rs75983074	0	36319699	C	T
9	rs2381411	0	36319928	T	C
9	rs139367192	0	36320097	C	T
9	rs116375672	0	36320764	G	A
9	rs75654120	0	36321035	C	T
9	rs4480191	0	36321207	G	A
9	rs35139025	0	36321482	A	G
9	rs57576484	0	36321665	T	C
9	rs35196613	0	36321677	A	G
9	rs12685361	0	36321726	G	A
9	rs12685368	0	36321978	C	T
9	rs117632151	0	36322056	A	T
9	rs10972856	0	36322621	C	T
9	rs4879985	0	36322716	G	C
9	rs7389484	0	36324907	C	T
9	rs10972857	0	36325223	G	A
9	rs7033113	0	36325923	C	T
9	rs79418381	0	36325964	G	T
9	rs113466780	0	36326496	G	A
9	rs149935817	0	36328634	C	G
9	rs7045875	0	36328849	C	T
9	rs78297566	0	36328967	T	C
9	rs10972859	0	36329276	A	C
9	rs4300086	0	36329300	G	A
9	rs150250588	0	36330326	T	C
9	rs35346915	0	36330491	A	G
9	rs12005936	0	36330759	G	A
9	rs10972860	0	36331532	T	C
9	rs7866562	0	36332099	C	G
9	rs3739607	0	36332796	A	G
9	rs75344484	0	36333161	A	T
9	rs79690147	0	36333771	T	C
9	rs34235606	0	36333998	C	T
9	rs77849348	0	36334302	A	G
9	rs12338921	0	36334430	C	T
9	rs10814375	0	36342665	T	C
9	rs10814376	0	36343164	T	C
9	rs62541828	0	36343643	A	G
9	rs7042226	0	36345151	C	T
9	rs10972863	0	36346305	C	T
9	rs12347593	0	36346527	C	T
9	rs10758370	0	36347215	A	C
9	rs10972865	0	36351074	C	T
9	rs16924363	0	36351226	A	G
9	rs10972866	0	36351694	G	A
9	rs10814377	0	36351800	C	T
9	rs16933221	0	36353695	A	T
9	rs10972867	0	36354113	T	C
9	rs75697385	0	36354445	C	T
9	rs7855873	0	36354613	A	G
9	rs16933224	0	36355335	C	T
9	rs1980921	0	36355850	T	C
9	rs11794991	0	36355862	G	A
9	rs4879986	0	36357606	C	A
9	rs10814378	0	36358629	A	C
9	rs139297482	0	36358849	A	G
9	rs10814379	0	36358852	C	G
9	rs7467871	0	36358864	T	A
9	rs12376663	0	36359376	G	A
9	rs16933238	0	36359641	C	T
9	rs7858146	0	36360094	C	T
9	rs140166923	0	36360501	C	T
9	rs79319828	0	36360845	T	C
9	rs4879988	0	36361303	C	A
9	rs150616863	0	36362092	G	A
9	rs7874839	0	36364161	C	T
9	rs7875620	0	36364564	G	T
9	rs2255698	0	36367122	C	T
9	rs10972872	0	36367338	G	A
9	rs74624914	0	36367713	T	C
9	rs10972873	0	36369487	T	C
9	rs10758372	0	36371968	G	C
9	rs10972875	0	36372416	T	C
9	rs12001805	0	36372737	C	A
9	rs77524129	0	36372805	C	A
9	rs9407035	0	36373329	T	C
9	rs7033793	0	36373407	C	T
9	rs12377902	0	36373486	C	A
9	rs10814380	0	36374204	A	G
9	rs116875218	0	36374721	C	T
9	rs10972877	0	36374832	A	C
9	rs2277171	0	36375709	G	C
9	rs3808863	0	36376332	G	C
9	rs74758674	0	36376993	G	T
9	rs146253215	0	36377297	T	A
9	rs12379930	0	36378853	G	A
9	rs7030510	0	36381031	T	C
9	rs79103467	0	36381798	T	A
9	rs2248297	0	36381902	C	T
9	rs10814381	0	36382071	G	C
9	rs117447199	0	36382389	T	C
9	rs12376699	0	36382790	A	G
9	rs9407038	0	36384562	A	G
9	rs9632879	0	36384655	G	A
9	rs16933266	0	36386218	T	C
9	rs2247795	0	36386587	C	A
9	rs76774745	0	36386865	T	G
9	rs2265347	0	36387015	A	G
9	rs2247595	0	36388350	A	G
9	rs142265403	0	36389104	T	C
9	rs191765053	0	36390006	T	A
9	rs190398321	0	36391584	C	T
9	rs149041476	0	36391857	G	A
9	rs117892216	0	36392687	A	C
9	rs12378490	0	36392889	A	C
9	rs10972881	0	36394039	C	T
9	rs7861024	0	36394228	T	C
9	rs10814382	0	36394968	G	C
9	rs6476555	0	36395946	G	A
9	rs79998759	0	36395957	C	A
9	rs147121567	0	36396675	C	A
9	rs2243933	0	36396769	T	C
9	rs2480455	0	36396916	G	A
9	rs10814383	0	36397458	A	G
9	rs12348966	0	36398703	T	C
9	rs4144593	0	36399020	T	C
9	rs10972882	0	36399210	G	A
9	rs2480463	0	36401352	G	A
9	rs2483653	0	36401868	A	G
9	rs76597209	0	36404276	T	C
9	rs78152236	0	36404315	C	A
9	rs9969785	0	36405678	G	C
9	rs76486911	0	36405934	G	A
9	rs78055342	0	36407051	G	C
9	rs1889279	0	36407325	T	C
9	rs10814384	0	36408108	A	G
9	rs10814385	0	36409389	T	C
9	rs12378152	0	36410895	T	C
9	rs2183265	0	36411109	G	A
9	rs12378953	0	36412853	T	C
9	rs117285191	0	36413131	C	A
9	rs10814386	0	36413342	C	T
9	rs114781497	0	36414113	C	T
9	rs954182	0	36414240	C	T
9	rs146809674	0	36414665	G	A
9	rs12344892	0	36414837	G	C
9	rs11543907	0	36415288	A	T
9	rs2483657	0	36415386	T	C
9	rs10972891	0	36418176	C	T
9	rs10972892	0	36418280	A	G
9	rs4590523	0	36418477	C	T
9	rs77843769	0	36419439	C	T
9	rs954779	0	36419529	A	G
9	rs189858951	0	36420248	G	A
9	rs10972893	0	36422092	G	A
9	rs4446808	0	36422430	A	C
9	rs7038193	0	36423151	T	A
9	rs117567140	0	36423280	C	T
9	rs4879992	0	36424735	G	A
9	rs10972895	0	36424835	G	A
9	rs192980975	0	36425289	T	A
9	rs77110970	0	36426700	C	T
9	rs2480466	0	36427509	A	G
9	rs12379206	0	36429199	A	G
9	rs9298968	0	36430819	C	T
9	rs78604699	0	36433565	T	A
9	rs118185606	0	36433606	C	A
9	rs10972900	0	36434105	C	T
9	rs117408604	0	36434680	C	T
9	rs74811735	0	36434976	A	G
9	rs6476556	0	36435005	C	T
9	rs75257653	0	36438647	A	C
9	rs12378042	0	36440077	T	G
9	rs10814388	0	36440516	G	A
9	rs7856743	0	36442932	G	C
9	rs10972905	0	36443056	C	A
9	rs78102130	0	36445137	C	T
9	rs111929430	0	36447046	C	T
9	rs41449047	0	36448070	C	G
9	rs7867509	0	36448945	T	C
9	rs10972908	0	36449654	G	A
9	rs117876995	0	36450490	T	C
9	rs10972909	0	36451336	T	C
9	rs76319777	0	36451796	T	A
9	rs12335818	0	36453176	T	C
9	rs75517321	0	36455375	G	T
9	rs139456717	0	36455568	A	T
9	rs10972915	0	36455662	G	A
9	rs1106275	0	36457215	C	T
9	rs1106276	0	36457221	C	T
9	rs76475668	0	36457932	T	C
9	rs10972916	0	36458378	G	A
9	rs143747072	0	36458716	A	G
9	rs10511929	0	36458793	T	C
9	rs2381523	0	36459678	A	G
9	rs2381524	0	36460939	A	G
9	rs12377974	0	36461855	A	G
9	rs10972918	0	36462263	T	C
9	rs142186470	0	36462711	G	A
9	rs116871248	0	36463110	C	T
9	rs10118394	0	36463744	T	C
9	rs145170286	0	36464359	T	C
9	rs10972919	0	36464709	A	G
9	rs118121296	0	36465028	A	G
9	rs10972920	0	36466249	G	C
9	rs28461315	0	36467543	T	C
9	rs78103031	0	36468135	A	G
9	rs76845250	0	36468489	C	T
9	rs10758374	0	36468557	T	C
9	rs74753803	0	36469590	G	A
9	rs10814390	0	36473222	C	T
9	rs4879993	0	36473559	C	T
9	rs78339729	0	36473914	C	T
9	rs12344455	0	36474032	C	A
9	rs144506048	0	36475592	A	G
9	rs74307336	0	36476808	T	G
9	rs7023399	0	36478554	C	G
9	rs71531226	0	36480711	G	C
9	rs74193050	0	36481150	T	C
9	rs10814392	0	36481391	C	T
9	rs7044752	0	36481987	C	A
9	rs10123176	0	36483122	G	A
9	rs143602601	0	36483305	C	G
9	rs76312668	0	36484335	C	T
9	rs141727235	0	36484912	C	T
9	rs1962524	0	36485202	A	G
9	rs79917260	0	36485900	A	C
9	rs13291966	0	36488261	A	C
9	rs3824425	0	36489161	C	T
9	rs10758376	0	36490236	G	C
9	rs389722	0	36490467	G	A
9	rs141610709	0	36491138	C	T
9	rs117533430	0	36492461	T	G
9	rs13290602	0	36493183	G	C
9	rs10972923	0	36495926	C	G
9	rs7852519	0	36496376	A	G
9	rs148191535	0	36497309	G	A
9	rs78809946	0	36497802	G	A
9	rs181115571	0	36498008	A	G
9	rs150647397	0	36498197	G	C
9	rs74503879	0	36499235	T	C
9	rs884608	0	36500359	C	T
9	rs77439752	0	36500420	A	T
9	rs329376	0	36500619	C	A
9	rs138398723	0	36501155	G	C
9	rs62541966	0	36501626	A	C
9	rs66606427	0	36502003	A	G
9	rs117409347	0	36502053	C	T
9	rs34365936	0	36504202	G	A
9	rs7037126	0	36504846	C	T
9	rs10972925	0	36504853	T	C
9	rs13295508	0	36506332	T	C
9	rs329366	0	36507639	C	T
9	rs10972927	0	36508092	A	C
9	rs35723278	0	36508819	G	A
9	rs10972928	0	36508928	T	C
9	rs167906	0	36509174	G	A
9	rs34879381	0	36509355	T	G
9	rs437319	0	36509886	T	C
9	rs10758377	0	36510399	T	C
9	rs1034220	0	36510993	A	G
9	rs430539	0	36511009	C	T
9	rs111597469	0	36511672	C	T
9	rs117281296	0	36513384	C	T
9	rs7866708	0	36515194	C	T
9	rs13289088	0	36515713	T	C
9	rs62541969	0	36515743	C	G
9	rs145969981	0	36515763	C	T
9	rs10972942	0	36516873	A	G
9	rs10972943	0	36517008	C	T
9	rs2019060	0	36520033	C	T
9	rs6476559	0	36520162	C	G
9	rs77873550	0	36521070	G	A
9	rs10122197	0	36522657	C	G
9	rs10125409	0	36522663	T	G
9	rs9776951	0	36523073	G	A
9	rs183836481	0	36523266	T	C
9	rs4524883	0	36523607	C	T
9	rs144832511	0	36523883	A	G
9	rs410605	0	36525052	G	C
9	rs419806	0	36525173	A	G
9	rs10758379	0	36525669	C	T
9	rs426361	0	36525772	A	G
9	rs10733478	0	36526613	G	T
9	rs9407044	0	36526661	G	A
9	rs10814396	0	36526932	G	A
9	rs10972952	0	36527033	G	A
9	rs62541970	0	36527230	A	T
9	rs78354114	0	36527426	A	G
9	rs7023825	0	36527469	T	C
9	rs7023942	0	36527547	T	A
9	rs10972953	0	36527815	G	A
9	rs433304	0	36528249	G	A
9	rs16933340	0	36528276	T	C
9	rs28625317	0	36529093	C	G
9	rs28408540	0	36529094	C	T
9	rs1811952	0	36529099	G	A
9	rs425069	0	36529536	G	A
9	rs62541971	0	36529538	G	A
9	rs61639751	0	36529648	A	G
9	rs9407046	0	36530596	G	A
9	rs2483648	0	36530875	G	C
9	rs7029237	0	36530955	G	A
9	rs7032498	0	36531281	C	G
9	rs7032671	0	36531460	A	T
9	rs10814397	0	36531627	C	T
9	rs401452	0	36532015	C	A
9	rs34003170	0	36532664	G	A
9	rs4617248	0	36533262	C	T
9	rs384077	0	36534609	A	G
9	rs10814400	0	36534791	G	A
9	rs7018702	0	36535068	A	T
9	rs10758380	0	36535373	G	A
9	rs10814401	0	36535892	A	C
9	rs10814402	0	36535904	G	A
9	rs149606196	0	36536381	C	T
9	rs150788549	0	36536835	G	A
9	rs329370	0	36537749	A	T
9	rs10814403	0	36537960	C	T
9	rs13298489	0	36538711	G	C
9	rs7849847	0	36539042	T	C
9	rs7863577	0	36539122	A	C
9	rs329372	0	36539187	A	G
9	rs10972955	0	36539230	A	G
9	rs329373	0	36539264	A	T
9	rs118098058	0	36539438	G	A
9	rs366887	0	36542368	A	G
9	rs143842796	0	36542839	T	G
9	rs185627575	0	36542962	A	T
9	rs149177440	0	36544997	C	T
9	rs10972957	0	36545436	C	T
9	rs10972958	0	36545989	C	T
9	rs35121702	0	36546025	G	A
9	rs10972959	0	36546093	G	A
9	rs329358	0	36546390	C	T
9	rs113071527	0	36546655	G	A
9	rs329359	0	36546910	T	C
9	rs7048405	0	36547208	G	T
9	rs35397450	0	36549160	A	G
9	rs141719796	0	36549949	C	T
9	rs10972964	0	36550041	C	T
9	rs400602	0	36550483	A	C
9	rs373510	0	36550835	G	T
9	rs385487	0	36551698	C	T
9	rs141179745	0	36552345	G	A
9	rs2483644	0	36552817	C	T
9	rs7036780	0	36553189	T	C
9	rs137925515	0	36553285	G	A
9	rs329360	0	36553926	T	A
9	rs182963088	0	36554517	C	T
9	rs188406661	0	36554518	G	T
9	rs329361	0	36555181	T	C
9	rs77848935	0	36555997	T	C
9	rs329362	0	36556063	G	A
9	rs329363	0	36556091	G	A
9	rs329364	0	36556187	T	A
9	rs57577709	0	36556614	G	A
9	rs114950195	0	36556993	C	G
9	rs142224937	0	36558834	G	A
9	rs112274929	0	36558929	A	G
9	rs66620947	0	36559533	G	T
9	rs2483645	0	36559877	A	T
9	rs10972967	0	36560486	T	C
9	rs436357	0	36561043	A	G
9	rs75713737	0	36561065	C	G
9	rs9407048	0	36561423	G	C
9	rs10972968	0	36561574	C	T
9	rs10972969	0	36561769	G	A
9	rs10972970	0	36561948	A	G
9	rs10972971	0	36562078	C	T
9	rs9407049	0	36562363	G	T
9	rs395513	0	36562758	C	G
9	rs436843	0	36562889	A	G
9	rs376790	0	36562993	C	T
9	rs437343	0	36563160	A	G
9	rs383873	0	36563587	C	T
9	rs369254	0	36564509	A	G
9	rs407327	0	36564568	C	G
9	rs397328	0	36564589	C	T
9	rs401584	0	36564664	T	C
9	rs369956	0	36564669	A	G
9	rs444543	0	36565438	T	C
9	rs449451	0	36565685	A	G
9	rs422501	0	36565766	C	T
9	rs75376172	0	36566099	T	C
9	rs9408275	0	36566198	T	A
9	rs453499	0	36566632	T	A
9	rs393765	0	36567118	C	G
9	rs79636833	0	36567423	C	T
9	rs453625	0	36568973	G	A
9	rs10972977	0	36569626	G	T
9	rs329357	0	36569977	G	T
9	rs329356	0	36570516	A	G
9	rs329355	0	36571473	A	C
9	rs12346671	0	36576342	C	T
9	rs7043983	0	36576476	C	T
9	rs10972978	0	36576847	A	G
9	rs12350619	0	36579394	C	T
9	rs78979116	0	36579458	C	T
9	rs7865447	0	36580173	G	C
9	rs57526429	0	36581195	G	T
9	rs7046420	0	36582094	A	G
9	rs11792820	0	36582167	G	A
9	rs10125238	0	36582205	T	C
9	rs12379201	0	36582893	G	A
9	rs138677982	0	36583384	T	C
9	rs182445918	0	36583798	T	A
9	rs7046277	0	36585988	T	C
9	rs10814405	0	36586074	A	G
9	rs10814406	0	36587040	T	G
9	rs62541986	0	36587502	C	T
9	rs139804531	0	36587668	A	G
9	rs56348401	0	36587695	G	A
9	rs140466800	0	36587907	C	T
9	rs7028055	0	36588555	T	C
9	rs76137365	0	36589516	A	G
9	rs79795299	0	36590269	A	G
9	rs6476565	0	36590588	C	A
9	rs12238648	0	36591792	G	A
9	rs117586242	0	36591968	T	G
9	rs3780352	0	36594291	G	A
9	rs7031715	0	36594973	T	G
9	rs7018550	0	36595032	C	T
9	rs144292803	0	36595130	G	T
9	rs148707069	0	36595242	C	T
9	rs10972986	0	36595722	C	T
9	rs117952570	0	36596653	G	A
9	rs10814408	0	36596745	A	G
9	rs10814409	0	36596811	G	C
9	rs10972987	0	36597142	T	C
9	rs150629590	0	36597482	G	A
9	rs7875139	0	36598356	T	C
9	rs7021542	0	36599158	T	C
9	rs10972988	0	36600523	C	T
9	rs10814411	0	36601761	C	T
9	rs10972990	0	36601823	G	A
9	rs72733419	0	36601840	T	C
9	rs56121802	0	36604519	A	C
9	rs56092272	0	36604520	G	T
9	rs12002986	0	36605104	G	T
9	rs139111172	0	36605709	C	A
9	rs2381565	0	36606885	G	A
9	rs35142210	0	36607660	A	G
9	rs76830175	0	36608420	A	G
9	rs10814413	0	36608426	A	G
9	rs149539601	0	36608660	C	T
9	rs12238179	0	36609507	C	T
9	rs117534642	0	36609581	A	T
9	rs11793543	0	36611967	A	G
9	rs7045471	0	36613003	T	C
9	rs79897624	0	36613182	C	A
9	rs10972996	0	36613793	G	A
9	rs10758381	0	36613868	T	C
9	rs61454758	0	36616333	C	T
9	rs6476566	0	36617401	T	C
9	rs10972999	0	36617657	T	C
9	rs10125416	0	36617763	T	G
9	rs10814418	0	36618443	T	G
9	rs12237971	0	36620805	T	C
9	rs7859250	0	36622549	T	C
9	rs75987328	0	36623949	C	A
9	rs145583157	0	36626410	A	G
9	rs112288387	0	36626437	T	C
9	rs2483636	0	36626476	C	T
9	rs112989805	0	36626945	A	G
9	rs2483637	0	36629008	T	C
9	rs2250340	0	36629417	C	T
9	rs7046448	0	36629911	G	A
9	rs10973005	0	36630150	G	T
9	rs2483638	0	36630946	T	C
9	rs9407054	0	36631312	C	T
9	rs7863184	0	36632566	C	T
9	rs2151643	0	36633854	A	G
9	rs2151644	0	36633898	C	T
9	rs2265345	0	36635281	T	A
9	rs2265346	0	36635409	T	G
9	rs10814421	0	36636227	A	G
9	rs78381923	0	36636408	A	G
9	rs2805378	0	36636917	T	C
9	rs112731111	0	36636922	C	T
9	rs7854544	0	36637459	C	T
9	rs116263793	0	36638103	T	C
9	rs2246564	0	36638245	A	T
9	rs140459032	0	36638447	T	C
9	rs2483639	0	36639224	G	A
9	rs3780350	0	36639442	G	A
9	rs2065604	0	36639856	T	C
9	rs138964720	0	36640048	A	C
9	rs59795269	0	36640365	T	C
9	rs61443877	0	36640381	C	T
9	rs13283041	0	36641358	G	T
9	rs140523701	0	36641856	G	A
9	rs2483640	0	36642191	G	A
9	rs2483641	0	36642362	C	T
9	rs74659621	0	36642910	A	G
9	rs9298969	0	36643118	G	A
9	rs9298970	0	36643131	A	G
9	rs138266665	0	36643653	C	T
9	rs577458583	0	36643713	C	T
9	rs2257192	0	36644081	A	G
9	rs10814422	0	36647786	G	A
9	rs4879997	0	36649205	T	C
9	rs4879998	0	36649214	C	T
9	rs10814424	0	36650061	T	C
9	rs10120126	0	36650656	C	T
9	rs7045523	0	36652136	G	T
9	rs10973012	0	36652378	A	G
9	rs142417986	0	36652645	T	A
9	rs141686168	0	36652684	G	A
9	rs10121941	0	36652873	C	T
9	rs10814425	0	36653684	A	G
9	rs10758383	0	36654247	G	C
9	rs7023716	0	36654514	A	G
9	rs77695417	0	36655190	A	G
9	rs10973013	0	36655648	T	C
9	rs139112812	0	36655837	G	A
9	rs4593643	0	36656815	G	A
9	rs9919068	0	36656840	C	T
9	rs72733443	0	36657220	C	G
9	rs13294290	0	36659004	G	A
9	rs147528916	0	36659138	A	G
9	rs10758384	0	36659322	T	A
9	rs10738968	0	36659383	G	C
9	rs4512469	0	36659725	T	C
9	rs2890731	0	36659923	T	A
9	rs116842820	0	36660672	A	G
9	rs13295653	0	36661152	C	T
9	rs7031174	0	36661528	A	C
9	rs10758385	0	36662056	G	T
9	rs147301877	0	36662217	C	T
9	rs148758264	0	36662476	G	A
9	rs10758386	0	36662537	T	C
9	rs4242702	0	36662861	G	A
9	rs150842242	0	36662902	T	C
9	rs78352306	0	36663140	C	T
9	rs7867040	0	36663490	C	G
9	rs12343804	0	36665335	T	C
9	rs10973015	0	36666435	A	G
9	rs10814427	0	36666635	A	G
9	rs2381525	0	36667395	T	C
9	rs4576507	0	36667835	C	G
9	rs10124884	0	36668303	A	T
9	rs10758387	0	36668515	T	C
9	rs148546709	0	36668654	C	T
9	rs12343013	0	36668905	C	T
9	rs3780133	0	36669228	C	A
9	rs56176668	0	36669341	A	G
9	rs10973020	0	36670302	A	G
9	rs4878654	0	36670594	G	A
9	rs115242044	0	36671145	C	T
9	rs1571226	0	36672031	A	G
9	rs143019679	0	36672366	T	C
9	rs4879999	0	36674108	T	C
9	rs2274473	0	36674842	C	T
9	rs7851401	0	36675111	T	C
9	rs7865022	0	36675153	A	G
9	rs10120301	0	36675268	G	A
9	rs138433057	0	36676735	G	A
9	rs12347708	0	36677608	G	A
9	rs150835067	0	36677960	A	G
9	rs35114937	0	36678515	C	T
9	rs6476571	0	36678989	G	A
9	rs78789908	0	36679890	T	A
9	rs1536546	0	36680510	C	T
9	rs4413865	0	36680910	G	C
9	rs10973022	0	36681157	C	T
9	rs10973023	0	36681198	G	A
9	rs2381578	0	36681377	G	A
9	rs74705173	0	36682026	C	T
9	rs11794769	0	36682464	T	C
9	rs4880000	0	36683622	G	A
9	rs554202656	0	36686647	A	G
9	rs10046792	0	36687106	G	A
9	rs10046793	0	36687211	G	A
9	rs12345768	0	36688355	A	T
9	rs1410010	0	36688750	T	G
9	rs10441727	0	36689818	A	G
9	rs10511930	0	36689987	T	C
9	rs142459401	0	36690234	C	T
9	rs145960700	0	36690240	T	C
9	rs10973025	0	36690453	G	A
9	rs7467747	0	36691103	C	T
9	rs4504731	0	36691231	C	T
9	rs10119663	0	36692364	A	G
9	rs10814429	0	36693036	T	A
9	rs10814430	0	36693098	G	A
9	rs10973026	0	36694207	T	C
9	rs72733447	0	36694408	G	C
9	rs72733448	0	36694409	G	C
9	rs10733480	0	36694476	T	A
9	rs56232628	0	36695029	T	C
9	rs13299781	0	36695405	T	C
9	rs10973027	0	36696691	G	A
9	rs10758388	0	36696774	A	G
9	rs10511931	0	36697735	A	G
9	rs10758390	0	36697962	C	T
9	rs12341661	0	36697971	C	T
9	rs62542004	0	36698152	G	A
9	rs138639683	0	36700540	G	T
9	rs2094395	0	36702076	C	T
9	rs2094394	0	36702096	G	A
9	rs61099135	0	36702144	C	T
9	rs4880002	0	36702485	A	G
9	rs56339616	0	36702887	A	C
9	rs116939333	0	36703375	T	C
9	rs7033776	0	36704465	A	T
9	rs6476573	0	36704938	A	G
9	rs73443052	0	36705167	C	T
9	rs10973029	0	36706112	T	A
9	rs79377132	0	36707269	G	A
9	rs60970102	0	36708133	C	T
9	rs57164280	0	36708258	T	C
9	rs62542006	0	36708356	G	A
9	rs16924367	0	36708464	G	T
9	rs10117534	0	36709347	A	G
9	rs10123833	0	36709803	C	A
9	rs4551452	0	36709958	C	T
9	rs7046130	0	36710578	A	C
9	rs79267969	0	36710787	C	A
9	rs2025842	0	36711236	T	C
9	rs2381581	0	36712124	A	G
9	rs4355866	0	36712466	A	C
9	rs4880003	0	36714252	G	C
9	rs10124267	0	36716797	T	C
9	rs7872512	0	36717006	G	T
9	rs60403343	0	36717019	C	T
9	rs10511932	0	36718368	G	A
9	rs7863614	0	36718812	T	C
9	rs7848373	0	36718844	G	A
9	rs12379770	0	36719443	C	A
9	rs11789816	0	36719564	A	G
9	rs12379827	0	36719751	G	A
9	rs10973034	0	36720512	A	G
9	rs118044744	0	36720541	C	T
9	rs28497943	0	36720784	C	T
9	rs11791422	0	36720903	C	T
9	rs59830908	0	36720904	G	A
9	rs111806056	0	36721236	T	C
9	rs10973039	0	36722106	G	A
9	rs11792514	0	36722345	G	T
9	rs16933492	0	36722854	C	T
9	rs10973041	0	36723143	C	T
9	rs10814432	0	36724049	T	C
9	rs10814433	0	36724055	T	C
9	rs1410009	0	36724515	C	G
9	rs78553138	0	36724976	C	T
9	rs7027081	0	36725670	C	T
9	rs7027082	0	36725673	C	T
9	rs11794314	0	36725914	G	A
9	rs12380409	0	36726228	C	G
9	rs12377676	0	36726248	A	G
9	rs733306	0	36726582	C	G
9	rs10973043	0	36727013	G	A
9	rs116705146	0	36727091	G	A
9	rs73445050	0	36727253	G	A
9	rs73445051	0	36727271	A	G
9	rs73445053	0	36727329	G	A
9	rs73445054	0	36727339	G	A
9	rs12552072	0	36727388	T	C
9	rs1887437	0	36727415	T	C
9	rs1887436	0	36727565	G	A
9	rs1887435	0	36727599	G	A
9	rs1887434	0	36727652	G	A
9	rs9792539	0	36727840	A	G
9	rs7468707	0	36727911	C	T
9	rs56364612	0	36728008	G	T
9	rs55858741	0	36728132	T	A
9	rs62542024	0	36728232	T	A
9	rs2381582	0	36728338	A	T
9	rs1977443	0	36728372	C	G
9	rs1985037	0	36728496	A	G
9	rs1001159	0	36728585	C	T
9	rs75326993	0	36729266	T	C
9	rs117992309	0	36729559	G	C
9	rs10973044	0	36730100	C	G
9	rs10758392	0	36730774	T	G
9	rs10973045	0	36731211	G	C
9	rs1887432	0	36731326	T	C
9	rs1887431	0	36731351	A	G
9	rs12338282	0	36731645	T	C
9	rs12351855	0	36731660	G	T
9	rs12351933	0	36731820	G	A
9	rs73645828	0	36732433	G	A
9	rs73445076	0	36732436	T	C
9	rs10758393	0	36732597	A	G
9	rs10738974	0	36732899	T	C
9	rs34752198	0	36732965	T	C
9	rs10738975	0	36732969	T	C
9	rs10814435	0	36733156	C	T
9	rs10814436	0	36733236	A	G
9	rs10973047	0	36733406	A	G
9	rs116939035	0	36733744	C	T
9	rs62542025	0	36733816	T	C
9	rs10814437	0	36734000	C	A
9	rs11999534	0	36734119	G	A
9	rs10758394	0	36734252	A	G
9	rs10973049	0	36734287	T	C
9	rs10814438	0	36734488	G	A
9	rs7043503	0	36734872	C	G
9	rs7043808	0	36734901	G	A
9	rs7046618	0	36735029	A	G
9	rs7047174	0	36735204	G	A
9	rs10814439	0	36735683	G	C
9	rs112287912	0	36735781	C	T
9	rs113419970	0	36735805	T	C
9	rs73445096	0	36735832	C	A
9	rs73445098	0	36735882	T	C
9	rs73445099	0	36736013	G	C
9	rs111666839	0	36736030	G	A
9	rs6476574	0	36736425	T	C
9	rs7021317	0	36736620	G	T
9	rs10738976	0	36736811	T	C
9	rs148850645	0	36737007	T	C
9	rs7857754	0	36738641	G	A
9	rs35579338	0	36739204	T	G
9	rs146298939	0	36739208	T	C
9	rs9298971	0	36739451	C	T
9	rs9644881	0	36739594	G	A
9	rs77289744	0	36739692	G	T
9	rs7873864	0	36740957	G	A
9	rs10116484	0	36741027	C	T
9	rs7847531	0	36741044	G	A
9	rs4255220	0	36741046	T	C
9	rs35757566	0	36741501	G	T
9	rs118054944	0	36742755	A	G
9	rs12115386	0	36742960	G	A
9	rs78849211	0	36742992	C	T
9	rs1078600	0	36743759	G	A
9	rs1078601	0	36743774	G	A
9	rs752359	0	36744658	A	G
9	rs185805176	0	36744687	G	C
9	rs752358	0	36744729	G	T
9	rs752357	0	36744752	C	T
9	rs10733482	0	36744850	T	C
9	rs75935041	0	36745049	G	A
9	rs11998844	0	36745892	A	G
9	rs16933516	0	36746022	C	T
9	rs72733468	0	36746142	C	T
9	rs77321682	0	36746202	G	A
9	rs12156636	0	36746304	T	C
9	rs187453159	0	36746504	T	C
9	rs62542029	0	36746869	C	T
9	rs7872201	0	36747069	C	G
9	rs1536545	0	36747147	C	T
9	rs4878655	0	36747962	T	C
9	rs6476575	0	36748641	T	C
9	rs17480929	0	36749215	C	T
9	rs4880005	0	36749333	G	T
9	rs4880006	0	36749606	G	T
9	rs17389840	0	36749724	G	C
9	rs6476576	0	36750501	C	T
9	rs6476577	0	36750914	A	G
9	rs10758397	0	36751155	T	C
9	rs10973052	0	36752273	C	T
9	rs72733472	0	36752658	G	A
9	rs72733473	0	36752731	A	G
9	rs10814440	0	36753004	A	G
9	rs6476578	0	36753061	T	C
9	rs10814441	0	36753201	A	T
9	rs10814442	0	36753342	T	G
9	rs4880007	0	36753642	C	T
9	rs72733475	0	36753647	A	C
9	rs10973053	0	36754329	T	G
9	rs10814443	0	36754763	A	G
9	rs10758398	0	36754810	C	T
9	rs10973054	0	36754853	A	G
9	rs10814444	0	36755153	G	T
9	rs73645832	0	36755931	T	C
9	rs1536544	0	36756622	G	A
9	rs73645833	0	36757234	C	T
9	rs1000649	0	36757258	T	C
9	rs10973056	0	36757311	T	C
9	rs1887438	0	36757802	A	G
9	rs10117782	0	36758830	T	A
9	rs12235509	0	36759233	G	A
9	rs34554140	0	36759697	A	T
9	rs78662760	0	36759824	C	A
9	rs10738977	0	36759906	T	G
9	rs4880008	0	36760736	T	C
9	rs75532864	0	36760999	T	C
9	rs12238416	0	36761311	C	T
9	rs10973061	0	36765045	G	A
9	rs10973062	0	36765074	G	A
9	rs117811935	0	36765352	G	A
9	rs10973064	0	36765523	C	T
9	rs10973065	0	36766241	A	G
9	rs10973066	0	36766243	T	G
9	rs79591913	0	36767388	G	T
9	rs4145889	0	36768405	C	T
9	rs12343860	0	36769530	G	A
9	rs17390091	0	36769776	A	G
9	rs28575796	0	36770884	A	G
9	rs17481241	0	36772766	C	T
9	rs7859667	0	36774192	A	G
9	rs2812324	0	36775449	A	G
9	rs78586559	0	36775523	C	G
9	rs10814447	0	36776224	C	T
9	rs72733481	0	36776622	C	T
9	rs76210035	0	36776791	C	A
9	rs2805379	0	36778142	C	T
9	rs2800262	0	36780305	T	C
9	rs2768624	0	36780654	G	A
9	rs2812323	0	36780684	T	G
9	rs4880010	0	36780856	G	A
9	rs4878656	0	36781327	A	G
9	rs4878657	0	36781417	A	T
9	rs4878658	0	36781433	T	C
9	rs2381583	0	36782013	C	T
9	rs2800263	0	36782358	T	C
9	rs2768623	0	36783137	A	G
9	rs10122442	0	36783408	G	T
9	rs10122407	0	36783454	C	T
9	rs55658707	0	36783462	G	A
9	rs2768622	0	36783939	A	G
9	rs61085435	0	36784065	G	A
9	rs4880011	0	36785220	A	G
9	rs1176849	0	36785466	C	T
9	rs10814450	0	36786140	C	T
9	rs10814451	0	36786168	G	A
9	rs1176848	0	36786588	C	G
9	rs4880013	0	36786831	T	A
9	rs1176847	0	36787361	G	A
9	rs6476580	0	36787777	G	A
9	rs34308323	0	36787906	G	T
9	rs10973078	0	36788414	T	C
9	rs140985425	0	36788937	C	G
9	rs727653	0	36790042	C	T
9	rs716052	0	36790683	G	A
9	rs716054	0	36790745	A	C
9	rs3849922	0	36790902	C	T
9	rs58680687	0	36791192	T	C
9	rs17390350	0	36791385	C	G
9	rs10973080	0	36791430	T	G
9	rs10973081	0	36791532	C	T
9	rs72733487	0	36792522	C	T
9	rs2800248	0	36793247	C	A
9	rs2800247	0	36793445	C	T
9	rs2800246	0	36794413	C	T
9	rs2768621	0	36794530	T	C
9	rs7860067	0	36795319	T	C
9	rs7874240	0	36795692	C	T
9	rs12341052	0	36797286	G	A
9	rs7025013	0	36797328	G	T
9	rs7025042	0	36797397	G	A
9	rs7025156	0	36797430	G	C
9	rs13292929	0	36798025	C	T
9	rs2768620	0	36798146	G	C
9	rs139710160	0	36798579	G	A
9	rs10758401	0	36798742	G	A
9	rs61485533	0	36798785	G	A
9	rs76741433	0	36799688	A	G
9	rs2025841	0	36800786	G	T
9	rs2025840	0	36801146	A	T
9	rs2851703	0	36801593	T	C
9	rs80140886	0	36802263	A	C
9	rs12340833	0	36802626	G	T
9	rs16933578	0	36804101	C	G
9	rs2851702	0	36805725	C	T
9	rs2812320	0	36805824	C	G
9	rs2800257	0	36805874	G	T
9	rs4880015	0	36806356	A	T
9	rs113662267	0	36807233	C	G
9	rs13294984	0	36807412	G	C
9	rs111907068	0	36807499	A	G
9	rs10973084	0	36807695	C	T
9	rs10814455	0	36808003	C	T
9	rs16933579	0	36808132	G	C
9	rs10814456	0	36808379	C	T
9	rs112380152	0	36809254	T	A
9	rs11793799	0	36809430	G	C
9	rs6476581	0	36809506	C	G
9	rs1327501	0	36809551	G	A
9	rs2851701	0	36809712	G	A
9	rs55658574	0	36809882	T	C
9	rs57513714	0	36810293	C	T
9	rs10814457	0	36810552	G	A
9	rs2800254	0	36810811	C	T
9	rs111609259	0	36811518	G	A
9	rs113063816	0	36811685	C	T
9	rs146589955	0	36811917	A	G
9	rs7850874	0	36812517	C	T
9	rs111294515	0	36813280	A	G
9	rs112059264	0	36813929	T	A
9	rs12685458	0	36814330	T	C
9	rs1176844	0	36814647	C	T
9	rs1176843	0	36814888	A	C
9	rs1176842	0	36815056	T	C
9	rs11791352	0	36815369	G	A
9	rs4878660	0	36815554	G	A
9	rs11791373	0	36815627	C	T
9	rs13287341	0	36816304	A	G
9	rs2800256	0	36816714	T	G
9	rs77466616	0	36816919	G	A
9	rs111714870	0	36817147	G	A
9	rs146989773	0	36817149	C	T
9	rs2381584	0	36817409	G	A
9	rs80151685	0	36817547	G	A
9	rs2851699	0	36818382	G	C
9	rs76378991	0	36818695	A	G
9	rs2851696	0	36819706	C	T
```
