## Supplementary material for "Characterization of shared and ancestry-specific signals driving complex traits using multi-ancestry fine-mapping": s2_snps.txt

```
rs60531828
rs2295799
rs7851522
rs734158
rs12352115
rs13297513
rs4879930
rs13294245
rs13294256
rs72727075
rs35721248
rs10972594
rs879284
rs10758326
rs117355760
rs68158112
rs2065039
rs35274950
rs10738948
rs2236291
rs10738949
rs10758327
rs10814281
rs1885371
rs1885372
rs2093400
rs7874478
rs3793544
rs3793545
rs2236292
rs2236293
rs2236294
rs13284995
rs16932706
rs7854812
rs74931641
rs4878629
rs7848557
rs118099370
rs1407297
rs1407298
rs140807774
rs7022281
rs12346647
rs188916847
rs7035913
rs76773476
rs12353412
rs17204908
rs149944587
rs12345598
rs187088843
rs10758328
rs12554095
rs10972600
rs10814285
rs4879931
rs10491555
rs4879932
rs10814287
rs11791889
rs118072291
rs75018376
rs76175158
rs4879933
rs9525
rs56167591
rs8181103
rs4879934
rs118117680
rs10758329
rs10758330
rs10814288
rs10814289
rs10758332
rs4879935
rs7044405
rs72727089
rs10814290
rs7018960
rs76978723
rs55826711
rs62544697
rs10972602
rs62544698
rs12551604
rs75461760
rs2181027
rs4879936
rs57265999
rs7036200
rs146880969
rs10972604
rs75520872
rs62544700
rs142792642
rs78475648
rs4879937
rs188751726
rs74735593
rs117744630
rs62544701
rs79703166
rs62544702
rs7022159
rs7039312
rs117915704
rs117381324
rs78016065
rs7043167
rs62544703
rs56317654
rs55889708
rs146155250
rs62544706
rs146999026
rs62544707
rs74307308
rs4282653
rs4879938
rs10814291
rs7850609
rs10972607
rs62544708
rs72727095
rs72727097
rs10972608
rs72727098
rs7866581
rs72727099
rs7853013
rs62544709
rs10972609
rs72727100
rs12003547
rs12000024
rs1475115
rs10972610
rs72727101
rs7850119
rs6476492
rs10814292
rs6476493
rs75495413
rs7857073
rs113422668
rs72729403
rs12380372
rs927440
rs12376357
rs10972612
rs4878631
rs6476494
rs7866269
rs10972614
rs7043204
rs7873736
rs12351259
rs55849154
rs10972616
rs7847059
rs7847060
rs7864548
rs10972617
rs72729406
rs7864495
rs10429457
rs4271052
rs2890719
rs1467577
rs4271053
rs77617805
rs62541883
rs74479971
rs148816410
rs10814293
rs10814294
rs10814295
rs2025175
rs76452347
rs79284865
rs75458097
rs2236325
rs72729411
rs116853979
rs72729412
rs62541884
rs10972618
rs10972619
rs748802
rs55838270
rs748803
rs10491554
rs62635821
rs10814296
rs10814297
rs13297831
rs79228314
rs56383937
rs12339156
rs13285548
rs59205434
rs62541928
rs750045
rs4879943
rs10116147
rs2025173
rs2025174
rs55726778
rs16932756
rs62541929
rs7046469
rs7861968
rs6476495
rs7039035
rs111499117
rs7043582
rs4879944
rs4598350
rs2065107
rs13298502
rs7033996
rs7037105
rs1984999
rs2146112
rs2146113
rs6476496
rs117631818
rs12685123
rs2890718
rs7847862
rs10814300
rs13302637
rs62541931
rs10758334
rs12554947
rs16932775
rs10814301
rs10814302
rs7857181
rs4255226
rs10814303
rs34193186
rs7861134
rs7864451
rs10972628
rs16932784
rs16932790
rs62541932
rs13291644
rs13291549
rs13296955
rs13298135
rs10491553
rs4878635
rs150962417
rs13283301
rs7863401
rs13283964
rs12686859
rs16935868
rs7867847
rs7854350
rs12684292
rs747804
rs77361682
rs7019283
rs13285078
rs74787477
rs57364197
rs55845747
rs13285384
rs16932791
rs12684089
rs10121284
rs113585679
rs62541933
rs77013186
rs55911539
rs12686482
rs10972638
rs13297414
rs13298443
rs13283021
rs13301662
rs13301666
rs13301780
rs13301801
rs13302208
rs13302108
rs12684663
rs16932798
rs12686831
rs12684684
rs16932799
rs13283068
rs62541934
rs71487710
rs723425
rs144407051
rs7857956
rs10738950
rs7034414
rs4407990
rs143610001
rs2233568
rs2233564
rs2233558
rs13288768
rs60386036
rs12378268
rs16932803
rs12380159
rs732233
rs732232
rs745045
rs4879945
rs4878636
rs7019393
rs7019632
rs7019637
rs12379440
rs7036414
rs7020482
rs7020600
rs7036789
rs7020718
rs7020426
rs6476497
rs6476498
rs6476499
rs7024584
rs77049214
rs62541939
rs7044822
rs7028871
rs10972646
rs7032642
rs10758335
rs7018482
rs7033239
rs7033273
rs10972647
rs10814304
rs55925256
rs13285874
rs10972651
rs10972653
rs13290151
rs10758336
rs10758337
rs10738951
rs10758338
rs10972654
rs13297158
rs13295814
rs62543567
rs7026898
rs13292355
rs10972655
rs13293067
rs183653585
rs188461658
rs1810653
rs10758339
rs77246063
rs9886675
rs10972657
rs10814305
rs7048672
rs7022340
rs10972658
rs10972659
rs7874748
rs10738952
rs10738953
rs12347782
rs62543569
rs10814306
rs728274
rs7025036
rs4527966
rs4527967
rs4297114
rs4484787
rs4527968
rs67280425
rs73432879
rs73432880
rs73432881
rs10972663
rs10972664
rs10814307
rs7029852
rs10814308
rs7046436
rs10814309
rs10814310
rs12343901
rs16932811
rs61141071
rs7038663
rs10972665
rs117203811
rs6476501
rs6476502
rs2381482
rs10217546
rs12004566
rs12004600
rs80316360
rs10758341
rs149124581
rs116906711
rs7853814
rs4879946
rs4879947
rs4879948
rs7864616
rs16932814
rs12237993
rs10972666
rs16932816
rs16932818
rs1408467
rs1408466
rs10972667
rs10758342
rs10738954
rs10738955
rs10465082
rs5021667
rs5021666
rs2381478
rs1535913
rs1535912
rs1535911
rs10972669
rs1324462
rs1324461
rs1324460
rs1324459
rs1324458
rs28660995
rs12347259
rs7045969
rs7046501
rs10972670
rs11506612
rs74455146
rs28710824
rs181588558
rs1853643
rs10972671
rs10972672
rs4642737
rs10972673
rs10972674
rs10972675
rs10972676
rs10972678
rs56988322
rs2038757
rs2038758
rs1535914
rs10972680
rs10972681
rs10972682
rs10972683
rs10814311
rs10814312
rs12336471
rs10972684
rs10972685
rs10814313
rs10814314
rs12337593
rs942479
rs10972686
rs12342706
rs942480
rs1324467
rs6476503
rs10814315
rs10814316
rs12686470
rs10125098
rs10125111
rs7468500
rs4314728
rs10117589
rs78270099
rs7024904
rs7025270
rs10972687
rs10972688
rs9657624
rs35812734
rs6476504
rs7865316
rs2017241
rs80355387
rs2017005
rs1815303
rs10814318
rs10814319
rs2077559
rs1111711
rs10972689
rs116706465
rs1853644
rs7029221
rs143561970
rs7029143
rs7029349
rs6476505
rs7872797
rs6476506
rs6476507
rs10125428
rs151100081
rs1324468
rs1324469
rs1324470
rs7861361
rs7861610
rs56066730
rs28549301
rs28435698
rs12352029
rs10121877
rs149648988
rs10116500
rs10511925
rs10972691
rs7039900
rs7023581
rs7040327
rs7040348
rs7027417
rs7871017
rs7855775
rs4144605
rs4144606
rs10814320
rs4144604
rs10972693
rs7032095
rs10814321
rs7863810
rs12551191
rs118029473
rs10972695
rs12341524
rs28489514
rs28846971
rs12345899
rs28473238
rs150017449
rs62543604
rs12342934
rs12339284
rs28550285
rs10814322
rs16932866
rs7862640
rs10972697
rs7039141
rs7039239
rs7039651
rs56218372
rs10814323
rs10972698
rs10972699
rs10972700
rs10972701
rs2038754
rs2038755
rs1408470
rs2209334
rs2209335
rs6476508
rs7022198
rs6476509
rs6476510
rs6476511
rs13284746
rs13284985
rs13284876
rs10972703
rs10972704
rs12341409
rs7873354
rs7857647
rs12684312
rs6476512
rs10814324
rs10814325
rs186201319
rs2296255
rs1324471
rs7039132
rs7024649
rs7039903
rs7043906
rs7852590
rs10120834
rs4879949
rs12683983
rs10972705
rs75922923
rs13440428
rs7033220
rs6476513
rs13440127
rs1830821
rs10121944
rs6476514
rs6476515
rs1408465
rs62543605
rs7858124
rs1324457
rs79696927
rs10972709
rs10972710
rs58611653
rs116935817
rs76694009
rs6476516
rs146555993
rs1535910
rs7040379
rs76447534
rs76604171
rs78323948
rs144934001
rs7035468
rs12683938
rs13292397
rs62543608
rs13293492
rs143683309
rs10814326
rs942478
rs2093878
rs1408469
rs28708812
rs6476519
rs2274143
rs10738956
rs16932887
rs116932397
rs7866368
rs79685413
rs28431890
rs79792936
rs10972714
rs12346729
rs10972715
rs10972716
rs10738957
rs7852424
rs7852637
rs10972717
rs60418737
rs4144607
rs117602603
rs942477
rs1951927
rs10453202
rs146430978
rs75710619
rs1324465
rs6476520
rs150634032
rs7846877
rs61587746
rs6476522
rs7871153
rs118186835
rs16932906
rs10814327
rs41277083
rs12001296
rs146673930
rs7871633
rs16932912
rs10511927
rs4879951
rs117206658
rs117483899
rs10972719
rs7862798
rs12235235
rs3736884
rs1998622
rs11788454
rs10972720
rs1408468
rs7033405
rs10972721
rs10122295
rs10116228
rs4879952
rs11534200
rs2381437
rs2147380
rs7862699
rs74965896
rs4878638
rs4878639
rs6476527
rs12346749
rs112917429
rs7029444
rs1886336
rs117550921
rs146363492
rs11788747
rs35178345
rs10972726
rs10972727
rs10972728
rs10758344
rs62543615
rs35040536
rs7044931
rs13283904
rs12350601
rs145470803
rs10972731
rs6476528
rs7847459
rs3818555
rs2274521
rs10972732
rs10972733
rs11790288
rs10116121
rs10814330
rs2149006
rs10814331
rs2274522
rs60756278
rs10972734
rs10972735
rs10972736
rs7858795
rs10814332
rs10116037
rs10758345
rs1359885
rs4878640
rs7341735
rs13291842
rs35603841
rs13292010
rs10972738
rs10972740
rs10972742
rs10972744
rs10972745
rs10972746
rs10972747
rs10118668
rs7860983
rs7875027
rs7875046
rs7875281
rs7875409
rs74307326
rs10972748
rs10972749
rs7850463
rs74721809
rs7033900
rs10116535
rs7033834
rs7033942
rs10972750
rs150414235
rs6476531
rs117910395
rs28412095
rs35588128
rs10972751
rs10114198
rs10114248
rs10972752
rs10120302
rs10114311
rs28509197
rs28588444
rs28733343
rs138043823
rs142518212
rs76592353
rs7869658
rs35783860
rs77376527
rs28546853
rs10758346
rs28581965
rs77468360
rs10814333
rs117533099
rs116934939
rs76621898
rs117758227
rs7020170
rs117869709
rs4878642
rs7849162
rs10972754
rs7025074
rs10814334
rs7041851
rs16932964
rs16932967
rs16932970
rs16932974
rs3739614
rs77847577
rs752353
rs10758347
rs752352
rs752351
rs79625583
rs10814335
rs7865013
rs10972755
rs75471087
rs1106340
rs10758348
rs11791833
rs117937103
rs17835038
rs1571268
rs10814336
rs1541036
rs41277091
rs4879956
rs10814337
rs79422580
rs7022784
rs7027307
rs3739613
rs7874594
rs10814338
rs13440425
rs1887523
rs2277172
rs6476534
rs4878643
rs62543624
rs2381436
rs11794716
rs10814339
rs4260967
rs55874228
rs11787892
rs7853494
rs10814340
rs60066502
rs7870486
rs73438845
rs75169094
rs112481263
rs148806598
rs10972763
rs10814342
rs17778964
rs62543626
rs12352722
rs12352760
rs62543627
rs7851615
rs61523758
rs11588
rs6610
rs10814343
rs7029528
rs2182819
rs2149007
rs2149008
rs74430318
rs7023237
rs7038327
rs10972770
rs3739610
rs3739609
rs117143733
rs10972771
rs62541762
rs58826671
rs60697421
rs60799750
rs60110146
rs10972772
rs10972773
rs10814344
rs113706617
rs7036404
rs7036929
rs12237915
rs10814345
rs10814346
rs10814347
rs4455947
rs10972774
rs11792071
rs10972775
rs11794218
rs10758349
rs11562259
rs7018731
rs145765522
rs7847737
rs148553488
rs7035839
rs7847671
rs7019338
rs2094456
rs6476536
rs10972777
rs114823780
rs4565542
rs10124261
rs12351194
rs11562262
rs12380328
rs7048047
rs77215498
rs10814351
rs12001360
rs35301855
rs10972781
rs10814353
rs10814354
rs142120505
rs10972783
rs117652515
rs4878644
rs10972784
rs3758235
rs3758234
rs3758233
rs3739608
rs1999005
rs2274523
rs2274524
rs2025880
rs7038386
rs3780357
rs12341943
rs12337147
rs12683072
rs59715969
rs10972786
rs12339646
rs3736986
rs78253255
rs10814356
rs7025064
rs7037073
rs13283924
rs6476539
rs10120229
rs2772223
rs75987339
rs3780356
rs78798961
rs16933052
rs28397009
rs7036188
rs4879960
rs2025879
rs3818556
rs7041383
rs3780355
rs7850868
rs7851157
rs10046825
rs3780354
rs1053414
rs10972789
rs10972790
rs2772220
rs1043313
rs7044157
rs16933086
rs616009
rs615108
rs2296817
rs2296818
rs623166
rs79706990
rs626259
rs7873933
rs11793464
rs10972795
rs10758350
rs140478304
rs28576111
rs10972797
rs148697863
rs35346335
rs7036926
rs4879961
rs10738958
rs12337854
rs7019324
rs3780353
rs79569639
rs7851602
rs7027696
rs4879962
rs10123243
rs7026862
rs28667453
rs111271363
rs4878645
rs4563970
rs7024955
rs7025232
rs11791937
rs148219379
rs7871216
rs7861442
rs149633511
rs10738960
rs4879963
rs4879964
rs7025989
rs4879965
rs4879966
rs4878646
rs143457494
rs185612372
rs147972354
rs6476541
rs1887522
rs10758352
rs10758353
rs7874060
rs7020839
rs7024380
rs10972805
rs13287940
rs71487711
rs10972806
rs10814360
rs116533152
rs10738961
rs10738962
rs10758354
rs10814361
rs59637631
rs7038067
rs7023330
rs7023349
rs7024003
rs7038897
rs185350570
rs7042395
rs10814362
rs35078360
rs66464053
rs4879967
rs34843838
rs10758355
rs10758356
rs74307330
rs10972810
rs7036270
rs10114702
rs10972814
rs62541786
rs77158685
rs7046089
rs12379347
rs56701508
rs10738963
rs10117275
rs4879968
rs4879969
rs10972816
rs28669370
rs12378877
rs7855945
rs35406010
rs4242701
rs7032398
rs7035961
rs4878647
rs4878648
rs4878649
rs13288830
rs34418415
rs10972818
rs4878650
rs141066775
rs141635385
rs147040453
rs10972821
rs7863247
rs10119820
rs56335567
rs75785959
rs77486551
rs10758357
rs12379203
rs6476543
rs1571269
rs7875447
rs72624019
rs7029967
rs7030104
rs12351859
rs12351964
rs77100976
rs34803761
rs10972825
rs2182817
rs4879973
rs2182818
rs7036839
rs10465084
rs117695517
rs185628325
rs10124752
rs12380681
rs12380671
rs67388537
rs10972827
rs4879975
rs4879976
rs4879977
rs4879978
rs10758359
rs10972829
rs10972830
rs4879979
rs2381410
rs4879980
rs117630056
rs4878651
rs79600444
rs10758360
rs10114887
rs7041841
rs10814369
rs7030288
rs7044830
rs4879981
rs12337934
rs12347090
rs7045725
rs13299891
rs2890703
rs68112963
rs4879982
rs4879983
rs12377072
rs146934900
rs7027168
rs7043864
rs72624020
rs149412101
rs28479805
rs73449650
rs62541810
rs4879984
rs55872818
rs11791459
rs11792016
rs12000782
rs10814370
rs10733476
rs56075855
rs7025959
rs13289562
rs10972832
rs10972833
rs13295588
rs10972834
rs184478179
rs10972835
rs10972836
rs12345272
rs7038845
rs34833013
rs7039306
rs7039586
rs140192561
rs115942686
rs12378860
rs193260225
rs186724504
rs145269070
rs149156310
rs10814373
rs10123040
rs10114094
rs78344137
rs141274002
rs7865569
rs7853371
rs10115077
rs10124101
rs10124108
rs10972841
rs10115797
rs72624021
rs80134297
rs10758367
rs10972843
rs10758368
rs7024903
rs7025043
rs6476547
rs6476548
rs7853674
rs117190803
rs4259486
rs4587417
rs6476550
rs10972845
rs10972846
rs7038460
rs17385743
rs10972847
rs7042780
rs7042952
rs7043543
rs10814374
rs10122133
rs2002096
rs2002098
rs1105785
rs1105784
rs1105783
rs12379853
rs12379880
rs11789929
rs2381483
rs10972850
rs10972851
rs9644880
rs74793241
rs10972852
rs7856559
rs10972853
rs75983074
rs2381411
rs139367192
rs116375672
rs75654120
rs4480191
rs35139025
rs57576484
rs35196613
rs12685361
rs12685368
rs117632151
rs10972856
rs4879985
rs7389484
rs10972857
rs7033113
rs79418381
rs113466780
rs149935817
rs7045875
rs78297566
rs10972859
rs4300086
rs150250588
rs35346915
rs12005936
rs10972860
rs7866562
rs3739607
rs75344484
rs79690147
rs34235606
rs77849348
rs12338921
rs10814375
rs10814376
rs62541828
rs7042226
rs10972863
rs12347593
rs10758370
rs10972865
rs16924363
rs10972866
rs10814377
rs16933221
rs10972867
rs75697385
rs7855873
rs16933224
rs1980921
rs11794991
rs4879986
rs10814378
rs139297482
rs10814379
rs7467871
rs12376663
rs16933238
rs7858146
rs140166923
rs79319828
rs4879988
rs150616863
rs7874839
rs7875620
rs2255698
rs10972872
rs74624914
rs10972873
rs10758372
rs10972875
rs12001805
rs77524129
rs9407035
rs7033793
rs12377902
rs10814380
rs116875218
rs10972877
rs2277171
rs3808863
rs74758674
rs146253215
rs12379930
rs7030510
rs79103467
rs2248297
rs10814381
rs117447199
rs12376699
rs9407038
rs9632879
rs16933266
rs2247795
rs76774745
rs2265347
rs2247595
rs142265403
rs191765053
rs190398321
rs149041476
rs117892216
rs12378490
rs10972881
rs7861024
rs10814382
rs6476555
rs79998759
rs147121567
rs2243933
rs2480455
rs10814383
rs12348966
rs4144593
rs10972882
rs2480463
rs2483653
rs76597209
rs78152236
rs9969785
rs76486911
rs78055342
rs1889279
rs10814384
rs10814385
rs12378152
rs2183265
rs12378953
rs117285191
rs10814386
rs114781497
rs954182
rs146809674
rs12344892
rs11543907
rs2483657
rs10972891
rs10972892
rs4590523
rs77843769
rs954779
rs189858951
rs10972893
rs4446808
rs7038193
rs117567140
rs4879992
rs10972895
rs192980975
rs77110970
rs2480466
rs12379206
rs9298968
rs78604699
rs118185606
rs10972900
rs117408604
rs74811735
rs6476556
rs75257653
rs12378042
rs10814388
rs7856743
rs10972905
rs78102130
rs111929430
rs41449047
rs7867509
rs10972908
rs117876995
rs10972909
rs76319777
rs12335818
rs75517321
rs139456717
rs10972915
rs1106275
rs1106276
rs76475668
rs10972916
rs143747072
rs10511929
rs2381523
rs2381524
rs12377974
rs10972918
rs142186470
rs116871248
rs10118394
rs145170286
rs10972919
rs118121296
rs10972920
rs28461315
rs78103031
rs76845250
rs10758374
rs74753803
rs10814390
rs4879993
rs78339729
rs12344455
rs144506048
rs74307336
rs7023399
rs71531226
rs74193050
rs10814392
rs7044752
rs10123176
rs143602601
rs76312668
rs141727235
rs1962524
rs79917260
rs13291966
rs3824425
rs10758376
rs389722
rs141610709
rs117533430
rs13290602
rs10972923
rs7852519
rs148191535
rs78809946
rs181115571
rs150647397
rs74503879
rs884608
rs77439752
rs329376
rs138398723
rs62541966
rs66606427
rs117409347
rs34365936
rs7037126
rs10972925
rs13295508
rs329366
rs10972927
rs35723278
rs10972928
rs167906
rs34879381
rs437319
rs10758377
rs1034220
rs430539
rs111597469
rs117281296
rs7866708
rs13289088
rs62541969
rs145969981
rs10972942
rs10972943
rs2019060
rs6476559
rs77873550
rs10122197
rs10125409
rs9776951
rs183836481
rs4524883
rs144832511
rs410605
rs419806
rs10758379
rs426361
rs10733478
rs9407044
rs10814396
rs10972952
rs62541970
rs78354114
rs7023825
rs7023942
rs10972953
rs433304
rs16933340
rs28625317
rs28408540
rs1811952
rs425069
rs62541971
rs61639751
rs9407046
rs2483648
rs7029237
rs7032498
rs7032671
rs10814397
rs401452
rs34003170
rs4617248
rs384077
rs10814400
rs7018702
rs10758380
rs10814401
rs10814402
rs149606196
rs150788549
rs329370
rs10814403
rs13298489
rs7849847
rs7863577
rs329372
rs10972955
rs329373
rs118098058
rs366887
rs143842796
rs185627575
rs149177440
rs10972957
rs10972958
rs35121702
rs10972959
rs329358
rs113071527
rs329359
rs7048405
rs35397450
rs141719796
rs10972964
rs400602
rs373510
rs385487
rs141179745
rs2483644
rs7036780
rs137925515
rs329360
rs182963088
rs188406661
rs329361
rs77848935
rs329362
rs329363
rs329364
rs57577709
rs114950195
rs142224937
rs112274929
rs66620947
rs2483645
rs10972967
rs436357
rs75713737
rs9407048
rs10972968
rs10972969
rs10972970
rs10972971
rs9407049
rs395513
rs436843
rs376790
rs437343
rs383873
rs369254
rs407327
rs397328
rs401584
rs369956
rs444543
rs449451
rs422501
rs75376172
rs9408275
rs453499
rs393765
rs79636833
rs453625
rs10972977
rs329357
rs329356
rs329355
rs12346671
rs7043983
rs10972978
rs12350619
rs78979116
rs7865447
rs57526429
rs7046420
rs11792820
rs10125238
rs12379201
rs138677982
rs182445918
rs7046277
rs10814405
rs10814406
rs62541986
rs139804531
rs56348401
rs140466800
rs7028055
rs76137365
rs79795299
rs6476565
rs12238648
rs117586242
rs3780352
rs7031715
rs7018550
rs144292803
rs148707069
rs10972986
rs117952570
rs10814408
rs10814409
rs10972987
rs150629590
rs7875139
rs7021542
rs10972988
rs10814411
rs10972990
rs72733419
rs56121802
rs56092272
rs12002986
rs139111172
rs2381565
rs35142210
rs76830175
rs10814413
rs149539601
rs12238179
rs117534642
rs11793543
rs7045471
rs79897624
rs10972996
rs10758381
rs61454758
rs6476566
rs10972999
rs10125416
rs10814418
rs12237971
rs7859250
rs75987328
rs145583157
rs112288387
rs2483636
rs112989805
rs2483637
rs2250340
rs7046448
rs10973005
rs2483638
rs9407054
rs7863184
rs2151643
rs2151644
rs2265345
rs2265346
rs10814421
rs78381923
rs2805378
rs112731111
rs7854544
rs116263793
rs2246564
rs140459032
rs2483639
rs3780350
rs2065604
rs138964720
rs59795269
rs61443877
rs13283041
rs140523701
rs2483640
rs2483641
rs74659621
rs9298969
rs9298970
rs138266665
rs577458583
rs2257192
rs10814422
rs4879997
rs4879998
rs10814424
rs10120126
rs7045523
rs10973012
rs142417986
rs141686168
rs10121941
rs10814425
rs10758383
rs7023716
rs77695417
rs10973013
rs139112812
rs4593643
rs9919068
rs72733443
rs13294290
rs147528916
rs10758384
rs10738968
rs4512469
rs2890731
rs116842820
rs13295653
rs7031174
rs10758385
rs147301877
rs148758264
rs10758386
rs4242702
rs150842242
rs78352306
rs7867040
rs12343804
rs10973015
rs10814427
rs2381525
rs4576507
rs10124884
rs10758387
rs148546709
rs12343013
rs3780133
rs56176668
rs10973020
rs4878654
rs115242044
rs1571226
rs143019679
rs4879999
rs2274473
rs7851401
rs7865022
rs10120301
rs138433057
rs12347708
rs150835067
rs35114937
rs6476571
rs78789908
rs1536546
rs4413865
rs10973022
rs10973023
rs2381578
rs74705173
rs11794769
rs4880000
rs554202656
rs10046792
rs10046793
rs12345768
rs1410010
rs10441727
rs10511930
rs142459401
rs145960700
rs10973025
rs7467747
rs4504731
rs10119663
rs10814429
rs10814430
rs10973026
rs72733447
rs72733448
rs10733480
rs56232628
rs13299781
rs10973027
rs10758388
rs10511931
rs10758390
rs12341661
rs62542004
rs138639683
rs2094395
rs2094394
rs61099135
rs4880002
rs56339616
rs116939333
rs7033776
rs6476573
rs73443052
rs10973029
rs79377132
rs60970102
rs57164280
rs62542006
rs16924367
rs10117534
rs10123833
rs4551452
rs7046130
rs79267969
rs2025842
rs2381581
rs4355866
rs4880003
rs10124267
rs7872512
rs60403343
rs10511932
rs7863614
rs7848373
rs12379770
rs11789816
rs12379827
rs10973034
rs118044744
rs28497943
rs11791422
rs59830908
rs111806056
rs10973039
rs11792514
rs16933492
rs10973041
rs10814432
rs10814433
rs1410009
rs78553138
rs7027081
rs7027082
rs11794314
rs12380409
rs12377676
rs733306
rs10973043
rs116705146
rs73445050
rs73445051
rs73445053
rs73445054
rs12552072
rs1887437
rs1887436
rs1887435
rs1887434
rs9792539
rs7468707
rs56364612
rs55858741
rs62542024
rs2381582
rs1977443
rs1985037
rs1001159
rs75326993
rs117992309
rs10973044
rs10758392
rs10973045
rs1887432
rs1887431
rs12338282
rs12351855
rs12351933
rs73645828
rs73445076
rs10758393
rs10738974
rs34752198
rs10738975
rs10814435
rs10814436
rs10973047
rs116939035
rs62542025
rs10814437
rs11999534
rs10758394
rs10973049
rs10814438
rs7043503
rs7043808
rs7046618
rs7047174
rs10814439
rs112287912
rs113419970
rs73445096
rs73445098
rs73445099
rs111666839
rs6476574
rs7021317
rs10738976
rs148850645
rs7857754
rs35579338
rs146298939
rs9298971
rs9644881
rs77289744
rs7873864
rs10116484
rs7847531
rs4255220
rs35757566
rs118054944
rs12115386
rs78849211
rs1078600
rs1078601
rs752359
rs185805176
rs752358
rs752357
rs10733482
rs75935041
rs11998844
rs16933516
rs72733468
rs77321682
rs12156636
rs187453159
rs62542029
rs7872201
rs1536545
rs4878655
rs6476575
rs17480929
rs4880005
rs4880006
rs17389840
rs6476576
rs6476577
rs10758397
rs10973052
rs72733472
rs72733473
rs10814440
rs6476578
rs10814441
rs10814442
rs4880007
rs72733475
rs10973053
rs10814443
rs10758398
rs10973054
rs10814444
rs73645832
rs1536544
rs73645833
rs1000649
rs10973056
rs1887438
rs10117782
rs12235509
rs34554140
rs78662760
rs10738977
rs4880008
rs75532864
rs12238416
rs10973061
rs10973062
rs117811935
rs10973064
rs10973065
rs10973066
rs79591913
rs4145889
rs12343860
rs17390091
rs28575796
rs17481241
rs7859667
rs2812324
rs78586559
rs10814447
rs72733481
rs76210035
rs2805379
rs2800262
rs2768624
rs2812323
rs4880010
rs4878656
rs4878657
rs4878658
rs2381583
rs2800263
rs2768623
rs10122442
rs10122407
rs55658707
rs2768622
rs61085435
rs4880011
rs1176849
rs10814450
rs10814451
rs1176848
rs4880013
rs1176847
rs6476580
rs34308323
rs10973078
rs140985425
rs727653
rs716052
rs716054
rs3849922
rs58680687
rs17390350
rs10973080
rs10973081
rs72733487
rs2800248
rs2800247
rs2800246
rs2768621
rs7860067
rs7874240
rs12341052
rs7025013
rs7025042
rs7025156
rs13292929
rs2768620
rs139710160
rs10758401
rs61485533
rs76741433
rs2025841
rs2025840
rs2851703
rs80140886
rs12340833
rs16933578
rs2851702
rs2812320
rs2800257
rs4880015
rs113662267
rs13294984
rs111907068
rs10973084
rs10814455
rs16933579
rs10814456
rs112380152
rs11793799
rs6476581
rs1327501
rs2851701
rs55658574
rs57513714
rs10814457
rs2800254
rs111609259
rs113063816
rs146589955
rs7850874
rs111294515
rs112059264
rs12685458
rs1176844
rs1176843
rs1176842
rs11791352
rs4878660
rs11791373
rs13287341
rs2800256
rs77466616
rs111714870
rs146989773
rs2381584
rs80151685
rs2851699
rs76378991
rs2851696
```
