## Supplementary material for "Characterization of shared and ancestry-specific signals driving complex traits using multi-ancestry fine-mapping": susiex_nc3.cs80.cs

```
CS_ID	SNP	BP	REF_ALLELE	ALT_ALLELE	REF_FRQ	BETA	SE	-LOG10P	CS_PIP	OVRL_PIP
1	rs2381411	36319928	C,C	T,T	0.601392,0.486111	0.0231274,0.0114017	0.0040382,0.00855265	7.99085,0.738755	0.6316	0.631621
1	rs9644880	36318845	A,A	G,G	0.534791,0.468254	0.0215037,0.0149306	0.00396391,0.00856664	7.23661,1.08962	0.145362	0.145419
1	rs7039586	36304702	C,C	A,A	0.44334,0.414683	-0.0180696,-0.0214467	0.00397994,0.0086766	5.2502,1.87147	0.0105886	0.0106976
1	rs7044752	36481987	A,A	C,C	0.331014,0.404762	-0.0225454,-0.00746952	0.00420153,0.00870879	7.0942,0.407758	0.00984978	0.0104941
1	rs7039306	36304274	A,A	G,G	0.444334,0.410714	-0.0179732,-0.0206498	0.00397904,0.00868901	5.20252,1.75757	0.00855911	0.00865884
2	rs7029237	36530955	A,A	G,G	0.642147,0.679563	-0.0137932,-0.0249082	0.00412449,0.00916045	3.08348,2.18402	0.0302118	0.0302793
2	rs11791937	36244724	A,A	G,G	0.941352,0.994048	0.0231071,-0.172985	0.00841466,0.0555718	2.21956,2.73212	0.0283284	0.0283987
2	rs35757566	36741501	T,T	G,G	0.815109,0.974206	0.0147734,-0.0485525	0.005093,0.0269663	2.42911,1.14398	0.0173774	0.017387
2	rs10973086	36810014	T,NA	C,NA	0.982107,NA	0.0440699,NA	0.014915,NA	2.50455,NA	0.0171207	0.0171333
2	rs13302394	36599163	T,NA	C,NA	0.924453,NA	0.0298391,NA	0.00748151,NA	4.177,NA	0.0150686	0.0152994
2	rs17835038	36141514	C,C	T,T	0.929423,0.890873	0.00622858,0.0457569	0.00771974,0.0137097	0.376999,3.07304	0.0135603	0.0135729
2	rs28418701	36497000	T,NA	C,NA	0.782306,NA	-0.0182766,NA	0.00479102,NA	3.86547,NA	0.0121716	0.0121874
2	rs7852519	36496376	G,G	A,A	0.746521,0.982143	-0.0176083,0.0134834	0.00454514,0.0322783	3.97053,0.169958	0.0121493	0.012155
2	rs62541963	36497163	A,NA	G,NA	0.792247,NA	-0.0189698,NA	0.00487344,NA	4.00338,NA	0.0119341	0.0119539
2	rs34788067	36602819	A,NA	G,NA	0.987078,NA	0.0444182,NA	0.0175062,NA	1.95189,NA	0.0116111	0.0116149
2	rs113007388	36498754	G,NA	A,NA	0.782306,NA	-0.0181447,NA	0.00479102,NA	3.81718,NA	0.0112156	0.0112303
2	rs78793001	36498570	T,NA	G,NA	0.782306,NA	-0.0181447,NA	0.00479102,NA	3.81718,NA	0.0112156	0.0112303
2	rs111947430	36498696	A,NA	G,NA	0.782306,NA	-0.0181447,NA	0.00479102,NA	3.81718,NA	0.0112156	0.0112303
2	rs13298120	36640907	T,NA	C,NA	0.858847,NA	0.0239017,NA	0.00567854,NA	4.59116,NA	0.0109019	0.0113065
2	rs10972924	36498833	G,NA	C,NA	0.782306,NA	-0.0180978,NA	0.00479102,NA	3.80012,NA	0.0108967	0.0109109
2	rs76397726	36498515	A,NA	G,NA	0.791252,NA	-0.0188532,NA	0.00486487,NA	3.97282,NA	0.0108364	0.0108553
2	rs7866708	36515194	T,T	C,C	0.753479,0.854167	-0.0172695,-0.0125636	0.00458751,0.0121117	3.7775,0.523472	0.00884729	0.0088542
2	rs62546167	36488778	C,NA	T,NA	0.799205,NA	-0.0184766,NA	0.00493553,NA	3.74133,NA	0.00839017	0.00840296
2	rs143343874	36807208	A,NA	G,NA	0.989066,NA	-0.05843,NA	0.0190121,NA	2.67428,NA	0.0075962	0.00761231
2	rs62541848	36401292	T,NA	C,NA	0.799205,NA	-0.0182588,NA	0.00493553,NA	3.66543,NA	0.00740291	0.00741424
2	rs62541859	36423569	G,NA	C,NA	0.799205,NA	-0.0182127,NA	0.00493553,NA	3.64947,NA	0.00721113	0.00722217
2	rs2381582	36728338	T,T	A,A	0.420477,0.314484	0.0134865,-0.0112883	0.00400528,0.00920651	3.11952,0.657278	0.00668179	0.00669311
2	rs62541847	36398748	C,NA	T,NA	0.860835,NA	-0.0222334,NA	0.00571235,NA	4.0028,NA	0.0063114	0.00634088
2	rs12378490	36392889	C,C	A,A	0.729622,0.892857	-0.0187495,0.0120338	0.00445148,0.0138207	4.5966,0.415767	0.00627552	0.00629966
2	rs12379930	36378853	A,A	G,G	0.730616,0.893849	-0.0187713,0.0121881	0.00445666,0.0138774	4.5966,0.420446	0.00613441	0.00615839
2	rs7865090	36499448	T,NA	C,NA	0.7833,NA	-0.0170391,NA	0.00479895,NA	3.41524,NA	0.00612248	0.00613034
2	rs2277171	36375709	C,C	G,G	0.730616,0.892857	-0.0185835,0.0120784	0.00445666,0.0138207	4.51597,0.417761	0.00588762	0.00590896
2	rs10972873	36369487	C,C	T,T	0.729622,0.892857	-0.0187495,0.0111097	0.00445148,0.0138207	4.5966,0.375217	0.0058763	0.00589938
2	rs12378042	36440077	G,G	T,T	0.729622,0.890873	-0.0188309,0.00989453	0.00445148,0.0137097	4.63184,0.327469	0.00587077	0.00589421
2	rs10972878	36380863	C,NA	G,NA	0.862823,NA	-0.0222798,NA	0.00574696,NA	3.97535,NA	0.00580419	0.00583295
2	rs17478582	36471469	T,NA	C,NA	0.800199,NA	-0.0179401,NA	0.00494472,NA	3.54444,NA	0.00563813	0.00564751
2	rs10972908	36449654	A,A	G,G	0.748509,0.87996	-0.0163685,-0.000160372	0.00455701,0.0131525	3.48385,0.00424576	0.00559607	0.00559869
2	rs1106275	36457215	T,T	C,C	0.746521,0.87996	-0.0161515,-0.000908142	0.00454514,0.0131525	3.42019,0.0245902	0.00546798	0.00547038
2	rs12378953	36412853	C,C	T,T	0.729622,0.892857	-0.0186089,0.0112825	0.00445148,0.0138207	4.5361,0.382685	0.00541084	0.00543181
2	rs113985677	36170290	A,NA	G,NA	0.94334,NA	-0.0327708,NA	0.00855199,NA	3.89576,NA	0.00536895	0.00545566
2	rs12378152	36410895	C,C	T,T	0.729622,0.892857	-0.018562,0.0113812	0.00445148,0.0138207	4.51597,0.386975	0.0052801	0.00530046
2	rs10972893	36422092	A,A	G,G	0.730616,0.893849	-0.018763,0.0107137	0.00445666,0.0138774	4.59306,0.356446	0.00522501	0.00524718
2	rs9969785	36405678	C,C	G,G	0.728628,0.894841	-0.0185406,0.0117322	0.00444635,0.013935	4.51597,0.398122	0.00518259	0.00520332
2	rs7025074	36135658	T,T	C,C	0.493042,0.46131	0.00886343,-0.0140991	0.00395468,0.00857506	1.60189,0.999417	0.00487239	0.00487391
2	rs2890721	36341247	A,NA	G,NA	0.801193,NA	-0.0176451,NA	0.00495399,NA	3.43375,NA	0.00469279	0.00470069
2	rs4590523	36418477	T,T	C,C	0.73161,0.917659	-0.0186053,0.0133453	0.00446187,0.0155508	4.51597,0.408049	0.00453147	0.00455144
2	rs118163537	36743104	T,NA	C,NA	0.979125,NA	-0.0405403,NA	0.0138296,NA	2.47183,NA	0.00422527	0.00423903
2	rs10972872	36367338	A,A	G,G	0.732604,0.891865	-0.0180913,0.0125471	0.00446712,0.0137648	4.29035,0.441275	0.00390524	0.0039197
2	rs12379206	36429199	G,G	A,A	0.732604,0.893849	-0.0183614,0.0103215	0.00446712,0.0138774	4.40335,0.340065	0.00386557	0.00388119
2	rs1985037	36728496	G,G	A,A	0.575547,0.430556	0.0128011,-0.0131392	0.00400022,0.00863302	2.86206,0.892731	0.00366146	0.00367027
2	rs56364612	36728008	T,T	G,G	0.574553,0.449405	0.0127514,-0.0125382	0.003999,0.00859346	2.84485,0.839966	0.00327337	0.00328119
2	rs17778847	36154411	A,NA	G,NA	0.94831,NA	-0.0325237,NA	0.00893021,NA	3.56777,NA	0.00326517	0.00331212
2	rs55858741	36728132	A,A	T,T	0.575547,0.43254	0.0126684,-0.0128491	0.00400022,0.00862824	2.81232,0.865069	0.00322571	0.00323346
2	rs10972754	36135424	C,C	T,T	0.486083,0.445437	0.00877329,-0.0102508	0.00395583,0.00860072	1.57565,0.632055	0.00317095	0.00317173
2	rs144315206	36430968	T,NA	C,NA	0.976143,NA	0.0234725,NA	0.0129561,NA	1.15469,NA	0.00293363	0.00293452
2	rs12376663	36359376	A,A	G,G	0.729622,0.893849	-0.0174927,0.0124464	0.00445148,0.0138774	4.07019,0.432054	0.00284283	0.00285283
2	rs62546165	36474877	A,NA	G,NA	0.806163,NA	-0.0193645,NA	0.00500161,NA	3.96618,NA	0.00270992	0.00273448
2	rs7865013	36138325	G,G	C,C	0.675944,0.705357	0.00799003,-0.0207213	0.00422449,0.00937671	1.23228,1.5668	0.00261909	0.00262119
2	rs10123176	36483122	A,A	G,G	0.7167,0.695437	-0.0175949,-0.00396911	0.00438781,0.00928829	4.21661,0.174481	0.00259366	0.00260493
2	rs146989773	36817149	NA,T	NA,C	NA,0.978175	NA,0.0679201	NA,0.0292559	NA,1.69346	0.00255264	0.00255709
2	rs10758348	36139777	A,A	G,G	0.678926,0.699405	0.00810402,-0.0192824	0.00423473,0.00932283	1.25447,1.41328	0.00254142	0.0025431
2	rs74307308	35886740	NA,A	NA,G	NA,0.869048	NA,-0.0302638	NA,0.0126714	NA,1.77149	0.00241648	0.00242023
2	rs1977443	36728372	G,G	C,C	0.400596,0.313492	0.0120176,-0.00980616	0.00403484,0.0092144	2.53806,0.541772	0.00228784	0.00229118
2	rs72733459	36723948	A,NA	G,NA	0.992048,NA	0.0447817,NA	0.0222601,NA	1.35412,NA	0.00223419	0.00223558
2	rs142387614	36349561	T,NA	C,NA	0.976143,NA	0.0220118,NA	0.0129561,NA	1.049,NA	0.00223272	0.00223347
2	rs77110970	36426700	NA,T	NA,C	NA,0.96131	NA,-0.0485919	NA,0.0221651	NA,1.54729	0.00198418	0.00198683
2	rs148505624	36468844	C,NA	T,NA	0.939364,NA	-0.0287829,NA	0.00828432,NA	3.2907,NA	0.00197809	0.00200016
2	rs13284985	36034897	C,C	G,G	0.954274,0.825397	0.0233064,-0.0100531	0.00946506,0.0112602	1.86004,0.429498	0.00195992	0.00196091
2	rs143503160	36660019	T,NA	C,NA	0.973161,NA	0.0282334,NA	0.0122339,NA	1.67757,NA	0.00193373	0.00193611
2	rs12000782	36300108	A,A	G,G	0.952286,0.958333	0.0211749,-0.0387499	0.00927543,0.0213919	1.64905,1.15443	0.00189968	0.00190199
2	rs79971760	36624830	G,NA	T,NA	0.973161,NA	0.0281319,NA	0.0122339,NA	1.66804,NA	0.00189712	0.00189946
2	rs11794991	36355862	A,A	G,G	0.925447,0.907738	0.0179511,0.0423376	0.00752717,0.0147711	1.76735,2.38157	0.00187429	0.00189931
2	rs3824425	36489161	T,T	C,C	0.784294,0.902778	-0.017288,-0.00780376	0.00480694,0.0144288	3.49138,0.23017	0.00180975	0.00181229
2	rs75594151	36151048	T,NA	C,NA	0.921471,NA	-0.0250052,NA	0.00734995,NA	3.17476,NA	0.00179506	0.00181258
2	rs7468707	36727911	T,T	C,C	0.574553,0.430556	0.0118637,-0.0124596	0.003999,0.00863302	2.52136,0.826961	0.00179055	0.00179479
2	rs62541828	36343643	G,G	A,A	0.718688,0.890873	-0.0172323,0.0106794	0.00439719,0.0137097	4.05091,0.360514	0.00176153	0.00177067
2	rs80055679	36705645	C,NA	T,NA	0.985089,NA	0.0437127,NA	0.0163138,NA	2.13233,NA	0.00175499	0.00176183
2	rs149041476	36391857	NA,A	NA,G	NA,0.96131	NA,-0.0471269	NA,0.0221651	NA,1.4751	0.00173432	0.00173666
2	rs10814381	36382071	C,C	G,G	0.924453,0.907738	0.0183701,0.0416381	0.00748151,0.0147711	1.85163,2.31705	0.00173291	0.00175894
2	rs10972954	36527913	A,NA	C,NA	0.833996,NA	-0.0129584,NA	0.00531372,NA	1.83146,NA	0.0017276	0.00172873
2	rs74758674	36376993	T,T	G,G	0.924453,0.906746	0.0181026,0.0415771	0.00748151,0.0147003	1.80868,2.32981	0.00171152	0.00173667
2	rs752353	36137346	G,G	A,A	0.769384,0.741071	0.00966246,-0.0190586	0.00469379,0.0097585	1.40301,1.29399	0.00169972	0.00170149
2	rs10758347	36137369	G,G	A,A	0.769384,0.741071	0.00970435,-0.0189068	0.00469379,0.0097585	1.41242,1.27829	0.00168746	0.00168921
2	rs3739614	36136587	G,G	T,T	0.670974,0.706349	0.00786569,-0.019578	0.00420796,0.00938594	1.2105,1.43193	0.00167887	0.00168045
2	rs79103467	36381798	A,A	T,T	0.925447,0.905754	0.0184321,0.0410655	0.00752717,0.0146307	1.84359,2.30071	0.00165165	0.00167689
2	rs7044405	35870001	C,C	T,T	0.380716,0.363095	-0.0115204,-0.0109034	0.00407187,0.00888906	2.33109,0.657641	0.00162854	0.00163413
2	rs16932970	36136526	G,G	A,A	0.670974,0.705357	0.00781916,-0.0195588	0.00420796,0.00937671	1.19968,1.43193	0.00161938	0.00162092
2	rs16932974	36136566	C,C	A,A	0.670974,0.707341	0.00781916,-0.0195488	0.00420796,0.00939524	1.19968,1.42643	0.00161585	0.00161738
2	rs79795299	36590269	NA,G	NA,A	NA,0.975198	NA,0.0636954	NA,0.0274863	NA,1.68857	0.0016009	0.00160454
2	rs752351	36137513	C,C	A,A	0.666998,0.705357	0.00748016,-0.0198743	0.00419521,0.00937671	1.12736,1.46795	0.00157891	0.00158038
2	rs77321682	36746202	NA,A	NA,G	NA,0.924603	NA,-0.0347167	NA,0.0161901	NA,1.49475	0.00152823	0.00153134
2	rs62546164	36458735	A,NA	G,NA	0.974155,NA	0.0196213,NA	0.0124606,NA	0.938046,NA	0.00150003	0.00150065
2	rs10814334	36135895	T,T	C,C	0.767396,0.741071	0.00944899,-0.0187603	0.00467973,0.0097585	1.36177,1.26323	0.00149766	0.00149921
2	rs118084424	36708572	T,NA	C,NA	0.972167,NA	0.0223238,NA	0.0120196,NA	1.1988,NA	0.00148761	0.0014886
2	rs734158	35823009	C,C	T,T	0.801193,0.622024	-0.005408,-0.0229209	0.00495399,0.00881592	0.560684,2.0304	0.00145689	0.00145995
2	rs118044744	36720541	NA,T	NA,C	NA,0.962302	NA,-0.0506096	NA,0.0224433	NA,1.61739	0.0014384	0.00144132
2	rs10972928	36508928	C,C	T,T	0.902585,0.945437	0.0132459,0.0485983	0.00666778,0.0188207	1.32816,2.00797	0.00139982	0.00140535
2	rs1034220	36510993	NA,G	NA,A	NA,0.919643	NA,-0.0378781	NA,0.0157247	NA,1.79578	0.00139528	0.00139848
2	rs329376	36500619	A,A	C,C	0.498012,0.265873	0.0148745,0.0213554	0.00395433,0.00967566	3.77251,1.56376	0.00137072	0.0014504
2	rs75538307	36674249	A,NA	G,NA	0.973161,NA	0.0262422,NA	0.0122339,NA	1.49553,NA	0.0013455	0.00134721
2	rs76137365	36589516	NA,G	NA,A	NA,0.987103	NA,0.129141	NA,0.0378862	NA,3.18521	0.00134522	0.00134777
2	rs10814335	36137798	C,C	T,T	0.668986,0.704365	0.00717122,-0.0194456	0.00420153,0.00936756	1.05622,1.42126	0.00133209	0.00133329
2	rs111597469	36511672	T,T	C,C	0.904573,0.945437	0.0129538,0.0484937	0.00672948,0.0188207	1.2657,2.00099	0.00132385	0.00132891
2	rs192962151	36545195	A,NA	G,NA	0.985089,NA	0.0430005,NA	0.0163138,NA	2.07608,NA	0.00132035	0.00132637
2	rs140466800	36587907	NA,T	NA,C	NA,0.987103	NA,0.12868	NA,0.0378862	NA,3.16585	0.00131477	0.00131727
2	rs141635385	36272798	NA,A	NA,T	NA,0.977182	NA,0.0600184	NA,0.0286274	NA,1.44328	0.00131204	0.00131486
2	rs111302956	36219881	A,NA	G,NA	0.987078,NA	0.0277422,NA	0.0175062,NA	0.946797,NA	0.00130812	0.00130884
2	rs7041851	36135923	C,C	T,T	0.661034,0.705357	0.00729604,-0.0183532	0.00417686,0.00937671	1.09326,1.29835	0.00130439	0.00130542
2	rs117447199	36382389	NA,C	NA,T	NA,0.96131	NA,-0.0438405	NA,0.0221651	NA,1.31931	0.00130134	0.00130314
2	rs12352115	35823226	C,C	A,A	0.801193,0.624008	-0.00450355,-0.0228965	0.00495399,0.00882508	0.439723,2.0235	0.00127345	0.00127598
2	rs13297513	35823610	C,C	G,G	0.799205,0.623016	-0.00547733,-0.0222773	0.00493553,0.00882048	0.573332,1.93746	0.00123903	0.00124164
2	rs4879985	36322716	C,C	G,G	0.671968,0.516865	-0.0200801,0.000856236	0.00421121,0.00855422	5.73087,0.0360853	0.00122202	0.00174451
2	rs78354114	36527426	NA,G	NA,A	NA,0.970238	NA,0.050017	NA,0.0251555	NA,1.32996	0.00116889	0.0011714
2	rs139111172	36605709	NA,A	NA,C	NA,0.987103	NA,0.126111	NA,0.0378862	NA,3.05921	0.00116041	0.00116261
2	rs112238132	35911913	A,NA	T,NA	0.90159,NA	0.0155615,NA	0.00663768,NA	1.71995,NA	0.0011289	0.00113229
2	rs142459401	36690234	NA,T	NA,C	NA,0.987103	NA,0.125345	NA,0.0378862	NA,3.02774	0.00111886	0.00112098
2	rs62543615	36111664	G,G	T,T	0.861829,0.853175	-0.0110372,-0.00479225	0.00572955,0.0120777	1.26713,0.160192	0.00110311	0.00110341
2	rs13292397	36062208	T,T	G,G	0.954274,0.826389	0.0208409,-0.0113375	0.00946506,0.0112855	1.55793,0.501568	0.00110123	0.00110187
2	rs4879964	36247826	G,G	C,C	0.280318,0.671627	0.00161545,-0.0228767	0.00440194,0.00910239	0.146527,1.9222	0.00108851	0.00108926
2	rs7024649	36038361	C,C	T,T	0.95328,0.827381	0.0205406,-0.0106469	0.0093687,0.0113111	1.54752,0.460215	0.001076	0.00107658
2	rs71521299	36058816	G,NA	T,NA	0.984095,NA	0.0251842,NA	0.0158037,NA	0.954542,NA	0.0010515	0.0010522
2	rs10972710	36051603	A,A	G,G	0.950298,0.757937	0.0184399,-0.013708	0.00909753,0.00997981	1.36986,0.770642	0.0010332	0.00103383
2	rs145960700	36690240	NA,C	NA,T	NA,0.987103	NA,0.123434	NA,0.0378862	NA,2.95003	0.00102337	0.0010253
2	rs67227401	35915057	T,NA	C,NA	0.90159,NA	0.0152271,NA	0.00663768,NA	1.66178,NA	0.00101844	0.00102147
2	rs41277091	36144632	T,T	C,C	0.90159,0.825397	0.000722029,0.0271967	0.00663768,0.0112602	0.0393489,1.80348	0.00100719	0.00100794
2	rs1106276	36457221	T,T	C,C	0.786282,0.897817	-0.0160637,-0.00806662	0.00482314,0.014113	3.06211,0.245949	0.00100517	0.0010065
2	rs2236294	35842301	A,A	G,G	0.804175,0.625992	-0.00421079,-0.0221097	0.0049823,0.00883443	0.400087,1.90918	0.00100508	0.00100701
2	rs12344455	36474032	A,A	C,C	0.785288,0.897817	-0.0160792,-0.00931781	0.00481501,0.014113	3.07593,0.293191	0.00100283	0.00100424
2	rs10972714	36069690	G,G	A,A	0.954274,0.826389	0.0206785,-0.0106228	0.00946506,0.0112855	1.53896,0.460215	0.00100031	0.0010009
2	rs12683983	36040603	T,T	G,G	0.954274,0.828373	0.0207093,-0.0105657	0.00946506,0.011337	1.54255,0.454254	0.000993954	0.000994544
2	rs10972709	36050773	T,T	C,C	0.954274,0.827381	0.0206357,-0.0107471	0.00946506,0.0113111	1.53398,0.465919	0.000993246	0.000993835
2	rs149092948	35932259	C,NA	T,NA	0.99503,NA	0.0619667,NA	0.0281148,NA	1.56035,NA	0.000988551	0.000990754
2	rs10972717	36070727	A,A	G,G	0.95328,0.827381	0.0204532,-0.0106987	0.0093687,0.0113111	1.53722,0.463161	0.000984883	0.000985472
2	rs77848935	36555997	NA,C	NA,T	NA,0.950397	NA,-0.0385772	NA,0.0196877	NA,1.30051	0.000983463	0.000985561
2	rs7874478	35839373	A,A	G,G	0.801193,0.625	-0.00454814,-0.0218999	0.00495399,0.00882973	0.445415,1.88176	0.000981341	0.000983296
2	rs10758377	36510399	C,C	T,T	0.626243,0.641865	-0.0127031,-0.00641018	0.00408671,0.00891575	2.72559,0.325913	0.000978509	0.000979922
2	rs10814390	36473222	T,T	C,C	0.785288,0.897817	-0.0160366,-0.00921314	0.00481501,0.014113	3.06211,0.28914	0.00097815	0.00097952
2	rs147040453	36272968	NA,A	NA,G	NA,0.974206	NA,0.0521694	NA,0.0269663	NA,1.27542	0.000953335	0.000955403
2	rs13294245	35826038	C,C	T,T	0.799205,0.625	-0.0053431,-0.021344	0.00493553,0.00882973	0.554403,1.80585	0.000951045	0.000953029
2	rs10814392	36481391	T,T	C,C	0.785288,0.902778	-0.0159898,-0.00873305	0.00481501,0.0144288	3.04695,0.263594	0.00094952	0.000950836
2	rs10814400	36534791	A,A	G,G	0.309145,0.199405	-0.0122254,-0.02971	0.00427824,0.0106986	2.36968,2.2607	0.000931455	0.000945341
2	rs34003170	36532664	A,A	G,G	0.699801,0.805556	0.0132449,0.0252942	0.00431368,0.0108009	2.67011,1.71699	0.000931066	0.000948859
2	rs67435931	35916472	C,NA	T,NA	0.90159,NA	0.0149262,NA	0.00663768,NA	1.61028,NA	0.000930254	0.000932992
2	rs1830821	36044139	T,T	C,C	0.951292,0.757937	0.0186606,-0.0134087	0.00918509,0.00997981	1.37477,0.746947	0.000929339	0.000929951
2	rs1999005	36190198	G,G	T,T	0.895626,0.804563	0.00663822,-0.0312068	0.00646666,0.01078	0.51621,2.421	0.000928594	0.000930435
2	rs13293492	36062864	A,A	G,G	0.954274,0.826389	0.0202242,-0.0110827	0.00946506,0.0112855	1.48651,0.486667	0.000923184	0.000923741
2	rs10972927	36508092	C,C	A,A	0.903579,0.944444	0.013851,0.0446646	0.00669838,0.0186617	1.41276,1.77745	0.000921665	0.000925448
2	rs7018960	35871748	C,C	T,T	0.38668,0.388889	-0.0114065,-0.00573205	0.00405994,0.0087686	2.30439,0.289626	0.000920647	0.000923812
2	rs10814401	36535892	C,C	A,A	0.307157,0.199405	-0.0120261,-0.0299927	0.0042859,0.0106986	2.29959,2.29615	0.000918902	0.000931852
2	rs60066502	36157105	T,T	C,C	0.777336,0.797619	0.0013064,0.0252189	0.00475237,0.0106395	0.106018,1.75023	0.000918891	0.0009196
2	rs4878650	36270880	T,T	C,C	0.281312,0.680556	0.00165874,-0.0222858	0.00439719,0.00916798	0.151192,1.82206	0.000918255	0.000918881
2	rs12683938	36061222	C,C	T,T	0.951292,0.755952	0.0183275,-0.0139244	0.00918509,0.00995218	1.3372,0.791089	0.000916172	0.000916784
2	rs4879978	36287170	A,A	G,G	0.282306,0.644841	0.000897322,-0.0223081	0.00439248,0.00893234	0.0766886,1.90277	0.000915666	0.0009163
2	rs10814281	35837515	A,A	G,G	0.592445,0.625992	0.0102222,0.0103332	0.00402367,0.00883443	1.95589,0.615931	0.000908971	0.000911821
2	rs10972719	36090630	G,G	A,A	0.954274,0.827381	0.0201805,-0.0110141	0.00946506,0.0113111	1.48151,0.481242	0.000903289	0.000903838
2	rs7873864	36740957	A,A	G,G	0.833996,0.930556	-0.014962,-0.0079392	0.00531372,0.0168156	2.31276,0.195975	0.000903115	0.000906119
2	rs10972790	36212592	A,A	G,G	0.892644,0.805556	0.0066003,-0.0310648	0.00638686,0.0108009	0.520845,2.39517	0.000898556	0.000900324
2	rs62542026	36739641	A,NA	C,NA	0.967197,NA	-0.0202352,NA	0.0111,NA	1.16555,NA	0.00089806	0.00089895
2	rs10814361	36256024	A,A	C,C	0.280318,0.672619	0.0015253,-0.0221177	0.00440194,0.00910944	0.137295,1.81865	0.000895199	0.000895824
2	rs10972789	36212560	A,A	G,G	0.89662,0.805556	0.0070609,-0.0308722	0.00649407,0.0108009	0.557659,2.37069	0.000886402	0.000888181
2	rs75169094	36157404	C,C	T,T	0.777336,0.797619	0.0013064,0.0250336	0.00475237,0.0106395	0.106018,1.72983	0.000882986	0.000883669
2	rs79636833	36567423	NA,T	NA,C	NA,0.985119	NA,0.064683	NA,0.0353055	NA,1.17433	0.000881382	0.000883184
2	rs2236293	35841783	A,A	G,G	0.592445,0.625	0.0101749,0.0102259	0.00402367,0.00882973	1.94133,0.607626	0.000879095	0.000881827
2	rs13284995	35842854	T,T	C,C	0.592445,0.625992	0.0102695,0.00983408	0.00402367,0.00883443	1.97052,0.575703	0.000874483	0.000877229
2	rs73438845	36157302	T,T	G,G	0.777336,0.797619	0.00111955,0.0251287	0.00475237,0.0106395	0.0895031,1.74029	0.000869394	0.000870086
2	rs10758327	35837284	T,T	G,G	0.592445,0.625992	0.0101276,0.0103842	0.00402367,0.00883443	1.92682,0.620102	0.000868843	0.000871555
2	rs879284	35829031	A,A	G,G	0.800199,0.625	-0.00481025,-0.0212908	0.00494472,0.00882973	0.480632,1.79867	0.000868461	0.000870213
2	rs10972715	36069960	A,A	G,G	0.954274,0.827381	0.0201434,-0.0105989	0.00946506,0.0113111	1.47728,0.457496	0.000867785	0.000868314
2	rs7847531	36741044	A,A	G,G	0.833002,0.927579	-0.0148317,-0.00863481	0.00530104,0.0164929	2.28871,0.22142	0.000863893	0.000866844
2	rs13294256	35826058	C,C	T,T	0.800199,0.625	-0.00453963,-0.021344	0.00494472,0.00882973	0.445415,1.80585	0.000863513	0.000865205
2	rs3793545	35839613	A,A	G,G	0.804175,0.625	-0.00412104,-0.0215737	0.0049823,0.00882973	0.389169,1.83702	0.000858909	0.000860558
2	rs12235235	36091133	A,A	G,G	0.954274,0.826389	0.0199773,-0.010887	0.00946506,0.0112855	1.45838,0.475344	0.00084697	0.000847494
2	rs1998622	36092024	A,A	G,G	0.954274,0.827381	0.0198969,-0.0110628	0.00946506,0.0113111	1.44927,0.48406	0.000844955	0.000845477
2	rs10972720	36092984	G,G	A,A	0.954274,0.827381	0.0198546,-0.0111116	0.00946506,0.0113111	1.44449,0.486884	0.000839297	0.000839816
2	rs10814356	36195699	T,T	C,C	0.897614,0.806548	0.00583116,-0.0317023	0.0065219,0.0108218	0.430304,2.46912	0.00083731	0.000839149
2	rs10116484	36741027	T,T	C,C	0.835984,0.928571	-0.0147193,-0.00849326	0.00533946,0.0165981	2.23369,0.215482	0.000836677	0.000839329
2	rs143019679	36672366	NA,C	NA,T	NA,0.987103	NA,0.118827	NA,0.0378862	NA,2.76692	0.000833341	0.000834917
2	rs41277095	36163904	C,NA	T,NA	0.981113,NA	-0.017657,NA	0.0145245,NA	0.649536,NA	0.000830257	0.000830615
2	rs7040379	36056199	G,G	A,A	0.954274,0.826389	0.0197398,-0.0112326	0.00946506,0.0112855	1.43156,0.495411	0.00082831	0.000828824
2	rs4260967	36155054	G,G	A,A	0.776342,0.829365	0.00135098,0.0260246	0.00474483,0.0113631	0.11022,1.65747	0.000826012	0.000826624
2	rs9919068	36656840	NA,T	NA,C	NA,0.970238	NA,0.0887436	NA,0.0251555	NA,3.37775	0.000820214	0.000821672
2	rs35721248	35827358	G,G	A,A	0.802187,0.623016	-0.00478447,-0.0211186	0.00496334,0.00882048	0.474871,1.7785	0.000819485	0.000821143
2	rs11789816	36719564	G,G	A,A	0.693837,0.823413	0.0140963,0.00704112	0.00428977,0.0112102	2.99305,0.275773	0.000818352	0.000826899
2	rs1043313	36214971	A,A	G,G	0.251491,0.686508	0.00214226,-0.022862	0.00455701,0.0092144	0.194988,1.88282	0.000817319	0.00081796
2	rs2381581	36712124	G,G	A,A	0.547714,0.806548	-0.0120087,-0.00543477	0.00397243,0.0108218	2.60159,0.210755	0.000816822	0.000818822
2	rs35397450	36549160	G,G	A,A	0.761431,0.877976	0.016059,0.0155167	0.00463892,0.0130599	3.27037,0.62933	0.000813137	0.000830498
2	rs138639683	36700540	NA,T	NA,G	NA,0.994048	NA,0.137128	NA,0.0555718	NA,1.86637	0.000813021	0.000814607
2	rs112481263	36157502	C,C	A,A	0.777336,0.797619	0.00111955,0.0247933	0.00475237,0.0106395	0.0895031,1.70356	0.000809241	0.000809889
2	rs150962417	35942015	NA,G	NA,C	NA,0.984127	NA,0.0661399	NA,0.0342017	NA,1.27462	0.000807355	0.00080903
2	rs141686168	36652684	NA,A	NA,G	NA,0.987103	NA,0.117676	NA,0.0378862	NA,2.72213	0.000793362	0.000794862
2	rs2065039	35832988	T,T	C,C	0.802187,0.625992	-0.00410535,-0.0211036	0.00496334,0.00883443	0.389169,1.77202	0.000789025	0.000790492
2	rs75245000	35845594	T,NA	C,NA	0.977137,NA	0.0299495,NA	0.0132281,NA	1.62766,NA	0.000786176	0.00078875
2	rs118150060	36224081	A,NA	G,NA	0.967197,NA	-0.00960385,NA	0.0111,NA	0.412375,NA	0.000785674	0.000785976
2	rs12343013	36668905	NA,T	NA,C	NA,0.970238	NA,0.0880719	NA,0.0251555	NA,3.33409	0.00078567	0.000787067
2	rs35274950	35833328	C,C	T,T	0.802187,0.625	-0.00410535,-0.0210924	0.00496334,0.00882973	0.389169,1.77202	0.000778706	0.00078017
2	rs68158112	35832530	T,T	C,C	0.801193,0.625	-0.00364665,-0.0212424	0.00495399,0.00882973	0.33567,1.79215	0.000770502	0.000771915
2	rs138248910	36672682	G,NA	A,NA	0.980119,NA	0.0205374,NA	0.0141639,NA	0.832492,NA	0.000768847	0.000769417
2	rs75987328	36623949	NA,A	NA,C	NA,0.987103	NA,0.116874	NA,0.0378862	NA,2.69114	0.000767029	0.000768479
2	rs7866368	36068575	G,G	A,A	0.951292,0.756944	0.0180817,-0.0128359	0.00918509,0.00996594	1.30981,0.703879	0.000763543	0.000764059
2	rs149404707	36465078	A,NA	C,NA	0.981113,NA	0.0281039,NA	0.0145245,NA	1.27573,NA	0.00076297	0.000763959
2	rs2025880	36191760	A,A	G,G	0.897614,0.805556	0.00617714,-0.0308412	0.0065219,0.0108009	0.463987,2.36676	0.000762052	0.000763643
2	rs148546709	36668654	NA,T	NA,C	NA,0.987103	NA,0.116673	NA,0.0378862	NA,2.6834	0.000760614	0.000762051
2	rs74705173	36682026	NA,T	NA,C	NA,0.970238	NA,0.0875231	NA,0.0251555	NA,3.29863	0.000758903	0.000760254
2	rs10972716	36069996	T,T	G,G	0.951292,0.757937	0.0179182,-0.0131043	0.00918509,0.00997981	1.29173,0.723183	0.000756259	0.000756775
2	rs12555083	36239445	G,NA	T,NA	0.966203,NA	-0.0093372,NA	0.0109412,NA	0.405123,NA	0.000755907	0.000756204
2	rs10441727	36689818	NA,G	NA,A	NA,0.970238	NA,0.0874552	NA,0.0251555	NA,3.29426	0.000755678	0.000757023
2	rs10973020	36670302	NA,G	NA,A	NA,0.970238	NA,0.0873935	NA,0.0251555	NA,3.29029	0.000752762	0.000754101
2	rs7852424	36070280	G,G	A,A	0.951292,0.757937	0.0179182,-0.0130552	0.00918509,0.00997981	1.29173,0.719381	0.000752177	0.00075269
2	rs12343804	36665335	NA,C	NA,T	NA,0.970238	NA,0.0873457	NA,0.0251555	NA,3.28722	0.000750518	0.000751854
2	rs61443877	36640381	NA,T	NA,C	NA,0.970238	NA,0.0873439	NA,0.0251555	NA,3.28709	0.00075043	0.000751766
2	rs61523758	36161689	T,T	C,C	0.785288,0.805556	0.000370533,0.0245382	0.00481501,0.0108009	0.0274916,1.6365	0.00075001	0.000750637
2	rs7863184	36632566	NA,T	NA,C	NA,0.970238	NA,0.0873007	NA,0.0251555	NA,3.28432	0.000748412	0.000749744
2	rs150017449	36027114	NA,G	NA,C	NA,0.974206	NA,0.0391797	NA,0.0269663	NA,0.834913	0.000747142	0.000748255
2	rs140523701	36641856	NA,A	NA,G	NA,0.970238	NA,0.0872487	NA,0.0251555	NA,3.28098	0.000745987	0.000747315
2	rs11787892	36156257	A,A	G,G	0.787276,0.831349	0.00251071,0.0247894	0.00483134,0.0114161	0.219472,1.52436	0.000743662	0.00074418
2	rs12683072	36192912	G,G	C,C	0.892644,0.806548	0.00570533,-0.030939	0.00638686,0.0108218	0.429806,2.37154	0.000738089	0.000739633
2	rs7854544	36637459	NA,T	NA,C	NA,0.970238	NA,0.0870467	NA,0.0251555	NA,3.26801	0.000736666	0.000737978
2	rs76526329	36082566	T,NA	C,NA	0.979125,NA	0.0165516,NA	0.0138296,NA	0.635683,NA	0.0007339	0.00073444
2	rs3780356	36201251	G,G	A,A	0.89662,0.805556	0.00614787,-0.0307362	0.00649407,0.0108009	0.463698,2.35349	0.000731708	0.00073326
2	rs1885371	35837859	C,C	T,T	0.589463,0.625992	0.00970093,0.0101804	0.00401916,0.00883443	1.80154,0.603492	0.000727692	0.000729784
2	rs193260225	36306005	NA,T	NA,C	NA,0.964286	NA,-0.0450649	NA,0.0230345	NA,1.29742	0.000727529	0.000729507
2	rs139112812	36655837	NA,A	NA,G	NA,0.987103	NA,0.115473	NA,0.0378862	NA,2.63742	0.000723817	0.000725185
2	rs75987339	36200885	G,G	A,A	0.89662,0.805556	0.00610396,-0.0306916	0.00649407,0.0108009	0.459352,2.34786	0.000719935	0.000721464
2	rs56176668	36669341	NA,G	NA,A	NA,0.987103	NA,0.115309	NA,0.0378862	NA,2.63117	0.000718982	0.00072034
2	rs71531226	36480711	C,C	G,G	0.760437,0.729167	0.0215426,-0.00678159	0.00463231,0.0096192	5.48,0.31803	0.000718363	0.0013232
2	rs77361682	35945809	NA,A	NA,G	NA,0.992063	NA,0.0798394	NA,0.0481747	NA,1.01117	0.000712702	0.000714141
2	rs118072291	35861580	NA,A	NA,G	NA,0.941468	NA,-0.0286839	NA,0.0182098	NA,0.9385	0.000712341	0.0007137
2	rs12353412	35854542	G,G	A,A	0.806163,0.625	-0.00400181,-0.0211892	0.00500161,0.00882973	0.372993,1.785	0.000711346	0.000712736
2	rs10814351	36182672	T,T	C,C	0.895626,0.728175	0.010888,-0.0208743	0.00646666,0.00960817	1.0351,1.52559	0.000709775	0.000710663
2	rs1885372	35838030	G,G	A,A	0.589463,0.625992	0.00965375,0.0101804	0.00401916,0.00883443	1.78758,0.603492	0.000709761	0.000711797
2	rs3780354	36208626	A,A	G,G	0.89662,0.805556	0.00601615,-0.0306916	0.00649407,0.0108009	0.450709,2.34786	0.000709384	0.000710899
2	rs147916630	36247558	A,NA	G,NA	0.989066,NA	-0.0415659,NA	0.0190121,NA	1.54069,NA	0.000707811	0.000710044
2	rs7041383	36204912	T,T	C,C	0.89662,0.805556	0.00606006,-0.0306425	0.00649407,0.0108009	0.455023,2.34168	0.000707774	0.000709279
2	rs3818556	36204518	C,C	T,T	0.89662,0.805556	0.00606006,-0.0306425	0.00649407,0.0108009	0.455023,2.34168	0.000707774	0.000709279
2	rs140459032	36638447	NA,C	NA,T	NA,0.923611	NA,-0.0305997	NA,0.0160932	NA,1.24223	0.000704049	0.000705499
2	rs10972996	36613793	NA,A	NA,G	NA,0.970238	NA,0.0862804	NA,0.0251555	NA,3.21907	0.000702754	0.000704006
2	rs114823780	36177786	G,G	A,A	0.89662,0.728175	0.0106848,-0.0213553	0.00649407,0.00960817	1.00042,1.58101	0.000700558	0.000701467
2	rs76830175	36608420	NA,G	NA,A	NA,0.970238	NA,0.0861903	NA,0.0251555	NA,3.21334	0.000698908	0.000700154
2	rs7036188	36203313	G,G	A,A	0.89662,0.805556	0.00584498,-0.0307362	0.00649407,0.0108009	0.434041,2.35349	0.000695687	0.00069719
2	rs117190803	36312169	NA,T	NA,C	NA,0.985119	NA,0.0622199	NA,0.0353055	NA,1.10783	0.000693695	0.000695263
2	rs1053414	36211827	T,T	C,C	0.892644,0.805556	0.00579164,-0.0304913	0.00638686,0.0108009	0.438291,2.32266	0.00069281	0.000694237
2	rs7871153	36083666	C,C	T,T	0.951292,0.756944	0.0168928,-0.0144484	0.00918509,0.00996594	1.18116,0.832326	0.000692446	0.000692949
2	rs116993464	36143372	G,NA	T,NA	0.980119,NA	0.0351303,NA	0.0141639,NA	1.88178,NA	0.000691414	0.0006946
2	rs62543624	36153755	A,A	G,G	0.801193,0.829365	0.00317947,0.0241329	0.00495399,0.0113631	0.28316,1.47254	0.00068935	0.000689855
2	rs7854812	35843080	A,A	T,T	0.804175,0.623016	-0.00421079,-0.0207173	0.0049823,0.00882048	0.400087,1.72503	0.000680817	0.000682163
2	rs10046793	36687211	NA,A	NA,G	NA,0.970238	NA,0.0857546	NA,0.0251555	NA,3.1857	0.000680727	0.00068194
2	rs3780350	36639442	A,A	G,G	0.816103,0.878968	0.019332,0.0130067	0.00510364,0.0131059	3.81835,0.493514	0.000679397	0.000720414
2	rs79685413	36068867	NA,C	NA,T	NA,0.958333	NA,0.0385203	NA,0.0213919	NA,1.14417	0.000678292	0.000679567
2	rs13283041	36641358	T,T	G,G	0.817097,0.878968	0.0192357,0.0130084	0.00511437,0.0131059	3.77169,0.493599	0.000677218	0.000714771
2	rs77777040	35912298	G,NA	T,NA	0.991054,NA	0.0395323,NA	0.0209976,NA	1.22373,NA	0.000674679	0.000675955
2	rs6476519	36066385	G,G	A,A	0.951292,0.756944	0.017136,-0.0137428	0.00918509,0.00996594	1.20696,0.774948	0.000672692	0.000673174
2	rs117175418	36595833	A,NA	G,NA	0.967197,NA	-0.0297474,NA	0.0111,NA	2.13291,NA	0.000671411	0.000675291
2	rs189733632	36529257	T,NA	A,NA	0.982107,NA	0.0342374,NA	0.014915,NA	1.66345,NA	0.000664063	0.000666705
2	rs7044157	36215536	G,G	C,C	0.89662,0.805556	0.00566949,-0.0306425	0.00649407,0.0108009	0.417199,2.34168	0.000663953	0.000665401
2	rs117524792	36632020	A,NA	G,NA	0.988072,NA	0.0400194,NA	0.0182119,NA	1.55301,NA	0.000661824	0.000663933
2	rs139154211	36470805	A,NA	G,NA	0.981113,NA	0.0269559,NA	0.0145245,NA	1.19744,NA	0.000659843	0.000660711
2	rs7048405	36547208	NA,T	NA,G	NA,0.969246	NA,0.0774786	NA,0.0247591	NA,2.7564	0.000659676	0.000660887
2	rs7021542	36599158	NA,C	NA,T	NA,0.970238	NA,0.0851996	NA,0.0251555	NA,3.15068	0.000658515	0.00065969
2	rs2295799	35821797	G,G	C,C	0.528827,0.607143	-0.0103794,-0.00895014	0.00396089,0.00875267	2.05647,0.513548	0.000655826	0.000658528
2	rs10814347	36174237	C,C	G,G	0.89662,0.728175	0.0101823,-0.0216534	0.00649407,0.00960817	0.932196,1.61586	0.000653298	0.000654167
2	rs7044752	36481987	A,A	C,C	0.331014,0.404762	-0.0225454,-0.00746952	0.00420153,0.00870879	7.0942,0.407758	0.000650721	0.0104941
2	rs77617805	35903923	NA,A	NA,G	NA,0.875	NA,-0.0218667	NA,0.0129254	NA,1.04244	0.000650102	0.000651166
2	rs7847671	36176982	G,G	C,C	0.89662,0.728175	0.0104169,-0.0213098	0.00649407,0.00960817	0.963772,1.57573	0.000649808	0.000650662
2	rs147433010	36037254	T,NA	G,NA	0.988072,NA	0.0390829,NA	0.0182119,NA	1.4966,NA	0.000647316	0.000649371
2	rs3736986	36194569	C,C	A,A	0.89165,0.806548	0.00517541,-0.0307021	0.00636104,0.0108218	0.381045,2.34168	0.000646966	0.00064837
2	rs10046792	36687106	NA,A	NA,G	NA,0.970238	NA,0.0848975	NA,0.0251555	NA,3.1317	0.000646854	0.000648008
2	rs12345598	35855218	T,T	G,G	0.811133,0.625992	-0.00300273,-0.02108	0.00505144,0.00883443	0.257885,1.76886	0.000646116	0.000647287
2	rs113071527	36546655	NA,A	NA,G	NA,0.969246	NA,0.0770929	NA,0.0247591	NA,2.73342	0.000644569	0.000645753
2	rs117755257	36727602	A,NA	G,NA	0.978131,NA	-0.0287738,NA	0.0135185,NA	1.47758,NA	0.000641639	0.000643562
2	rs12345768	36688355	NA,T	NA,A	NA,0.970238	NA,0.0847516	NA,0.0251555	NA,3.12255	0.000641324	0.000642468
2	rs11791889	35860942	A,A	G,G	0.617296,0.626984	0.0100326,0.00938413	0.00406782,0.00883916	1.86487,0.540015	0.000634173	0.000636182
2	rs144292803	36595130	NA,T	NA,G	NA,0.970238	NA,0.0845241	NA,0.0251555	NA,3.10832	0.000632841	0.00063397
2	rs12380372	35895795	A,A	G,G	0.944334,0.809524	0.0122372,-0.0227428	0.00862346,0.010886	0.807204,1.43544	0.000629423	0.00063045
2	rs7046130	36710578	NA,C	NA,A	NA,0.030754	NA,0.0230628	NA,0.0247591	NA,0.45395	0.000627972	0.000629088
2	rs62543605	36049514	A,A	G,G	0.889662,0.889881	-0.0111046,-0.0094946	0.00631051,0.0136555	1.10536,0.312588	0.000627157	0.000627422
2	rs10125238	36582205	NA,C	NA,T	NA,0.969246	NA,0.0822179	NA,0.0247591	NA,3.04678	0.000625389	0.000626507
2	rs117291059	36197256	G,NA	A,NA	0.981113,NA	-0.0365809,NA	0.0145245,NA	1.92873,NA	0.000623762	0.000629392
2	rs138964720	36640048	NA,C	NA,A	NA,0.990079	NA,0.106295	NA,0.0431319	NA,1.86252	0.000623645	0.000624795
2	rs139521022	36451942	A,NA	G,NA	0.980119,NA	0.0251392,NA	0.0141639,NA	1.11965,NA	0.0006236	0.000624362
2	rs11793543	36611967	G,G	A,A	0.82505,0.877976	0.0194696,0.0142969	0.00520406,0.0130599	3.73725,0.562823	0.000623343	0.000665491
2	rs2236291	35834942	G,G	T,T	0.589463,0.622024	0.00965375,0.0091122	0.00401916,0.00881592	1.78758,0.520973	0.000621202	0.000622952
2	rs10972775	36174856	T,T	A,A	0.89662,0.728175	0.0100799,-0.0214615	0.00649407,0.00960817	0.918575,1.59338	0.000615411	0.000616234
2	rs79792936	36069623	A,A	C,C	0.986084,0.891865	-0.0330774,-0.020258	0.0168779,0.0137648	1.30087,0.850486	0.000613896	0.000615082
2	rs10972783	36185468	C,C	T,T	0.895626,0.728175	0.0105541,-0.0205331	0.00646666,0.00960817	0.988591,1.48686	0.000613298	0.000614077
2	rs181588558	36000587	NA,T	NA,C	NA,0.980159	NA,0.051521	NA,0.0306528	NA,1.03244	0.000605465	0.000606605
2	rs62543626	36160179	T,T	C,C	0.89662,0.795635	-0.00391564,0.0238538	0.00649407,0.0106009	0.26238,1.61193	0.000603457	0.000604129
2	rs10972774	36174685	T,T	A,A	0.89662,0.728175	0.00999354,-0.0214615	0.00649407,0.00960817	0.907153,1.59338	0.000602881	0.00060369
2	rs2025842	36711236	NA,C	NA,T	NA,0.030754	NA,0.0223317	NA,0.0247591	NA,0.43524	0.00060165	0.00060272
2	rs113422668	35895266	T,T	C,C	0.94334,0.809524	0.0120193,-0.0223531	0.00855199,0.010886	0.796178,1.39756	0.000600134	0.000601089
2	rs10814354	36185190	C,C	T,T	0.894632,0.729167	0.00988841,-0.0211611	0.00643966,0.0096192	0.904311,1.55572	0.000598587	0.000599363
2	rs10814285	35857624	C,C	G,G	0.614314,0.627976	0.00969264,0.00968803	0.00406188,0.00884395	1.769,0.563324	0.000592909	0.000594658
2	rs7037126	36504846	T,T	C,C	0.452286,0.243056	0.0128199,0.0195853	0.00397243,0.00996594	2.90308,1.30638	0.000588759	0.000598954
2	rs12376357	35895999	C,C	T,T	0.944334,0.80754	0.0121908,-0.022362	0.00862346,0.010843	0.802841,1.40698	0.000585788	0.000586754
2	rs4355866	36712466	NA,C	NA,A	NA,0.030754	NA,0.0218666	NA,0.0247591	NA,0.423493	0.00058573	0.000586772
2	rs76653938	36706783	A,NA	G,NA	0.909543,NA	-0.0101795,NA	0.00689297,NA	0.854703,NA	0.000583897	0.000584318
2	rs1571268	36141635	A,A	G,G	0.540755,0.691468	-0.00595236,-0.00122265	0.0039675,0.0092548	0.874382,0.0482268	0.00058335	0.000583487
2	rs148697863	36227593	NA,A	NA,G	NA,0.977182	NA,0.0487826	NA,0.0286274	NA,1.05369	0.00058172	0.000582908
2	rs10814287	35860483	C,C	T,T	0.614314,0.626984	0.00969264,0.00943474	0.00406188,0.00883916	1.769,0.543937	0.000578756	0.000580452
2	rs10973025	36690453	NA,A	NA,G	NA,0.970238	NA,0.0829227	NA,0.0251555	NA,3.00907	0.000577442	0.000578473
2	rs72727097	35889660	A,A	T,T	0.94334,0.808532	0.00910595,-0.0245074	0.00855199,0.0108644	0.542152,1.61823	0.000571819	0.000572749
2	rs329366	36507639	T,T	C,C	0.452286,0.241071	0.0128663,0.0192514	0.00397243,0.00999379	2.92086,1.26711	0.000571445	0.000581335
2	rs118121296	36465028	NA,G	NA,A	NA,0.979167	NA,-0.042174	NA,0.0299292	NA,0.799153	0.000568253	0.000569084
2	rs10972826	36281603	T,NA	C,NA	0.897614,NA	-0.0216405,NA	0.0065219,NA	3.04275,NA	0.000567563	0.000578503
2	rs117915704	35881671	NA,T	NA,C	NA,0.938492	NA,0.0248872	NA,0.0177919	NA,0.790822	0.000566566	0.000567531
2	rs11794314	36725914	A,A	G,G	0.789264,0.832341	0.0128554,0.00677456	0.00484796,0.011443	2.09646,0.256622	0.000563372	0.000564935
2	rs10972612	35896427	T,T	A,A	0.944334,0.809524	0.011938,-0.0223531	0.00862346,0.010886	0.779246,1.39756	0.000561073	0.000561991
2	rs12346647	35852670	C,C	T,T	0.809145,0.624008	-0.00294569,-0.0204764	0.00503123,0.00882508	0.253191,1.69192	0.000559958	0.000560959
2	rs10973015	36666435	G,G	A,A	0.816103,0.878968	0.0189958,0.0121891	0.00510364,0.0131059	3.70412,0.45303	0.00055867	0.000589626
2	rs17778964	36160040	G,G	A,A	0.777336,0.794643	0.0017867,0.0219313	0.00475237,0.0105819	0.150614,1.41776	0.000558479	0.000558891
2	rs193191919	36371886	G,NA	A,NA	0.992048,NA	0.0467449,NA	0.0222601,NA	1.44692,NA	0.000556643	0.000558651
2	rs117892216	36392687	NA,C	NA,A	NA,0.978175	NA,-0.0430067	NA,0.0292559	NA,0.849068	0.000551154	0.000551973
2	rs11793464	36222537	A,A	G,G	0.907555,0.843254	0.0110125,-0.0272644	0.00682591,0.0117578	0.97195,1.69029	0.000546784	0.000547809
2	rs140459470	35874220	G,NA	T,NA	0.980119,NA	0.0297659,NA	0.0141639,NA	1.44862,NA	0.000546024	0.000548053
2	rs2381436	36153830	A,A	G,G	0.198807,0.171627	-0.00266567,-0.0233099	0.00495399,0.011337	0.228767,1.40041	0.000545773	0.000546197
2	rs72729426	35941534	T,NA	C,NA	0.978131,NA	0.0255762,NA	0.0135185,NA	1.23285,NA	0.000545181	0.000546343
2	rs34365936	36504202	A,A	G,G	0.452286,0.244048	0.0127316,0.0193123	0.00397243,0.00995218	2.86947,1.28135	0.000544911	0.000554122
2	rs12350619	36579394	NA,T	NA,C	NA,0.97123	NA,0.0819359	NA,0.0255725	NA,2.86805	0.000544451	0.00054541
2	rs10511930	36689987	NA,C	NA,T	NA,0.970238	NA,0.0818527	NA,0.0251555	NA,2.94368	0.000544293	0.000545266
2	rs184724997	36491154	G,NA	C,NA	0.989066,NA	0.0413915,NA	0.0190121,NA	1.53059,NA	0.000542992	0.000544947
2	rs7865447	36580173	NA,C	NA,G	NA,0.970238	NA,0.0816152	NA,0.0251555	NA,2.92927	0.00053732	0.000538281
2	rs529766616	36523219	A,NA	C,NA	0.980119,NA	-0.0303397,NA	0.0141639,NA	1.49227,NA	0.0005368	0.000538937
2	rs10758374	36468557	C,C	T,T	0.256461,0.329365	-0.0204414,0.00691917	0.00452769,0.00909539	5.19795,0.349871	0.000534949	0.000874334
2	rs4282653	35887030	T,T	C,C	0.942346,0.808532	0.0082557,-0.0247483	0.00848241,0.0108644	0.480937,1.64338	0.000534482	0.000535364
2	rs35579338	36739204	G,G	T,T	0.810139,0.85119	0.0119936,-0.00571489	0.00504129,0.0120109	1.76055,0.197767	0.000531517	0.000532217
2	rs62541882	35902579	T,NA	G,NA	0.963221,NA	-0.0139181,NA	0.0105045,NA	0.732402,NA	0.000530166	0.00053063
2	rs147301877	36662217	NA,T	NA,C	NA,0.945437	NA,-0.0292301	NA,0.0188207	NA,0.919361	0.000529832	0.000530784
2	rs75732424	35909422	C,NA	T,NA	0.972167,NA	0.0170055,NA	0.0120196,NA	0.80376,NA	0.000529799	0.00053033
2	rs11794716	36154451	T,T	G,G	0.799205,0.829365	0.00232924,0.0235068	0.00493553,0.0113631	0.195878,1.41371	0.000526023	0.000526444
2	rs187960516	36238454	A,NA	G,NA	0.99006,NA	-0.0448924,NA	0.01993,NA	1.61456,NA	0.000521393	0.000523011
2	rs10972755	36138471	T,T	C,C	0.885686,0.849206	0.0100922,-0.0119477	0.0062137,0.0119455	0.981572,0.498638	0.000518345	0.00051861
2	rs148850645	36737007	NA,C	NA,T	NA,0.973214	NA,0.0389535	NA,0.0264757	NA,0.850127	0.000518039	0.000519032
2	rs10973021	36674101	C,NA	G,NA	0.862823,NA	-0.0134895,NA	0.00574696,NA	1.72325,NA	0.000512023	0.000513478
2	rs72733440	36650657	T,NA	C,NA	0.987078,NA	0.0281601,NA	0.0175062,NA	0.967753,NA	0.000510641	0.000511407
2	rs7851602	36235621	C,C	A,A	0.409543,0.693452	0.0037942,-0.0199852	0.00402064,0.00927141	0.461762,1.507	0.000509708	0.000510235
2	rs185844049	36322788	G,NA	C,NA	0.991054,NA	-0.0438617,NA	0.0209976,NA	1.43513,NA	0.000509144	0.000510904
2	rs13294290	36659004	A,A	G,G	0.823062,0.877976	0.0190289,0.0125768	0.00518099,0.0130599	3.62001,0.474253	0.000508889	0.000537396
2	rs10973081	36791532	T,T	C,C	0.809145,0.795635	-0.00521622,-0.0207442	0.00503123,0.0106009	0.523104,1.29785	0.000505216	0.000505974
2	rs7867509	36448945	C,C	T,T	0.333002,0.40377	-0.021979,-0.00710078	0.00419521,0.00871223	6.79215,0.381898	0.000505116	0.00579108
2	rs148707069	36595242	NA,T	NA,C	NA,0.947421	NA,-0.0283896	NA,0.0191524	NA,0.859299	0.000502359	0.000503323
2	rs114950195	36556993	NA,G	NA,C	NA,0.970238	NA,0.0756906	NA,0.0251555	NA,2.58138	0.000501201	0.000502118
2	rs113497604	35865019	A,NA	G,NA	0.935388,NA	0.012193,NA	0.00804241,NA	0.887736,NA	0.000499256	0.000500033
2	rs77395154	35845118	T,NA	C,NA	0.906561,NA	0.0100184,NA	0.00679323,NA	0.853016,NA	0.000492819	0.00049355
2	rs62542047	36782313	T,NA	C,NA	0.89165,NA	0.0115273,NA	0.00636104,NA	1.15515,NA	0.000492498	0.000493448
2	rs12554395	36422211	A,NA	G,NA	0.973161,NA	-0.0101118,NA	0.0122339,NA	0.388812,NA	0.000491406	0.000491699
2	rs72727082	35841444	T,NA	C,NA	0.945328,NA	0.0156307,NA	0.00869693,NA	1.1409,NA	0.000487342	0.000488578
2	rs10973074	36781753	G,NA	A,NA	0.89165,NA	0.0114395,NA	0.00636104,NA	1.14196,NA	0.000481573	0.000482501
2	rs10973073	36781717	T,NA	C,NA	0.89165,NA	0.0114395,NA	0.00636104,NA	1.14196,NA	0.000481573	0.000482501
2	rs10972909	36451336	C,C	T,T	0.333002,0.404762	-0.0218878,-0.0069987	0.00419521,0.00870879	6.74106,0.375092	0.000479447	0.005227
2	rs141707058	35879232	G,NA	C,NA	0.989066,NA	0.0374167,NA	0.0190121,NA	1.30925,NA	0.000478682	0.000479877
2	rs77097171	36211031	C,NA	T,NA	0.982107,NA	-0.0346328,NA	0.014915,NA	1.69396,NA	0.000474774	0.00047828
2	rs183005747	36238272	T,NA	C,NA	0.989066,NA	0.0381056,NA	0.0190121,NA	1.3464,NA	0.000474435	0.000475968
2	rs366887	36542368	G,G	A,A	0.702783,0.780754	0.0112577,0.027378	0.00432606,0.0103319	2.03337,2.09406	0.00046862	0.00047504
2	rs72733480	36773399	C,NA	G,NA	0.964215,NA	0.0171222,NA	0.0106439,NA	0.967806,NA	0.000468613	0.000469311
2	rs10118394	36463744	C,C	T,T	0.331014,0.402778	-0.0219208,-0.00694002	0.00420153,0.0087157	6.74106,0.370716	0.000468463	0.00516772
2	rs10758329	35867122	A,A	G,G	0.61332,0.612103	0.00950431,0.00818391	0.00405994,0.00877269	1.71596,0.454842	0.000466532	0.000467802
2	rs10973075	36785184	G,NA	A,NA	0.89165,NA	0.0113124,NA	0.00636104,NA	1.12297,NA	0.000466316	0.000467215
2	rs10972988	36600523	NA,T	NA,C	NA,0.970238	NA,0.0788083	NA,0.0251555	NA,2.76164	0.000464256	0.000465088
2	rs10972608	35889992	A,A	C,C	0.94334,0.809524	0.00896528,-0.0234826	0.00855199,0.010886	0.530932,1.50871	0.00046393	0.000464684
2	rs433304	36528249	NA,A	NA,G	NA,0.013889	NA,-0.0632904	NA,0.0365262	NA,1.08018	0.000462458	0.000463283
2	rs10972815	36264542	A,NA	C,NA	0.890656,NA	-0.0194821,NA	0.00633559,NA	2.67677,NA	0.000458577	0.00046459
2	rs79267969	36710787	NA,A	NA,C	NA,0.969246	NA,-0.0172496	NA,0.0247591	NA,0.313371	0.000456852	0.000457668
2	rs10973076	36786623	A,NA	G,NA	0.89165,NA	0.0112291,NA	0.00636104,NA	1.11062,NA	0.000456682	0.000457562
2	rs2381524	36460939	G,G	A,A	0.332008,0.40377	-0.0218607,-0.0067978	0.00419836,0.00871223	6.7168,0.361273	0.000450004	0.00484254
2	rs143602601	36483305	NA,G	NA,C	NA,0.983135	NA,-0.0384016	NA,0.0331973	NA,0.60666	0.000449033	0.000449701
2	rs7856743	36442932	C,C	G,G	0.333002,0.40377	-0.0218443,-0.00705112	0.00419521,0.00871223	6.7168,0.37849	0.000448573	0.00500076
2	rs112776904	36137053	G,NA	A,NA	0.967197,NA	0.0201236,NA	0.0111,NA	1.15588,NA	0.00044471	0.000445626
2	rs118015596	36347642	T,NA	C,NA	0.978131,NA	0.0350949,NA	0.0135185,NA	2.0255,NA	0.000443491	0.000447925
2	rs72733454	36703686	T,NA	C,NA	0.987078,NA	0.0266247,NA	0.0175062,NA	0.891804,NA	0.0004433	0.000443973
2	rs35114937	36678515	T,T	C,C	0.826044,0.895833	0.0185645,0.0147014	0.00521577,0.0139934	3.42964,0.532472	0.0004426	0.000465365
2	rs57526429	36581195	NA,T	NA,G	NA,0.970238	NA,0.0777965	NA,0.0251555	NA,2.70246	0.000441677	0.000442469
2	rs144123850	35906984	C,NA	T,NA	0.968191,NA	0.0229837,NA	0.0112664,NA	1.38356,NA	0.000439886	0.000441333
2	rs1176848	36786588	G,G	C,C	0.112326,0.006944	-0.0120981,0.0796568	0.00626142,0.0514768	1.27295,0.914497	0.000439118	0.000439976
2	rs2381523	36459678	G,G	A,A	0.332008,0.402778	-0.0218129,-0.00680051	0.00419836,0.0087157	6.69016,0.361273	0.000438721	0.00460676
2	rs146589955	36811917	NA,G	NA,A	NA,0.899802	NA,0.0161712	NA,0.0142364	NA,0.591766	0.000438373	0.000439111
2	rs75018376	35863501	NA,C	NA,G	NA,0.948413	NA,-0.0239964	NA,0.0193256	NA,0.668875	0.000436602	0.000437439
2	rs28576111	36223801	T,T	C,C	0.593439,0.279762	-0.00489544,0.016898	0.00402521,0.00952293	0.649926,1.11925	0.00043256	0.000432917
2	rs142134914	36400371	A,NA	G,NA	0.982107,NA	0.0243195,NA	0.014915,NA	0.987215,NA	0.000430188	0.000430821
2	rs75376172	36566099	C,C	T,T	0.785288,0.888889	0.0166158,0.0198558	0.00481501,0.0136019	3.25271,0.840576	0.000425847	0.000450652
2	rs10758330	35867528	T,T	C,C	0.631213,0.622024	0.00936034,0.00802897	0.00409792,0.00881592	1.6505,0.44077	0.000425466	0.000426538
2	rs10973068	36774487	C,NA	T,NA	0.889662,NA	0.0106749,NA	0.00631051,NA	1.0423,NA	0.000424019	0.000424805
2	rs146298939	36739208	NA,C	NA,T	NA,0.968254	NA,0.0329901	NA,0.0243817	NA,0.754404	0.000422796	0.000423604
2	rs10972609	35891492	A,A	T,T	0.942346,0.809524	0.00811918,-0.0237158	0.00848241,0.010886	0.470471,1.53218	0.000420648	0.00042137
2	rs62542046	36770145	A,NA	T,NA	0.893638,NA	0.0110402,NA	0.00641306,NA	1.06978,NA	0.000420123	0.000420943
2	rs16933340	36528276	NA,C	NA,T	NA,0.933532	NA,0.018576	NA,0.0171606	NA,0.554338	0.00041915	0.000419833
2	rs7022281	35851048	T,T	C,C	0.39165,0.249008	0.00658296,-0.0150512	0.00405055,0.00988505	0.982469,0.893286	0.000417398	0.00041795
2	rs151100081	36019503	NA,A	NA,T	NA,0.982143	NA,0.0442836	NA,0.0322783	NA,0.769335	0.000414213	0.000414962
2	rs4879993	36473559	T,T	C,C	0.332008,0.404762	-0.0216687,-0.00726704	0.00419836,0.00870879	6.61023,0.393589	0.00041317	0.00411105
2	rs12553273	36456543	G,NA	A,NA	0.963221,NA	-0.00772101,NA	0.0105045,NA	0.335051,NA	0.00041314	0.000413418
2	rs10738948	35833448	C,C	T,T	0.388668,0.246032	0.00663879,-0.0149115	0.00405613,0.00992501	0.992736,0.876184	0.000413014	0.000413573
2	rs62543627	36161144	C,C	T,T	0.777336,0.795635	0.00116625,0.0211074	0.00475237,0.0106009	0.093588,1.33282	0.000412244	0.000412585
2	rs145969981	36515763	NA,T	NA,C	NA,0.925595	NA,-0.0257103	NA,0.0162889	NA,0.941289	0.000411957	0.000412912
2	rs1962524	36485202	G,G	A,A	0.303181,0.560516	-0.0172053,0.00589873	0.00430159,0.00861267	4.19784,0.306789	0.000409842	0.000450092
2	rs144038705	36042029	C,NA	T,NA	0.988072,NA	-0.0359077,NA	0.0182119,NA	1.31294,NA	0.000409432	0.000410787
2	rs10972855	36320542	G,NA	C,NA	0.969185,NA	-0.0278704,NA	0.0114407,NA	1.82833,NA	0.000408739	0.000412998
2	rs76175158	35863563	NA,G	NA,T	NA,0.9375	NA,0.0201422	NA,0.0176595	NA,0.595097	0.000408132	0.000408837
2	rs146430978	36076928	NA,T	NA,G	NA,0.948413	NA,0.0216541	NA,0.0193256	NA,0.58086	0.000408105	0.000408761
2	rs187087621	35943366	C,NA	A,NA	0.993042,NA	-0.0473921,NA	0.0237851,NA	1.33427,NA	0.000404879	0.000406348
2	rs72733448	36694409	C,C	G,G	0.89662,0.990079	0.015761,0.00851584	0.00649407,0.0431319	1.81744,0.0739224	0.000404619	0.000405619
2	rs117381324	35881825	NA,G	NA,A	NA,0.946429	NA,-0.0237522	NA,0.0189842	NA,0.67597	0.000402576	0.000403367
2	rs148784200	36452826	A,NA	G,NA	0.981113,NA	-0.0287256,NA	0.0145245,NA	1.31913,NA	0.000401774	0.000403358
2	rs7024955	36244396	A,A	T,T	0.406561,0.695437	0.00342968,-0.0190108	0.00402521,0.00928829	0.404298,1.39059	0.000400237	0.000400639
2	rs116853979	35907916	NA,G	NA,C	NA,0.962302	NA,-0.0292933	NA,0.0224433	NA,0.717107	0.000398186	0.000398986
2	rs10973045	36731211	C,C	G,G	0.775348,0.842262	0.0110065,-0.00935257	0.00473736,0.0117277	1.6955,0.371435	0.000398023	0.000398708
2	rs77049214	35964783	NA,G	NA,A	NA,0.949405	NA,0.0246568	NA,0.019504	NA,0.685797	0.000397836	0.000398639
2	rs72733447	36694408	C,C	G,G	0.89662,0.990079	0.0156712,0.0105612	0.00649407,0.0431319	1.80093,0.0933598	0.000396385	0.000397365
2	rs12552072	36727388	C,C	T,T	0.770378,0.822421	0.0106657,-0.00866695	0.0047009,0.0111856	1.63308,0.358089	0.0003943	0.000394912
2	rs10973071	36778644	A,NA	G,NA	0.890656,NA	0.0104036,NA	0.00633559,NA	0.997526,NA	0.000394251	0.000394982
2	rs75495413	35895107	NA,C	NA,G	NA,0.986111	NA,-0.0418207	NA,0.0365264	NA,0.5982	0.00039204	0.000392722
2	rs62541969	36515743	G,G	C,C	0.822068,0.911706	0.00219664,-0.0248617	0.00516962,0.0150664	0.173342,1.00474	0.000391992	0.000392215
2	rs72624020	36296712	C,C	G,G	0.909543,0.819444	-0.012902,0.0163327	0.00689297,0.0111132	1.21297,0.848784	0.000389674	0.000390601
2	rs16933578	36804101	NA,G	NA,C	NA,0.980159	NA,-0.0357555	NA,0.0306528	NA,0.613635	0.000387818	0.000388487
2	rs79284865	35906519	A,A	G,G	0.785288,0.78869	0.0101136,-0.0145891	0.00481501,0.010471	1.44745,0.786388	0.000384413	0.000385867
2	rs3736884	36091257	NA,T	NA,C	NA,0.934524	NA,0.0231543	NA,0.0172809	NA,0.744043	0.00038152	0.000382278
2	rs10972610	35893292	G,G	A,A	0.94334,0.809524	0.00887152,-0.0224067	0.00855199,0.010886	0.523507,1.40274	0.000380762	0.000381384
2	rs72729403	35895458	C,C	G,G	0.94334,0.809524	0.0089184,-0.0223601	0.00855199,0.010886	0.527214,1.39823	0.000380041	0.000380661
2	rs117632151	36322056	NA,T	NA,A	NA,0.986111	NA,-0.0461889	NA,0.0365264	NA,0.686054	0.000379178	0.000379987
2	rs10972763	36159456	T,T	C,C	0.254473,0.328373	-0.0047145,0.0199464	0.00453928,0.00910239	0.524343,1.54626	0.000378997	0.000379569
2	rs111640021	35915419	A,NA	G,NA	0.979125,NA	0.018814,NA	0.0138296,NA	0.760207,NA	0.000371225	0.000371717
2	rs117937103	36141322	NA,A	NA,T	NA,0.984127	NA,-0.0322225	NA,0.0342017	NA,0.460765	0.000370325	0.000370975
2	rs7861442	36246594	C,C	T,T	0.406561,0.695437	0.0033836,-0.0186246	0.00402521,0.00928829	0.39732,1.34732	0.000369516	0.000369888
2	rs10758326	35831036	G,G	A,A	0.388668,0.247024	0.00626952,-0.0150688	0.00405613,0.00991158	0.913004,0.891332	0.00036877	0.000369271
2	rs140807774	35848366	NA,T	NA,A	NA,0.943452	NA,-0.0198053	NA,0.018507	NA,0.54584	0.000366402	0.000367026
2	rs142131941	36503120	T,NA	C,NA	0.988072,NA	0.0412147,NA	0.0182119,NA	1.62651,NA	0.00036553	0.00036796
2	rs117674615	36678351	T,NA	A,NA	0.980119,NA	-0.0260091,NA	0.0141639,NA	1.17839,NA	0.000364263	0.000365361
2	rs118099370	35847687	NA,T	NA,C	NA,0.943452	NA,-0.01956	NA,0.018507	NA,0.536767	0.000361272	0.000361888
2	rs10972865	36351074	T,T	C,C	0.987078,0.901786	-0.0212967,-0.0352608	0.0175062,0.0143636	0.650172,1.85097	0.000361271	0.000362627
2	rs75394168	36692083	T,NA	G,NA	0.982107,NA	0.0140245,NA	0.014915,NA	0.459587,NA	0.00036066	0.000360993
2	rs1887522	36250377	C,C	G,G	0.349901,0.695437	0.00225791,-0.0194048	0.0041455,0.00928829	0.232115,1.43543	0.00035937	0.00035972
2	rs10973085	36807942	T,NA	C,NA	0.984095,NA	0.0193178,NA	0.0158037,NA	0.654484,NA	0.000359073	0.000359499
2	rs145805824	36158090	A,NA	G,NA	0.965209,NA	0.0182059,NA	0.0107893,NA	1.03846,NA	0.000352954	0.000353847
2	rs4524883	36523607	T,T	C,C	0.677932,0.614087	0.0123376,0.0111347	0.00423129,0.00878099	2.45005,0.68871	0.000352466	0.000355584
2	rs4879965	36248292	C,C	T,T	0.406561,0.695437	0.00347577,-0.0180937	0.00402521,0.00928829	0.411322,1.28892	0.000352297	0.000352642
2	rs13283924	36198141	G,G	A,A	0.908549,0.997024	0.0058458,0.0906358	0.00685915,0.078473	0.404428,0.605386	0.00034977	0.000349897
2	rs4879966	36248440	A,A	T,T	0.406561,0.695437	0.00347577,-0.0180424	0.00402521,0.00928829	0.411322,1.28335	0.000349541	0.000349883
2	rs78352306	36663140	NA,T	NA,C	NA,0.944444	NA,-0.0215536	NA,0.0186617	NA,0.605365	0.000347942	0.000348592
2	rs77664234	36680309	T,NA	A,NA	0.94831,NA	-0.016521,NA	0.00893021,NA	1.19171,NA	0.000347582	0.000348375
2	rs188916847	35853580	NA,T	NA,C	NA,0.988095	NA,0.0520274	NA,0.0394133	NA,0.728577	0.000347489	0.000348106
2	rs78789908	36679890	NA,A	NA,T	NA,0.882937	NA,0.0161666	NA,0.0132962	NA,0.649693	0.000347149	0.00034792
2	rs78979116	36579458	NA,T	NA,C	NA,0.972222	NA,0.0290687	NA,0.0260119	NA,0.578768	0.000346983	0.00034767
2	rs141194478	36132369	C,NA	T,NA	0.984095,NA	0.0254416,NA	0.0158037,NA	0.968868,NA	0.000345803	0.000346439
2	rs7021317	36736620	T,T	G,G	0.780318,0.847222	0.0108712,-0.00915765	0.00477536,0.0118816	1.64178,0.355701	0.000345509	0.000346107
2	rs77828320	36707991	A,NA	C,NA	0.958251,NA	-0.00795336,NA	0.00988495,NA	0.375661,NA	0.000344982	0.00034525
2	rs4878646	36248825	G,G	A,A	0.406561,0.695437	0.00347577,-0.0179492	0.00402521,0.00928829	0.411322,1.27324	0.000344609	0.000344945
2	rs1887437	36727415	C,C	T,T	0.771372,0.820437	0.0104012,-0.00928725	0.00470807,0.0111371	1.5661,0.393257	0.000344482	0.000345046
2	rs74931641	35843330	NA,G	NA,A	NA,0.979167	NA,0.0360437	NA,0.0299292	NA,0.641161	0.000341186	0.000341831
2	rs75532864	36760999	NA,C	NA,T	NA,0.950397	NA,-0.0176931	NA,0.0196877	NA,0.433185	0.000341026	0.000341648
2	rs10972881	36394039	NA,T	NA,C	NA,0.884921	NA,0.0173979	NA,0.0133953	NA,0.712175	0.000339582	0.000340468
2	rs149780471	36321781	A,NA	C,NA	0.99006,NA	0.0150512,NA	0.01993,NA	0.346664,NA	0.000338177	0.000338468
2	rs7027081	36725670	T,T	C,C	0.310139,0.298611	0.0108427,-0.00952382	0.00427445,0.00934051	1.95108,0.511582	0.000337852	0.000339085
2	rs78229451	35847554	T,NA	G,NA	0.964215,NA	-0.0211023,NA	0.0106439,NA	1.32409,NA	0.00033446	0.000336117
2	rs11792071	36174739	T,T	C,C	0.902585,0.823413	-0.00845361,0.0223293	0.00666778,0.0112102	0.688545,1.33362	0.000333754	0.000334605
2	rs4879937	35879579	C,C	T,T	0.549702,0.549603	-0.00835975,-0.006368	0.00397398,0.00859173	1.45086,0.338579	0.000333405	0.000334022
2	rs74837062	36219505	T,NA	C,NA	0.978131,NA	0.00872339,NA	0.0135185,NA	0.285052,NA	0.000332005	0.000332317
2	rs78384805	36579738	A,NA	G,NA	0.962227,NA	0.0121937,NA	0.0103707,NA	0.620364,NA	0.000331722	0.000332147
2	rs72733451	36698063	A,NA	G,NA	0.985089,NA	-0.0318204,NA	0.0163138,NA	1.29145,NA	0.000331665	0.000333151
2	rs11562259	36176057	A,A	G,G	0.803181,0.728175	0.00537369,-0.0212238	0.00497278,0.00960817	0.55305,1.56576	0.00033044	0.000330952
2	rs13287940	36253463	T,T	C,C	0.349901,0.695437	0.00211907,-0.0191618	0.0041455,0.00928829	0.215219,1.40769	0.000329197	0.000329526
2	rs12237915	36173934	C,C	T,T	0.803181,0.729167	0.00532875,-0.0213084	0.00497278,0.0096192	0.546824,1.57273	0.000328709	0.000329225
2	rs11562262	36179331	T,T	G,G	0.802187,0.728175	0.00527379,-0.0211781	0.00496334,0.00960817	0.540627,1.56048	0.000328388	0.000328887
2	rs151306345	36159869	G,NA	A,NA	0.964215,NA	0.0173982,NA	0.0106439,NA	0.990805,NA	0.000328136	0.000328968
2	rs11794218	36174978	C,C	T,T	0.90159,0.823413	-0.00865644,0.0221878	0.00663768,0.0112102	0.716275,1.32068	0.000323679	0.000324546
2	rs10738962	36254541	T,T	A,A	0.349901,0.695437	0.00211907,-0.0190122	0.0041455,0.00928829	0.215219,1.39074	0.00032121	0.00032153
2	rs56258823	36416670	C,NA	T,NA	0.966203,NA	0.018791,NA	0.0109412,NA	1.06603,NA	0.000320987	0.000321917
2	rs77215498	36181500	T,T	G,G	0.900596,0.823413	-0.00926965,0.0221447	0.00660805,0.0112102	0.794033,1.31675	0.00031978	0.000320785
2	rs185350570	36257062	NA,G	NA,A	NA,0.943452	NA,-0.0255977	NA,0.018507	NA,0.778266	0.000319537	0.000320355
2	rs7027082	36725673	T,T	C,C	0.312127,0.300595	0.0105984,-0.00973632	0.00426697,0.00932283	1.88611,0.528235	0.0003195	0.00032062
2	rs151099145	36101194	T,NA	C,NA	0.972167,NA	-0.00941663,NA	0.0120196,NA	0.363143,NA	0.000318803	0.000319087
2	rs78662760	36759824	NA,A	NA,C	NA,0.893849	NA,-0.0136932	NA,0.0138774	NA,0.489752	0.000318663	0.000319245
2	rs142747469	36528035	T,NA	G,NA	0.991054,NA	-0.0319579,NA	0.0209976,NA	0.892745,NA	0.000317739	0.000318396
2	rs12351194	36178887	A,A	G,G	0.900596,0.822421	-0.00881058,0.0219979	0.00660805,0.0111856	0.738904,1.3078	0.000317726	0.00031863
2	rs72733443	36657220	G,G	C,C	0.89662,0.990079	0.0150104,0.00904908	0.00649407,0.0431319	1.68171,0.0789258	0.000317074	0.000317847
2	rs145470803	36115178	NA,A	NA,G	NA,0.975198	NA,0.0288444	NA,0.0274863	NA,0.531668	0.000317013	0.000317665
2	rs149412101	36296971	NA,C	NA,T	NA,0.981151	NA,0.0385271	NA,0.0314332	NA,0.656949	0.000316373	0.000317009
2	rs7035839	36176933	G,G	T,T	0.900596,0.823413	-0.00876357,0.0220463	0.00660805,0.0112102	0.733357,1.3078	0.000315316	0.000316204
2	rs7019338	36176993	G,G	A,A	0.900596,0.823413	-0.00876357,0.0220463	0.00660805,0.0112102	0.733357,1.3078	0.000315316	0.000316204
2	rs16933579	36808132	NA,C	NA,G	NA,0.959325	NA,0.0190098	NA,0.0216401	NA,0.420562	0.000315064	0.00031562
2	rs7866562	36332099	G,G	C,C	0.62326,0.482143	0.0214872,0.00613232	0.00408022,0.00855481	6.85608,0.324698	0.000314437	0.00722164
2	rs4300086	36329300	A,A	G,G	0.374751,0.515873	-0.0215113,-0.00548305	0.00408453,0.00855366	6.85689,0.282737	0.000314358	0.00706117
2	rs185627575	36542962	NA,T	NA,A	NA,0.972222	NA,-0.024451	NA,0.0260119	NA,0.459393	0.000314332	0.000314913
2	rs116874651	36791966	C,NA	T,NA	0.974155,NA	0.0158678,NA	0.0124606,NA	0.692799,NA	0.000314136	0.000314628
2	rs10972840	36307537	T,NA	A,NA	0.970179,NA	-0.0262742,NA	0.0116239,NA	1.62345,NA	0.000313347	0.000316238
2	rs10973023	36681198	NA,A	NA,G	NA,0.983135	NA,0.0702566	NA,0.0331973	NA,1.4645	0.000312771	0.000313326
2	rs71521292	35943314	T,NA	C,NA	0.971173,NA	0.0121037,NA	0.0118166,NA	0.514713,NA	0.00031209	0.000312472
2	rs12347708	36677608	NA,A	NA,G	NA,0.983135	NA,0.0701201	NA,0.0331973	NA,1.46008	0.000311589	0.000312141
2	rs117550921	36101839	NA,G	NA,A	NA,0.931548	NA,0.0205364	NA,0.016928	NA,0.647687	0.000311316	0.000311951
2	rs62542024	36728232	A,A	T,T	0.775348,0.843254	0.0105121,-0.00855712	0.00473736,0.0117578	1.57695,0.330919	0.000310073	0.000310606
2	rs75370663	36077304	G,NA	A,NA	0.959245,NA	0.0137906,NA	0.00999958,NA	0.775054,NA	0.000308895	0.000309462
2	rs72729432	35952254	G,NA	A,NA	0.852883,NA	0.00839502,NA	0.00558166,NA	0.877549,NA	0.000307537	0.00030824
2	rs7851615	36161433	A,A	T,T	0.078529,0.125	-0.0153125,0.0142322	0.00734994,0.0129254	1.42923,0.567266	0.0003059	0.000306479
2	rs61738501	35957452	G,NA	A,NA	0.987078,NA	0.0199954,NA	0.0175062,NA	0.596236,NA	0.000305416	0.000305849
2	rs10117589	36010073	NA,T	NA,G	NA,0.874008	NA,0.0131952	NA,0.0128817	NA,0.514738	0.000304743	0.000305313
2	rs144586077	36465644	C,NA	T,NA	0.960239,NA	0.00995174,NA	0.0101186,NA	0.487642,NA	0.00030434	0.000304645
2	rs10733476	36300216	T,T	C,C	0.040755,0.41369	0.0255235,0.00484098	0.00999964,0.00867965	1.97074,0.238807	0.000303987	0.000305565
2	rs2025172	35920584	C,NA	T,NA	0.851889,NA	0.00801571,NA	0.00556614,NA	0.824362,NA	0.000303501	0.000304138
2	rs184478179	36302633	NA,T	NA,C	NA,0.984127	NA,0.0297524	NA,0.0342017	NA,0.415273	0.000301614	0.000302175
2	rs149177440	36544997	NA,T	NA,C	NA,0.882937	NA,-0.015735	NA,0.0132962	NA,0.625906	0.000300831	0.000301396
2	rs10814396	36526932	NA,A	NA,G	NA,0.013889	NA,-0.0485586	NA,0.0365262	NA,0.735867	0.00030053	0.000301071
2	rs79625583	36137581	NA,G	NA,C	NA,0.947421	NA,0.015212	NA,0.0191524	NA,0.369528	0.000299439	0.000299932
2	rs141610709	36491138	NA,T	NA,C	NA,0.985119	NA,-0.0362613	NA,0.0353055	NA,0.516575	0.000299029	0.00029965
2	rs146999026	35884990	NA,T	NA,G	NA,0.941468	NA,-0.0179064	NA,0.0182098	NA,0.487528	0.000298371	0.000298957
2	rs116906711	35989509	NA,T	NA,C	NA,0.991071	NA,-0.0460926	NA,0.0454422	NA,0.508031	0.000297693	0.000298235
2	rs116926266	36772184	T,NA	C,NA	0.981113,NA	0.0249685,NA	0.0145245,NA	1.06751,NA	0.000297118	0.000297972
2	rs118029473	36026293	NA,T	NA,C	NA,0.927579	NA,0.0155144	NA,0.0164929	NA,0.459829	0.000296376	0.000296948
2	rs116263793	36638103	NA,C	NA,T	NA,0.983135	NA,0.0681923	NA,0.0331973	NA,1.39837	0.000295856	0.000296382
2	rs150865287	35962198	T,NA	G,NA	0.989066,NA	0.0220981,NA	0.0190121,NA	0.610646,NA	0.000295739	0.000296185
2	rs7033113	36325923	NA,T	NA,C	NA,0.911706	NA,-0.0192763	NA,0.0150664	NA,0.697347	0.000295167	0.00029581
2	rs6476573	36704938	G,G	A,A	0.241551,0.142857	0.0091954,0.0201601	0.00461925,0.0122159	1.33238,1.0049	0.000294895	0.000296813
2	rs74455146	36000412	NA,A	NA,G	NA,0.897817	NA,-0.0153475	NA,0.014113	NA,0.557787	0.000293775	0.000294408
2	rs140828275	36382237	C,NA	T,NA	0.979125,NA	-0.00934515,NA	0.0138296,NA	0.301718,NA	0.000293026	0.000293273
2	rs10972616	35901617	A,A	G,G	0.944334,0.806548	0.0123667,-0.0176966	0.00862346,0.0108218	0.819442,0.991432	0.000292581	0.000293056
2	rs12380104	36660752	T,NA	G,NA	0.895626,NA	-0.0099861,NA	0.00646666,NA	0.91176,NA	0.000292242	0.000292678
2	rs2151643	36633854	NA,G	NA,A	NA,0.983135	NA,0.067676	NA,0.0331973	NA,1.38206	0.000291933	0.000292452
2	rs62544696	35867662	A,NA	G,NA	0.994036,NA	0.0262971,NA	0.0256781,NA	0.514585,NA	0.00029185	0.000292247
2	rs10972866	36351694	A,A	G,G	0.621272,0.483135	0.0212502,0.00673692	0.00407601,0.00855422	6.73207,0.365566	0.000291763	0.00595143
2	rs7046448	36629911	NA,A	NA,G	NA,0.983135	NA,0.0676038	NA,0.0331973	NA,1.37979	0.000291394	0.000291913
2	rs78305268	35949778	A,NA	G,NA	0.988072,NA	-0.0205756,NA	0.0182119,NA	0.58743,NA	0.000290858	0.000291304
2	rs116939333	36703375	NA,C	NA,T	NA,0.967262	NA,-0.00421375	NA,0.0240217	NA,0.0651208	0.000290441	0.000290974
2	rs10116228	36093750	NA,A	NA,G	NA,0.864087	NA,0.0124211	NA,0.0124737	NA,0.495728	0.000290298	0.000290837
2	rs146662802	36082415	T,NA	C,NA	0.99006,NA	0.0188509,NA	0.01993,NA	0.463161,NA	0.000290091	0.000290433
2	rs554202656	36686647	NA,G	NA,A	NA,0.983135	NA,0.067256	NA,0.0331973	NA,1.36886	0.000288828	0.000289342
2	rs62541982	36551435	T,NA	C,NA	0.832008,NA	-0.00938773,NA	0.00528849,NA	1.11989,NA	0.000288808	0.000289323
2	rs4483242	35918778	T,NA	C,NA	0.852883,NA	0.00790169,NA	0.00558166,NA	0.804439,NA	0.000288163	0.000288782
2	rs10972600	35857612	A,A	T,T	0.779324,0.638889	-0.00240468,-0.0181514	0.00476763,0.00889959	0.211834,1.38308	0.000288107	0.000288622
2	rs10972781	36184897	G,G	T,T	0.802187,0.727183	0.0054005,-0.02033	0.00496334,0.00959722	0.558209,1.46664	0.000288021	0.000288463
2	rs74503879	36499235	NA,C	NA,T	NA,0.941468	NA,0.0134067	NA,0.0182098	NA,0.335746	0.000287798	0.000288263
2	rs12001360	36183670	C,C	A,A	0.802187,0.728175	0.00527157,-0.0204484	0.00496334,0.00960817	0.540321,1.47733	0.0002874	0.00028784
2	rs7033405	36093204	NA,G	NA,T	NA,0.864087	NA,0.012268	NA,0.0124737	NA,0.487642	0.000287324	0.000287857
2	rs7389484	36324907	NA,T	NA,C	NA,0.089286	NA,0.0187149	NA,0.0149906	NA,0.673932	0.000287227	0.00028785
2	rs150629590	36597482	NA,A	NA,G	NA,0.990079	NA,0.0770231	NA,0.0431319	NA,1.12996	0.000286696	0.000287225
2	rs118182994	36341676	T,NA	C,NA	0.982107,NA	0.0260991,NA	0.014915,NA	1.09613,NA	0.000284558	0.000285324
2	rs147000733	36720929	T,NA	A,NA	0.978131,NA	0.0197385,NA	0.0135185,NA	0.840854,NA	0.000284194	0.000284753
2	rs139401413	36737568	C,NA	T,NA	0.982107,NA	0.0203876,NA	0.014915,NA	0.765355,NA	0.000284028	0.000284641
2	rs79897624	36613182	NA,A	NA,C	NA,0.956349	NA,0.0155347	NA,0.0209218	NA,0.339347	0.000283741	0.000284228
2	rs117630056	36291540	NA,A	NA,T	NA,0.984127	NA,-0.032368	NA,0.0342017	NA,0.463502	0.000282856	0.000283427
2	rs77439752	36500420	NA,T	NA,A	NA,0.951389	NA,-0.0188147	NA,0.0198773	NA,0.463604	0.000282216	0.000282704
2	rs10973046	36732961	A,NA	G,NA	0.874751,NA	0.00686986,NA	0.00597324,NA	0.601885,NA	0.000282125	0.000282516
2	rs7035913	35854437	C,C	A,A	0.685885,0.925595	-0.00769391,0.0218809	0.00425961,0.0162889	1.14948,0.746724	0.000282123	0.000282702
2	rs10972788	36201064	A,NA	G,NA	0.95328,NA	0.0032213,NA	0.0093687,NA	0.136101,NA	0.000281634	0.000281918
2	rs139730852	36032177	A,NA	C,NA	0.977137,NA	0.0227563,NA	0.0132281,NA	1.06865,NA	0.000281533	0.000282486
2	rs10125416	36617763	NA,G	NA,T	NA,0.983135	NA,0.0662013	NA,0.0331973	NA,1.336	0.000281361	0.000281862
2	rs419806	36525173	NA,G	NA,A	NA,0.013889	NA,-0.0456745	NA,0.0365262	NA,0.675445	0.000281123	0.000281631
2	rs10972891	36418176	NA,T	NA,C	NA,0.982143	NA,0.0397509	NA,0.0322783	NA,0.661277	0.000280142	0.000280632
2	rs10814377	36351800	T,T	C,C	0.621272,0.483135	0.0211591,0.00678676	0.00407601,0.00855422	6.6798,0.369008	0.000279524	0.00540057
2	rs75471087	36138664	NA,G	NA,C	NA,0.946429	NA,0.0132578	NA,0.0189842	NA,0.314301	0.000279178	0.00027964
2	rs12005936	36330759	A,A	G,G	0.690855,0.868056	-0.0019574,-0.0275954	0.00427824,0.0126309	0.188899,1.539	0.000279146	0.000279745
2	rs167906	36509174	A,A	G,G	0.759443,0.814484	0.018418,0.00899626	0.00462576,0.0109969	4.16464,0.383717	0.000278976	0.000332769
2	rs11543907	36415288	NA,T	NA,A	NA,0.982143	NA,0.0395083	NA,0.0322783	NA,0.655694	0.000278459	0.000278947
2	rs117811935	36765352	NA,A	NA,G	NA,0.944444	NA,0.0137449	NA,0.0186617	NA,0.335915	0.000277734	0.000278234
2	rs117567140	36423280	NA,T	NA,C	NA,0.982143	NA,0.0393957	NA,0.0322783	NA,0.65311	0.000277687	0.000278173
2	rs113706617	36172885	NA,G	NA,T	NA,0.939484	NA,0.0131003	NA,0.0179277	NA,0.332599	0.000277359	0.000277813
2	rs144466890	36341089	A,NA	G,NA	0.988072,NA	-0.0356976,NA	0.0182119,NA	1.3012,NA	0.000276411	0.000277962
2	rs72729427	35943177	A,NA	G,NA	0.853877,NA	0.00790623,NA	0.00559735,NA	0.801881,NA	0.000276271	0.000276889
2	rs150634032	36078769	T,T	G,G	0.987078,0.992063	0.0174709,-0.0927697	0.0175062,0.0481747	0.497184,1.26646	0.000275651	0.000276186
2	rs7871216	36245759	G,G	A,A	0.911531,0.834325	0.0102993,-0.0215707	0.00696238,0.0114976	0.856784,1.21724	0.000275429	0.000275913
2	rs115242044	36671145	NA,T	NA,C	NA,0.985119	NA,0.0318741	NA,0.0353055	NA,0.435774	0.000274995	0.000275561
2	rs10972895	36424835	NA,A	NA,G	NA,0.982143	NA,0.0388448	NA,0.0322783	NA,0.640529	0.000273983	0.000274464
2	rs12376565	35945111	T,NA	C,NA	0.853877,NA	0.00786101,NA	0.00559735,NA	0.795351,NA	0.000273518	0.000274129
2	rs146673930	36086468	NA,G	NA,A	NA,0.930556	NA,-0.0164461	NA,0.0168156	NA,0.484043	0.000272373	0.000272867
2	rs79690147	36333771	NA,C	NA,T	NA,0.949405	NA,0.0128574	NA,0.019504	NA,0.292639	0.000272357	0.000272802
2	rs139297482	36358849	NA,G	NA,A	NA,0.982143	NA,0.0384196	NA,0.0322783	NA,0.630888	0.000271208	0.000271684
2	rs146253215	36377297	NA,A	NA,T	NA,0.987103	NA,-0.0237896	NA,0.0378862	NA,0.275679	0.000271117	0.00027156
2	rs72731449	36361535	G,NA	A,NA	0.988072,NA	-0.0332296,NA	0.0182119,NA	1.16711,NA	0.00027096	0.000272159
2	rs10491555	35858543	A,A	G,G	0.779324,0.638889	-0.00252356,-0.0178506	0.00476763,0.00889959	0.224324,1.34795	0.000270919	0.000271409
2	rs35121702	36546025	A,A	G,G	0.905567,0.77381	0.0131681,-0.0154927	0.00676109,0.0102176	1.28853,0.887898	0.00027021	0.000270784
2	rs140166923	36360501	NA,T	NA,C	NA,0.982143	NA,0.038192	NA,0.0322783	NA,0.625754	0.000269752	0.000270226
2	rs74479971	35904538	NA,A	NA,G	NA,0.955357	NA,-0.0179949	NA,0.0206987	NA,0.414941	0.000269702	0.000270226
2	rs67687820	35922816	C,NA	T,NA	0.853877,NA	0.00774618,NA	0.00559735,NA	0.778876,NA	0.000269065	0.00026966
2	rs72731495	36544083	T,NA	C,NA	0.986084,NA	0.019833,NA	0.0168779,NA	0.619862,NA	0.000268026	0.00026846
2	rs10972629	35937886	T,NA	C,NA	0.854871,NA	0.00758999,NA	0.00561322,NA	0.753691,NA	0.000267778	0.000268351
2	rs58611653	36052305	NA,C	NA,T	NA,0.930556	NA,-0.0160694	NA,0.0168156	NA,0.469465	0.000267767	0.000268252
2	rs76694009	36052931	NA,G	NA,T	NA,0.930556	NA,-0.0160244	NA,0.0168156	NA,0.467734	0.00026723	0.000267714
2	rs118176620	36146824	A,NA	G,NA	0.993042,NA	-0.0219341,NA	0.0237851,NA	0.448019,NA	0.000266383	0.000266708
2	rs10972875	36372416	NA,C	NA,T	NA,0.982143	NA,0.0376103	NA,0.0322783	NA,0.612713	0.000266122	0.00026659
2	rs77864761	36573934	T,NA	C,NA	0.970179,NA	0.0137216,NA	0.0116239,NA	0.623759,NA	0.000265202	0.000265641
2	rs118186835	36084183	NA,T	NA,C	NA,0.930556	NA,-0.0158421	NA,0.0168156	NA,0.460751	0.000265084	0.000265565
2	rs72733431	36638678	C,NA	T,NA	0.985089,NA	-0.0289968,NA	0.0163138,NA	1.12207,NA	0.000265073	0.000266157
2	rs13296596	36464320	T,NA	C,NA	0.877734,NA	0.0153728,NA	0.00603539,NA	1.9641,NA	0.000265071	0.0002682
2	rs76447534	36057083	NA,T	NA,C	NA,0.929563	NA,-0.0157745	NA,0.0167057	NA,0.462134	0.000265054	0.000265535
2	rs144934001	36059224	NA,T	NA,C	NA,0.930556	NA,-0.0157891	NA,0.0168156	NA,0.458725	0.000264468	0.000264948
2	rs11792820	36582167	A,A	G,G	0.832008,0.878968	0.0174664,0.0166242	0.00528849,0.0131059	3.01885,0.68902	0.000264148	0.000277352
2	rs10758328	35856434	A,A	G,G	0.534791,0.627976	0.00660865,0.0108293	0.00396391,0.00884395	1.02012,0.65606	0.00026382	0.000264298
2	rs75713737	36561065	NA,G	NA,C	NA,0.972222	NA,0.020935	NA,0.0260119	NA,0.3758	0.00026376	0.000264273
2	rs190914278	36427612	T,NA	C,NA	0.984095,NA	0.0271505,NA	0.0158037,NA	1.06651,NA	0.000263293	0.000264156
2	rs61085435	36784065	NA,A	NA,G	NA,0.887897	NA,-0.0103747	NA,0.0135492	NA,0.352763	0.000262551	0.000263031
2	rs76604171	36057323	NA,G	NA,T	NA,0.929563	NA,-0.0155467	NA,0.0167057	NA,0.453398	0.000262421	0.000262898
2	rs111977189	35950113	C,NA	G,NA	0.853877,NA	0.00766904,NA	0.00559735,NA	0.767895,NA	0.000262317	0.0002629
2	rs10973022	36681157	NA,T	NA,C	NA,0.983135	NA,0.0631423	NA,0.0331973	NA,1.24286	0.000262157	0.000262626
2	rs7020170	36134020	A,A	G,G	0.569583,0.434524	0.00658176,0.0147476	0.00399316,0.00862361	1.00305,1.05928	0.000261876	0.000262476
2	rs10972626	35926938	A,NA	G,NA	0.853877,NA	0.00761408,NA	0.00559735,NA	0.760113,NA	0.000261481	0.000262058
2	rs10972627	35933385	T,NA	C,NA	0.853877,NA	0.00761408,NA	0.00559735,NA	0.760113,NA	0.000261481	0.000262058
2	rs10972641	35951630	C,NA	G,NA	0.853877,NA	0.00762419,NA	0.00559735,NA	0.761542,NA	0.00025981	0.000260387
2	rs78579929	36733933	T,NA	C,NA	0.980119,NA	-0.0180469,NA	0.0141639,NA	0.693333,NA	0.00025975	0.000260193
2	rs12552435	35864274	G,NA	A,NA	0.949304,NA	0.0160663,NA	0.00901262,NA	1.12701,NA	0.000259402	0.000260404
2	rs10814298	35927779	T,NA	A,NA	0.853877,NA	0.00756853,NA	0.00559735,NA	0.753691,NA	0.000258948	0.000259519
2	rs116935817	36052860	NA,A	NA,G	NA,0.930556	NA,-0.0152288	NA,0.0168156	NA,0.437551	0.000258197	0.000258666
2	rs146934900	36295833	NA,A	NA,G	NA,0.984127	NA,0.0359449	NA,0.0342017	NA,0.532726	0.000257847	0.000258372
2	rs117602603	36075387	NA,T	NA,A	NA,0.931548	NA,-0.015249	NA,0.016928	NA,0.434521	0.000257782	0.000258249
2	rs78798961	36202161	NA,A	NA,T	NA,0.986111	NA,-0.0233017	NA,0.0365264	NA,0.281074	0.00025705	0.000257474
2	rs78297566	36328967	NA,C	NA,T	NA,0.973214	NA,-0.0280136	NA,0.0264757	NA,0.537579	0.000256947	0.000257502
2	rs117910395	36130814	NA,T	NA,C	NA,0.960318	NA,-0.0204995	NA,0.0218976	NA,0.456934	0.000255978	0.000256462
2	rs10973029	36706112	A,A	T,T	0.308151,0.228175	0.00735768,0.00971489	0.00428205,0.0101861	1.06677,0.468244	0.000255773	0.000256291
2	rs10972795	36222649	G,G	C,C	0.94831,0.828373	-0.0108643,0.0204835	0.00893021,0.011337	0.650211,1.14999	0.000255334	0.000255896
2	rs35301855	36183865	G,G	A,A	0.801193,0.728175	0.00473395,-0.0203082	0.00495399,0.00960817	0.469438,1.4616	0.000255261	0.000255655
2	rs2019060	36520033	NA,T	NA,C	NA,0.986111	NA,0.0408521	NA,0.0365264	NA,0.579411	0.000254695	0.000255157
2	rs62543588	36004940	A,NA	G,NA	0.980119,NA	-0.0173871,NA	0.0141639,NA	0.658342,NA	0.000254521	0.000254939
2	rs78270099	36010328	NA,C	NA,T	NA,0.951389	NA,0.017736	NA,0.0198773	NA,0.429171	0.000254447	0.000254923
2	rs2483648	36530875	NA,C	NA,G	NA,0.024802	NA,-0.0345757	NA,0.0274861	NA,0.681068	0.000253989	0.000254446
2	rs79696927	36050619	NA,A	NA,G	NA,0.930556	NA,-0.0148163	NA,0.0168156	NA,0.422206	0.000253842	0.000254303
2	rs72733487	36792522	T,T	C,C	0.848907,0.835317	-0.00646232,-0.0171984	0.00552061,0.0115253	0.616602,0.867612	0.000253523	0.000253926
2	rs4271052	35903300	A,A	G,G	0.944334,0.804563	0.0114397,-0.0177551	0.00862346,0.01078	0.733655,1.00195	0.000253454	0.000253869
2	rs10814353	36185166	C,C	T,T	0.801193,0.728175	0.00473395,-0.020258	0.00495399,0.00960817	0.469438,1.45599	0.000253089	0.00025348
2	rs11998844	36745892	NA,G	NA,A	NA,0.797619	NA,-0.00942582	NA,0.0106395	NA,0.425209	0.000252383	0.000252883
2	rs142265403	36389104	NA,C	NA,T	NA,0.982143	NA,0.0351931	NA,0.0322783	NA,0.559752	0.000252365	0.00025281
2	rs191783025	36415522	A,NA	G,NA	0.991054,NA	-0.0371843,NA	0.0209976,NA	1.11589,NA	0.000252282	0.000253019
2	rs143842796	36542839	NA,G	NA,T	NA,0.96627	NA,0.0154433	NA,0.023678	NA,0.28882	0.000252224	0.000252682
2	rs10972617	35902260	C,C	A,A	0.944334,0.806548	0.0114534,-0.0176775	0.00862346,0.0108218	0.734896,0.989858	0.000251904	0.000252314
2	rs78475648	35878724	NA,A	NA,G	NA,0.916667	NA,0.0131939	NA,0.0154664	NA,0.404924	0.000251599	0.000252047
2	rs12335843	35930860	G,NA	A,NA	0.853877,NA	0.00743193,NA	0.00559735,NA	0.734573,NA	0.000251596	0.000252149
2	rs7851522	35821829	T,T	C,C	0.977137,0.940476	0.0130133,-0.0291521	0.0132281,0.0180669	0.487806,0.972152	0.000251165	0.000251561
2	rs12350601	36114065	NA,G	NA,T	NA,0.977182	NA,-0.0221989	NA,0.0286274	NA,0.358449	0.000251117	0.000251613
2	rs35142210	36607660	NA,G	NA,A	NA,0.936508	NA,0.014829	NA,0.0175302	NA,0.40055	0.000251116	0.000251648
2	rs148806598	36159441	NA,T	NA,C	NA,0.993056	NA,-0.036049	NA,0.0514752	NA,0.315399	0.000250864	0.000251307
2	rs117026821	36403263	T,NA	C,NA	0.965209,NA	0.0280593,NA	0.0107893,NA	2.03131,NA	0.00025003	0.000254454
2	rs143747072	36458716	NA,G	NA,A	NA,0.991071	NA,-0.0218991	NA,0.0454422	NA,0.200749	0.00024939	0.000249808
2	rs60418737	36074034	NA,A	NA,C	NA,0.930556	NA,-0.0143076	NA,0.0168156	NA,0.403565	0.000248797	0.000249249
2	rs116932397	36068025	NA,T	NA,G	NA,0.931548	NA,-0.0143579	NA,0.016928	NA,0.401929	0.000248739	0.000249191
2	rs34879381	36509355	G,G	T,T	0.812127,0.987103	-0.000140581,-0.0437942	0.00506169,0.0378862	0.009731,0.606065	0.000248195	0.000248371
2	rs79268377	36188997	C,NA	A,NA	0.977137,NA	0.0222135,NA	0.0132281,NA	1.03105,NA	0.000247835	0.000248647
2	rs111914396	36565755	T,NA	C,NA	0.99503,NA	0.0365565,NA	0.0281148,NA	0.713291,NA	0.000247742	0.000248249
2	rs10972859	36329276	NA,C	NA,A	NA,0.982143	NA,0.0341671	NA,0.0322783	NA,0.537872	0.00024713	0.000247567
2	rs62543589	36005811	G,NA	T,NA	0.980119,NA	-0.0170289,NA	0.0141639,NA	0.639674,NA	0.000247129	0.000247535
2	rs17390350	36791385	G,G	C,C	0.848907,0.828373	-0.00499931,-0.0187145	0.00552061,0.011337	0.437514,1.00528	0.00024706	0.00024744
2	rs187453159	36746504	NA,C	NA,T	NA,0.97619	NA,0.0165452	NA,0.0280389	NA,0.2556	0.000246911	0.000247364
2	rs17204908	35854565	T,T	C,C	0.688867,0.925595	-0.00711749,0.0227323	0.0042707,0.0162889	1.01956,0.788227	0.000246794	0.00024729
2	rs2480466	36427509	NA,G	NA,A	NA,0.982143	NA,0.0340448	NA,0.0322783	NA,0.535287	0.000246529	0.000246965
2	rs185998513	36678517	T,NA	G,NA	0.992048,NA	-0.0327207,NA	0.0222601,NA	0.848993,NA	0.000246182	0.000246796
2	rs149944587	35854711	NA,C	NA,T	NA,0.981151	NA,0.0260943	NA,0.0314332	NA,0.390989	0.000245413	0.000245878
2	rs7042226	36345151	T,T	C,C	0.639165,0.570437	0.0205847,0.0123363	0.00411698,0.00863547	6.24151,0.814943	0.000244917	0.00366951
2	rs7873933	36221175	A,A	G,G	0.94831,0.828373	-0.0109129,0.0202096	0.00893021,0.011337	0.654232,1.12699	0.000244214	0.000244758
2	rs12552805	36768485	T,NA	C,NA	0.967197,NA	-0.0100261,NA	0.0111,NA	0.43605,NA	0.00024376	0.000244123
2	rs117285191	36413131	NA,A	NA,C	NA,0.931548	NA,0.00959725	NA,0.016928	NA,0.243553	0.00024348	0.000243894
2	rs16933221	36353695	NA,T	NA,A	NA,0.923611	NA,-0.0167336	NA,0.0160932	NA,0.525149	0.00024344	0.000243948
2	rs4878642	36134539	A,A	G,G	0.547714,0.529762	0.00799156,-0.00529822	0.00397243,0.00856454	1.35413,0.270702	0.000243413	0.000243764
2	rs71521293	35981124	G,NA	C,NA	0.997018,NA	0.0447192,NA	0.0362599,NA	0.66261,NA	0.000243205	0.00024371
2	rs577768146	36136639	G,NA	T,NA	0.99006,NA	0.0167671,NA	0.01993,NA	0.397744,NA	0.000242407	0.000242713
2	rs146809674	36414665	NA,A	NA,G	NA,0.923611	NA,-0.0166168	NA,0.0160932	NA,0.52025	0.000242348	0.000242853
2	rs61099135	36702144	NA,T	NA,C	NA,0.969246	NA,0.00351406	NA,0.0247591	NA,0.0520102	0.000242209	0.00024265
2	rs75697385	36354445	NA,T	NA,C	NA,0.923611	NA,-0.0165768	NA,0.0160932	NA,0.518573	0.000241977	0.000242481
2	rs138266665	36643653	NA,T	NA,C	NA,0.983135	NA,0.0590769	NA,0.0331973	NA,1.12409	0.00024157	0.000242004
2	rs111257671	36571381	G,NA	A,NA	0.960239,NA	-0.0204358,NA	0.0101186,NA	1.3623,NA	0.00024132	0.000242358
2	rs117196635	36499871	T,NA	C,NA	0.976143,NA	-0.00303878,NA	0.0129561,NA	0.0890753,NA	0.000240938	0.000241169
2	rs10972863	36346305	T,T	C,C	0.640159,0.570437	0.0205971,0.0123869	0.00411946,0.00863547	6.24151,0.819728	0.000240845	0.00368865
2	rs7045875	36328849	NA,T	NA,C	NA,0.922619	NA,-0.0162648	NA,0.0159983	NA,0.509597	0.000240803	0.000241301
2	rs1541036	36143004	T,T	C,C	0.689861,0.547619	-0.00118076,0.0168463	0.00427445,0.00858839	0.10659,1.30261	0.000239182	0.000239426
2	rs147121567	36396675	NA,A	NA,C	NA,0.991071	NA,-0.018841	NA,0.0454422	NA,0.168499	0.000239094	0.000239499
2	rs2296255	36037609	NA,T	NA,C	NA,0.927579	NA,-0.0128297	NA,0.0164929	NA,0.359885	0.000239073	0.000239505
2	rs35723278	36508819	A,A	G,G	0.812127,0.987103	-4.68651e-05,-0.0418997	0.00506169,0.0378862	0.00322019,0.570644	0.000238928	0.000239093
2	rs193191530	36330811	T,NA	C,NA	0.986084,NA	0.0268969,NA	0.0168779,NA	0.954594,NA	0.000238647	0.000239381
2	rs117204101	35882713	T,NA	A,NA	0.972167,NA	0.0133971,NA	0.0120196,NA	0.576726,NA	0.000238255	0.000238618
2	rs34888682	35821012	T,NA	C,NA	0.985089,NA	0.013183,NA	0.0163138,NA	0.377746,NA	0.000238222	0.000238539
2	rs58680687	36791192	C,C	T,T	0.852883,0.834325	-0.00619955,-0.0172248	0.00558166,0.0114976	0.573981,0.872568	0.000237622	0.000238005
2	rs75281626	35924620	T,NA	A,NA	0.994036,NA	0.0274272,NA	0.0256781,NA	0.544444,NA	0.000237462	0.00023786
2	rs140985425	36788937	NA,G	NA,C	NA,0.998016	NA,-0.0590137	NA,0.0960615	NA,0.268415	0.000237229	0.000237652
2	rs7033900	36130245	A,A	G,G	0.373757,0.25496	0.00780205,0.00408762	0.00408671,0.00980793	1.24991,0.169508	0.000237045	0.000237291
2	rs9407035	36373329	C,C	T,T	0.378728,0.518849	-0.0208857,-0.00573779	0.00407601,0.00855543	6.52429,0.298919	0.00023692	0.00373118
2	rs12335681	35937591	T,NA	C,NA	0.854871,NA	0.00697033,NA	0.00561322,NA	0.668934,NA	0.00023545	0.000235947
2	rs112917429	36101017	A,A	G,G	0.815109,0.900794	0.000902319,0.0272596	0.005093,0.0142995	0.0658167,1.24713	0.000235402	0.000235649
2	rs146155250	35883944	NA,C	NA,G	NA,0.991071	NA,0.0345161	NA,0.0454422	NA,0.34919	0.000235167	0.000235618
2	rs143562278	36310459	G,NA	A,NA	0.984095,NA	0.00809946,NA	0.0158037,NA	0.215883,NA	0.000234403	0.000234657
2	rs12346671	36576342	NA,T	NA,C	NA,0.983135	NA,0.0572843	NA,0.0331973	NA,1.07353	0.000234043	0.000234465
2	rs187088843	35855370	NA,A	NA,G	NA,0.97619	NA,-0.019639	NA,0.0280389	NA,0.315455	0.000233871	0.000234317
2	rs9407046	36530596	NA,A	NA,G	NA,0.983135	NA,0.0504626	NA,0.0331973	NA,0.89113	0.000233869	0.000234296
2	rs147564937	36224911	A,NA	C,NA	0.976143,NA	0.017707,NA	0.0129561,NA	0.765168,NA	0.000233697	0.000234131
2	rs149539601	36608660	NA,T	NA,C	NA,0.90377	NA,-0.00987755	NA,0.014495	NA,0.304878	0.000233314	0.000233766
2	rs10814321	36024687	C,C	T,T	0.90159,0.739087	-0.011658,0.00875852	0.00663768,0.00973436	1.10221,0.433855	0.000232947	0.000233369
2	rs189858951	36420248	NA,A	NA,G	NA,0.986111	NA,-0.0194379	NA,0.0365264	NA,0.225765	0.000232613	0.000233012
2	rs3849922	36790902	T,T	C,C	0.852883,0.835317	-0.00601115,-0.0173102	0.00558166,0.0115253	0.550516,0.875772	0.000232596	0.000232968
2	rs111797414	36696989	G,NA	T,NA	0.958251,NA	-0.0193277,NA	0.00988495,NA	1.29627,NA	0.000232546	0.000233465
2	rs2243933	36396769	C,C	T,T	0.378728,0.518849	-0.0208376,-0.00578667	0.00407601,0.00855543	6.49711,0.302071	0.000232074	0.00355453
2	rs10814378	36358629	C,C	A,A	0.380716,0.519841	-0.0207727,-0.00594822	0.00407187,0.00855609	6.47244,0.312535	0.000232025	0.00346905
2	rs143625525	36631213	A,NA	G,NA	0.989066,NA	-0.030427,NA	0.0190121,NA	0.96055,NA	0.000231938	0.00023263
2	rs60531828	35820087	C,C	G,G	0.976143,0.940476	0.0120678,-0.0298685	0.0129561,0.0180669	0.453914,1.0075	0.00023116	0.000231557
2	rs74811735	36434976	NA,G	NA,A	NA,0.925595	NA,-0.0154425	NA,0.0162889	NA,0.464565	0.000231098	0.000231574
2	rs1078600	36743759	A,A	G,G	0.67992,0.698413	-0.00851738,0.00589805	0.0042382,0.0093141	1.35197,0.278538	0.000230943	0.000231381
2	rs2265347	36387015	G,G	A,A	0.378728,0.518849	-0.0208376,-0.00558623	0.00407601,0.00855543	6.49711,0.289213	0.000230861	0.00351067
2	rs2247795	36386587	A,A	C,C	0.378728,0.518849	-0.0208376,-0.00558623	0.00407601,0.00855543	6.49711,0.289213	0.000230861	0.00351067
2	rs72733475	36753647	C,C	A,A	0.892644,0.980159	0.00948252,-0.0393226	0.00638686,0.0306528	0.861302,0.699951	0.000230379	0.000230762
2	rs74787477	35946377	G,G	C,C	0.989066,0.974206	-0.0410449,-0.0238337	0.0190121,0.0269663	1.51062,0.423906	0.000230329	0.000231141
2	rs10117534	36709347	G,G	A,A	0.356859,0.146825	0.00980835,0.0137949	0.00412703,0.0120777	1.75764,0.596227	0.000230125	0.000231582
2	rs111597166	35826821	C,NA	T,NA	0.984095,NA	0.0150605,NA	0.0158037,NA	0.467749,NA	0.000230113	0.000230473
2	rs150842242	36662902	NA,C	NA,T	NA,0.992063	NA,0.0650642	NA,0.0481747	NA,0.752451	0.00023009	0.000230509
2	rs16932706	35843003	G,G	C,C	0.829026,0.68254	-0.00566384,-0.0162453	0.00525159,0.00918321	0.551587,1.11412	0.000229899	0.000230389
2	rs146555993	36054680	NA,G	NA,A	NA,0.969246	NA,-0.0145565	NA,0.0247591	NA,0.254471	0.000229422	0.000229833
2	rs4879930	35825413	T,T	C,C	0.280318,0.546627	0.00417604,0.0146763	0.00440194,0.00858677	0.464981,1.0584	0.000229151	0.000229595
2	rs10972614	35898124	G,G	T,T	0.94334,0.801587	0.00832342,-0.0194	0.00855199,0.0107187	0.480937,1.153	0.000229086	0.000229459
2	rs76978723	35871825	NA,T	NA,A	NA,0.955357	NA,-0.0106632	NA,0.0206987	NA,0.217213	0.000228934	0.000229338
2	rs79569639	36235503	NA,G	NA,T	NA,0.97619	NA,-0.0100263	NA,0.0280389	NA,0.142274	0.000228902	0.000229297
2	rs185805176	36744687	NA,C	NA,G	NA,0.980159	NA,0.0173069	NA,0.0306528	NA,0.242348	0.000228728	0.000229148
2	rs4551452	36709958	T,T	C,C	0.356859,0.146825	0.00980835,0.0136991	0.00412703,0.0120777	1.75764,0.590591	0.000227977	0.000229419
2	rs117281296	36513384	NA,T	NA,C	NA,0.952381	NA,0.00721996	NA,0.0200728	NA,0.143223	0.000227457	0.000227854
2	rs146880969	35875802	NA,G	NA,A	NA,0.946429	NA,0.00933845	NA,0.0189842	NA,0.205661	0.000227413	0.000227835
2	rs7855873	36354613	G,G	A,A	0.380716,0.519841	-0.0207246,-0.00594822	0.00407187,0.00855609	6.44536,0.312535	0.000226853	0.00329469
2	rs142792642	35878273	NA,A	NA,G	NA,0.956349	NA,-0.0105128	NA,0.0209218	NA,0.210892	0.000226754	0.000227157
```
