## Supplementary material for "Characterization of shared and ancestry-specific signals driving complex traits using multi-ancestry fine-mapping": susiex_nc3.cs80.snp

```
BP	SNP	PIP(CS1)	LogBF(CS1,Pop1)	LogBF(CS1,Pop2)	PIP(CS2)	LogBF(CS2,Pop1)	LogBF(CS2,Pop2)
35820087	rs60531828	3.97341e-07	-1.35001	0.137932	0.00023116	-1.23021	0.0885454
35821012	rs34888682	3.17634e-07	-1.43597	-2.27412e-10	0.000238222	-1.11158	-2.27412e-10
35821797	rs2295799	2.70383e-06	1.48715	-0.781597	0.000655826	0.632886	-0.731769
35821829	rs7851522	3.95455e-07	-1.29082	0.073979	0.000251165	-1.08438	0.0257135
35823009	rs734158	3.06168e-06	-1.16081	1.99066	0.00145689	-1.49342	2.1927
35823226	rs12352115	2.53293e-06	-1.34157	1.98183	0.00127345	-1.60864	2.17334
35823610	rs13297513	2.61623e-06	-1.13816	1.81078	0.00123903	-1.47143	2.00873
35825413	rs4879930	4.43506e-07	-1.29585	0.193692	0.000229151	-1.39099	0.240595
35826038	rs13294245	1.98592e-06	-1.16768	1.56465	0.000951045	-1.49143	1.76421
35826058	rs13294256	1.69392e-06	-1.32672	1.56465	0.000863513	-1.58799	1.76421
35826821	rs111597166	3.60684e-07	-1.30887	-2.27412e-10	0.000230113	-1.14621	-2.27412e-10
35827203	rs72727075	3.82818e-07	-0.717599	-0.531716	0.000198501	-0.859107	-0.434876
35827358	rs35721248	1.65944e-06	-1.28617	1.50354	0.000819485	-1.56772	1.69162
35828423	rs10972594	8.89379e-08	-1.73945	-0.969487	5.79104e-05	-1.60975	-0.91613
35828774	rs180758633	3.12799e-07	-1.45131	-2.27412e-10	0.000143469	-1.61866	-2.27412e-10
35829031	rs879284	1.75403e-06	-1.27799	1.55079	0.000868461	-1.56794	1.74988
35831036	rs10758326	5.01062e-07	-0.688911	-0.291232	0.00036877	-0.531926	-0.142681
35831351	rs117355760	3.70259e-07	-1.2822e-10	-1.28267	0.000199032	-1.2822e-10	-1.29131
35832530	rs68158112	1.41471e-06	-1.48041	1.53822	0.000770502	-1.67462	1.73688
35832988	rs2065039	1.46777e-06	-1.4067	1.50132	0.000789025	-1.62388	1.7099
35833328	rs35274950	1.46497e-06	-1.4067	1.49942	0.000778706	-1.62388	1.69674
35833448	rs10738948	5.59404e-07	-0.551438	-0.318564	0.000413014	-0.396945	-0.164352
35834942	rs2236291	1.75144e-06	0.963004	-0.691684	0.000621202	0.555196	-0.70832
35836259	rs10738949	8.21133e-08	-1.75658	-1.03219	4.97025e-05	-1.70646	-0.972269
35837284	rs10758327	2.71474e-06	1.22215	-0.512576	0.000868843	0.73047	-0.548087
35837515	rs10814281	2.85354e-06	1.27896	-0.519522	0.000908971	0.782407	-0.554874
35837859	rs1885371	2.09384e-06	0.990057	-0.540173	0.000727692	0.580146	-0.575048
35838030	rs1885372	2.03796e-06	0.963004	-0.540173	0.000709761	0.555196	-0.575048
35838843	rs2093400	4.43197e-07	-1.36316	0.260304	0.000226409	-1.44626	0.28382
35839373	rs7874478	1.95662e-06	-1.32786	1.70996	0.000981341	-1.61138	1.91552
35839541	rs3793544	8.28025e-08	-1.75142	-1.029	5.4334e-05	-1.62089	-0.968735
35839613	rs3793545	1.65001e-06	-1.41172	1.62338	0.000858909	-1.65513	1.82601
35841071	rs2236292	4.59513e-07	-1.15428	0.0875767	0.000213452	-1.4683	0.246933
35841444	rs72727082	1.23704e-06	-0.0763944	-2.27412e-10	0.000487342	-0.395813	-2.27412e-10
35841783	rs2236293	2.73373e-06	1.25049	-0.53394	0.000879095	0.75637	-0.562256
35842301	rs2236294	1.9364e-06	-1.39675	1.76846	0.00100508	-1.64683	1.97487
35842854	rs13284995	2.74768e-06	1.30757	-0.585932	0.000874483	0.808581	-0.619727
35843003	rs16932706	4.90306e-07	-1.17277	0.170925	0.000229899	-1.48109	0.33395
35843080	rs7854812	1.34732e-06	-1.39675	1.40575	0.000680817	-1.64683	1.58534
35843330	rs74931641	6.4516e-07	-1.2822e-10	-0.727375	0.000341186	-1.2822e-10	-0.752352
35844012	rs4878629	4.52309e-07	-0.562227	-0.520281	0.000224812	-0.746974	-0.422539
35845118	rs77395154	7.31936e-07	-0.601181	-2.27412e-10	0.000492819	-0.384638	-2.27412e-10
35845468	rs10972596	2.43474e-07	-1.70186	-2.27412e-10	0.000153879	-1.54862	-2.27412e-10
35845594	rs75245000	2.57587e-06	0.65707	-2.27412e-10	0.000786176	0.082401	-2.27412e-10
35845929	rs7848557	8.63651e-08	-1.75977	-0.978521	5.37257e-05	-1.68716	-0.913727
35847554	rs78229451	1.65791e-06	0.216437	-2.27412e-10	0.00033446	-0.772263	-2.27412e-10
35847687	rs118099370	6.16506e-07	-1.2822e-10	-0.772806	0.000361272	-1.2822e-10	-0.695149
35847756	rs1407297	8.51526e-08	-1.75708	-0.995347	5.18675e-05	-1.70446	-0.931628
35848188	rs1407298	8.49625e-08	-1.75932	-0.995347	5.25332e-05	-1.69171	-0.931628
35848366	rs140807774	6.24678e-07	-1.2822e-10	-0.759637	0.000366402	-1.2822e-10	-0.681049
35848791	rs113509298	3.36441e-07	-1.37845	-2.27412e-10	0.000212074	-1.22785	-2.27412e-10
35851048	rs7022281	5.52441e-07	-0.566899	-0.315628	0.000417398	-0.40272	-0.148019
35852670	rs12346647	1.00211e-06	-1.57684	1.28983	0.000559958	-1.72511	1.4682
35853580	rs188916847	6.17251e-07	-1.2822e-10	-0.771598	0.000347489	-1.2822e-10	-0.734047
35854437	rs7035913	5.79676e-07	-0.314528	-0.519877	0.000282123	-0.520122	-0.422315
35854527	rs76773476	1.41294e-07	-1.43898	-0.807046	0.000132313	-0.951401	-0.74821
35854542	rs12353412	1.39092e-06	-1.43116	1.472	0.000711346	-1.6631	1.64548
35854565	rs17204908	4.95737e-07	-0.535006	-0.455823	0.000246794	-0.721776	-0.354447
35854711	rs149944587	4.65258e-07	-1.2822e-10	-1.05428	0.000245413	-1.2822e-10	-1.08184
35855218	rs12345598	1.1715e-06	-1.57418	1.44334	0.000646116	-1.73233	1.61852
35855370	rs187088843	4.45955e-07	-1.2822e-10	-1.09665	0.000233871	-1.2822e-10	-1.13001
35856434	rs10758328	4.78498e-07	-0.516951	-0.50927	0.00026382	-0.463415	-0.546099
35856634	rs12554095	1.34208e-07	-1.05118	-1.2463	5.05159e-05	-1.39539	-1.2671
35857612	rs10972600	5.15948e-07	-1.62918	0.678309	0.000288107	-1.74254	0.821095
35857624	rs10814285	1.75086e-06	0.905176	-0.634187	0.000592909	0.478333	-0.678072
35857849	rs118137738	3.35198e-07	-1.38215	-2.27412e-10	0.000138058	-1.6571	-2.27412e-10
35858450	rs4879931	2.83142e-07	-0.461666	-1.08926	0.000135229	-0.639131	-1.03868
35858543	rs10491555	4.90165e-07	-1.6163	0.614167	0.000270919	-1.73762	0.75466
35860341	rs4879932	8.26092e-08	-1.69017	-1.09258	5.67364e-05	-1.50924	-1.03713
35860483	rs10814287	1.69699e-06	0.905176	-0.665436	0.000578756	0.478333	-0.702232
35860858	rs112570874	3.04486e-07	-1.47825	-2.27412e-10	0.000180009	-1.39177	-2.27412e-10
35860942	rs11791889	2.011e-06	1.0797	-0.670181	0.000634173	0.580012	-0.71247
35860954	rs190165003	2.87306e-07	-1.53633	-2.27412e-10	0.00012836	-1.72994	-2.27412e-10
35861580	rs118072291	1.36012e-06	-1.2822e-10	0.018456	0.000712341	-1.2822e-10	-0.0162231
35863501	rs75018376	8.38149e-07	-1.2822e-10	-0.465678	0.000436602	-1.2822e-10	-0.505758
35863563	rs76175158	7.0536e-07	-1.2822e-10	-0.638165	0.000408132	-1.2822e-10	-0.57319
35863928	rs4879933	2.05062e-07	-1.39442	-0.479136	0.00010379	-1.47402	-0.468388
35864042	rs118007914	5.6251e-07	-0.864465	-2.27412e-10	0.000200473	-1.2841	-2.27412e-10
35864274	rs12552435	1.00249e-06	-0.28663	-2.27412e-10	0.000259402	-1.0264	-2.27412e-10
35865019	rs113497604	7.77636e-07	-0.540615	-2.27412e-10	0.000499256	-0.371661	-2.27412e-10
35865283	rs9525	7.76138e-08	-1.72393	-1.1212	5.22117e-05	-1.55957	-1.0699
35865697	rs56167591	2.53159e-07	-0.373405	-1.28945	0.000112135	-0.58531	-1.27976
35865724	rs8181103	7.8343e-08	-1.72475	-1.11102	5.29367e-05	-1.56115	-1.05453
35865797	rs4879934	7.6238e-08	-1.75824	-1.10477	4.56654e-05	-1.71213	-1.05131
35865916	rs118117680	3.71272e-07	-1.2822e-10	-1.27994	0.00020097	-1.2822e-10	-1.28163
35867122	rs10758329	1.27125e-06	0.773715	-0.822832	0.000466532	0.402058	-0.841511
35867528	rs10758330	1.0729e-06	0.64108	-0.859829	0.000425466	0.343533	-0.875128
35867662	rs62544696	3.9678e-07	-1.21349	-2.27412e-10	0.00029185	-0.90854	-2.27412e-10
35867901	rs10814288	2.06515e-07	-1.66567	-0.200831	0.00011361	-1.75061	-0.1014
35868002	rs10814289	7.7348e-08	-1.75595	-1.09261	4.56949e-05	-1.72079	-1.04201
35868071	rs10758332	7.78351e-08	-1.75538	-1.08691	4.59105e-05	-1.72244	-1.03564
35868609	rs186441167	5.49229e-07	-0.888358	-2.27412e-10	0.000174987	-1.42007	-2.27412e-10
35869250	rs4879935	1.19066e-07	-1.43142	-0.985775	6.07625e-05	-1.49449	-0.983316
35869317	rs116913581	2.57369e-07	-1.64636	-2.27412e-10	0.000141422	-1.63303	-2.27412e-10
35870001	rs7044405	5.59917e-06	1.94392	-0.510421	0.00162854	1.36608	-0.555418
35870225	rs72727089	2.7387e-07	-0.293046	-1.29117	0.000123967	-0.470543	-1.29422
35870937	rs10814290	2.08851e-07	-1.29079	-0.564461	9.29625e-05	-1.55758	-0.495003
35871748	rs7018960	3.16806e-06	1.91145	-1.04745	0.000920647	1.30678	-1.06648
35871825	rs76978723	4.04294e-07	-1.2822e-10	-1.19473	0.000228934	-1.2822e-10	-1.15135
35872399	rs55826711	2.88716e-07	-0.232098	-1.29933	0.00013021	-0.41779	-1.29784
35872842	rs62544697	9.75012e-08	-1.73987	-0.877142	5.37359e-05	-1.68666	-0.914044
35873685	rs10972602	9.98675e-08	-1.7423	-0.850728	5.46826e-05	-1.69488	-0.888352
35873750	rs62544698	8.36145e-08	-1.74838	-1.02227	5.28422e-05	-1.65364	-0.963825
35874027	rs12551604	8.42783e-08	-1.47048	-1.29227	3.69788e-05	-1.68584	-1.28859
35874220	rs140459470	2.03002e-06	0.418926	-2.27412e-10	0.000546024	-0.282116	-2.27412e-10
35874238	rs142812739	7.65478e-07	-0.556373	-2.27412e-10	0.000218561	-1.19771	-2.27412e-10
35874439	rs75461760	3.86616e-07	-1.75958	0.520134	0.000223152	-1.75225	0.575326
35874516	rs2181027	1.01385e-07	-1.73763	-0.840318	5.59985e-05	-1.68622	-0.873236
35874629	rs4879936	2.90213e-07	-0.232098	-1.29416	0.000131462	-0.41779	-1.28827
35874691	rs57265999	8.60122e-08	-1.75016	-0.992225	5.42889e-05	-1.65911	-0.931351
35875103	rs139585733	3.53126e-07	-1.33005	-2.27412e-10	0.000141981	-1.62909	-2.27412e-10
35875597	rs7036200	9.83752e-08	-1.72234	-0.885741	5.50185e-05	-1.66015	-0.916956
35875669	rs10972603	3.5983e-07	-1.31124	-2.27412e-10	0.000216328	-1.20798	-2.27412e-10
35875802	rs146880969	4.21975e-07	-1.2822e-10	-1.15193	0.000227413	-1.2822e-10	-1.15801
35876752	rs10972604	3.35578e-07	-1.76025	0.379234	0.00019272	-1.7558	0.432262
35876800	rs75520872	1.02957e-07	-1.27629	-1.28626	6.08866e-05	-1.19965	-1.27611
35876890	rs62544700	8.92676e-08	-1.74545	-0.959786	5.70359e-05	-1.64518	-0.895919
35877809	rs116939160	2.31153e-07	-1.75379	-2.27412e-10	0.000135362	-1.67683	-2.27412e-10
35878273	rs142792642	4.02994e-07	-1.2822e-10	-1.19795	0.000226754	-1.2822e-10	-1.16091
35878384	rs113344412	2.98219e-07	-1.49905	-2.27412e-10	0.000182265	-1.37932	-2.27412e-10
35878724	rs78475648	4.48116e-07	-1.2822e-10	-1.09182	0.000251599	-1.2822e-10	-1.05694
35879232	rs141707058	1.19648e-06	-0.109732	-2.27412e-10	0.000478682	-0.413744	-2.27412e-10
35879579	rs4879937	6.17135e-07	0.244404	-1.01619	0.000333405	0.283139	-1.05856
35879636	rs188751726	3.71454e-07	-1.2822e-10	-1.27945	0.000200037	-1.2822e-10	-1.28628
35879955	rs74735593	3.00249e-07	-1.7602	0.267943	0.000171878	-1.75719	0.319197
35880226	rs117744630	3.09806e-07	-1.76025	0.299325	0.000179793	-1.7558	0.362829
35880428	rs112027896	3.31572e-07	-1.39303	-2.27412e-10	0.000166816	-1.46789	-2.27412e-10
35880557	rs62544701	8.36694e-08	-1.73925	-1.03075	4.6707e-05	-1.68917	-1.05172
35880774	rs79703166	3.14661e-07	-1.68173	0.236354	0.000187262	-1.65088	0.298607
35880865	rs62544702	9.09038e-08	-1.74219	-0.944879	5.8481e-05	-1.63639	-0.879685
35881108	rs7022159	8.5597e-08	-1.73243	-1.0148	4.80081e-05	-1.67702	-1.03639
35881628	rs7039312	8.95623e-08	-1.74215	-0.959786	5.68125e-05	-1.6491	-0.895919
35881671	rs117915704	9.65203e-07	-1.2822e-10	-0.324535	0.000566566	-1.2822e-10	-0.245186
35881825	rs117381324	7.91323e-07	-1.2822e-10	-0.523167	0.000402576	-1.2822e-10	-0.586895
35882214	rs78016065	2.89666e-07	-1.55195	0.0238028	0.000205333	-1.34072	0.0805757
35882290	rs7043167	8.95108e-08	-1.7332	-0.96931	5.82553e-05	-1.61432	-0.905621
35882713	rs117204101	3.63153e-07	-1.30205	-2.27412e-10	0.000238255	-1.11144	-2.27412e-10
35882985	rs62544703	1.13834e-07	-1.70113	-0.761004	6.56024e-05	-1.6082	-0.792964
35883302	rs56317654	2.52855e-07	-0.999165	-0.664892	0.000126178	-1.0159	-0.731185
35883544	rs55889708	9.84609e-08	-1.3124	-1.29482	6.39142e-05	-1.12885	-1.29838
35883944	rs146155250	4.51734e-07	-1.2822e-10	-1.08378	0.000235167	-1.2822e-10	-1.12449
35884874	rs62544706	1.39928e-07	-1.23326	-1.02249	8.41842e-05	-1.15426	-0.997515
35884990	rs146999026	5.86779e-07	-1.2822e-10	-0.822226	0.000298371	-1.2822e-10	-0.886442
35885588	rs62544707	1.27096e-07	-1.2751	-1.07683	7.55789e-05	-1.20522	-1.05438
35886740	rs74307308	3.75519e-06	-1.2822e-10	1.03402	0.00241648	-1.2822e-10	1.20529
35887030	rs4282653	8.82262e-07	-1.29741	0.883026	0.000534482	-1.23833	0.934851
35887412	rs4879938	1.08483e-07	-1.21094	-1.29934	6.16485e-05	-1.16569	-1.29764
35888258	rs10814291	8.52975e-08	-1.65416	-1.09657	4.60639e-05	-1.61852	-1.13623
35888382	rs7850609	1.21445e-07	-1.35899	-1.03843	6.64214e-05	-1.37069	-1.01807
35888531	rs144373350	4.89405e-07	-1.00368	-2.27412e-10	0.000194545	-1.31412	-2.27412e-10
35888743	rs10972607	9.32083e-08	-1.58256	-1.07948	4.98019e-05	-1.55023	-1.1265
35888991	rs62544708	1.39822e-07	-1.17003	-1.08647	8.13179e-05	-1.12127	-1.06514
35889554	rs72727095	1.15986e-07	-1.14498	-1.29842	6.72927e-05	-1.07648	-1.29925
35889660	rs72727097	9.30435e-07	-1.20433	0.843112	0.000571819	-1.1271	0.891145
35889992	rs10972608	7.55004e-07	-1.22129	0.651138	0.00046393	-1.14521	0.70016
35890014	rs72727098	1.19172e-07	-1.12032	-1.29598	6.96481e-05	-1.04224	-1.29909
35890924	rs7866581	9.23774e-08	-1.58294	-1.08805	5.00907e-05	-1.53685	-1.13409
35890962	rs72727099	1.05629e-07	-1.24096	-1.29598	6.47794e-05	-1.1147	-1.29909
35890963	rs7853013	1.94528e-07	-1.23751	-0.688787	0.000126565	-1.14738	-0.596643
35891418	rs62544709	1.47584e-07	-1.12584	-1.07664	8.5691e-05	-1.07532	-1.05871
35891492	rs10972609	7.2296e-07	-1.30557	0.692051	0.000420648	-1.28457	0.741581
35891701	rs72727100	1.28114e-07	-1.04713	-1.29682	7.72683e-05	-0.93821	-1.29929
35891996	rs12003547	9.15039e-08	-1.58618	-1.09431	4.88013e-05	-1.55106	-1.14597
35892051	rs12000024	9.23759e-08	-1.57736	-1.09365	4.92713e-05	-1.54457	-1.14287
35892113	rs1475115	1.76567e-07	-0.925057	-1.09812	7.65194e-05	-1.15521	-1.09202
35893292	rs10972610	6.21587e-07	-1.23244	0.467846	0.000380762	-1.15713	0.514522
35893440	rs72727101	1.07729e-07	-1.22463	-1.29262	6.75541e-05	-1.07413	-1.29772
35893912	rs7850119	1.61759e-07	-1.02485	-1.08591	9.46022e-05	-0.970538	-1.06456
35894088	rs6476492	1.64213e-07	-0.95565	-1.14006	9.67257e-05	-0.891359	-1.12154
35894289	rs10814292	1.81734e-07	-1.23751	-0.75682	0.000118344	-1.14738	-0.663799
35894737	rs6476493	1.64794e-07	-1.01683	-1.07535	9.00346e-05	-1.03172	-1.05287
35895107	rs75495413	6.81517e-07	-1.2822e-10	-0.672552	0.00039204	-1.2822e-10	-0.613414
35895150	rs7857073	9.24089e-08	-1.58256	-1.08809	4.92319e-05	-1.55023	-1.13801
35895266	rs113422668	9.54966e-07	-0.794147	0.458948	0.000600134	-0.693134	0.505508
35895458	rs72729403	6.20235e-07	-1.22688	0.460106	0.000380041	-1.15118	0.506681
35895795	rs12380372	1.02765e-06	-0.785977	0.524135	0.000629423	-0.71152	0.571544
35895871	rs927440	1.4906e-07	-1.10377	-1.08876	8.59416e-05	-1.06417	-1.06694
35895999	rs12376357	9.66213e-07	-0.79336	0.469871	0.000585788	-0.71918	0.50736
35896427	rs10972612	9.18478e-07	-0.833104	0.458948	0.000561073	-0.760436	0.505508
35896506	rs4878631	9.01795e-08	-1.40643	-1.28864	5.51448e-05	-1.2793	-1.29552
35897110	rs6476494	1.76579e-07	-0.900109	-1.123	9.78634e-05	-0.899264	-1.10194
35897868	rs7866269	8.5949e-08	-1.75513	-0.987985	4.40747e-05	-1.7435	-1.05539
35898124	rs10972614	3.7278e-07	-1.29532	0.0194346	0.000229086	-1.22448	0.0737958
35898768	rs7043204	1.00547e-07	-1.62254	-0.963715	5.5118e-05	-1.61714	-0.958163
35899186	rs7873736	8.01091e-08	-1.73333	-1.08015	4.1802e-05	-1.7193	-1.13253
35900329	rs12351259	9.08073e-08	-1.68753	-1.0006	4.46267e-05	-1.7199	-1.06655
35901496	rs55849154	1.05316e-07	-1.25743	-1.28247	6.08465e-05	-1.18444	-1.29198
35901617	rs10972616	4.74208e-07	-0.765218	-0.270009	0.000292581	-0.689986	-0.21605
35901731	rs7847059	1.95368e-07	-0.816381	-1.10561	0.000128007	-0.604608	-1.12809
35901732	rs7847060	1.88872e-07	-0.846857	-1.10895	0.000123371	-0.638357	-1.13123
35902236	rs7864548	1.8526e-07	-1.08912	-0.885992	0.000106241	-1.00419	-0.914878
35902260	rs10972617	4.10542e-07	-0.906952	-0.272444	0.000251904	-0.837183	-0.218549
35902307	rs72729406	8.87363e-08	-1.43401	-1.27719	5.09895e-05	-1.36479	-1.28837
35902363	rs7864495	1.83394e-07	-1.08912	-0.896112	0.00010521	-1.00419	-0.924636
35902579	rs62541882	4.64346e-07	-1.05624	-2.27412e-10	0.000530166	-0.311589	-2.27412e-10
35902988	rs10429457	1.77269e-07	-0.925831	-1.09337	0.000103581	-0.87617	-1.06826
35903300	rs4271052	4.15836e-07	-0.909001	-0.25758	0.000253454	-0.839314	-0.210285
35903317	rs2890719	2.66518e-07	-1.3305	-0.280932	0.000163241	-1.26229	-0.227257
35903370	rs1467577	7.84084e-08	-1.74143	-1.09351	4.42778e-05	-1.74149	-1.05281
35903398	rs4271053	1.78459e-07	-0.90888	-1.10363	0.000104264	-0.858724	-1.07913
35903415	rs117777553	2.31317e-07	-1.75308	-2.27412e-10	0.000125288	-1.75416	-2.27412e-10
35903923	rs77617805	1.06474e-06	-1.2822e-10	-0.226392	0.000650102	-1.2822e-10	-0.10765
35904532	rs62541883	1.72715e-07	-0.909929	-1.1353	0.000103309	-0.845439	-1.10161
35904538	rs74479971	5.24009e-07	-1.2822e-10	-0.935364	0.000269702	-1.2822e-10	-0.987461
35904658	rs148816410	2.35809e-07	-0.760361	-0.973489	8.45858e-05	-1.21393	-0.933087
35904946	rs10814293	7.2603e-08	-1.70433	-1.20754	3.99686e-05	-1.71737	-1.17932
35905050	rs10814294	7.73598e-08	-1.68348	-1.16493	4.2824e-05	-1.6965	-1.13118
35905761	rs10814295	9.75349e-08	-1.62878	-0.987884	4.86207e-05	-1.65981	-1.04092
35905966	rs2025175	8.97503e-08	-1.48227	-1.21758	4.20073e-05	-1.62091	-1.22603
35906471	rs76452347	1.4798e-07	-0.926823	-1.27297	8.40902e-05	-0.877169	-1.27572
35906519	rs79284865	1.45523e-06	0.460521	-0.374472	0.000384413	-0.130647	-0.502416
35906624	rs75458097	2.53333e-07	-1.69025	0.0280846	0.000154316	-1.67408	0.128306
35906655	rs149557496	2.39028e-07	-1.72029	-2.27412e-10	0.00012555	-1.75207	-2.27412e-10
35906984	rs144123850	1.44717e-06	0.0804903	-2.27412e-10	0.000439886	-0.498263	-2.27412e-10
35907360	rs2236325	1.59135e-07	-1.3445	-0.782614	9.06886e-05	-1.27088	-0.806468
35907472	rs72729411	1.60629e-07	-1.30194	-0.815839	8.76188e-05	-1.27288	-0.838905
35907916	rs116853979	8.00175e-07	-1.2822e-10	-0.512043	0.000398186	-1.2822e-10	-0.59786
35908183	rs72729412	9.98777e-08	-1.70552	-0.887406	7.1337e-05	-1.40869	-0.908675
35908306	rs62541884	1.03756e-07	-1.7189	-0.835931	7.23614e-05	-1.44402	-0.859083
35908313	rs10972618	2.07862e-07	-0.8787	-0.981297	0.000111374	-0.944767	-0.927121
35908488	rs10972619	2.5752e-07	-0.358745	-1.28703	0.000133457	-0.391826	-1.29918
35909422	rs75732424	5.31486e-07	-0.921197	-2.27412e-10	0.000529799	-0.312281	-2.27412e-10
35909518	rs748802	1.50536e-07	-0.961623	-1.22105	7.92246e-05	-1.01095	-1.20155
35909788	rs55838270	8.00437e-08	-1.70838	-1.10592	5.75296e-05	-1.41599	-1.11649
35909852	rs748803	1.03429e-07	-1.26479	-1.29319	7.95422e-05	-0.910253	-1.29824
35910690	rs10491554	1.04809e-07	-1.25482	-1.28991	8.07155e-05	-0.897212	-1.29664
35910788	rs62635821	1.60827e-07	-0.822396	-1.29415	6.83029e-05	-1.06648	-1.29435
35910801	rs10814296	1.05826e-07	-1.24577	-1.28931	8.17021e-05	-0.885389	-1.29631
35910945	rs10814297	1.06099e-07	-1.24577	-1.28673	8.18239e-05	-0.885389	-1.29482
35911833	rs13297831	8.79699e-08	-1.73312	-0.986758	4.76591e-05	-1.72956	-0.991151
35911913	rs112238132	3.39627e-06	0.93356	-2.27412e-10	0.0011289	0.444218	-2.27412e-10
35912298	rs77777040	1.27664e-06	-0.0448887	-2.27412e-10	0.000674679	-0.0705421	-2.27412e-10
35912525	rs79228314	1.64751e-07	-1.75559	-0.336844	9.10555e-05	-1.71393	-0.359379
35912719	rs56383937	1.29281e-07	-1.15718	-1.1777	9.98944e-05	-0.791917	-1.18875
35915057	rs67227401	3.03049e-06	0.819607	-2.27412e-10	0.00101844	0.34125	-2.27412e-10
35915230	rs12339156	9.03914e-08	-1.43746	-1.25527	6.83584e-05	-1.13431	-1.2257
35915419	rs111640021	4.91686e-07	-0.999033	-2.27412e-10	0.000371225	-0.66797	-2.27412e-10
35916430	rs13285548	1.49152e-07	-1.75983	-0.43208	7.96633e-05	-1.73584	-0.471129
35916448	rs59205434	8.75026e-08	-1.47674	-1.24847	6.53441e-05	-1.18951	-1.2156
35916472	rs67435931	2.74084e-06	0.719147	-2.27412e-10	0.000930254	0.250678	-2.27412e-10
35916993	rs62541928	1.24194e-07	-1.18725	-1.18777	9.52317e-05	-0.830121	-1.19835
35917817	rs144377728	4.94043e-07	-0.99425	-2.27412e-10	0.000187231	-1.35244	-2.27412e-10
35917880	rs750045	1.16385e-07	-1.47744	-0.962528	5.67539e-05	-1.55301	-0.993044
35917950	rs79857739	2.40397e-07	-1.71458	-2.27412e-10	0.000177773	-1.40427	-2.27412e-10
35918778	rs4483242	6.18693e-07	-0.769265	-2.27412e-10	0.000288163	-0.921253	-2.27412e-10
35919277	rs4879943	8.04834e-08	-1.51167	-1.29715	3.87149e-05	-1.62919	-1.29937
35919814	rs142849892	2.33291e-07	-1.74459	-2.27412e-10	0.000148143	-1.5866	-2.27412e-10
35920584	rs2025172	6.37178e-07	-0.739824	-2.27412e-10	0.000303501	-0.869395	-2.27412e-10
35920640	rs10116147	9.71662e-08	-1.37627	-1.24418	7.66472e-05	-1.03214	-1.21342
35920794	rs2025173	8.22919e-08	-1.48859	-1.29801	3.90036e-05	-1.62208	-1.29905
35920856	rs2025174	7.88403e-08	-1.53126	-1.29819	3.78546e-05	-1.65199	-1.29904
35921303	rs55726778	1.01204e-07	-1.34611	-1.23362	8.49053e-05	-0.943628	-1.19961
35921635	rs111497848	4.23533e-07	-1.14824	-2.27412e-10	0.000181074	-1.38587	-2.27412e-10
35921694	rs16932756	1.64183e-07	-0.919758	-1.17613	0.000141054	-0.447936	-1.1877
35922113	rs62541929	1.63399e-07	-0.928887	-1.17179	0.000140031	-0.459349	-1.18356
35922816	rs67687820	5.95618e-07	-0.807275	-2.27412e-10	0.000269065	-0.989828	-2.27412e-10
35922966	rs112328329	2.29911e-07	-1.75918	-2.27412e-10	0.000126356	-1.74567	-2.27412e-10
35923384	rs7046469	1.66661e-07	-0.91643	-1.16448	0.000143223	-0.443778	-1.1766
35924265	rs117537868	2.4063e-07	-1.71361	-2.27412e-10	0.000125049	-1.75607	-2.27412e-10
35924396	rs7861968	1.45441e-07	-1.05408	-1.16302	0.000120584	-0.61723	-1.17521
35924550	rs6476495	1.66752e-07	-0.907165	-1.1732	0.000143691	-0.432212	-1.18491
35924620	rs75281626	3.98907e-07	-1.20815	-2.27412e-10	0.000237462	-1.11477	-2.27412e-10
35925424	rs7039035	1.00706e-07	-1.28598	-1.29868	5.22603e-05	-1.32986	-1.29868
35925995	rs112856475	2.29684e-07	-1.76017	-2.27412e-10	0.000125062	-1.75597	-2.27412e-10
35926028	rs56289282	2.80744e-07	-1.55943	-2.27412e-10	0.000144787	-1.60952	-2.27412e-10
35926380	rs111499117	1.64002e-07	-0.920861	-1.17613	0.000141754	-0.442988	-1.1877
35926468	rs7043582	1.10622e-07	-1.76009	-0.730666	5.90588e-05	-1.73721	-0.769031
35926932	rs4879944	9.86709e-08	-1.30742	-1.29767	4.63093e-05	-1.45033	-1.2991
35926938	rs10972626	5.76959e-07	-0.839103	-2.27412e-10	0.000261481	-1.01842	-2.27412e-10
35927121	rs4598350	1.19231e-07	-1.75903	-0.656778	6.45179e-05	-1.72024	-0.697602
35927129	rs2065107	1.04612e-07	-1.41432	-1.13229	6.01791e-05	-1.30672	-1.18074
35927221	rs13298502	1.18656e-07	-1.75903	-0.661614	6.42166e-05	-1.72024	-0.702281
35927512	rs112725111	2.39808e-07	-1.71704	-2.27412e-10	0.000124593	-1.75973	-2.27412e-10
35927779	rs10814298	5.70734e-07	-0.849951	-2.27412e-10	0.000258948	-1.02815	-2.27412e-10
35927977	rs7033996	1.64002e-07	-0.920861	-1.17613	0.000141754	-0.442988	-1.1877
35928034	rs7037105	1.43004e-07	-1.06648	-1.16751	0.000118882	-0.627163	-1.17949
35928071	rs117981161	2.46126e-07	-1.69103	-2.27412e-10	0.000127435	-1.73717	-2.27412e-10
35928590	rs1984999	1.03877e-07	-1.4281	-1.12557	6.12562e-05	-1.29259	-1.17712
35928712	rs2146112	1.64002e-07	-0.920861	-1.17613	0.000141754	-0.442988	-1.1877
35928742	rs2146113	1.64002e-07	-0.920861	-1.17613	0.000141754	-0.442988	-1.1877
35929543	rs117611987	2.29749e-07	-1.75989	-2.27412e-10	0.000124542	-1.76014	-2.27412e-10
35930860	rs12335843	5.52675e-07	-0.882103	-2.27412e-10	0.000251596	-1.05695	-2.27412e-10
35931160	rs79385681	2.29915e-07	-1.75916	-2.27412e-10	0.000132147	-1.70087	-2.27412e-10
35931225	rs6476496	9.38322e-08	-1.36315	-1.29221	4.42573e-05	-1.49613	-1.29863
35931772	rs117631818	3.81075e-07	-1.2822e-10	-1.25388	0.00020921	-1.2822e-10	-1.24144
35931974	rs12685123	1.26341e-07	-1.75981	-0.598074	6.79293e-05	-1.72556	-0.640751
35932259	rs149092948	2.2051e-06	0.501657	-2.27412e-10	0.000988551	0.311461	-2.27412e-10
35932874	rs2890718	7.20967e-08	-1.76025	-1.15862	4.34858e-05	-1.6455	-1.16685
35933176	rs78395341	4.31178e-07	-1.13035	-2.27412e-10	0.000183631	-1.37185	-2.27412e-10
35933210	rs7847862	1.75312e-07	-0.854175	-1.17613	0.000154055	-0.359771	-1.1877
35933323	rs10814300	1.49253e-07	-1.34395	-0.847285	6.34648e-05	-1.55501	-0.879289
35933385	rs10972627	5.76959e-07	-0.839103	-2.27412e-10	0.000261481	-1.01842	-2.27412e-10
35933910	rs13302637	1.2957e-07	-1.75975	-0.572905	6.81466e-05	-1.74676	-0.616354
35934305	rs62541931	1.43439e-07	-1.06648	-1.16448	0.000119226	-0.627163	-1.1766
35934342	rs10758334	9.70561e-08	-1.32864	-1.29295	4.54634e-05	-1.46902	-1.29885
35934432	rs12554947	1.44096e-07	-1.05813	-1.16827	0.000120071	-0.616493	-1.18021
35935066	rs16932775	1.43858e-07	-1.06648	-1.16156	0.000119559	-0.627163	-1.17381
35935138	rs10814301	9.26453e-08	-1.7504	-0.917695	4.97577e-05	-1.73581	-0.941799
35935158	rs10814302	9.03115e-08	-1.75843	-0.93518	4.98677e-05	-1.71768	-0.95773
35935698	rs76430123	2.31206e-07	-1.75357	-2.27412e-10	0.00012568	-1.75104	-2.27412e-10
35935848	rs7857181	9.18941e-08	-1.38121	-1.29503	4.3585e-05	-1.51081	-1.29925
35935956	rs4255226	1.26306e-07	-1.76009	-0.598074	6.71423e-05	-1.73721	-0.640751
35935963	rs10814303	9.00951e-08	-1.75843	-0.937578	4.97519e-05	-1.71768	-0.960053
35935977	rs34193186	1.28948e-07	-1.75939	-0.578079	6.77002e-05	-1.74832	-0.62137
35936883	rs7861134	9.05631e-08	-1.75829	-0.932532	4.96823e-05	-1.72397	-0.955165
35937047	rs7864451	9.05631e-08	-1.75829	-0.932532	4.96823e-05	-1.72397	-0.955165
35937591	rs12335681	4.97443e-07	-0.987392	-2.27412e-10	0.00023545	-1.12328	-2.27412e-10
35937611	rs10972628	9.06525e-08	-1.75972	-0.930117	5.02233e-05	-1.71548	-0.952826
35937718	rs16932784	1.43956e-07	-1.06648	-1.16089	0.000119636	-0.627163	-1.17316
35937886	rs10972629	5.72839e-07	-0.846269	-2.27412e-10	0.000267778	-0.99462	-2.27412e-10
35937931	rs141809766	3.10319e-07	-1.45927	-2.27412e-10	0.000159439	-1.51312	-2.27412e-10
35938274	rs16932790	1.3826e-07	-1.10833	-1.15941	0.000113545	-0.680818	-1.17176
35938790	rs113483724	2.88911e-07	-1.53076	-2.27412e-10	0.000140819	-1.6373	-2.27412e-10
35939747	rs62541932	1.44842e-07	-1.07479	-1.14644	0.000120092	-0.637784	-1.15873
35940552	rs13291644	1.1661e-07	-1.38473	-1.05331	9.31779e-05	-0.984113	-1.06616
35940731	rs13291549	1.25666e-07	-1.76009	-0.603154	6.68125e-05	-1.73721	-0.645674
35941218	rs13296955	1.2644e-07	-1.75903	-0.598074	6.8292e-05	-1.72024	-0.640751
35941403	rs13298135	1.25799e-07	-1.75903	-0.603154	6.79566e-05	-1.72024	-0.645674
35941534	rs72729426	1.16228e-06	-0.138738	-2.27412e-10	0.000545181	-0.283661	-2.27412e-10
35941789	rs10491553	1.2391e-07	-1.75954	-0.61778	6.56097e-05	-1.74121	-0.659844
35941927	rs4878635	1.21319e-07	-1.19126	-1.20719	0.000116655	-0.660479	-1.16508
35942015	rs150962417	1.67603e-06	-1.2822e-10	0.227309	0.000807355	-1.2822e-10	0.108984
35942140	rs13283301	1.2391e-07	-1.75954	-0.61778	6.56097e-05	-1.74121	-0.659844
35942406	rs7863401	1.25755e-07	-1.75939	-0.603154	6.60747e-05	-1.74832	-0.645674
35942521	rs13283964	1.21114e-07	-1.35025	-1.04989	0.000104	-0.87756	-1.06283
35942643	rs12686859	1.20297e-07	-1.75986	-0.647043	6.39013e-05	-1.73926	-0.68818
35943177	rs72729427	6.18426e-07	-0.769697	-2.27412e-10	0.000276271	-0.963397	-2.27412e-10
35943191	rs143323472	2.29701e-07	-1.7601	-2.27412e-10	0.000125686	-1.75099	-2.27412e-10
35943314	rs71521292	3.81164e-07	-1.25364	-2.27412e-10	0.00031209	-0.841486	-2.27412e-10
35943366	rs187087621	1.46975e-06	0.0959738	-2.27412e-10	0.000404879	-0.581192	-2.27412e-10
35943397	rs16935868	1.4261e-07	-1.04042	-1.19634	0.000119638	-0.593926	-1.20638
35943647	rs7867847	1.11835e-07	-1.75861	-0.721245	5.91465e-05	-1.74483	-0.759932
35943783	rs7854350	1.05168e-07	-1.75912	-0.782191	5.58665e-05	-1.74307	-0.818746
35944224	rs12684292	1.02302e-07	-1.75716	-0.811783	5.60354e-05	-1.71154	-0.847258
35944775	rs747804	1.35957e-07	-1.45094	-0.833589	0.000109417	-1.02862	-0.860994
35945111	rs12376565	6.11556e-07	-0.780867	-2.27412e-10	0.000273518	-0.973412	-2.27412e-10
35945809	rs77361682	1.44025e-06	-1.2822e-10	0.0757002	0.000712702	-1.2822e-10	-0.0157161
35945975	rs7019283	1.45876e-07	-1.76024	-0.453877	7.61627e-05	-1.73959	-0.512312
35946275	rs13285078	1.42843e-07	-1.75729	-0.477837	7.37948e-05	-1.74807	-0.535424
35946377	rs74787477	8.12556e-07	0.464042	-0.96073	0.000230329	-0.140052	-1.00522
35946380	rs57364197	1.31e-07	-1.0767	-1.24498	0.000109109	-0.640225	-1.25221
35946420	rs55845747	1.30881e-07	-1.0767	-1.24589	0.000109017	-0.640225	-1.25305
35946424	rs13285384	1.41231e-07	-1.75649	-0.489987	7.28277e-05	-1.74954	-0.547139
35946784	rs16932791	1.30646e-07	-1.0767	-1.24768	0.000108835	-0.640225	-1.25472
35947133	rs12684089	1.43114e-07	-1.74324	-0.489987	7.21369e-05	-1.75907	-0.547139
35947190	rs10121284	1.28613e-07	-1.15604	-1.18403	0.000125569	-0.614023	-1.1379
35947211	rs113585679	1.2827e-07	-1.09302	-1.24972	0.000106381	-0.661143	-1.25661
35947602	rs62541933	1.27715e-07	-1.09302	-1.25406	0.000105954	-0.661143	-1.26063
35947857	rs77013186	3.97667e-07	-1.2822e-10	-1.21126	0.000218498	-1.2822e-10	-1.198
35948055	rs117958184	2.52627e-07	-1.66496	-2.27412e-10	0.000222626	-1.17929	-2.27412e-10
35948347	rs55911539	1.21097e-07	-1.14159	-1.25869	9.90998e-05	-0.72375	-1.2649
35948513	rs12686482	1.41086e-07	-1.7556	-0.491908	7.20296e-05	-1.75093	-0.556777
35948588	rs10972638	1.4462e-07	-1.04486	-1.1779	0.00014715	-0.462667	-1.13066
35948775	rs13297414	1.40465e-07	-1.75649	-0.495424	7.2447e-05	-1.74954	-0.55238
35948867	rs13298443	1.38787e-07	-1.75649	-0.50744	7.16129e-05	-1.74954	-0.56396
35949202	rs13283021	1.38365e-07	-1.75954	-0.50744	7.22121e-05	-1.74121	-0.56396
35949270	rs13301662	1.42952e-07	-1.75652	-0.477837	7.369e-05	-1.74949	-0.535424
35949286	rs13301666	1.42085e-07	-1.75652	-0.483924	7.32588e-05	-1.74949	-0.541293
35949312	rs13301780	1.42085e-07	-1.75652	-0.483924	7.32588e-05	-1.74949	-0.541293
35949346	rs13301801	1.42353e-07	-1.75652	-0.482037	7.29343e-05	-1.74949	-0.545732
35949373	rs13302208	1.37594e-07	-1.75564	-0.516922	7.0436e-05	-1.75086	-0.579216
35949455	rs13302108	1.37219e-07	-1.75652	-0.518768	7.08394e-05	-1.74949	-0.574876
35949553	rs12684663	1.38039e-07	-1.75652	-0.512816	7.12468e-05	-1.74949	-0.569141
35949558	rs16932798	1.22973e-07	-1.11793	-1.26698	0.000101403	-0.693184	-1.2725
35949748	rs12686831	1.41043e-07	-1.75239	-0.495424	7.19903e-05	-1.75587	-0.55238
35949775	rs12684684	1.34608e-07	-1.75861	-0.535897	7.00068e-05	-1.74481	-0.591374
35949778	rs78305268	4.4652e-07	-1.09539	-2.27412e-10	0.000290858	-0.911945	-2.27412e-10
35949949	rs16932799	1.20527e-07	-1.13375	-1.27125	9.89684e-05	-0.71361	-1.27637
35949986	rs13283068	1.79953e-07	-1.23413	-0.770042	7.14767e-05	-1.50142	-0.813991
35950074	rs62541934	1.19743e-07	-1.14159	-1.26993	9.80863e-05	-0.72375	-1.27518
35950113	rs111977189	5.83643e-07	-0.827583	-2.27412e-10	0.000262317	-1.01523	-2.27412e-10
35950272	rs148925331	2.96799e-07	-1.50382	-2.27412e-10	0.000157753	-1.52375	-2.27412e-10
35950421	rs71487710	1.56164e-07	-1.75564	-0.390326	7.9538e-05	-1.75086	-0.457685
35951630	rs10972641	5.77404e-07	-0.838332	-2.27412e-10	0.00025981	-1.02483	-2.27412e-10
35952224	rs723425	1.89481e-07	-1.75057	-0.202018	9.3457e-05	-1.75516	-0.292117
35952254	rs72729432	7.03511e-07	-0.64079	-2.27412e-10	0.000307537	-0.856184	-2.27412e-10
35952783	rs1073558	3.44877e-07	-1.35369	-2.27412e-10	0.00015112	-1.56671	-2.27412e-10
35952922	rs144407051	3.66583e-07	-1.2822e-10	-1.29265	0.000199058	-1.2822e-10	-1.29118
35953318	rs7857956	6.79381e-08	-1.6796	-1.29868	3.47238e-05	-1.73919	-1.29816
35953943	rs117273048	2.32807e-07	-1.74666	-2.27412e-10	0.000125109	-1.75559	-2.27412e-10
35953983	rs10738950	1.15331e-07	-1.75547	-0.693594	6.43801e-05	-1.74555	-0.674424
35954375	rs7034414	6.28425e-08	-1.75846	-1.29779	3.62365e-05	-1.69615	-1.29856
35955235	rs79771627	2.51462e-07	-1.66958	-2.27412e-10	0.000129115	-1.72407	-2.27412e-10
35955295	rs4407990	1.56456e-07	-1.41351	-0.730591	6.81514e-05	-1.62573	-0.73732
35955833	rs143610001	2.49429e-07	-0.446796	-1.2309	6.7009e-05	-1.12005	-1.2599
35956270	rs4568683	2.87078e-07	-1.53712	-2.27412e-10	0.000161635	-1.49944	-2.27412e-10
35956515	rs117390653	2.34432e-07	-1.73971	-2.27412e-10	0.000126183	-1.74704	-2.27412e-10
35957355	rs2233568	1.47509e-07	-1.45225	-0.750737	8.0371e-05	-1.43142	-0.766702
35957452	rs61738501	4.33306e-07	-1.12543	-2.27412e-10	0.000305416	-0.863105	-2.27412e-10
35957669	rs2233564	1.30533e-07	-1.49216	-0.833089	7.10571e-05	-1.47271	-0.848588
35958047	rs2233558	1.51243e-07	-1.46854	-0.709443	8.2277e-05	-1.44827	-0.72642
35959323	rs13288768	6.30944e-08	-1.75996	-1.29228	3.63747e-05	-1.69897	-1.29194
35960223	rs911820	3.09817e-07	-1.46089	-2.27412e-10	0.00017544	-1.41748	-2.27412e-10
35960331	rs60386036	1.08382e-07	-1.75905	-0.752163	5.78318e-05	-1.75919	-0.768052
35960464	rs12378268	1.58855e-07	-1.45812	-0.670764	8.48937e-05	-1.45503	-0.68835
35961087	rs16932803	1.09415e-07	-1.75997	-0.741752	5.83548e-05	-1.76004	-0.7582
35961370	rs12378689	3.55697e-07	-1.32279	-2.27412e-10	0.000165699	-1.47461	-2.27412e-10
35961751	rs144738722	2.5156e-07	-1.66919	-2.27412e-10	0.000143221	-1.62039	-2.27412e-10
35961827	rs12380159	1.16807e-07	-1.67426	-0.762095	6.30866e-05	-1.66576	-0.774511
35961915	rs732233	1.1986e-07	-1.5052	-0.905347	6.46853e-05	-1.49072	-0.92453
35962146	rs12379036	3.0134e-07	-1.48864	-2.27412e-10	0.000173999	-1.42573	-2.27412e-10
35962172	rs732232	1.31692e-07	-1.54546	-0.770949	7.06386e-05	-1.55614	-0.771068
35962198	rs150865287	4.46754e-07	-1.09486	-2.27412e-10	0.000295739	-0.895303	-2.27412e-10
35962223	rs745045	8.65252e-08	-1.75966	-0.976783	4.70432e-05	-1.76026	-0.973453
35962697	rs4879945	1.33028e-07	-1.47157	-0.834745	7.34639e-05	-1.46527	-0.822716
35962782	rs4878636	1.27492e-07	-1.4796	-0.869222	7.03806e-05	-1.47338	-0.857477
35963176	rs72729437	3.40457e-07	-1.36658	-2.27412e-10	0.000159763	-1.51109	-2.27412e-10
35963191	rs7019393	1.24299e-07	-1.42425	-0.949932	7.39439e-05	-1.31846	-0.963011
35963301	rs7019632	1.26604e-07	-1.47436	-0.881453	7.00179e-05	-1.46428	-0.871744
35963310	rs7019637	1.21208e-07	-1.50486	-0.894508	6.62221e-05	-1.50682	-0.88495
35963328	rs12379440	1.10437e-07	-1.60344	-0.888987	6.27603e-05	-1.56609	-0.879365
35963556	rs7036414	1.21226e-07	-1.41309	-0.98613	6.66338e-05	-1.40299	-0.982578
35963773	rs7020482	1.16564e-07	-1.42187	-1.01657	6.36958e-05	-1.41383	-1.01683
35963836	rs7020600	1.18205e-07	-1.41309	-1.01137	6.49638e-05	-1.40299	-1.00796
35963843	rs7036789	1.17769e-07	-1.41309	-1.01506	6.47228e-05	-1.40299	-1.01168
35963912	rs7020718	1.16207e-07	-1.42277	-1.01873	6.38542e-05	-1.41281	-1.01537
35963958	rs7020426	1.03323e-07	-1.47602	-1.083	5.66048e-05	-1.46848	-1.0802
35964055	rs6476497	1.15193e-07	-1.42613	-1.02414	6.25163e-05	-1.42837	-1.02099
35964069	rs140283275	2.57117e-07	-1.64734	-2.27412e-10	0.000127729	-1.73487	-2.27412e-10
35964284	rs6476498	1.16307e-07	-1.4165	-1.02414	6.31192e-05	-1.41877	-1.02099
35964627	rs6476499	1.16731e-07	-1.4165	-1.0205	6.33504e-05	-1.41877	-1.01733
35964751	rs7024584	1.16731e-07	-1.4165	-1.0205	6.33504e-05	-1.41877	-1.01733
35964766	rs16932807	3.67162e-07	-1.29107	-2.27412e-10	0.000183107	-1.37471	-2.27412e-10
35964783	rs77049214	8.03204e-07	-1.2822e-10	-0.508265	0.000397836	-1.2822e-10	-0.598739
35965098	rs62541939	9.25602e-08	-1.7373	-0.93171	4.89202e-05	-1.69772	-0.996871
35965108	rs137922174	3.23486e-07	-1.41772	-2.27412e-10	0.000163399	-1.48858	-2.27412e-10
35965252	rs80190793	3.30171e-07	-1.39726	-2.27412e-10	0.000166408	-1.47034	-2.27412e-10
35965426	rs7044822	1.20846e-07	-1.37102	-1.03134	6.55698e-05	-1.37343	-1.02823
35965634	rs7028871	9.34739e-08	-1.52367	-1.13553	5.19885e-05	-1.50067	-1.13309
35965921	rs10972646	7.07487e-08	-1.7527	-1.18504	3.83034e-05	-1.75653	-1.18271
35965934	rs116337272	3.51723e-07	-1.33403	-2.27412e-10	0.00017613	-1.41356	-2.27412e-10
35966213	rs7032642	1.20818e-07	-1.36946	-1.03313	6.55537e-05	-1.37188	-1.03002
35966277	rs10758335	1.02826e-07	-1.52367	-1.04017	5.72255e-05	-1.50067	-1.03711
35966419	rs7018482	1.21096e-07	-1.36012	-1.04017	6.57e-05	-1.36257	-1.03711
35966445	rs7033239	1.20632e-07	-1.36012	-1.04401	6.54469e-05	-1.36257	-1.04097
35966604	rs7033273	1.46994e-07	-1.16631	-1.04017	8.55229e-05	-1.09888	-1.03711
35966605	rs10972647	1.06999e-07	-1.53755	-0.986504	4.74476e-05	-1.72287	-1.00228
35967479	rs10814304	1.24572e-07	-1.30275	-1.06924	7.45669e-05	-1.20673	-1.06636
35967707	rs55925256	1.25039e-07	-1.31275	-1.0555	7.47904e-05	-1.21772	-1.05237
35967878	rs13285874	2.39758e-07	-1.38571	-0.331537	0.000120262	-1.4419	-0.353207
35967991	rs10972651	1.28264e-07	-1.26235	-1.08043	7.3092e-05	-1.21532	-1.07774
35968000	rs10972653	9.0873e-08	-1.56184	-1.12557	6.83464e-05	-1.25832	-1.10187
35968056	rs13290151	6.85197e-08	-1.67045	-1.2993	3.39728e-05	-1.76014	-1.29908
35968190	rs10758336	1.14397e-07	-1.3086	-1.1486	7.04975e-05	-1.1845	-1.1447
35968356	rs10758337	1.09789e-07	-1.34971	-1.1486	6.70873e-05	-1.23408	-1.1447
35968397	rs10738951	1.28589e-07	-1.19828	-1.14197	7.68325e-05	-1.10517	-1.13798
35968663	rs10758338	7.68311e-08	-1.61072	-1.24455	5.41445e-05	-1.36164	-1.23148
35969122	rs146456372	2.65161e-07	-1.61654	-2.27412e-10	0.000124851	-1.75766	-2.27412e-10
35969205	rs10972654	8.59036e-08	-1.5113	-1.23235	4.35431e-05	-1.57574	-1.23529
35969701	rs13297158	9.20785e-08	-1.75772	-0.916515	4.90884e-05	-1.75434	-0.936816
35969765	rs13295814	9.2089e-08	-1.75115	-0.922971	4.90072e-05	-1.74235	-0.950466
35970039	rs62543567	1.70956e-07	-1.70611	-0.349354	7.90371e-05	-1.75465	-0.460208
35970204	rs7026898	6.9445e-08	-1.73106	-1.22527	3.79597e-05	-1.72175	-1.22651
35970516	rs13292355	6.63048e-08	-1.70418	-1.29844	3.3982e-05	-1.7596	-1.29935
35970686	rs10972655	6.88965e-08	-1.73351	-1.23075	3.76477e-05	-1.72457	-1.23194
35970979	rs13293067	6.59717e-08	-1.70903	-1.29861	3.39663e-05	-1.76005	-1.29936
35971182	rs12338636	2.7038e-07	-1.59705	-2.27412e-10	0.000131989	-1.70206	-2.27412e-10
35971487	rs183653585	3.66299e-07	-1.2822e-10	-1.29342	0.000197985	-1.2822e-10	-1.29659
35971564	rs12352264	2.75057e-07	-1.5799	-2.27412e-10	0.00013337	-1.69165	-2.27412e-10
35971579	rs12352266	2.74695e-07	-1.58121	-2.27412e-10	0.000133262	-1.69246	-2.27412e-10
35971861	rs188461658	3.6601e-07	-1.2822e-10	-1.29421	0.000198369	-1.2822e-10	-1.29465
35972227	rs1810653	3.33938e-07	-1.48696	0.101045	0.00013675	-1.72609	0.0594623
35972360	rs10758339	6.61227e-08	-1.72402	-1.28134	3.582e-05	-1.73134	-1.27493
35972564	rs79474262	2.34243e-07	-1.74052	-2.27412e-10	0.000124649	-1.75928	-2.27412e-10
35972658	rs77246063	9.03986e-08	-1.62719	-1.06545	4.92451e-05	-1.62228	-1.06569
35973361	rs9886675	6.81083e-08	-1.68721	-1.28856	3.47205e-05	-1.75602	-1.28143
35973494	rs112976479	2.34054e-07	-1.74132	-2.27412e-10	0.000124673	-1.75908	-2.27412e-10
35974569	rs10972657	1.10069e-07	-1.65174	-0.844029	5.23236e-05	-1.75966	-0.867674
35975026	rs10814305	9.74245e-08	-1.75805	-0.859741	5.66672e-05	-1.75741	-0.790173
35975125	rs7048672	1.19669e-07	-1.70282	-0.709323	5.80731e-05	-1.74954	-0.773538
35976355	rs7022340	6.55177e-08	-1.75567	-1.25888	3.60757e-05	-1.75275	-1.24641
35977925	rs72729443	3.37898e-07	-1.37413	-2.27412e-10	0.000153809	-1.54907	-2.27412e-10
35978258	rs10972658	6.78959e-08	-1.73584	-1.24306	3.72158e-05	-1.75126	-1.21679
35978321	rs10972659	1.09247e-07	-1.66918	-0.834076	5.28179e-05	-1.75995	-0.857981
35978512	rs10972660	3.8491e-07	-1.24386	-2.27412e-10	0.000198146	-1.29578	-2.27412e-10
35978632	rs7874748	6.75561e-08	-1.75077	-1.23314	3.73608e-05	-1.74672	-1.21743
35979365	rs76555845	2.30382e-07	-1.75714	-2.27412e-10	0.000126214	-1.7468	-2.27412e-10
35979859	rs10738952	8.73453e-08	-1.76017	-0.966831	5.08987e-05	-1.74451	-0.910433
35980061	rs76984886	2.30625e-07	-1.75608	-2.27412e-10	0.000125969	-1.74875	-2.27412e-10
35980256	rs10738953	8.44725e-08	-1.75888	-1.00157	4.81404e-05	-1.75119	-0.959465
35980473	rs12347782	6.45218e-08	-1.75792	-1.27195	3.4377e-05	-1.75829	-1.2891
35980752	rs62543569	1.1498e-07	-1.28249	-1.16963	4.25528e-05	-1.63918	-1.19485
35981015	rs10814306	6.62047e-08	-1.726	-1.27812	3.59545e-05	-1.74215	-1.26037
35981124	rs71521293	5.05625e-07	-0.971079	-2.27412e-10	0.000243205	-1.09087	-2.27412e-10
35981638	rs728274	6.83151e-08	-1.72823	-1.24451	3.77078e-05	-1.7373	-1.21761
35982077	rs7025036	1.53502e-07	-1.48834	-0.674821	6.05535e-05	-1.75794	-0.723311
35982401	rs4527966	1.36414e-07	-1.69031	-0.590866	6.53063e-05	-1.75406	-0.651627
35982430	rs4527967	1.38233e-07	-1.68012	-0.587809	6.53284e-05	-1.75665	-0.648705
35982462	rs4297114	1.38093e-07	-1.68699	-0.581956	6.58033e-05	-1.755	-0.643107
35982485	rs4484787	1.38138e-07	-1.6836	-0.585025	6.5554e-05	-1.75586	-0.646042
35982537	rs4527968	1.39044e-07	-1.68012	-0.581956	6.56951e-05	-1.75665	-0.643107
35982549	rs67280425	1.39116e-07	-1.67961	-0.581956	6.55542e-05	-1.7588	-0.643107
35982614	rs73432879	1.38726e-07	-1.68012	-0.584253	6.61498e-05	-1.75665	-0.636209
35982637	rs73432880	1.29409e-07	-1.65729	-0.676613	6.0339e-05	-1.75977	-0.725034
35982677	rs73432881	1.40087e-07	-1.68012	-0.574484	6.67751e-05	-1.75665	-0.626801
35982680	rs145802204	2.63378e-07	-1.62328	-2.27412e-10	0.000139081	-1.64972	-2.27412e-10
35982821	rs10972663	1.45511e-07	-1.67749	-0.539133	6.86779e-05	-1.75323	-0.602123
35983011	rs10972664	1.45483e-07	-1.68136	-0.535451	6.96552e-05	-1.75204	-0.589184
35983277	rs10814307	2.23642e-07	-1.3147	-0.472124	8.17037e-05	-1.64379	-0.53789
35983367	rs7029852	6.93967e-08	-1.66347	-1.29357	3.92604e-05	-1.62116	-1.29341
35983405	rs10814308	2.25052e-07	-1.3147	-0.465838	8.21979e-05	-1.64379	-0.531859
35983500	rs7046436	7.7144e-08	-1.74151	-1.10969	4.89589e-05	-1.63312	-1.06068
35983939	rs10814309	2.1312e-07	-1.31924	-0.515783	7.71321e-05	-1.65951	-0.579754
35984153	rs10814310	2.17147e-07	-1.2954	-0.520898	7.69858e-05	-1.6565	-0.584655
35984347	rs12343901	1.85149e-07	-1.27136	-0.704352	6.78985e-05	-1.60684	-0.759921
35984480	rs16932811	1.75693e-07	-1.30771	-0.720425	6.48882e-05	-1.63689	-0.77522
35984481	rs61141071	1.77123e-07	-1.2996	-0.720425	6.51646e-05	-1.63264	-0.77522
35985424	rs7038663	8.75137e-08	-1.67646	-1.04862	4.58278e-05	-1.76014	-0.99975
35985497	rs10972665	1.2525e-07	-1.64285	-0.723716	5.85383e-05	-1.75536	-0.759735
35985813	rs117203811	3.72792e-07	-1.2822e-10	-1.27585	0.000201836	-1.2822e-10	-1.27732
35985874	rs6476501	9.03866e-08	-1.68922	-1.00356	4.81579e-05	-1.75963	-0.950662
35985904	rs6476502	8.70834e-08	-1.69586	-1.03414	4.65742e-05	-1.75979	-0.983945
35986554	rs2381482	1.42421e-07	-1.67693	-0.561151	6.68604e-05	-1.75897	-0.623202
35986887	rs10217546	9.92404e-08	-1.70765	-0.891681	5.3627e-05	-1.75812	-0.844602
35988418	rs12004566	7.39129e-08	-1.6069	-1.28708	3.49655e-05	-1.76022	-1.2702
35988450	rs12004600	7.37018e-08	-1.61133	-1.28552	3.50585e-05	-1.75995	-1.26782
35988877	rs80316360	2.60229e-07	-0.481929	-1.15338	5.83975e-05	-1.36371	-1.1538
35989063	rs10758341	9.04285e-08	-1.67898	-1.01333	4.78172e-05	-1.76021	-0.957182
35989314	rs149124581	3.66452e-07	-1.2822e-10	-1.29301	0.000200219	-1.2822e-10	-1.28537
35989509	rs116906711	5.42472e-07	-1.2822e-10	-0.900736	0.000297693	-1.2822e-10	-0.888716
35989689	rs7853814	8.98959e-08	-1.68097	-1.01725	4.76448e-05	-1.75954	-0.961469
35989910	rs4879946	9.59034e-08	-1.68097	-0.952564	5.1124e-05	-1.75954	-0.890989
35990025	rs117953700	3.40636e-07	-1.36606	-2.27412e-10	0.000156201	-1.53364	-2.27412e-10
35990046	rs4879947	1.91597e-07	-1.47254	-0.468936	8.20635e-05	-1.76024	-0.417042
35990052	rs4879948	9.23796e-08	-1.66158	-1.00939	4.80228e-05	-1.76024	-0.952868
35990120	rs7864616	1.32448e-07	-1.70342	-0.607267	6.39059e-05	-1.76006	-0.667306
35990225	rs16932814	1.31684e-07	-1.70042	-0.616049	6.33631e-05	-1.7602	-0.675696
35990634	rs72729450	2.78444e-07	-1.56766	-2.27412e-10	0.000139508	-1.64666	-2.27412e-10
35990755	rs1324463	2.77225e-07	-1.57204	-2.27412e-10	0.000131479	-1.70593	-2.27412e-10
35990824	rs12237993	9.50595e-08	-1.68548	-0.956887	5.09105e-05	-1.75903	-0.89568
35991009	rs10972666	9.77393e-08	-1.69992	-0.914646	5.2276e-05	-1.75937	-0.868876
35991104	rs16932816	7.26171e-08	-1.73542	-1.17626	3.94636e-05	-1.76011	-1.14929
35991115	rs16932818	1.29833e-07	-1.70042	-0.630204	6.25122e-05	-1.7602	-0.689217
35992256	rs1408467	9.15526e-08	-1.66663	-1.01333	4.78149e-05	-1.76026	-0.957182
35992302	rs1408466	9.15526e-08	-1.66663	-1.01333	4.78149e-05	-1.76026	-0.957182
35992748	rs10972667	1.22935e-07	-1.69856	-0.686657	5.92355e-05	-1.76019	-0.743067
35993047	rs10758342	9.22437e-08	-1.66663	-1.00581	4.82096e-05	-1.76026	-0.948961
35993221	rs10738954	9.19145e-08	-1.66663	-1.00939	4.80217e-05	-1.76026	-0.952868
35993376	rs10738955	9.31918e-08	-1.6564	-1.00581	4.82183e-05	-1.76008	-0.948961
35993938	rs10465082	9.49829e-08	-1.69349	-0.949686	5.03819e-05	-1.75916	-0.90599
35994084	rs5021667	1.22826e-07	-1.60501	-0.781095	5.4942e-05	-1.74423	-0.834275
35994106	rs5021666	9.12327e-08	-1.68028	-1.00318	4.75478e-05	-1.76019	-0.962858
35994250	rs2381478	1.8387e-07	-1.45131	-0.531328	7.51973e-05	-1.75956	-0.505102
35994427	rs1535913	9.33577e-08	-1.68028	-0.980151	4.93681e-05	-1.76019	-0.925289
35994554	rs1535912	7.63837e-08	-1.74224	-1.11887	4.15e-05	-1.7572	-1.10189
35994731	rs1535911	7.31594e-08	-1.73568	-1.16855	3.9313e-05	-1.75918	-1.15404
35994766	rs114098422	2.31278e-07	-1.75325	-2.27412e-10	0.000126093	-1.74776	-2.27412e-10
35994776	rs56963473	2.32311e-07	-1.7488	-2.27412e-10	0.000125505	-1.75244	-2.27412e-10
35994898	rs59337522	2.3524e-07	-1.73627	-2.27412e-10	0.000124732	-1.75861	-2.27412e-10
35995160	rs57132635	2.35028e-07	-1.73717	-2.27412e-10	0.000124763	-1.75837	-2.27412e-10
35995213	rs60479065	2.35502e-07	-1.73515	-2.27412e-10	0.000124697	-1.75889	-2.27412e-10
35995292	rs57660607	2.36601e-07	-1.7305	-2.27412e-10	0.000124592	-1.75974	-2.27412e-10
35995499	rs59846165	2.36131e-07	-1.73249	-2.27412e-10	0.00012463	-1.75943	-2.27412e-10
35995503	rs59428274	2.35028e-07	-1.73717	-2.27412e-10	0.000124763	-1.75837	-2.27412e-10
35995777	rs7028770	2.35677e-07	-1.73441	-2.27412e-10	0.000124677	-1.75906	-2.27412e-10
35995915	rs7045315	2.3524e-07	-1.73627	-2.27412e-10	0.000124732	-1.75861	-2.27412e-10
35995978	rs76091288	2.88741e-07	-1.53134	-2.27412e-10	0.00013451	-1.68314	-2.27412e-10
35996006	rs2381477	2.37427e-07	-1.72701	-2.27412e-10	0.000124548	-1.76009	-2.27412e-10
35996062	rs7032351	2.32653e-07	-1.74732	-2.27412e-10	0.000125362	-1.75357	-2.27412e-10
35996326	rs7048994	2.32973e-07	-1.74595	-2.27412e-10	0.000125246	-1.7545	-2.27412e-10
35996383	rs7049023	2.325e-07	-1.74798	-2.27412e-10	0.000125424	-1.75308	-2.27412e-10
35996553	rs12006109	2.35456e-07	-1.73535	-2.27412e-10	0.000124703	-1.75884	-2.27412e-10
35996597	rs12002189	2.32811e-07	-1.74665	-2.27412e-10	0.000125303	-1.75405	-2.27412e-10
35996684	rs74637696	2.31966e-07	-1.75028	-2.27412e-10	0.000125175	-1.75507	-2.27412e-10
35996858	rs76281926	2.3235e-07	-1.74863	-2.27412e-10	0.000125487	-1.75258	-2.27412e-10
35997016	rs113739431	2.32811e-07	-1.74665	-2.27412e-10	0.000125303	-1.75405	-2.27412e-10
35997163	rs151262319	2.32653e-07	-1.74732	-2.27412e-10	0.000125362	-1.75357	-2.27412e-10
35997293	rs10972669	1.41111e-07	-1.22548	-1.02185	7.37089e-05	-1.21917	-1.06548
35997399	rs78267685	2.32032e-07	-1.75	-2.27412e-10	0.000125637	-1.75138	-2.27412e-10
35997401	rs114103558	2.31966e-07	-1.75028	-2.27412e-10	0.000125175	-1.75507	-2.27412e-10
35997768	rs7023034	2.3178e-07	-1.75109	-2.27412e-10	0.000125771	-1.75031	-2.27412e-10
35997792	rs77289900	2.3134e-07	-1.75299	-2.27412e-10	0.000125465	-1.75275	-2.27412e-10
35997819	rs7037597	2.3178e-07	-1.75109	-2.27412e-10	0.000125771	-1.75031	-2.27412e-10
35998187	rs77456879	2.29751e-07	-1.75988	-2.27412e-10	0.000127431	-1.7372	-2.27412e-10
35998202	rs1324462	1.04595e-07	-1.48871	-1.05807	5.3085e-05	-1.54498	-1.06791
35998220	rs1324461	8.71451e-08	-1.68654	-1.04275	4.37974e-05	-1.75712	-1.04809
35998275	rs1324460	8.87656e-08	-1.66813	-1.04274	4.37868e-05	-1.75969	-1.04576
35998726	rs1324459	8.27873e-08	-1.72155	-1.05905	4.32292e-05	-1.75629	-1.06197
35999015	rs1324458	8.67298e-08	-1.68287	-1.0512	4.35009e-05	-1.75782	-1.05418
35999432	rs28660995	8.6896e-08	-1.67911	-1.05305	4.33944e-05	-1.75844	-1.05601
35999573	rs12347259	8.67508e-08	-1.67911	-1.05472	4.33223e-05	-1.75844	-1.05767
35999693	rs7045969	8.69887e-08	-1.67637	-1.05472	4.33056e-05	-1.75882	-1.05767
35999998	rs7046501	9.21242e-08	-1.691	-0.982734	4.66454e-05	-1.75611	-0.986092
36000380	rs10972670	8.14923e-08	-1.67901	-1.11735	4.06747e-05	-1.75928	-1.1199
36000411	rs11506612	8.09677e-08	-1.68547	-1.11735	4.07638e-05	-1.75709	-1.1199
36000412	rs74455146	6.33736e-07	-1.2822e-10	-0.745241	0.000293775	-1.2822e-10	-0.901965
36000433	rs118059612	2.30004e-07	-1.75878	-2.27412e-10	0.000126763	-1.74246	-2.27412e-10
36000526	rs28710824	8.07737e-08	-1.67901	-1.12621	4.03186e-05	-1.75928	-1.12869
36000587	rs181588558	1.1407e-06	-1.2822e-10	-0.157473	0.000605465	-1.2822e-10	-0.178783
36000732	rs1853643	8.00128e-08	-1.68274	-1.13195	4.0108e-05	-1.75882	-1.13439
36001196	rs10972671	7.85297e-08	-1.68566	-1.14773	3.94907e-05	-1.75895	-1.14976
36001197	rs10972672	7.8422e-08	-1.73632	-1.09845	4.15663e-05	-1.75074	-1.10675
36001269	rs4642737	1.26686e-07	-1.3424	-1.01276	6.9899e-05	-1.29917	-1.03856
36001416	rs10972673	7.94721e-08	-1.70007	-1.1214	4.04337e-05	-1.75521	-1.12991
36001439	rs10972674	7.60749e-08	-1.73863	-1.12652	4.05411e-05	-1.74755	-1.13491
36001556	rs10972675	7.87462e-08	-1.70328	-1.12737	4.02384e-05	-1.75422	-1.13574
36001592	rs10972676	7.88878e-08	-1.70007	-1.12878	4.01436e-05	-1.75521	-1.13711
36001618	rs10972677	2.43107e-07	-1.70337	-2.27412e-10	0.000127883	-1.73366	-2.27412e-10
36001736	rs10972678	7.85887e-08	-1.69678	-1.13587	3.98313e-05	-1.7561	-1.14402
36001792	rs56988322	7.95845e-08	-1.73677	-1.08329	4.22323e-05	-1.74892	-1.09268
36002184	rs140778219	3.25088e-07	-1.41278	-2.27412e-10	0.000132869	-1.69542	-2.27412e-10
36002269	rs77872082	2.30625e-07	-1.75608	-2.27412e-10	0.000125969	-1.74875	-2.27412e-10
36002430	rs2038757	7.77219e-08	-1.69678	-1.14696	3.94032e-05	-1.7561	-1.15483
36002438	rs2038758	7.73536e-08	-1.70007	-1.14842	3.93826e-05	-1.75521	-1.15625
36002596	rs1535914	1.34752e-07	-1.2947	-0.998742	6.94455e-05	-1.3269	-1.01734
36002881	rs10972680	7.70457e-08	-1.6934	-1.15907	3.89097e-05	-1.75691	-1.16662
36002928	rs10972681	7.67858e-08	-1.69678	-1.15907	3.89413e-05	-1.7561	-1.16662
36002929	rs10972682	7.68841e-08	-1.69678	-1.15779	3.89898e-05	-1.7561	-1.16538
36002936	rs188183795	2.76835e-07	-1.57345	-2.27412e-10	0.000137689	-1.65979	-2.27412e-10
36003037	rs10972683	7.77287e-08	-1.68638	-1.15727	3.89253e-05	-1.75827	-1.16486
36003306	rs10814311	7.73839e-08	-1.6934	-1.15469	3.90759e-05	-1.75691	-1.16236
36003335	rs10814312	7.75365e-08	-1.69143	-1.15469	3.8987e-05	-1.75919	-1.16236
36003423	rs12336471	7.69332e-08	-1.70328	-1.15066	3.93354e-05	-1.75422	-1.15843
36003635	rs10972684	7.79677e-08	-1.73863	-1.10194	4.15255e-05	-1.74755	-1.11092
36003720	rs10972685	7.70092e-08	-1.70007	-1.15288	3.92119e-05	-1.75521	-1.16059
36004065	rs10814313	7.7112e-08	-1.69474	-1.15687	3.89853e-05	-1.75712	-1.16448
36004118	rs10814314	7.79416e-08	-1.6934	-1.14751	3.935e-05	-1.75691	-1.15537
36004120	rs12337593	7.82656e-08	-1.73677	-1.1	4.1548e-05	-1.74892	-1.10902
36004505	rs942479	6.99086e-08	-1.76026	-1.18943	4.1399e-05	-1.73292	-1.12861
36004571	rs10972686	1.26468e-07	-1.33814	-1.01874	6.80371e-05	-1.33209	-1.03264
36004738	rs12342706	7.59957e-08	-1.70328	-1.16292	3.8869e-05	-1.75422	-1.17036
36004940	rs62543588	4.17401e-07	-1.16283	-2.27412e-10	0.000254521	-1.04539	-2.27412e-10
36005428	rs942480	7.06464e-08	-1.76008	-1.1791	4.22859e-05	-1.7271	-1.11322
36005811	rs62543589	4.06314e-07	-1.18975	-2.27412e-10	0.000247129	-1.07487	-2.27412e-10
36005884	rs1324467	1.46746e-07	-1.24859	-0.959577	7.88732e-05	-1.24205	-0.974887
36006097	rs6476503	8.10527e-08	-1.70328	-1.0985	4.13887e-05	-1.75422	-1.10755
36006310	rs10814315	1.53741e-07	-1.17173	-0.989877	8.27302e-05	-1.16471	-1.00448
36007030	rs117298064	2.32352e-07	-1.74862	-2.27412e-10	0.000125038	-1.75616	-2.27412e-10
36007605	rs10511924	3.62397e-07	-1.30413	-2.27412e-10	0.000159875	-1.51039	-2.27412e-10
36008250	rs10814316	2.29338e-07	-0.657412	-1.10427	0.00012903	-0.609102	-1.11563
36008666	rs12686470	8.32345e-08	-1.65036	-1.12486	4.21651e-05	-1.68793	-1.15526
36008793	rs10125098	3.08212e-07	-1.15719	-0.308896	0.000166766	-1.09223	-0.375959
36008800	rs10125111	3.03926e-07	-1.15719	-0.3229	0.00016475	-1.09223	-0.38812
36009033	rs7468500	1.89318e-07	-1.27569	-0.677759	9.55348e-05	-1.2443	-0.780992
36009389	rs4314728	6.29007e-08	-1.75595	-1.29936	3.43336e-05	-1.75285	-1.29581
36009857	rs78961049	2.93078e-07	-1.51643	-2.27412e-10	0.000141288	-1.63398	-2.27412e-10
36010073	rs10117589	5.70046e-07	-1.2822e-10	-0.851157	0.000304743	-1.2822e-10	-0.865311
36010328	rs78270099	4.76407e-07	-1.2822e-10	-1.0306	0.000254447	-1.2822e-10	-1.04569
36010362	rs7024904	3.27168e-07	-0.776242	-0.630159	0.000190119	-0.678371	-0.658756
36010430	rs7025270	2.11779e-07	-1.55214	-0.28919	0.000109918	-1.47453	-0.410517
36010552	rs10972687	2.76743e-07	-0.990649	-0.583134	0.000163461	-0.875476	-0.61273
36010848	rs10972688	3.12139e-07	-0.81288	-0.640544	0.000181577	-0.716806	-0.666293
36011102	rs115096823	3.00693e-07	-1.49078	-2.27412e-10	0.000148669	-1.58306	-2.27412e-10
36011367	rs9657624	6.99698e-08	-1.66245	-1.28636	3.55925e-05	-1.71683	-1.29581
36012137	rs35812734	2.46833e-07	-0.984928	-0.703233	0.000145455	-0.874708	-0.730207
36013160	rs6476504	6.29539e-08	-1.76024	-1.29423	3.41468e-05	-1.75504	-1.29907
36013199	rs7865316	6.30267e-08	-1.75947	-1.29384	3.41492e-05	-1.755	-1.29904
36013929	rs2017241	2.32551e-07	-1.0358	-0.71196	0.000111334	-1.06754	-0.804705
36014049	rs80355387	3.80839e-07	-1.2822e-10	-1.2545	0.000205283	-1.2822e-10	-1.26039
36014613	rs2017005	6.29815e-08	-1.76011	-1.29392	3.40801e-05	-1.75721	-1.29886
36014678	rs1815303	6.32049e-08	-1.76024	-1.29026	3.41102e-05	-1.75777	-1.29741
36014803	rs10814318	6.32866e-08	-1.75947	-1.28973	3.42226e-05	-1.755	-1.2969
36014804	rs10814319	6.62967e-08	-1.70358	-1.29915	3.48418e-05	-1.73542	-1.29854
36014850	rs2077559	6.32576e-08	-1.75947	-1.29019	3.42062e-05	-1.755	-1.29738
36015653	rs1111711	6.37034e-08	-1.75625	-1.28638	3.40932e-05	-1.76025	-1.29543
36016167	rs10972689	6.32237e-08	-1.75861	-1.29158	3.403e-05	-1.75954	-1.298
36017083	rs116706465	7.55276e-08	-1.60007	-1.27231	3.80513e-05	-1.66901	-1.27684
36017852	rs1853644	3.73764e-07	-1.2822e-10	-1.27325	0.000201761	-1.2822e-10	-1.27769
36018310	rs7029221	6.42534e-08	-1.75812	-1.27592	3.43356e-05	-1.75982	-1.28878
36018324	rs143561970	3.83558e-07	-1.2822e-10	-1.24738	0.000206652	-1.2822e-10	-1.25374
36018404	rs7029143	6.3958e-08	-1.75861	-1.28003	3.42524e-05	-1.75954	-1.29148
36018417	rs7029349	6.45106e-08	-1.75756	-1.27248	3.44092e-05	-1.76002	-1.28643
36018493	rs6476505	6.42661e-08	-1.75904	-1.2748	3.43826e-05	-1.7592	-1.28802
36018711	rs7872797	7.41631e-08	-1.63307	-1.25754	3.91399e-05	-1.65441	-1.26322
36018752	rs6476506	2.88663e-07	-1.18173	-0.34989	0.000116873	-1.46237	-0.361316
36018911	rs6476507	7.65193e-08	-1.75661	-1.10272	3.96163e-05	-1.76026	-1.14528
36019253	rs10125428	7.49414e-08	-1.75593	-1.12424	3.88717e-05	-1.76026	-1.16425
36019503	rs151100081	7.48962e-07	-1.2822e-10	-0.578185	0.000414213	-1.2822e-10	-0.558398
36019597	rs1324468	7.30814e-08	-1.62522	-1.28008	3.86158e-05	-1.64725	-1.28387
36019655	rs1324469	2.45744e-07	-1.10496	-0.587627	0.000135038	-0.993792	-0.685433
36019673	rs1324470	7.49949e-08	-1.75729	-1.12216	3.90213e-05	-1.76007	-1.16061
36019814	rs7861361	2.37086e-07	-1.11468	-0.613767	0.000130422	-1.00431	-0.709694
36019970	rs7861610	7.63911e-08	-1.74122	-1.11979	4.07859e-05	-1.7161	-1.16034
36020076	rs56066730	7.48391e-08	-1.75729	-1.12424	3.88791e-05	-1.76007	-1.16425
36020115	rs28549301	7.4936e-08	-1.75729	-1.12295	3.89449e-05	-1.76007	-1.16257
36020349	rs28435698	7.47683e-08	-1.75664	-1.12584	3.88197e-05	-1.76019	-1.16566
36020393	rs12352029	7.47158e-08	-1.75593	-1.12725	3.8769e-05	-1.76026	-1.1669
36020694	rs10121877	7.48218e-08	-1.75593	-1.12584	3.88172e-05	-1.76026	-1.16566
36021503	rs149648988	3.84199e-07	-1.2822e-10	-1.24571	0.000206976	-1.2822e-10	-1.25218
36021519	rs10116500	7.44969e-08	-1.75729	-1.12882	3.87231e-05	-1.76007	-1.16828
36021852	rs10511925	7.42768e-08	-1.75729	-1.13178	3.86229e-05	-1.76007	-1.17087
36022197	rs10972691	7.40593e-08	-1.75729	-1.13471	3.85239e-05	-1.76007	-1.17343
36022524	rs7039900	7.30798e-08	-1.62441	-1.28091	3.86156e-05	-1.64651	-1.28461
36022613	rs7023581	7.41128e-08	-1.75515	-1.13614	3.84686e-05	-1.76026	-1.17468
36022821	rs7040327	7.38399e-08	-1.75593	-1.13905	3.83709e-05	-1.76026	-1.17722
36022885	rs7040348	7.36274e-08	-1.75593	-1.14193	3.82746e-05	-1.76026	-1.17974
36022894	rs10972692	2.34459e-07	-1.73959	-2.27412e-10	0.000125227	-1.75465	-2.27412e-10
36023246	rs7027417	6.8907e-08	-1.7539	-1.21021	3.62356e-05	-1.75918	-1.23555
36023347	rs7871017	3.51549e-07	-0.464156	-0.870368	0.000193747	-0.417692	-0.900534
36023395	rs7855775	3.61524e-07	-0.436177	-0.870368	0.000207818	-0.347585	-0.900534
36023566	rs4144605	3.59735e-07	-0.436177	-0.87533	0.000206826	-0.347585	-0.905317
36023637	rs4144606	3.49006e-07	-0.476407	-0.865377	0.000200319	-0.389149	-0.895721
36023728	rs10814320	3.69191e-07	-0.426273	-0.859287	0.000213174	-0.337356	-0.885313
36023875	rs4144604	3.41017e-07	-0.422488	-0.942452	0.000187597	-0.392229	-0.958256
36024080	rs10972693	3.58449e-07	-0.381721	-0.933366	0.000197236	-0.351007	-0.949372
36024139	rs118002056	3.0406e-07	-1.47965	-2.27412e-10	0.000148893	-1.58155	-2.27412e-10
36024196	rs7032095	8.47515e-08	-1.53042	-1.22673	4.42769e-05	-1.55945	-1.23486
36024585	rs72729481	3.77652e-07	-1.2629	-2.27412e-10	0.000188283	-1.34683	-2.27412e-10
36024687	rs10814321	4.22352e-07	-0.263224	-0.887811	0.000232947	-0.231224	-0.902744
36024735	rs10972694	2.33354e-07	-1.74432	-2.27412e-10	0.000125489	-1.75256	-2.27412e-10
36025262	rs16932860	2.40941e-07	-1.71232	-2.27412e-10	0.000129231	-1.72318	-2.27412e-10
36025452	rs7863810	2.81457e-07	-0.613187	-0.943707	0.000146774	-0.652536	-0.943352
36026030	rs72729482	2.41022e-07	-1.71198	-2.27412e-10	0.00012765	-1.73549	-2.27412e-10
36026134	rs12551191	1.14194e-07	-1.59401	-0.864964	5.33603e-05	-1.68088	-0.926834
36026293	rs118029473	5.71827e-07	-1.2822e-10	-0.848038	0.000296376	-1.2822e-10	-0.893151
36026455	rs10972695	1.11328e-07	-1.5778	-0.906594	5.20415e-05	-1.66956	-0.963179
36026551	rs12341524	1.11386e-07	-1.57308	-0.910798	5.20128e-05	-1.66622	-0.967068
36026649	rs28489514	1.1667e-07	-1.5778	-0.859724	5.43532e-05	-1.66956	-0.919718
36026705	rs28846971	1.1667e-07	-1.5778	-0.859724	5.43532e-05	-1.66956	-0.919718
36026814	rs12345899	1.17695e-07	-1.57308	-0.855697	5.47394e-05	-1.66622	-0.915974
36026964	rs71521294	2.96769e-07	-1.50392	-2.27412e-10	0.000164628	-1.48109	-2.27412e-10
36027089	rs28473238	1.17182e-07	-1.57745	-0.855697	5.37208e-05	-1.685	-0.915974
36027114	rs150017449	1.11289e-06	-1.2822e-10	-0.182162	0.000747142	-1.2822e-10	0.0314766
36027444	rs76222836	3.18309e-07	-1.43385	-2.27412e-10	0.000140881	-1.63686	-2.27412e-10
36027527	rs62543604	1.18267e-07	-1.57273	-0.8512	5.41103e-05	-1.68196	-0.911793
36027859	rs12342934	1.1517e-07	-1.57745	-0.873014	5.28636e-05	-1.685	-0.93206
36028399	rs12339284	1.14828e-07	-1.56346	-0.88998	5.33897e-05	-1.65937	-0.947795
36028701	rs28550285	1.1991e-07	-1.56346	-0.84668	5.558e-05	-1.65937	-0.907589
36029180	rs10814322	2.02075e-07	-1.53696	-0.351269	0.000107161	-1.46799	-0.442457
36029236	rs12379688	2.51405e-07	-1.66981	-2.27412e-10	0.000125367	-1.75353	-2.27412e-10
36029258	rs74599932	3.339e-07	-1.38603	-2.27412e-10	0.000124526	-1.76026	-2.27412e-10
36029386	rs16932866	3.64236e-07	-1.2822e-10	-1.29907	0.000197626	-1.2822e-10	-1.2984
36030411	rs7862640	3.33101e-07	-0.349267	-1.03916	0.000178098	-0.355723	-1.04672
36030673	rs10972697	2.842e-07	-0.532559	-1.01464	0.000163203	-0.468515	-1.02127
36031183	rs7039141	1.24136e-07	-1.4419	-0.933599	5.59314e-05	-1.5682	-0.992454
36031184	rs7039239	1.2046e-07	-1.47196	-0.933599	5.46498e-05	-1.59138	-0.992454
36031317	rs7039651	1.1242e-07	-1.53694	-0.937695	5.19209e-05	-1.64014	-0.994917
36031509	rs56218372	1.1359e-07	-1.54206	-0.922221	5.20531e-05	-1.64389	-0.988626
36031610	rs10814323	9.18972e-08	-1.72005	-0.956156	4.52073e-05	-1.74869	-1.02483
36031649	rs10972698	7.61558e-08	-1.62463	-1.23946	3.95744e-05	-1.68103	-1.22556
36031793	rs10972699	2.07956e-07	-0.562158	-1.29739	0.000105144	-0.637968	-1.29148
36032009	rs12156564	2.29727e-07	-1.75998	-2.27412e-10	0.000125105	-1.75562	-2.27412e-10
36032177	rs139730852	9.53207e-07	-0.337041	-2.27412e-10	0.000281533	-0.94453	-2.27412e-10
36032315	rs77354939	2.31671e-07	-1.75155	-2.27412e-10	0.000163252	-1.48949	-2.27412e-10
36032582	rs10972700	7.98358e-08	-1.67018	-1.14672	4.34357e-05	-1.64937	-1.16412
36032872	rs10972701	1.66598e-07	-0.947872	-1.13342	8.79596e-05	-0.947844	-1.16006
36033122	rs191023096	4.49637e-07	-1.08843	-2.27412e-10	0.000187166	-1.35278	-2.27412e-10
36033152	rs2038754	9.93513e-08	-1.35728	-1.24093	7.50404e-05	-0.99222	-1.27453
36033153	rs2038755	9.83465e-08	-1.35728	-1.2511	7.45479e-05	-0.99222	-1.28112
36033846	rs1408470	1.65263e-07	-1.31224	-0.777092	0.000177685	-0.631019	-0.773749
36033997	rs2209334	1.1851e-07	-1.17143	-1.25045	0.000124334	-0.481749	-1.28006
36034028	rs2209335	1.19202e-07	-1.1639	-1.25216	0.000125586	-0.470662	-1.28112
36034570	rs6476508	1.11117e-07	-1.22923	-1.25706	0.000113619	-0.567616	-1.28431
36034593	rs7022198	8.5494e-08	-1.66158	-1.08684	5.61846e-05	-1.56291	-0.993224
36034628	rs6476509	1.16694e-07	-1.17891	-1.2584	0.000122351	-0.492787	-1.2851
36034770	rs6476510	1.18608e-07	-1.16265	-1.2584	0.000129712	-0.434365	-1.2851
36034778	rs6476511	1.18422e-07	-1.16265	-1.25997	0.000129592	-0.434365	-1.28602
36034892	rs13284746	1.19311e-07	-1.15708	-1.25806	0.000126376	-0.460642	-1.28488
36034897	rs13284985	9.97348e-07	0.667347	-0.959121	0.00195992	1.95811	-0.962232
36034961	rs13284876	1.189e-07	-1.15708	-1.26151	0.000126119	-0.460642	-1.28691
36035309	rs10972703	1.23995e-07	-1.15448	-1.22215	0.000129764	-0.456831	-1.26223
36035315	rs10972704	1.23727e-07	-1.15448	-1.22431	0.00012957	-0.456831	-1.26373
36035321	rs77257424	3.24312e-07	-1.41517	-2.27412e-10	0.000135591	-1.67514	-2.27412e-10
36035438	rs12341409	3.64224e-07	-1.2822e-10	-1.29911	0.00019756	-1.2822e-10	-1.29873
36036003	rs7873354	1.27765e-07	-1.13204	-1.21464	0.000134843	-0.424001	-1.25666
36036046	rs7857647	1.28062e-07	-1.13204	-1.21233	0.000135066	-0.424001	-1.25501
36036272	rs189109842	6.65063e-07	-0.696991	-2.27412e-10	0.000217017	-1.2048	-2.27412e-10
36036356	rs12684312	1.27367e-07	-1.13982	-1.20998	0.000133764	-0.435369	-1.25333
36036390	rs6476512	1.60515e-07	-1.29959	-0.818893	0.000183045	-0.591615	-0.783433
36036550	rs10814324	1.28363e-07	-1.13204	-1.20998	0.000135293	-0.424001	-1.25333
36036594	rs10814325	1.28363e-07	-1.13204	-1.20998	0.000135293	-0.424001	-1.25333
36036804	rs186201319	3.69542e-07	-1.2822e-10	-1.28461	0.000198616	-1.2822e-10	-1.2934
36037065	rs201017437	1.39494e-06	0.043736	-2.27412e-10	0.000206143	-1.25621	-2.27412e-10
36037254	rs147433010	2.05601e-06	0.43165	-2.27412e-10	0.000647316	-0.111944	-2.27412e-10
36037609	rs2296255	4.32199e-07	-1.2822e-10	-1.12799	0.000239073	-1.2822e-10	-1.10801
36037644	rs1324471	1.25609e-07	-1.14446	-1.21924	0.000129034	-0.466256	-1.25844
36037714	rs79829237	2.3068e-07	-1.75584	-2.27412e-10	0.000124987	-1.75657	-2.27412e-10
36037914	rs74790512	4.4264e-07	-1.10412	-2.27412e-10	0.000163902	-1.48551	-2.27412e-10
36038139	rs7039132	1.40802e-07	-1.68932	-0.560206	6.27468e-05	-1.74785	-0.69782
36038269	rs77853158	2.60376e-07	-1.63475	-2.27412e-10	0.000130132	-1.71623	-2.27412e-10
36038361	rs7024649	5.89038e-07	0.100181	-0.918565	0.001076	1.32612	-0.929893
36038786	rs7039903	3.91182e-07	-1.2822e-10	-1.2277	0.000207485	-1.2822e-10	-1.24972
36039763	rs7043906	1.62711e-07	-1.34212	-0.762779	0.000171007	-0.689691	-0.753385
36039881	rs17468865	4.73875e-07	-1.03593	-2.27412e-10	0.000214672	-1.21567	-2.27412e-10
36040001	rs7852590	8.48186e-08	-1.61475	-1.14161	5.72402e-05	-1.47272	-1.0648
36040115	rs10120834	2.087e-07	-1.70266	-0.153319	9.02549e-05	-1.75455	-0.327592
36040571	rs4879949	8.65467e-08	-1.59458	-1.14161	5.96539e-05	-1.43142	-1.0648
36040603	rs12683983	5.89773e-07	0.108271	-0.925407	0.000993954	1.25751	-0.940594
36040713	rs10972705	2.10476e-07	-1.70074	-0.146759	9.07039e-05	-1.75394	-0.323244
36041533	rs75922923	4.04682e-07	-1.2822e-10	-1.19377	0.000221474	-1.2822e-10	-1.18448
36042001	rs13440428	2.13761e-07	-1.70074	-0.131269	9.20065e-05	-1.75394	-0.308985
36042029	rs144038705	1.35635e-06	0.0156789	-2.27412e-10	0.000409432	-0.570009	-2.27412e-10
36042100	rs7033220	1.63007e-07	-1.30349	-0.799588	0.000186342	-0.569045	-0.788153
36042359	rs6476513	1.62244e-07	-1.30349	-0.80428	0.000185459	-0.569045	-0.792898
36042481	rs13440127	2.14873e-07	-1.70074	-0.126081	9.28858e-05	-1.75394	-0.299473
36044139	rs1830821	6.12694e-07	-0.161033	-0.617975	0.000929339	0.866271	-0.616577
36044914	rs79349303	2.2976e-07	-1.75984	-2.27412e-10	0.000128497	-1.72887	-2.27412e-10
36044943	rs150215077	3.18637e-07	-1.43282	-2.27412e-10	0.000147983	-1.58768	-2.27412e-10
36045016	rs10121944	2.16857e-07	-1.6988	-0.118838	9.3126e-05	-1.75329	-0.297536
36046596	rs6476514	1.55809e-07	-1.30349	-0.844748	0.00017802	-0.569045	-0.833839
36047286	rs6476515	1.40423e-07	-1.37659	-0.875628	0.000157189	-0.689042	-0.838291
36048909	rs1408465	1.54214e-07	-1.33606	-0.822467	0.000172686	-0.622011	-0.811296
36049514	rs62543605	2.65336e-07	-0.60137	-1.01451	0.000627157	0.86274	-1.00632
36050076	rs7858124	1.64758e-07	-0.991655	-1.10074	0.000164763	-0.311804	-1.16847
36050506	rs1324457	1.13955e-07	-1.61326	-0.847808	0.000161835	-0.571776	-0.926424
36050619	rs79696927	4.6116e-07	-1.2822e-10	-1.06313	0.000253842	-1.2822e-10	-1.04807
36050773	rs10972709	5.89507e-07	0.0934996	-0.911087	0.000993246	1.23873	-0.922527
36051379	rs117703704	2.3296e-07	-1.74601	-2.27412e-10	0.000134908	-1.68019	-2.27412e-10
36051603	rs10972710	6.38355e-07	-0.154105	-0.583873	0.0010332	0.938074	-0.582441
36052305	rs58611653	4.85705e-07	-1.2822e-10	-1.01127	0.000267767	-1.2822e-10	-0.994664
36052860	rs116935817	4.68833e-07	-1.2822e-10	-1.04663	0.000258197	-1.2822e-10	-1.03106
36052931	rs76694009	4.84758e-07	-1.2822e-10	-1.01322	0.00026723	-1.2822e-10	-0.996671
36054392	rs6476516	1.49509e-07	-1.33606	-0.853456	0.000167355	-0.622011	-0.842651
36054680	rs146555993	4.11371e-07	-1.2822e-10	-1.17738	0.000229422	-1.2822e-10	-1.14922
36055263	rs72729491	2.45666e-07	-1.6929	-2.27412e-10	0.000130051	-1.71685	-2.27412e-10
36055469	rs75089664	4.76949e-07	-1.02946	-2.27412e-10	0.000219358	-1.19408	-2.27412e-10
36055946	rs1535910	1.46505e-07	-1.34665	-0.863165	0.000162701	-0.639395	-0.853468
36056199	rs7040379	5.14188e-07	-0.0817085	-0.872575	0.00082831	1.01469	-0.880084
36057083	rs76447534	4.81556e-07	-1.2822e-10	-1.01985	0.000265054	-1.2822e-10	-1.00485
36057323	rs76604171	4.76897e-07	-1.2822e-10	-1.02957	0.000262421	-1.2822e-10	-1.01483
36058750	rs78323948	2.13082e-07	-1.69406	-0.141134	9.15398e-05	-1.75164	-0.316369
36058816	rs71521299	6.97229e-07	-0.649759	-2.27412e-10	0.0010515	0.373195	-2.27412e-10
36059224	rs144934001	4.79888e-07	-1.2822e-10	-1.02332	0.000264468	-1.2822e-10	-1.00706
36060451	rs7035468	1.52868e-07	-1.04671	-1.12059	0.000150427	-0.38776	-1.18354
36060765	rs117871812	2.32881e-07	-1.74634	-2.27412e-10	0.0001348	-1.68099	-2.27412e-10
36061222	rs12683938	6.1241e-07	-0.224297	-0.555176	0.000916172	0.785016	-0.549591
36062208	rs13292397	6.43841e-07	0.134851	-0.864273	0.00110123	1.29126	-0.871855
36062653	rs62543608	9.13213e-08	-1.56248	-1.12	6.4097e-05	-1.38678	-1.0376
36062864	rs13293492	5.58093e-07	0.0119516	-0.8843	0.000923184	1.13475	-0.891704
36063086	rs143683309	4.05586e-07	-1.2822e-10	-1.19154	0.000213956	-1.2822e-10	-1.21901
36063688	rs10814326	8.83583e-08	-1.59011	-1.12536	6.12868e-05	-1.42513	-1.04408
36063743	rs942478	1.95896e-07	-1.73579	-0.183497	8.76512e-05	-1.76017	-0.351245
36065107	rs2093878	1.54805e-07	-1.32725	-0.827458	0.000184288	-0.550902	-0.817375
36066220	rs1408469	9.01904e-08	-1.56959	-1.12536	6.30628e-05	-1.39656	-1.04408
36066272	rs28708812	2.108e-07	-1.68778	-0.158185	9.01745e-05	-1.74928	-0.333756
36066385	rs6476519	4.82108e-07	-0.44011	-0.578595	0.000672692	0.504855	-0.578347
36066899	rs2274143	2.06466e-07	-1.69406	-0.172674	8.88547e-05	-1.75164	-0.34614
36067305	rs10738956	1.51909e-07	-1.33606	-0.837526	0.000175122	-0.622011	-0.797287
36067844	rs16932887	3.90169e-07	-1.2822e-10	-1.23029	0.000207039	-1.2822e-10	-1.25187
36068025	rs116932397	4.51771e-07	-1.2822e-10	-1.0837	0.000248739	-1.2822e-10	-1.06837
36068575	rs7866368	5.17032e-07	-0.270148	-0.678622	0.000763543	0.725892	-0.672702
36068799	rs116872374	2.35863e-07	-1.73362	-2.27412e-10	0.000138561	-1.65347	-2.27412e-10
36068867	rs79685413	1.27574e-06	-1.2822e-10	-0.045592	0.000678292	-1.2822e-10	-0.065201
36068904	rs28431890	1.72235e-07	-1.73471	-0.313302	7.79843e-05	-1.75857	-0.469703
36069623	rs79792936	1.18693e-06	0.0464604	-0.16421	0.000613896	-0.00582294	-0.159131
36069690	rs10972714	5.89746e-07	0.102075	-0.919257	0.00100031	1.24963	-0.926341
36069888	rs12346729	1.8068e-07	-1.71177	-0.288381	7.99019e-05	-1.75715	-0.44683
36069960	rs10972715	5.28961e-07	-0.00384289	-0.922117	0.000867785	1.11456	-0.933392
36069996	rs10972716	5.15991e-07	-0.300268	-0.650516	0.000756259	0.686941	-0.643336
36070025	rs10738957	1.57814e-07	-1.30349	-0.831964	0.000180153	-0.569045	-0.821929
36070280	rs7852424	5.13221e-07	-0.300268	-0.655899	0.000752177	0.686941	-0.648749
36070299	rs7852637	1.56733e-07	-1.31449	-0.827845	0.000177714	-0.586836	-0.817766
36070727	rs10972717	5.90079e-07	0.0980894	-0.914707	0.000984883	1.23384	-0.926093
36071275	rs62543609	2.41679e-07	-1.70926	-2.27412e-10	0.000140146	-1.6421	-2.27412e-10
36072109	rs142107636	2.3332e-07	-1.74446	-2.27412e-10	0.00013723	-1.66312	-2.27412e-10
36074034	rs60418737	4.52404e-07	-1.2822e-10	-1.0823	0.000248797	-1.2822e-10	-1.06814
36074179	rs4144607	1.53131e-07	-1.32534	-0.840235	0.000172607	-0.604491	-0.829272
36075387	rs117602603	4.67651e-07	-1.2822e-10	-1.04915	0.000257782	-1.2822e-10	-1.03267
36075435	rs942477	8.98524e-08	-1.57656	-1.12215	6.27007e-05	-1.40622	-1.04019
36076116	rs1951927	8.60899e-08	-1.60314	-1.13834	5.92284e-05	-1.44352	-1.05986
36076339	rs10453202	1.77374e-07	-1.70822	-0.310398	7.83775e-05	-1.7562	-0.467039
36076928	rs146430978	6.55977e-07	-1.2822e-10	-0.710748	0.000408105	-1.2822e-10	-0.573255
36077304	rs75370663	5.67388e-07	-0.855831	-2.27412e-10	0.000308895	-0.851779	-2.27412e-10
36077361	rs75710619	1.76005e-07	-1.70943	-0.316932	7.74636e-05	-1.75654	-0.478434
36077871	rs1324465	1.27538e-07	-1.34665	-1.00181	0.000144747	-0.639395	-0.970395
36078085	rs6476520	1.39344e-07	-1.26971	-0.99022	0.000162045	-0.514859	-0.982049
36078769	rs150634032	5.34564e-07	-1.41377	0.49835	0.000275651	-1.44473	0.479089
36079716	rs117289836	2.35762e-07	-1.73405	-2.27412e-10	0.000138442	-1.65433	-2.27412e-10
36081331	rs7846877	1.32436e-07	-1.34073	-0.97005	0.000155149	-0.603353	-0.937042
36081602	rs61587746	1.7503e-07	-1.70074	-0.331174	7.66613e-05	-1.75394	-0.491447
36082415	rs146662802	3.41916e-07	-1.36231	-2.27412e-10	0.000290091	-0.914583	-2.27412e-10
36082566	rs76526329	5.40034e-07	-0.905241	-2.27412e-10	0.0007339	0.0135933	-2.27412e-10
36082619	rs6476522	1.6287e-07	-1.01192	-1.092	0.000161475	-0.339676	-1.16076
36083666	rs7871153	5.02819e-07	-0.48215	-0.494492	0.000692446	0.449682	-0.494231
36084183	rs118186835	4.80975e-07	-1.2822e-10	-1.02106	0.000265084	-1.2822e-10	-1.00473
36085307	rs16932906	1.88499e-07	-1.6988	-0.258985	8.18753e-05	-1.75329	-0.426292
36085563	rs10814327	1.41509e-07	-1.30763	-0.93688	0.000159831	-0.582626	-0.928037
36085871	rs149920089	2.29662e-07	-1.76027	-2.27412e-10	0.000130719	-1.71173	-2.27412e-10
36085882	rs41277083	2.61385e-07	-0.543207	-1.08767	9.62395e-05	-0.84569	-1.17225
36086201	rs12001296	1.90013e-07	-1.69277	-0.257009	8.27125e-05	-1.75117	-0.418242
36086468	rs146673930	4.93831e-07	-1.2822e-10	-0.99468	0.000272373	-1.2822e-10	-0.977607
36086757	rs141046592	4.45168e-07	-1.09842	-2.27412e-10	0.000206059	-1.25662	-2.27412e-10
36087236	rs141679832	2.69293e-07	-1.60108	-2.27412e-10	0.000130703	-1.71185	-2.27412e-10
36087290	rs7871633	1.63198e-07	-1.18561	-0.916302	0.000199973	-0.380315	-0.906283
36087876	rs16932912	1.88569e-07	-1.69843	-0.258985	8.1576e-05	-1.75695	-0.426292
36088377	rs10511927	1.93638e-07	-1.67966	-0.251222	8.30644e-05	-1.74598	-0.419179
36088648	rs4879951	8.86034e-08	-1.58804	-1.12467	6.15172e-05	-1.42222	-1.04324
36088850	rs142661409	3.6873e-07	-1.28681	-2.27412e-10	0.000175416	-1.41762	-2.27412e-10
36089553	rs143293292	2.61984e-07	-1.62859	-2.27412e-10	0.000124577	-1.75986	-2.27412e-10
36089609	rs117206658	3.70137e-07	-1.2822e-10	-1.283	0.000200195	-1.2822e-10	-1.28549
36089724	rs117483899	3.97362e-07	-1.2822e-10	-1.21203	0.000211424	-1.2822e-10	-1.23091
36090630	rs10972719	5.49745e-07	0.0033957	-0.890815	0.000903289	1.12382	-0.902552
36090803	rs7862798	1.56347e-07	-1.02588	-1.11892	0.000154888	-0.358936	-1.18314
36091133	rs12235235	5.23827e-07	-0.0361034	-0.899608	0.00084697	1.07324	-0.916356
36091257	rs3736884	7.58563e-07	-1.2822e-10	-0.565448	0.00038152	-1.2822e-10	-0.640617
36092024	rs1998622	5.22281e-07	-0.0516094	-0.887059	0.000844955	1.05335	-0.89885
36092455	rs11788454	9.18919e-08	-1.57405	-1.10221	6.46415e-05	-1.39973	-1.01619
36092907	rs80069543	6.27429e-07	-0.755243	-2.27412e-10	0.000191674	-1.32898	-2.27412e-10
36092984	rs10972720	5.20009e-07	-0.0597411	-0.883286	0.000839297	1.04292	-0.895132
36093101	rs1408468	9.39714e-08	-1.54608	-1.10781	6.6521e-05	-1.36435	-1.02291
36093204	rs7033405	5.33452e-07	-1.2822e-10	-0.917505	0.000287324	-1.2822e-10	-0.92417
36093509	rs10972721	9.3076e-08	-1.55339	-1.11007	6.56827e-05	-1.37432	-1.02563
36093551	rs10122295	1.96982e-07	-1.68176	-0.232008	8.39864e-05	-1.75256	-0.401564
36093750	rs10116228	5.39023e-07	-1.2822e-10	-0.907115	0.000290298	-1.2822e-10	-0.91387
36095505	rs4879952	9.37789e-08	-1.75099	-0.904948	7.03557e-05	-1.5447	-0.786512
36095996	rs11534200	9.16203e-08	-1.56057	-1.11865	6.43709e-05	-1.38416	-1.03596
36096119	rs2381437	1.30211e-07	-1.39664	-0.931077	0.000143993	-0.692908	-0.922103
36096120	rs144496584	2.49617e-07	-1.67695	-2.27412e-10	0.00013049	-1.71348	-2.27412e-10
36097136	rs2147380	1.25882e-07	-1.28982	-1.07171	0.000188606	-0.275432	-1.06968
36097762	rs7862699	1.19634e-07	-1.1986	-1.21384	8.07371e-05	-0.970861	-1.22272
36098502	rs74965896	4.06721e-07	-1.2822e-10	-1.18875	0.000216867	-1.2822e-10	-1.2055
36099150	rs4878638	2.25259e-07	-1.44028	-0.33934	0.000219984	-0.935607	-0.255617
36099399	rs4878639	7.253e-08	-1.74096	-1.17192	4.9916e-05	-1.57238	-1.10205
36099871	rs6476527	2.04658e-07	-1.4241	-0.451429	0.000226652	-0.785939	-0.375423
36099880	rs12346749	3.39263e-07	-1.67668	0.306579	0.000140683	-1.73964	0.101364
36100715	rs186810166	2.73264e-07	-1.58644	-2.27412e-10	0.000127012	-1.74049	-2.27412e-10
36100875	rs117305677	4.11823e-07	-1.17628	-2.27412e-10	0.00014835	-1.5852	-2.27412e-10
36101017	rs112917429	2.47544e-07	-1.75136	0.066075	0.000235402	-1.21947	0.0959882
36101194	rs151099145	2.84579e-07	-1.54586	-2.27412e-10	0.000318803	-0.820206	-2.27412e-10
36101562	rs7029444	1.63638e-07	-1.21031	-0.88891	0.000154198	-0.605163	-0.941379
36101623	rs1886336	1.40003e-07	-1.39211	-0.863099	0.000120389	-0.876805	-0.917249
36101839	rs117550921	6.35018e-07	-1.2822e-10	-0.74322	0.000311316	-1.2822e-10	-0.84397
36102869	rs150117280	2.52139e-07	-1.66689	-2.27412e-10	0.000125818	-1.74994	-2.27412e-10
36103134	rs34551115	2.40808e-07	-1.71288	-2.27412e-10	0.000124564	-1.75996	-2.27412e-10
36104503	rs146363492	3.6679e-07	-1.2822e-10	-1.29208	0.000200473	-1.2822e-10	-1.2841
36105264	rs11788747	9.73118e-08	-1.34238	-1.27657	5.4649e-05	-1.34138	-1.24247
36106123	rs35178345	1.03453e-07	-1.75947	-0.798279	6.18835e-05	-1.75462	-0.704905
36109947	rs10972726	8.23904e-08	-1.51951	-1.2659	5.60729e-05	-1.33218	-1.22595
36110063	rs10972727	8.31017e-08	-1.51201	-1.26479	5.66196e-05	-1.32411	-1.22432
36110137	rs10972728	8.24565e-08	-1.51981	-1.26479	5.60365e-05	-1.33446	-1.22432
36110806	rs10758344	1.77023e-07	-1.08179	-0.938811	0.00017671	-0.421927	-0.988343
36111664	rs62543615	2.99981e-07	-0.306145	-1.18701	0.00110311	1.57228	-1.15117
36111752	rs35040536	9.27992e-08	-1.75884	-0.907599	5.5013e-05	-1.75326	-0.823948
36111917	rs7044931	3.16967e-07	-1.66472	0.226646	0.000130518	-1.7335	0.0202257
36113712	rs13283904	9.48843e-08	-1.75665	-0.887568	5.58219e-05	-1.76007	-0.802548
36114065	rs12350601	4.96664e-07	-1.2822e-10	-0.98896	0.000251117	-1.2822e-10	-1.05886
36115178	rs145470803	6.5273e-07	-1.2822e-10	-0.71571	0.000317013	-1.2822e-10	-0.825837
36115185	rs10972731	8.15212e-08	-1.5243	-1.27171	5.42909e-05	-1.35573	-1.23469
36115821	rs6476528	1.23198e-07	-1.51835	-0.864737	0.000136629	-0.823859	-0.843651
36116440	rs7847459	1.19944e-07	-1.55106	-0.858793	0.000129384	-0.8847	-0.837294
36116775	rs72729495	4.36956e-07	-1.11704	-2.27412e-10	0.000145023	-1.60789	-2.27412e-10
36116970	rs3818555	3.07346e-07	-1.65059	0.181691	0.000126146	-1.72578	-0.0215552
36117210	rs2274521	1.47221e-07	-1.63174	-0.573195	0.000106567	-1.33369	-0.582314
36118082	rs10972732	1.51116e-07	-1.26114	-0.917685	0.000142359	-0.658455	-0.967974
36118198	rs10972733	1.40438e-07	-1.32053	-0.931583	0.00012599	-0.767665	-0.980915
36118471	rs11790288	9.3568e-08	-1.37888	-1.27931	5.1269e-05	-1.39974	-1.24795
36119242	rs10116121	3.04629e-07	-1.64222	0.164446	0.00012405	-1.72652	-0.0375695
36119305	rs10814330	1.55156e-07	-1.63289	-0.519547	0.000108875	-1.36558	-0.528997
36121065	rs2149006	1.02301e-07	-1.53397	-1.03499	0.000113996	-0.856351	-0.992261
36121074	rs10814331	1.42148e-07	-1.29518	-0.944825	0.000129225	-0.72976	-0.993464
36121075	rs72729496	7.02796e-07	-0.641808	-2.27412e-10	0.000157278	-1.52677	-2.27412e-10
36121780	rs2274522	1.56496e-07	-1.21598	-0.927866	0.000147481	-0.613386	-0.977696
36121905	rs60756278	9.34063e-08	-1.7575	-0.902417	5.57983e-05	-1.75847	-0.804567
36121919	rs10972734	1.40014e-07	-1.65606	-0.599071	9.92573e-05	-1.37904	-0.608025
36122055	rs10972735	1.39012e-07	-1.68912	-0.573195	9.53281e-05	-1.44514	-0.582314
36122297	rs10972736	2.83528e-07	-1.65315	0.103582	0.000116572	-1.73224	-0.0940312
36123479	rs72729497	2.30556e-07	-1.75638	-2.27412e-10	0.000126951	-1.74098	-2.27412e-10
36124528	rs7858795	2.94958e-07	-1.62518	0.115141	0.000174525	-1.55825	0.135538
36124559	rs10814332	2.97178e-07	-1.60683	0.104293	0.000176523	-1.53594	0.124613
36124839	rs10116037	2.63486e-07	-1.65053	0.0276571	0.000108805	-1.73089	-0.164329
36125149	rs10758345	1.5021e-07	-1.18666	-0.998184	0.000107002	-0.823928	-1.088
36125511	rs79973991	2.51733e-07	-1.6685	-2.27412e-10	0.000125697	-1.7509	-2.27412e-10
36126327	rs1359885	1.12351e-07	-1.45536	-1.01988	9.84638e-05	-0.991394	-1.0037
36126723	rs4878640	1.53549e-07	-1.18666	-0.976197	0.000108998	-0.823928	-1.06952
36126771	rs7341735	2.35122e-07	-1.66575	-0.0710175	9.85775e-05	-1.73849	-0.255444
36126800	rs117498831	5.17475e-07	-0.947913	-2.27412e-10	0.000206695	-1.25353	-2.27412e-10
36127074	rs13291842	1.55279e-07	-1.14881	-1.00284	0.000111771	-0.775746	-1.09258
36127142	rs35603841	1.50877e-07	-1.28062	-0.899786	0.000137704	-0.708141	-0.951532
36127159	rs13292010	1.53959e-07	-1.16156	-0.998621	0.000110363	-0.791942	-1.08906
36127196	rs10972738	1.53311e-07	-1.16156	-1.00284	0.000109975	-0.791942	-1.09258
36127240	rs10972740	1.53311e-07	-1.16156	-1.00284	0.000109975	-0.791942	-1.09258
36127336	rs10972742	3.99903e-07	-1.2822e-10	-1.20565	0.000211748	-1.2822e-10	-1.22938
36127473	rs10972744	1.55412e-07	-1.14881	-1.00198	0.000112188	-0.775746	-1.08886
36127486	rs10972745	1.43756e-07	-1.59567	-0.633081	0.000110233	-1.2469	-0.635281
36127505	rs10972746	1.52165e-07	-1.16156	-1.01034	0.000109613	-0.791942	-1.09588
36127532	rs10972747	1.53443e-07	-1.16156	-1.00198	0.000110385	-0.791942	-1.08886
36127897	rs10118668	1.84903e-07	-1.75546	-0.221583	8.45221e-05	-1.75989	-0.387875
36128237	rs7860983	1.51725e-07	-1.19375	-0.98105	0.000109693	-0.815752	-1.07134
36128264	rs7875027	1.51725e-07	-1.19375	-0.98105	0.000109693	-0.815752	-1.07134
36128404	rs7875046	1.17255e-07	-1.22208	-1.21045	8.7358e-05	-0.869342	-1.24542
36128463	rs7875281	1.48786e-07	-1.22208	-0.972285	0.000104745	-0.869342	-1.06391
36128544	rs7875409	1.61616e-07	-1.18666	-0.924991	0.000114156	-0.823928	-1.02328
36128647	rs185755937	6.57717e-07	-0.708099	-2.27412e-10	0.000210688	-1.2344	-2.27412e-10
36128825	rs74307326	3.64317e-07	-1.2822e-10	-1.29885	0.00019946	-1.2822e-10	-1.28917
36128903	rs10972748	8.51981e-08	-1.45367	-1.29822	4.56111e-05	-1.4815	-1.28313
36129206	rs10972749	8.31137e-08	-1.47794	-1.29872	4.42889e-05	-1.50811	-1.28593
36129718	rs7850463	1.76521e-07	-1.17683	-0.846599	0.00016927	-0.556872	-0.89641
36130103	rs74721809	3.77523e-07	-1.2822e-10	-1.26324	0.000198189	-1.2822e-10	-1.29556
36130245	rs7033900	2.46027e-07	-0.459714	-1.23172	0.000237045	0.101865	-1.2184
36130306	rs10116535	1.95386e-07	-1.75267	-0.169229	9.27868e-05	-1.72934	-0.325132
36130424	rs7033834	1.45742e-07	-1.57458	-0.640454	0.000139885	-0.943117	-0.700843
36130428	rs7033942	1.4648e-07	-1.56953	-0.640454	0.000139442	-0.946285	-0.700843
36130453	rs10972750	1.93864e-07	-1.75267	-0.177051	9.21154e-05	-1.72934	-0.332394
36130685	rs150414235	2.22142e-07	-1.75199	-0.0415722	0.00010463	-1.72799	-0.206363
36130686	rs6476531	1.38253e-07	-1.58306	-0.684727	0.000131729	-0.961026	-0.743003
36130814	rs117910395	4.8366e-07	-1.2822e-10	-1.01549	0.000255978	-1.2822e-10	-1.03969
36130998	rs28412095	2.27957e-07	-1.75394	-0.0137763	0.000108495	-1.73197	-0.166109
36131080	rs35588128	8.69598e-08	-1.75594	-0.975484	5.30298e-05	-1.72735	-0.886577
36131295	rs10972751	1.77248e-07	-0.729292	-1.29003	6.93636e-05	-1.08316	-1.26226
36131316	rs10114198	2.2668e-07	-1.75128	-0.0220551	0.000108234	-1.7266	-0.173881
36131369	rs10114248	2.24545e-07	-1.75332	-0.0294824	0.000107046	-1.73067	-0.180853
36131373	rs10972752	1.83406e-07	-0.697144	-1.28802	7.14761e-05	-1.05706	-1.25835
36131522	rs10120302	2.27032e-07	-1.75267	-0.019115	0.000107699	-1.72934	-0.176092
36131526	rs10114311	2.27032e-07	-1.75267	-0.019115	0.000107699	-1.72934	-0.176092
36131635	rs28509197	2.26307e-07	-1.7455	-0.0294824	0.000108619	-1.71608	-0.180853
36131714	rs28588444	2.25491e-07	-1.75054	-0.028054	0.000107924	-1.72519	-0.178165
36131757	rs28733343	2.21702e-07	-1.7455	-0.0500417	0.000108051	-1.71608	-0.186095
36131848	rs138043823	2.2283e-07	-1.74456	-0.0459075	0.000107131	-1.71446	-0.196264
36131850	rs142518212	2.23248e-07	-1.74268	-0.0459075	0.00010747	-1.71131	-0.196264
36132264	rs76592353	2.20042e-07	-1.74898	-0.0540787	0.000105486	-1.72227	-0.203929
36132335	rs7869658	1.51852e-07	-1.57931	-0.594655	0.000146967	-0.953079	-0.641491
36132356	rs35783860	8.58122e-08	-1.74729	-0.997423	5.27642e-05	-1.70755	-0.911395
36132369	rs141194478	6.3575e-07	-0.742067	-2.27412e-10	0.000345803	-0.738909	-2.27412e-10
36132553	rs77376527	2.16171e-07	-1.75128	-0.069528	0.00010352	-1.7266	-0.218416
36132763	rs28546853	2.17584e-07	-1.74977	-0.0645153	0.000103519	-1.72374	-0.221278
36132850	rs10758346	1.79617e-07	-0.731524	-1.27452	6.97561e-05	-1.10474	-1.23503
36132852	rs28581965	2.17584e-07	-1.74977	-0.0645153	0.000103519	-1.72374	-0.221278
36133251	rs77468360	2.1273e-07	-1.75881	-0.0780368	0.000100174	-1.74417	-0.233702
36133380	rs10814333	1.66515e-07	-0.793552	-1.28823	7.39017e-05	-0.984148	-1.2979
36133480	rs117533099	2.15908e-07	-1.75203	-0.069988	0.000101882	-1.73478	-0.226183
36133586	rs116934939	1.47213e-07	-1.75969	-0.445304	9.02791e-05	-1.75825	-0.323627
36133623	rs76621898	1.93135e-07	-1.75955	-0.173932	9.13491e-05	-1.74694	-0.323149
36133979	rs117758227	2.07544e-07	-1.7482	-0.113326	9.84754e-05	-1.72832	-0.266649
36134020	rs7020170	5.99987e-07	-0.678866	-0.121099	0.000261876	-0.962007	-0.0549004
36134258	rs117869709	2.00951e-07	-1.75513	-0.138685	9.31331e-05	-1.74051	-0.310244
36134539	rs4878642	3.51697e-07	-0.250743	-1.08336	0.000243413	0.0917616	-1.18178
36134621	rs7849162	8.48903e-08	-1.71374	-1.04177	5.35137e-05	-1.64387	-0.960968
36135148	rs113303806	2.45282e-07	-1.69446	-2.27412e-10	0.000145848	-1.60222	-2.27412e-10
36135424	rs10972754	7.8421e-07	0.124275	-0.656472	0.00317095	2.30478	-0.827776
36135658	rs7025074	1.52589e-06	0.174415	-0.0409574	0.00487239	2.2206	-0.31404
36135895	rs10814334	1.55533e-06	-0.146591	0.299163	0.00149766	0.524798	0.202083
36135923	rs7041851	1.02723e-06	-0.575339	0.313085	0.00130439	0.27029	0.318423
36135931	rs16932964	7.07669e-08	-1.7451	-1.19238	4.2496e-05	-1.71634	-1.11903
36136198	rs16932967	7.07868e-08	-1.75227	-1.18493	4.23532e-05	-1.72933	-1.1094
36136526	rs16932970	1.5411e-06	-0.399503	0.542881	0.00161938	0.256436	0.548586
36136566	rs16932974	1.53335e-06	-0.399503	0.537838	0.00161585	0.256436	0.546402
36136587	rs3739614	1.57379e-06	-0.381473	0.545841	0.00167887	0.278372	0.562727
36136639	rs577768146	3.05882e-07	-1.47367	-2.27412e-10	0.000242407	-1.09416	-2.27412e-10
36137053	rs112776904	9.1572e-07	-0.377163	-2.27412e-10	0.00044471	-0.487356	-2.27412e-10
36137315	rs77847577	4.146e-07	-1.2822e-10	-1.16956	0.000215672	-1.2822e-10	-1.21102
36137346	rs752353	1.77268e-06	-0.0687938	0.352166	0.00169972	0.59042	0.263019
36137369	rs10758347	1.7535e-06	-0.0525828	0.325079	0.00168746	0.609523	0.236677
36137464	rs752352	6.97226e-08	-1.74578	-1.20657	4.21504e-05	-1.70593	-1.13761
36137513	rs752351	1.47112e-06	-0.508637	0.605545	0.00157891	0.158093	0.621617
36137581	rs79625583	4.92895e-07	-1.2822e-10	-0.996578	0.000299439	-1.2822e-10	-0.882869
36137798	rs10814335	1.20645e-06	-0.624308	0.522872	0.00133209	0.0713888	0.538333
36138325	rs7865013	2.10027e-06	-0.329697	0.782645	0.00261909	0.47774	0.808063
36138471	rs10972755	2.65147e-07	-0.724294	-0.892296	0.000518345	0.655065	-0.989203
36138664	rs75471087	4.61486e-07	-1.2822e-10	-1.06242	0.000279178	-1.2822e-10	-0.952928
36138691	rs1106340	7.03335e-08	-1.73695	-1.20668	4.28294e-05	-1.6898	-1.13775
36139777	rs10758348	1.6767e-06	-0.293994	0.521705	0.00254142	0.772043	0.483658
36140115	rs11791833	1.18145e-07	-1.74909	-0.675872	9.6633e-05	-1.42824	-0.58562
36141322	rs117937103	6.50045e-07	-1.2822e-10	-0.719832	0.000370325	-1.2822e-10	-0.670397
36141514	rs17835038	1.27987e-05	-1.52977	3.78999	0.0135603	-1.36837	4.29848
36141635	rs1571268	1.36628e-07	-1.0026	-1.27701	0.00058335	1.02616	-1.24215
36142094	rs10814336	1.54692e-07	-1.74486	-0.410577	8.39163e-05	-1.51528	-0.639679
36143004	rs1541036	2.43905e-07	-1.73514	0.0350494	0.000239182	-1.47282	0.365268
36143372	rs116993464	3.18788e-06	0.870239	-2.27412e-10	0.000691414	-0.0460408	-2.27412e-10
36143750	rs189799839	4.66218e-07	-1.05222	-2.27412e-10	0.000174446	-1.42317	-2.27412e-10
36144105	rs41277087	2.81576e-07	-1.55647	-2.27412e-10	0.000133713	-1.68908	-2.27412e-10
36144632	rs41277091	7.57686e-07	-1.75873	1.19213	0.00100719	-1.36677	1.69691
36145196	rs75546108	3.10618e-07	-1.45831	-2.27412e-10	0.000129419	-1.72173	-2.27412e-10
36146427	rs117180227	3.12932e-07	-1.45089	-2.27412e-10	0.000136877	-1.6657	-2.27412e-10
36146652	rs4879956	1.19567e-07	-1.53451	-0.878482	0.000123133	-0.879037	-0.892475
36146824	rs118176620	3.24296e-07	-1.41522	-2.27412e-10	0.000266383	-0.999843	-2.27412e-10
36146844	rs10814337	1.06611e-07	-1.50627	-1.02142	0.00010891	-0.813431	-1.08083
36146883	rs78009392	6.6926e-07	-0.690701	-2.27412e-10	0.00017612	-1.41361	-2.27412e-10
36146915	rs79422580	2.54996e-07	-0.463853	-1.19177	0.000155947	-0.528132	-1.00713
36147128	rs7022784	1.50481e-07	-1.73251	-0.45053	0.000152057	-1.38314	-0.177382
36148258	rs7027307	8.28783e-08	-1.48084	-1.29866	5.4983e-05	-1.29997	-1.27778
36148722	rs3739613	7.24218e-08	-1.75878	-1.15559	4.18817e-05	-1.75912	-1.09081
36149031	rs7874594	7.12211e-08	-1.75733	-1.17375	4.1157e-05	-1.75789	-1.1095
36149073	rs10814338	7.98669e-08	-1.75943	-1.05708	4.31992e-05	-1.68276	-1.13619
36149957	rs113947030	2.50485e-07	-1.67347	-2.27412e-10	0.000177344	-1.40669	-2.27412e-10
36149960	rs13440425	2.2865e-07	-0.853312	-0.91137	0.000136684	-0.589887	-1.07722
36150350	rs1887523	2.30275e-07	-1.71063	-0.0469689	8.43408e-05	-1.71518	-0.434733
36151048	rs75594151	1.75558e-05	2.57626	-2.27412e-10	0.00179506	0.908012	-2.27412e-10
36151164	rs2277172	6.53794e-08	-1.71901	-1.29766	4.00706e-05	-1.66265	-1.23148
36151832	rs80088314	2.91721e-07	-1.52108	-2.27412e-10	0.000146691	-1.59645	-2.27412e-10
36152555	rs6476534	2.34381e-07	-1.67151	-0.0684198	8.05516e-05	-1.74281	-0.453069
36153195	rs72731407	7.83803e-07	-0.532716	-2.27412e-10	0.00020442	-1.2646	-2.27412e-10
36153437	rs4878643	7.38345e-08	-1.75579	-1.13926	4.26556e-05	-1.75707	-1.07455
36153755	rs62543624	5.05472e-07	-1.60932	0.63794	0.00068935	-1.14799	1.09896
36153830	rs2381436	4.24453e-07	-1.66024	0.514167	0.000545773	-1.25584	0.973259
36154411	rs17778847	4.7108e-05	3.56332	-2.27412e-10	0.00326517	1.50629	-2.27412e-10
36154451	rs11794716	4.21077e-07	-1.6856	0.531545	0.000526023	-1.30192	0.982489
36154678	rs10814339	8.1818e-08	-1.56631	-1.22606	5.43692e-05	-1.41614	-1.17284
36155054	rs4260967	6.1243e-07	-1.74216	0.962724	0.000826012	-1.32983	1.46166
36155535	rs55874228	8.76495e-08	-1.57753	-1.146	6.00691e-05	-1.57563	-0.913659
36156138	rs142907092	6.89703e-07	-0.660612	-2.27412e-10	0.00019465	-1.31358	-2.27412e-10
36156257	rs11787892	5.1901e-07	-1.66851	0.723558	0.000743662	-1.17899	1.2058
36156968	rs7853494	2.71096e-07	-1.6783	0.0838972	0.000155263	-1.76001	0.220353
36157085	rs10814340	3.26983e-07	-1.75191	0.344949	0.000132615	-1.6927	-0.00462856
36157105	rs60066502	7.09579e-07	-1.74346	1.11125	0.000918891	-1.31152	1.54991
36157239	rs7870486	7.99533e-08	-1.62187	-1.19356	5.29896e-05	-1.48452	-1.13016
36157302	rs73438845	6.926e-07	-1.74981	1.09339	0.000869394	-1.34747	1.53048
36157383	rs140217270	4.52765e-07	-1.0815	-2.27412e-10	0.000186473	-1.35649	-2.27412e-10
36157404	rs75169094	6.84043e-07	-1.74346	1.0746	0.000882986	-1.31152	1.51005
36157502	rs112481263	6.48434e-07	-1.74981	1.02749	0.000809241	-1.34747	1.45878
36158090	rs145805824	8.92759e-07	-0.402557	-2.27412e-10	0.000352954	-0.718441	-2.27412e-10
36159441	rs148806598	4.42698e-07	-1.2822e-10	-1.10399	0.000250864	-1.2822e-10	-1.05987
36159456	rs10972763	5.72186e-07	-1.41685	0.569436	0.000378997	-1.02239	0.375138
36159502	rs10814342	2.89586e-07	-1.75151	0.223084	0.000118055	-1.69607	-0.117563
36159730	rs10972764	2.47471e-07	-1.68558	-2.27412e-10	0.000132173	-1.70067	-2.27412e-10
36159869	rs151306345	8.31629e-07	-0.473487	-2.27412e-10	0.000328136	-0.791351	-2.27412e-10
36160040	rs17778964	4.12004e-07	-1.72024	0.544403	0.000558479	-1.21224	0.952683
36160179	rs62543626	6.71512e-07	-1.55998	0.872633	0.000603457	-1.49641	1.31431
36160262	rs12352722	9.01819e-08	-1.44763	-1.24742	0.000154873	-0.245013	-1.29716
36160311	rs12352760	9.45468e-08	-1.42044	-1.22733	0.000165094	-0.185854	-1.29241
36161144	rs62543627	3.41271e-07	-1.74836	0.384163	0.000412244	-1.33862	0.775458
36161433	rs7851615	5.79445e-07	-0.0820299	-0.752773	0.0003059	-0.274199	-0.587322
36161689	rs61523758	6.2751e-07	-1.75995	1.00483	0.00075001	-1.51792	1.55322
36162226	rs71531216	2.49079e-07	-1.6791	-2.27412e-10	0.000125043	-1.75612	-2.27412e-10
36162831	rs75046131	2.29806e-07	-1.75964	-2.27412e-10	0.000137562	-1.66071	-2.27412e-10
36163002	rs11588	7.76728e-08	-1.60687	-1.2375	8.53168e-05	-0.842918	-1.29549
36163563	rs6610	8.09338e-08	-1.57286	-1.23038	9.06465e-05	-0.783912	-1.2939
36163570	rs11281	5.3821e-07	-0.908626	-2.27412e-10	0.000175173	-1.419	-2.27412e-10
36163904	rs41277095	3.57993e-07	-1.31636	-2.27412e-10	0.000830257	0.136957	-2.27412e-10
36163939	rs10814343	1.27519e-07	-1.38558	-0.963035	0.000196263	-0.143537	-1.16179
36166885	rs7029528	1.01896e-07	-1.67418	-0.89874	0.00010908	-0.773262	-1.11943
36167569	rs2182819	1.056e-07	-1.63739	-0.899822	0.000125256	-0.632576	-1.12184
36167797	rs2149007	1.03833e-07	-1.65919	-0.894899	0.000117386	-0.700753	-1.11856
36167810	rs2149008	1.04769e-07	-1.65517	-0.889947	0.000122851	-0.658571	-1.11524
36168241	rs74430318	3.65195e-07	-1.2822e-10	-1.29644	0.000197645	-1.2822e-10	-1.29831
36168414	rs7023237	1.05371e-07	-1.65609	-0.883298	0.000125006	-0.647378	-1.10904
36168940	rs7038327	1.10691e-07	-1.64951	-0.840621	0.000127125	-0.65575	-1.08386
36169187	rs10972770	9.2133e-08	-1.67506	-0.998584	5.26989e-05	-1.56236	-1.05783
36169494	rs3739610	6.90077e-08	-1.73444	-1.22821	5.36301e-05	-1.30968	-1.29299
36169598	rs3739609	8.62978e-08	-1.75959	-0.979483	8.00342e-05	-1.02722	-1.17511
36169723	rs34789048	2.29663e-07	-1.76026	-2.27412e-10	0.000124946	-1.7569	-2.27412e-10
36169894	rs117143733	1.1973e-07	-1.15343	-1.25821	7.22143e-05	-1.15716	-1.14798
36170290	rs113985677	8.71775e-05	4.17883	-2.27412e-10	0.00536895	2.00361	-2.27412e-10
36171092	rs61735202	2.48622e-07	-1.68094	-2.27412e-10	0.000134131	-1.68596	-2.27412e-10
36171428	rs10972771	6.81116e-08	-1.73203	-1.24369	5.28973e-05	-1.31947	-1.29696
36171791	rs62541762	6.83152e-08	-1.72689	-1.24585	5.18684e-05	-1.33872	-1.29735
36171946	rs58826671	6.82064e-08	-1.72689	-1.24744	5.18508e-05	-1.33872	-1.29769
36171984	rs60697421	6.82064e-08	-1.72689	-1.24744	5.18508e-05	-1.33872	-1.29769
36172222	rs60799750	6.90531e-08	-1.71455	-1.24744	5.07401e-05	-1.36037	-1.29769
36172259	rs60110146	6.90531e-08	-1.71455	-1.24744	5.07401e-05	-1.36037	-1.29769
36172308	rs10972772	6.8933e-08	-1.71455	-1.24918	5.07248e-05	-1.36037	-1.29799
36172420	rs10972773	6.8933e-08	-1.71455	-1.24918	5.07248e-05	-1.36037	-1.29799
36172640	rs10814344	6.88152e-08	-1.71455	-1.2509	5.07111e-05	-1.36037	-1.29826
36172885	rs113706617	4.53628e-07	-1.2822e-10	-1.0796	0.000277359	-1.2822e-10	-0.959466
36173148	rs7036404	6.79846e-08	-1.72416	-1.25343	5.13148e-05	-1.34819	-1.29861
36173176	rs72731411	2.29663e-07	-1.76026	-2.27412e-10	0.000124946	-1.7569	-2.27412e-10
36173568	rs7036929	6.86004e-08	-1.71137	-1.25721	5.02073e-05	-1.36959	-1.29903
36173934	rs12237915	5.15723e-07	-1.39299	0.441681	0.000328709	-1.10653	0.316925
36174034	rs10814345	6.81043e-08	-1.71455	-1.26128	5.06585e-05	-1.36037	-1.2993
36174158	rs10814346	6.89948e-08	-1.70467	-1.25817	4.93028e-05	-1.38769	-1.29911
36174237	rs10814347	8.70327e-07	-0.936005	0.508001	0.000653298	-0.492862	0.390115
36174423	rs4455947	7.28219e-08	-1.618	-1.29085	0.000167902	-0.163517	-1.29788
36174685	rs10972774	8.09298e-07	-0.972353	0.471647	0.000602881	-0.538032	0.354973
36174739	rs11792071	8.5148e-07	-0.87107	0.421173	0.000333754	-1.7511	0.976721
36174856	rs10972775	8.2279e-07	-0.95582	0.471647	0.000615411	-0.517462	0.354973
36174978	rs11794218	8.67316e-07	-0.830187	0.398717	0.000323679	-1.75591	0.950882
36175276	rs10758349	6.89747e-08	-1.70807	-1.25506	4.97633e-05	-1.37869	-1.29881
36176057	rs11562259	5.12186e-07	-1.38532	0.42713	0.00033044	-1.09631	0.311957
36176203	rs7018731	6.91825e-08	-1.70347	-1.25666	4.96888e-05	-1.38002	-1.29898
36176360	rs145765522	3.71245e-07	-1.2822e-10	-1.28001	0.000201505	-1.2822e-10	-1.27896
36176601	rs138975302	2.29728e-07	-1.75998	-2.27412e-10	0.000124717	-1.75873	-2.27412e-10
36176858	rs7847737	6.9768e-08	-1.69992	-1.25178	4.92735e-05	-1.389	-1.29839
36176885	rs148553488	8.21402e-08	-1.49014	-1.29831	4.8884e-05	-1.41899	-1.27634
36176933	rs7035839	8.88532e-07	-0.783719	0.376415	0.000315316	-1.7564	0.925198
36176982	rs7847671	8.54379e-07	-0.889667	0.443168	0.000649808	-0.435554	0.327452
36176993	rs7019338	8.88532e-07	-0.783719	0.376415	0.000315316	-1.7564	0.925198
36177013	rs2094456	7.09272e-08	-1.65767	-1.27755	0.000156479	-0.232703	-1.29915
36177036	rs6476536	6.92932e-08	-1.70347	-1.25506	4.96971e-05	-1.38002	-1.29881
36177585	rs10972777	6.94061e-08	-1.70347	-1.25343	4.97068e-05	-1.38002	-1.29861
36177786	rs114823780	9.09903e-07	-0.835216	0.451681	0.000700558	-0.368579	0.335677
36178023	rs148865622	2.2969e-07	-1.76014	-2.27412e-10	0.000125092	-1.75573	-2.27412e-10
36178186	rs4565542	6.94402e-08	-1.70053	-1.25588	4.85047e-05	-1.40422	-1.2989
36178207	rs10124261	6.90211e-08	-1.70347	-1.259	4.96792e-05	-1.38002	-1.29917
36178887	rs12351194	9.03684e-07	-0.773899	0.383506	0.000317726	-1.75699	0.933404
36179331	rs11562262	4.99032e-07	-1.40283	0.418631	0.000328388	-1.09433	0.303747
36180813	rs12380328	9.06224e-08	-1.75868	-0.931487	4.68293e-05	-1.73415	-1.00412
36180922	rs116612932	2.30015e-07	-1.75873	-2.27412e-10	0.000125665	-1.75116	-2.27412e-10
36181101	rs7048047	6.83703e-08	-1.7069	-1.26503	5.0123e-05	-1.37094	-1.29936
36181500	rs77215498	1.00561e-06	-0.675434	0.391907	0.00031978	-1.76019	0.943042
36182290	rs182833988	2.54694e-07	-1.65681	-2.27412e-10	0.000125765	-1.75037	-2.27412e-10
36182476	rs145470752	8.0492e-07	-0.506131	-2.27412e-10	0.000212187	-1.22731	-2.27412e-10
36182672	rs10814351	8.88941e-07	-0.769554	0.362712	0.000709775	-0.269577	0.249745
36182711	rs143821422	5.49549e-07	-0.887776	-2.27412e-10	0.00018323	-1.37404	-2.27412e-10
36183670	rs12001360	4.40334e-07	-1.3952	0.285861	0.0002874	-1.09949	0.175584
36183865	rs35301855	3.94044e-07	-1.48136	0.26095	0.000255261	-1.19405	0.151558
36184897	rs10972781	4.41607e-07	-1.37301	0.266554	0.000288021	-1.06974	0.147998
36185166	rs10814353	3.90569e-07	-1.48136	0.25209	0.000253089	-1.19405	0.143014
36185190	rs10814354	7.76311e-07	-0.958677	0.416356	0.000598587	-0.481258	0.291051
36185326	rs142120505	3.67368e-07	-1.2822e-10	-1.29051	0.000207047	-1.2822e-10	-1.25183
36185468	rs10972783	7.78997e-07	-0.839859	0.300994	0.000613298	-0.356109	0.190181
36185491	rs76533028	3.16865e-07	-1.4384	-2.27412e-10	0.000128667	-1.72755	-2.27412e-10
36185624	rs117652515	6.33932e-08	-1.76022	-1.2873	3.71711e-05	-1.75789	-1.21136
36185662	rs4878644	1.08586e-07	-1.60622	-0.90312	4.33378e-05	-1.73632	-1.07944
36186264	rs10972784	7.47881e-08	-1.75187	-1.13035	0.000159035	-0.268304	-1.24735
36188485	rs3758235	5.35824e-07	-0.700062	-0.213006	0.00017794	-1.58638	0.183048
36188548	rs3758234	1.01645e-07	-1.4699	-1.10549	3.91966e-05	-1.69474	-1.22145
36188577	rs3758233	1.04219e-07	-1.59948	-0.950901	3.99542e-05	-1.70681	-1.19024
36188997	rs79268377	8.11831e-07	-0.497582	-2.27412e-10	0.000247835	-1.07202	-2.27412e-10
36189647	rs3739608	5.90005e-07	-0.599947	-0.216795	0.000184732	-1.54449	0.178621
36190198	rs1999005	1.84229e-06	-1.45075	1.77264	0.000928594	-1.00744	1.25633
36190751	rs34885485	2.51986e-07	-1.6675	-2.27412e-10	0.000124739	-1.75855	-2.27412e-10
36191004	rs2274523	5.59699e-07	-0.668545	-0.20093	0.00018281	-1.57348	0.19715
36191149	rs2274524	4.68775e-07	-0.755857	-0.290894	0.000160175	-1.60259	0.0940806
36191760	rs2025880	1.5924e-06	-1.50738	1.6835	0.000762052	-1.12198	1.17322
36191830	rs7038386	4.98744e-07	-0.747615	-0.237166	0.000170474	-1.59932	0.153124
36192284	rs3780357	5.28188e-07	-0.683975	-0.243446	0.000172557	-1.57983	0.145779
36192570	rs12341943	5.24891e-07	-0.683975	-0.249708	0.000171297	-1.57983	0.138452
36192599	rs12337147	5.16515e-07	-0.700062	-0.249708	0.000170179	-1.58638	0.138452
36192912	rs12683072	1.54499e-06	-1.54993	1.69583	0.000738089	-1.1526	1.17189
36193376	rs67215555	2.50769e-07	-1.67234	-2.27412e-10	0.000124538	-1.76017	-2.27412e-10
36193388	rs59715969	4.14707e-07	-0.854408	-0.314895	0.000146157	-1.66208	0.0619803
36193488	rs10972786	4.14707e-07	-0.854408	-0.314895	0.000146157	-1.66208	0.0619803
36194269	rs71531218	2.50769e-07	-1.67234	-2.27412e-10	0.000124538	-1.76017	-2.27412e-10
36194313	rs12339646	4.35424e-07	-0.817793	-0.30276	0.000150091	-1.64978	0.0762426
36194569	rs3736986	1.40437e-06	-1.59403	1.64451	0.000646966	-1.23778	1.1253
36195239	rs77508680	2.3472e-07	-1.73848	-2.27412e-10	0.000134788	-1.68108	-2.27412e-10
36195456	rs78253255	3.72197e-07	-1.2822e-10	-1.27745	0.000197976	-1.2822e-10	-1.29663
36195699	rs10814356	1.84076e-06	-1.54318	1.86424	0.00083731	-1.17966	1.32508
36195800	rs7025064	4.07084e-07	-0.861504	-0.326351	0.000143865	-1.6644	0.0485026
36196407	rs74807146	2.68202e-07	-1.60513	-2.27412e-10	0.000124595	-1.75971	-2.27412e-10
36197256	rs117291059	5.63393e-06	1.43969	-2.27412e-10	0.000623762	-0.14901	-2.27412e-10
36198058	rs7037073	4.19769e-07	-0.868573	-0.288595	0.000150294	-1.6667	0.0945202
36198141	rs13283924	1.27055e-07	-1.48377	-0.868484	0.00034977	0.0604962	-0.788
36198154	rs6476539	1.04084e-07	-1.61161	-0.940068	4.07601e-05	-1.69097	-1.18611
36198601	rs10120229	4.19769e-07	-0.868573	-0.288595	0.000150294	-1.6667	0.0945202
36198845	rs2772223	1.08603e-07	-1.64184	-0.867339	8.72635e-05	-1.00375	-1.1121
36200624	rs35573565	2.49117e-07	-1.67895	-2.27412e-10	0.000124526	-1.76026	-2.27412e-10
36200678	rs13287406	2.49934e-07	-1.67568	-2.27412e-10	0.000124528	-1.76025	-2.27412e-10
36200885	rs75987339	1.53014e-06	-1.51472	1.65096	0.000719935	-1.13864	1.13302
36201064	rs10972788	2.83372e-07	-1.55011	-2.27412e-10	0.000281634	-0.94417	-2.27412e-10
36201251	rs3780356	1.55226e-06	-1.51003	1.66062	0.000731708	-1.13119	1.14179
36202161	rs78798961	4.23863e-07	-1.2822e-10	-1.14746	0.00025705	-1.2822e-10	-1.03551
36202491	rs16933052	2.95271e-07	-0.839417	-0.669562	9.36672e-05	-1.6571	-0.38793
36202806	rs28397009	2.83196e-07	-0.876318	-0.674418	9.20015e-05	-1.6692	-0.393773
36203313	rs7036188	1.5042e-06	-1.54148	1.66062	0.000695687	-1.18167	1.14179
36203718	rs4879960	8.94205e-08	-1.56647	-1.13706	3.69925e-05	-1.7352	-1.23887
36204455	rs2025879	1.99083e-07	-1.36346	-0.539693	5.0341e-05	-1.74891	-0.917053
36204518	rs3818556	1.50698e-06	-1.51936	1.64035	0.000707774	-1.14605	1.12339
36204639	rs117585711	1.18202e-06	-0.12189	-2.27412e-10	0.000209336	-1.24084	-2.27412e-10
36204912	rs7041383	1.50698e-06	-1.51936	1.64035	0.000707774	-1.14605	1.12339
36205420	rs3780355	9.29153e-08	-1.51731	-1.14788	3.74737e-05	-1.71574	-1.2454
36205811	rs141657293	3.29401e-07	-1.3996	-2.27412e-10	0.000127225	-1.73882	-2.27412e-10
36206916	rs72731417	2.77989e-07	-1.56929	-2.27412e-10	0.000143801	-1.61635	-2.27412e-10
36207127	rs7850868	3.68039e-07	-0.839417	-0.449268	0.000121682	-1.6571	-0.126266
36207522	rs7851157	3.64631e-07	-0.854408	-0.443581	0.000121889	-1.66208	-0.119588
36207549	rs35651477	2.54526e-07	-1.65747	-2.27412e-10	0.000124578	-1.75985	-2.27412e-10
36207877	rs10046825	3.61353e-07	-0.868573	-0.438446	0.00012206	-1.6667	-0.11356
36207967	rs16933076	2.57978e-07	-1.644	-2.27412e-10	0.000124733	-1.7586	-2.27412e-10
36208626	rs3780354	1.51606e-06	-1.52396	1.65096	0.000709384	-1.1534	1.13302
36208641	rs144849197	2.58791e-07	-1.64085	-2.27412e-10	0.000125913	-1.74919	-2.27412e-10
36209082	rs62541769	2.4363e-07	-1.70122	-2.27412e-10	0.000147001	-1.59434	-2.27412e-10
36210409	rs143043565	4.03823e-07	-1.1959	-2.27412e-10	0.000173047	-1.43122	-2.27412e-10
36211031	rs77097171	3.50812e-06	0.965963	-2.27412e-10	0.000474774	-0.421941	-2.27412e-10
36211827	rs1053414	1.42715e-06	-1.5412	1.60776	0.00069281	-1.13784	1.09382
36211875	rs3628	6.38193e-07	-0.738233	-2.27412e-10	0.000221667	-1.1836	-2.27412e-10
36212560	rs10972789	1.7804e-06	-1.40245	1.69017	0.000886402	-0.966246	1.16864
36212592	rs10972790	1.7692e-06	-1.45086	1.73227	0.000898556	-0.990894	1.2069
36213849	rs2772220	1.01858e-07	-1.63617	-0.937117	7.97569e-05	-1.04854	-1.15726
36214971	rs1043313	6.42114e-07	-1.68285	0.950741	0.000817319	-0.529816	0.651066
36215151	rs150978860	2.92625e-07	-1.51798	-2.27412e-10	0.000125927	-1.74908	-2.27412e-10
36215536	rs7044157	1.4488e-06	-1.55873	1.64035	0.000663953	-1.20996	1.12339
36215581	rs16933086	6.61391e-08	-1.75896	-1.24615	5.63696e-05	-1.2689	-1.28395
36217798	rs616009	7.45065e-08	-1.58778	-1.29821	6.04152e-05	-1.1844	-1.29914
36218012	rs192421511	3.00476e-07	-1.49151	-2.27412e-10	0.000128482	-1.72899	-2.27412e-10
36218018	rs615108	1.00719e-07	-1.67375	-0.910792	9.25361e-05	-0.914269	-1.14291
36218377	rs2296817	6.65982e-08	-1.75647	-1.24173	6.36144e-05	-1.15041	-1.28153
36219505	rs74837062	3.11982e-07	-1.45393	-2.27412e-10	0.000332005	-0.77963	-2.27412e-10
36219881	rs111302956	7.2395e-07	-0.612152	-2.27412e-10	0.00130812	0.591567	-2.27412e-10
36220134	rs2296818	5.43526e-07	-0.839417	-0.0593786	0.000199235	-1.6571	0.366809
36220436	rs623166	1.60236e-07	-1.03625	-1.08398	4.36517e-05	-1.55145	-1.25709
36220845	rs79706990	8.82291e-08	-1.41799	-1.29895	4.25999e-05	-1.59	-1.24293
36221134	rs626259	7.76137e-08	-1.7546	-1.09053	0.00013657	-0.408405	-1.25954
36221175	rs7873933	5.43535e-07	-1.0002	0.101422	0.000244214	-1.72228	0.635549
36222537	rs11793464	1.0255e-06	-0.843731	0.579793	0.000546784	-0.418342	0.137616
36222649	rs10972795	5.61536e-07	-1.00679	0.140592	0.000255334	-1.72374	0.681537
36223654	rs10758350	3.30803e-07	-1.1413	-0.254047	0.000130207	-1.35621	-0.359437
36223780	rs140478304	4.66734e-07	-0.896461	-0.154653	0.000184432	-1.69004	0.322537
36223801	rs28576111	3.57097e-07	-1.08018	-0.238686	0.00043256	-0.0713473	-0.443711
36224081	rs118150060	3.01608e-07	-1.48775	-2.27412e-10	0.000785674	0.0817632	-2.27412e-10
36224371	rs10972797	8.20215e-08	-1.74131	-1.04858	8.19286e-05	-1.03073	-1.1482
36224911	rs147564937	4.33607e-07	-1.12473	-2.27412e-10	0.000233697	-1.13075	-2.27412e-10
36227593	rs148697863	1.18811e-06	-1.2822e-10	-0.116757	0.00058172	-1.2822e-10	-0.218789
36228564	rs35346335	7.17299e-08	-1.74099	-1.18298	7.59949e-05	-1.00727	-1.24685
36229596	rs7036926	8.98798e-08	-1.71319	-0.985216	0.000107838	-0.695988	-1.20817
36230079	rs145102690	3.32928e-07	-1.38895	-2.27412e-10	0.000127156	-1.73937	-2.27412e-10
36231483	rs4879961	8.78856e-08	-1.73994	-0.980895	0.000126729	-0.536893	-1.20583
36232193	rs117089674	2.48877e-07	-1.67992	-2.27412e-10	0.000124947	-1.75689	-2.27412e-10
36232413	rs10738958	8.59764e-08	-1.6811	-1.0617	4.27483e-05	-1.67543	-1.15402
36233058	rs12337854	3.88744e-07	-0.857323	-0.376628	0.000143773	-1.68049	0.0639453
36234244	rs143985783	2.55202e-07	-1.65482	-2.27412e-10	0.000125843	-1.74975	-2.27412e-10
36234439	rs7019324	3.88504e-07	-0.852242	-0.382327	0.00014117	-1.69183	0.0570162
36235187	rs3780353	1.66021e-07	-1.56167	-0.523088	0.000123463	-0.852153	-0.916685
36235503	rs79569639	3.9538e-07	-1.2822e-10	-1.21703	0.000228902	-1.2822e-10	-1.15149
36235621	rs7851602	5.26435e-07	-1.3617	0.430955	0.000509708	-0.469444	0.118504
36236494	rs7027696	1.69524e-07	-1.53643	-0.527443	0.000118374	-0.891753	-0.919177
36237803	rs183241490	2.50026e-07	-1.67531	-2.27412e-10	0.000125511	-1.75239	-2.27412e-10
36238272	rs183005747	1.53391e-06	0.1387	-2.27412e-10	0.000474435	-0.422654	-2.27412e-10
36238454	rs187960516	1.61851e-06	0.192389	-2.27412e-10	0.000521393	-0.328275	-2.27412e-10
36238716	rs147704314	2.98996e-07	-1.49644	-2.27412e-10	0.000135568	-1.6753	-2.27412e-10
36239445	rs12555083	2.96622e-07	-1.50442	-2.27412e-10	0.000755907	0.0431396	-2.27412e-10
36240445	rs4879962	1.72415e-07	-1.50858	-0.538393	0.000111134	-0.947253	-0.926791
36240516	rs10123243	1.60204e-07	-1.56167	-0.558753	0.000120498	-0.852153	-0.940996
36241522	rs7026862	5.15262e-07	-0.464606	-0.487593	0.000141617	-1.5618	-0.0698514
36242043	rs144864932	2.95439e-07	-1.50841	-2.27412e-10	0.000128399	-1.72964	-2.27412e-10
36242309	rs28667453	3.77045e-07	-0.776915	-0.487593	0.000127086	-1.67006	-0.0698514
36242662	rs111271363	9.82334e-08	-1.76008	-0.849445	8.26333e-05	-1.2032	-0.967169
36242918	rs4878645	1.57736e-07	-1.55587	-0.580084	0.000116766	-0.864441	-0.960168
36244243	rs4563970	1.46475e-07	-1.61076	-0.599253	0.00012892	-0.752299	-0.973292
36244396	rs7024955	4.01942e-07	-1.44768	0.247112	0.000400237	-0.536484	-0.056238
36244579	rs7025232	2.62971e-07	-1.18881	-0.436025	0.000102653	-1.37574	-0.577681
36244724	rs11791937	7.23018e-05	1.33711	2.65462	0.0283284	0.92478	2.74206
36245226	rs148219379	3.81057e-07	-1.2822e-10	-1.25393	0.000199793	-1.2822e-10	-1.2875
36245759	rs7871216	4.83721e-07	-1.01935	0.00398305	0.000275429	-0.536125	-0.430324
36246594	rs7861442	3.71629e-07	-1.45653	0.177555	0.000369516	-0.554065	-0.118519
36246866	rs149633511	3.655e-07	-1.2822e-10	-1.29561	0.000203672	-1.2822e-10	-1.26827
36246962	rs10738960	1.3885e-07	-1.62541	-0.638068	0.000130617	-0.712906	-0.999605
36247558	rs147916630	2.23389e-06	0.514625	-2.27412e-10	0.000707811	-0.0226016	-2.27412e-10
36247789	rs4879963	1.49212e-07	-1.56219	-0.629318	0.000115694	-0.840123	-0.993705
36247826	rs4879964	7.50106e-07	-1.70571	1.12905	0.00108851	-0.360781	0.768564
36248109	rs7025989	1.48285e-07	-1.56219	-0.635553	0.000115209	-0.840123	-0.997911
36248292	rs4879965	3.44715e-07	-1.4387	0.0845398	0.000352297	-0.518774	-0.20153
36248313	rs185841763	2.67476e-07	-1.60784	-2.27412e-10	0.000124539	-1.76016	-2.27412e-10
36248440	rs4879966	3.41688e-07	-1.4387	0.0757194	0.000349541	-0.518774	-0.209384
36248825	rs4878646	3.36275e-07	-1.4387	0.0597522	0.000344609	-0.518774	-0.223595
36249611	rs143457494	1.17678e-07	-1.61533	-0.813589	5.57085e-05	-1.75944	-0.805208
36249642	rs185612372	1.17185e-07	-1.75496	-0.678157	7.63439e-05	-1.5972	-0.65233
36249742	rs147972354	1.17875e-07	-1.74671	-0.680545	6.77458e-05	-1.71425	-0.654768
36250118	rs6476541	1.34651e-07	-1.62061	-0.673573	0.000125877	-0.726122	-1.02335
36250377	rs1887522	3.49523e-07	-1.66003	0.319724	0.00035937	-0.709376	0.00894988
36250665	rs10758352	1.43707e-07	-1.56219	-0.666908	0.000112814	-0.840123	-1.01892
36251301	rs10758353	1.43707e-07	-1.56219	-0.666908	0.000112814	-0.840123	-1.01892
36251526	rs7874060	1.51391e-07	-1.51619	-0.660818	0.000104268	-0.922955	-1.01486
36252709	rs7020839	1.52532e-07	-1.50259	-0.666908	0.000101316	-0.947613	-1.01892
36253108	rs7024380	1.45298e-07	-1.53849	-0.679603	0.00010652	-0.889094	-1.02735
36253323	rs10972805	7.24901e-08	-1.63888	-1.27455	3.40404e-05	-1.75813	-1.2991
36253463	rs13287940	3.29426e-07	-1.67426	0.274736	0.000329197	-0.756665	-0.0314583
36253503	rs141999746	4.28334e-07	-1.13697	-2.27412e-10	0.000159226	-1.51445	-2.27412e-10
36253806	rs71487711	3.4124e-07	-1.73243	0.368138	0.000160148	-1.37982	-0.128859
36253826	rs10972806	1.31796e-07	-1.60571	-0.709908	0.000118181	-0.76526	-1.0473
36253991	rs10814360	1.41853e-07	-1.5505	-0.691576	0.000108282	-0.864778	-1.03526
36254470	rs116533152	1.26835e-07	-1.75722	-0.59677	7.8811e-05	-1.64841	-0.56932
36254510	rs10738961	1.48527e-07	-1.52254	-0.673573	0.000104621	-0.911081	-1.02335
36254541	rs10738962	3.20529e-07	-1.67426	0.247356	0.00032121	-0.756665	-0.0560198
36254977	rs10758354	1.53548e-07	-1.52254	-0.640325	0.000106994	-0.911081	-1.00092
36255035	rs115589905	2.38449e-07	-1.72272	-2.27412e-10	0.000155424	-1.53862	-2.27412e-10
36256024	rs10814361	6.25609e-07	-1.71217	0.954018	0.000895199	-0.39433	0.606597
36256169	rs59637631	3.1458e-07	-0.903649	-0.541987	0.000114782	-1.7054	-0.136346
36256311	rs7038067	1.34419e-07	-1.60571	-0.690197	0.000119744	-0.76526	-1.03416
36256334	rs7023330	1.5362e-07	-1.50911	-0.65328	0.000103466	-0.935918	-1.00962
36256390	rs7023349	1.455e-07	-1.53849	-0.67821	0.000106639	-0.889094	-1.02623
36256811	rs7024003	1.44623e-07	-1.54454	-0.67821	0.000107939	-0.876979	-1.02623
36256995	rs7038897	1.33542e-07	-1.60571	-0.696741	0.000119229	-0.76526	-1.03848
36257062	rs185350570	8.18781e-07	-1.2822e-10	-0.489057	0.000319537	-1.2822e-10	-0.817907
36257489	rs7042395	1.33802e-07	-1.59785	-0.702659	0.000116323	-0.786043	-1.04236
36257538	rs144326611	2.56857e-07	-1.64836	-2.27412e-10	0.000137325	-1.66243	-2.27412e-10
36257992	rs10814362	1.34211e-07	-1.60526	-0.692203	0.000122125	-0.745321	-1.03441
36258547	rs35078360	8.36582e-08	-1.75861	-1.01152	7.08498e-05	-1.21432	-1.10989
36258777	rs66464053	3.0202e-07	-0.941215	-0.545166	0.000113284	-1.71459	-0.140287
36259287	rs4879967	1.38735e-07	-1.58407	-0.680236	0.000120061	-0.770293	-1.02648
36259720	rs34843838	8.59667e-08	-1.75486	-0.988055	6.88706e-05	-1.26178	-1.09077
36259796	rs10758355	1.34334e-07	-1.61031	-0.686234	0.000124224	-0.732231	-1.03046
36259981	rs10758356	1.5228e-07	-1.52195	-0.649203	0.00010843	-0.892924	-1.00575
36259994	rs74307330	4.72993e-07	-1.2822e-10	-1.03779	0.00022412	-1.2822e-10	-1.1726
36260722	rs10972810	2.87795e-07	-0.946058	-0.588568	0.000107162	-1.71573	-0.194707
36261111	rs7036270	1.47166e-07	-1.54997	-0.655347	0.000113166	-0.846042	-1.00988
36262120	rs10114702	6.72411e-08	-1.73838	-1.25021	3.54208e-05	-1.71813	-1.29935
36262737	rs10972814	8.28276e-08	-1.7591	-1.02101	7.09968e-05	-1.20457	-1.11758
36263435	rs62541786	8.24545e-08	-1.7591	-1.02552	7.07385e-05	-1.20457	-1.12122
36263577	rs77158685	7.01361e-08	-1.76008	-1.18636	4.28342e-05	-1.61899	-1.20846
36263800	rs7046089	3.17665e-07	-0.877042	-0.558834	0.000113158	-1.69851	-0.157475
36264446	rs12379347	7.15016e-08	-1.64852	-1.27863	3.40241e-05	-1.75924	-1.29847
36264542	rs10972815	6.01603e-06	1.50531	-2.27412e-10	0.000458577	-0.456652	-2.27412e-10
36264876	rs56701508	3.15421e-07	-0.884132	-0.558834	0.000112948	-1.70038	-0.157475
36264952	rs10738963	1.46609e-07	-1.56739	-0.641715	0.000116579	-0.80855	-1.01766
36265159	rs10117275	1.33709e-07	-1.63435	-0.666862	0.000132322	-0.665507	-1.03403
36265734	rs4879968	1.5215e-07	-1.55247	-0.619533	0.000115989	-0.83165	-0.999635
36265798	rs4879969	1.46444e-07	-1.56739	-0.642836	0.000116365	-0.80855	-1.0195
36266046	rs111405478	2.37528e-07	-1.72659	-2.27412e-10	0.000132152	-1.70083	-2.27412e-10
36266084	rs10972816	1.16896e-07	-1.7602	-0.675385	9.89501e-05	-1.16468	-0.825485
36266197	rs28669370	3.1398e-07	-0.884132	-0.563414	0.000112307	-1.70038	-0.163163
36266284	rs113816646	2.30215e-07	-1.75786	-2.27412e-10	0.000149828	-1.57529	-2.27412e-10
36266582	rs12378877	1.21607e-07	-1.7591	-0.636974	9.83245e-05	-1.20457	-0.791937
36266883	rs7855945	1.46822e-07	-1.55833	-0.649321	0.000114756	-0.81914	-1.02283
36267017	rs35406010	3.1398e-07	-0.884132	-0.563414	0.000112307	-1.70038	-0.163163
36267261	rs4242701	2.09406e-07	-1.6479	-0.204694	9.96067e-05	-1.61464	-0.368908
36267745	rs7032398	7.00851e-08	-1.75235	-1.19481	4.04035e-05	-1.66985	-1.21602
36267825	rs117012989	3.55395e-07	-1.32364	-2.27412e-10	0.000138175	-1.65626	-2.27412e-10
36268041	rs7035961	1.45241e-07	-1.55833	-0.66015	0.00011382	-0.81914	-1.03102
36268251	rs4878647	1.41251e-07	-1.56739	-0.678942	0.000113645	-0.80855	-1.04315
36268277	rs4878648	2.0941e-07	-1.64245	-0.210131	9.95205e-05	-1.60844	-0.375978
36268384	rs4878649	1.46094e-07	-1.55247	-0.66015	0.000112405	-0.83165	-1.03102
36269697	rs13288830	1.12836e-07	-1.76026	-0.71067	9.69429e-05	-1.15449	-0.856169
36269958	rs62541805	2.55085e-07	-1.65528	-2.27412e-10	0.000138247	-1.65574	-2.27412e-10
36270169	rs34418415	3.14618e-07	-0.8821	-0.563414	0.000111659	-1.70617	-0.163163
36270180	rs117442560	2.35297e-07	-1.73602	-2.27412e-10	0.000150167	-1.57303	-2.27412e-10
36270465	rs10972818	1.14264e-07	-1.76012	-0.698237	0.000100039	-1.13384	-0.845372
36270880	rs4878650	6.25797e-07	-1.70264	0.944797	0.000918255	-0.314083	0.551779
36272489	rs141066775	6.96044e-08	-1.75951	-1.19454	4.20906e-05	-1.62918	-1.21578
36272798	rs141635385	2.83013e-06	-1.2822e-10	0.751203	0.00131204	-1.2822e-10	0.594558
36272968	rs147040453	2.07046e-06	-1.2822e-10	0.438652	0.000953335	-1.2822e-10	0.275187
36273061	rs10972821	1.35325e-07	-1.57303	-0.71616	0.000112332	-0.795883	-1.06744
36273109	rs138268013	2.50828e-07	-1.67211	-2.27412e-10	0.000207053	-1.25181	-2.27412e-10
36273828	rs7863247	1.24297e-07	-1.63435	-0.739855	0.000126088	-0.665507	-1.08229
36273860	rs141441719	3.37367e-07	-1.3757	-2.27412e-10	0.000136469	-1.66868	-2.27412e-10
36273914	rs10119820	3.11792e-07	-0.905933	-0.548606	0.000113752	-1.70598	-0.144783
36274360	rs56335567	1.12843e-07	-1.75992	-0.710956	9.99803e-05	-1.12339	-0.856417
36275062	rs75785959	6.83481e-08	-1.75974	-1.21252	4.15631e-05	-1.62582	-1.23174
36275445	rs77486551	6.81737e-08	-1.76008	-1.21474	4.17665e-05	-1.61899	-1.2337
36275927	rs10758357	1.93547e-07	-1.6479	-0.28345	9.24427e-05	-1.61464	-0.443549
36276024	rs12379203	1.12516e-07	-1.75964	-0.71414	0.00010072	-1.11285	-0.859584
36276056	rs6476543	1.3302e-07	-1.57859	-0.727779	0.000112946	-0.78313	-1.07474
36276543	rs1571269	1.3302e-07	-1.57859	-0.727779	0.000112946	-0.78313	-1.07474
36276857	rs7875447	1.23589e-07	-1.63435	-0.745561	0.000125642	-0.665507	-1.08584
36277134	rs117403207	2.69763e-07	-1.59933	-2.27412e-10	0.00012525	-1.75447	-2.27412e-10
36277171	rs72624019	3.27081e-07	-0.871535	-0.535132	0.00011763	-1.68915	-0.128088
36279116	rs7029967	1.99257e-07	-1.29679	-0.605492	0.000104355	-1.12077	-0.816205
36279233	rs7030104	1.15013e-07	-1.54557	-0.906254	9.78681e-05	-0.820746	-1.18041
36279289	rs12351859	3.1122e-07	-0.912908	-0.543465	0.000114279	-1.70772	-0.138409
36279544	rs12351964	3.1122e-07	-0.912908	-0.543465	0.000114279	-1.70772	-0.138409
36279600	rs35599012	3.33301e-07	-1.38783	-2.27412e-10	0.000131849	-1.70312	-2.27412e-10
36279602	rs77100976	6.88808e-08	-1.75974	-1.20476	4.18496e-05	-1.62582	-1.22487
36279797	rs34803761	1.16376e-07	-1.58398	-0.856067	0.000207848	-0.268124	-0.979847
36280278	rs10972825	3.1122e-07	-0.912908	-0.543465	0.000114279	-1.70772	-0.138409
36280788	rs2182817	1.30683e-07	-1.57854	-0.745561	0.000116298	-0.742786	-1.08584
36281150	rs76964692	2.42944e-07	-1.70404	-2.27412e-10	0.00020818	-1.24638	-2.27412e-10
36281388	rs4879973	1.85698e-07	-1.6893	-0.28345	8.9931e-05	-1.64219	-0.443549
36281603	rs10972826	1.09461e-05	2.10387	-2.27412e-10	0.000567563	-0.243428	-2.27412e-10
36281840	rs117254889	4.14719e-07	-1.16927	-2.27412e-10	0.000151788	-1.56229	-2.27412e-10
36282084	rs2182818	1.20348e-07	-1.48329	-0.923201	8.86907e-05	-0.909707	-1.18992
36282448	rs7036839	1.83291e-07	-1.6893	-0.296498	8.88607e-05	-1.64219	-0.455522
36283062	rs10465084	1.43773e-07	-1.51259	-0.716052	0.000106632	-0.846738	-1.06866
36283376	rs117695517	6.78569e-08	-1.75951	-1.21997	4.11535e-05	-1.62918	-1.23829
36283682	rs185628325	3.66734e-07	-1.2822e-10	-1.29224	0.000197762	-1.2822e-10	-1.29772
36284026	rs71531222	3.34754e-07	-1.38348	-2.27412e-10	0.000132075	-1.70141	-2.27412e-10
36284956	rs10124752	1.25924e-07	-1.44411	-0.917091	8.39648e-05	-0.966069	-1.18831
36285403	rs12380681	8.15297e-08	-1.75904	-1.03687	7.03232e-05	-1.19891	-1.13277
36285515	rs12380671	8.47248e-08	-1.75578	-1.00168	6.85557e-05	-1.25247	-1.10467
36285654	rs67388537	3.01552e-07	-0.919855	-0.568075	0.000111109	-1.70944	-0.164825
36286276	rs10972827	2.95845e-07	-0.919855	-0.587183	0.000108492	-1.70944	-0.188657
36286706	rs4879975	1.17757e-07	-1.48276	-0.945487	8.52851e-05	-0.935414	-1.20337
36286842	rs4879976	1.18928e-07	-1.46251	-0.955841	8.41203e-05	-0.945081	-1.20745
36286960	rs149475220	3.4027e-07	-1.36713	-2.27412e-10	0.000151081	-1.56696	-2.27412e-10
36287062	rs4879977	1.25674e-07	-1.45133	-0.911856	8.51812e-05	-0.954517	-1.18548
36287170	rs4879978	6.34847e-07	-1.74487	1.00138	0.000915666	-0.521703	0.756574
36287947	rs10758359	1.72978e-07	-1.69352	-0.350187	8.47166e-05	-1.64765	-0.497822
36288711	rs10972829	1.04502e-07	-1.37067	-1.177	6.02331e-05	-1.53662	-0.949937
36289082	rs118147157	2.67861e-07	-1.60641	-2.27412e-10	0.000155629	-1.53731	-2.27412e-10
36289410	rs10972830	8.76849e-08	-1.76006	-0.963061	7.31722e-05	-1.21892	-1.07304
36289706	rs4879979	1.30075e-07	-1.42942	-0.899345	8.30242e-05	-0.988919	-1.17673
36290740	rs2381410	1.29747e-07	-1.4368	-0.89448	8.42018e-05	-0.977536	-1.17403
36291214	rs4879980	1.65699e-07	-1.6893	-0.397395	8.14935e-05	-1.64219	-0.542068
36291540	rs117630056	5.7158e-07	-1.2822e-10	-0.848469	0.000282856	-1.2822e-10	-0.939842
36291647	rs4878651	1.66777e-07	-1.6893	-0.390912	8.19792e-05	-1.64219	-0.536127
36291912	rs79600444	6.6402e-08	-1.75947	-1.24168	4.03651e-05	-1.62969	-1.25712
36292200	rs10758360	1.52366e-07	-1.73937	-0.431216	7.56437e-05	-1.68571	-0.573031
36292728	rs10114887	1.0658e-07	-1.33606	-1.19191	5.64099e-05	-1.5786	-0.973534
36292902	rs7041841	6.60595e-08	-1.75971	-1.24661	4.03315e-05	-1.62632	-1.26133
36292975	rs10814369	8.86266e-08	-1.75947	-0.952972	6.90536e-05	-1.28514	-1.06475
36293004	rs7030288	6.64893e-08	-1.75815	-1.24168	3.98645e-05	-1.64217	-1.25712
36293157	rs7044830	6.60534e-08	-1.75937	-1.24704	4.09038e-05	-1.61187	-1.26169
36293265	rs138579555	2.33814e-07	-1.74235	-2.27412e-10	0.000180086	-1.39135	-2.27412e-10
36293313	rs4879981	1.63209e-07	-1.68048	-0.421361	8.06309e-05	-1.63088	-0.564015
36293406	rs12337934	2.59719e-07	-0.907495	-0.729779	9.08052e-05	-1.70637	-0.369692
36293544	rs12347090	4.20367e-07	-0.516702	-0.639042	0.000108572	-1.64217	-0.255197
36293918	rs7045725	1.22188e-07	-1.47249	-0.918819	8.80342e-05	-0.919352	-1.1877
36294118	rs13299891	2.39738e-07	-1.72848	0.0111572	0.000118917	-1.33744	-0.468918
36294684	rs2890703	1.92938e-07	-1.69403	-0.240474	0.00011081	-1.46633	-0.410641
36294865	rs68112963	4.36243e-07	-0.497831	-0.620843	0.000109495	-1.6363	-0.252595
36295584	rs4879982	8.13767e-08	-1.59831	-1.19947	3.62172e-05	-1.70247	-1.29278
36295756	rs4879983	8.18993e-08	-1.59191	-1.19947	3.60825e-05	-1.70619	-1.29278
36295830	rs12377072	8.34042e-08	-1.57349	-1.19968	3.57123e-05	-1.71645	-1.29283
36295833	rs146934900	5.25431e-07	-1.2822e-10	-0.932655	0.000257847	-1.2822e-10	-1.03241
36296257	rs7027168	1.61331e-07	-0.846957	-1.26646	4.41469e-05	-1.67719	-1.12007
36296476	rs7043864	6.5112e-08	-1.76026	-1.2605	3.99531e-05	-1.62074	-1.27633
36296712	rs72624020	9.27868e-07	-0.0312944	-0.332689	0.000389674	-0.70226	0.0827904
36296783	rs12555217	2.92649e-07	-1.5179	-2.27412e-10	0.000157877	-1.52296	-2.27412e-10
36296971	rs149412101	6.36393e-07	-1.2822e-10	-0.741057	0.000316373	-1.2822e-10	-0.827859
36297381	rs28479805	6.91883e-08	-1.7595	-1.20054	4.37752e-05	-1.57535	-1.23036
36297654	rs73449650	1.88264e-07	-1.29604	-0.662988	8.40946e-05	-1.06849	-1.08435
36298229	rs62541810	9.74697e-07	0.683995	-0.998742	3.94093e-05	-1.74617	-1.16461
36298346	rs35396013	2.80314e-07	-1.56096	-2.27412e-10	0.000124839	-1.75776	-2.27412e-10
36298464	rs4879984	1.38795e-07	-1.74656	-0.517313	0.000181604	-0.624624	-0.758327
36298820	rs55872818	1.65972e-07	-1.43176	-0.653289	9.75975e-05	-0.925306	-1.07862
36298830	rs11791459	2.27908e-07	-0.488689	-1.27924	4.60703e-05	-1.64231	-1.1123
36299645	rs11792016	2.93342e-07	-0.279015	-1.23652	5.66547e-05	-1.56173	-0.986077
36300108	rs12000782	2.31193e-06	0.45251	0.096455	0.00189968	0.807164	0.157499
36300139	rs10814370	8.30752e-08	-1.48055	-1.29658	3.50244e-05	-1.73243	-1.2963
36300216	rs10733476	1.57763e-06	1.31849	-1.15168	0.000303987	0.0950607	-0.962853
36300337	rs56075855	2.32694e-07	-0.448562	-1.29859	6.64944e-05	-1.08944	-1.29823
36300884	rs12554769	1.26169e-06	-0.0566687	-2.27412e-10	0.000144992	-1.6081	-2.27412e-10
36301075	rs7025959	0.000173298	5.53568	-0.669783	3.55625e-05	-1.73294	-1.28055
36301235	rs13289562	2.51834e-05	4.1345	-1.19743	3.40802e-05	-1.75923	-1.29683
36301687	rs10972832	0.000423135	6.11562	-0.357048	4.12144e-05	-1.71203	-1.15396
36302265	rs10972833	0.000383369	6.07233	-0.412455	4.01181e-05	-1.71536	-1.17759
36302349	rs13295588	0.000403392	6.11562	-0.40483	4.03889e-05	-1.71203	-1.1742
36302388	rs10972834	9.80582e-07	0.973235	-1.28196	3.45365e-05	-1.74507	-1.29769
36302633	rs184478179	5.60712e-07	-1.2822e-10	-0.867666	0.000301614	-1.2822e-10	-0.87563
36303536	rs10972835	0.000524302	6.36334	-0.390386	4.1886e-05	-1.68336	-1.16646
36304017	rs10972836	6.85711e-06	2.29357	-0.657399	3.93682e-05	-1.75468	-1.15714
36304095	rs12345272	7.45451e-08	-1.74072	-1.14475	4.79233e-05	-1.46455	-1.25063
36304157	rs7038845	0.00842605	7.70965	1.04032	9.74266e-05	-1.67789	-0.327794
36304211	rs34833013	1.69986e-07	-1.50067	-0.560491	7.02416e-05	-1.75991	-0.572929
36304274	rs7039306	0.00855911	7.674	1.09164	0.000100589	-1.67911	-0.294625
36304702	rs7039586	0.0105886	7.75708	1.22134	0.000110093	-1.67341	-0.210046
36304977	rs62541814	3.7402e-07	-1.27256	-2.27412e-10	0.000124964	-1.75676	-2.27412e-10
36305453	rs140192561	9.5359e-06	2.58026	-0.61431	5.86071e-05	-1.54678	-0.967141
36305552	rs115942686	9.50295e-08	-1.76005	-0.882638	4.41996e-05	-1.62334	-1.17273
36305613	rs12378860	0.000587764	6.46301	-0.375807	4.14788e-05	-1.69582	-1.16378
36306005	rs193260225	1.97968e-06	-1.2822e-10	0.393816	0.000727529	-1.2822e-10	0.00487435
36306307	rs186724504	2.20145e-07	-1.30224	-0.500345	4.88525e-05	-1.72988	-0.966096
36306308	rs145269070	2.22003e-07	-1.28553	-0.508652	4.88066e-05	-1.72546	-0.971453
36306309	rs149156310	2.26883e-07	-1.28308	-0.489359	4.94517e-05	-1.7248	-0.958987
36306809	rs10814373	0.00311379	7.77134	-0.0168673	4.49841e-05	-1.69057	-1.0879
36307043	rs10123040	0.00207233	7.40233	-0.0550199	4.28112e-05	-1.71738	-1.1106
36307152	rs10114094	0.00300199	7.78736	-0.0694496	4.35256e-05	-1.69335	-1.11808
36307252	rs78344137	5.65444e-07	-1.2822e-10	-0.859262	0.000224355	-1.2822e-10	-1.17155
36307349	rs141274002	9.35912e-08	-1.75987	-0.898072	4.43907e-05	-1.61895	-1.17279
36307537	rs10972840	2.89165e-06	0.772708	-2.27412e-10	0.000313347	-0.837468	-2.27412e-10
36307777	rs7865569	0.00246387	7.56315	-0.0427784	4.32124e-05	-1.7109	-1.10776
36308049	rs7853371	0.000855565	6.56459	-0.10195	4.13825e-05	-1.73149	-1.13043
36308760	rs10115077	0.00231972	7.5115	-0.0514124	4.29086e-05	-1.71459	-1.11112
36308827	rs10124101	0.00166276	7.16485	-0.037739	4.36469e-05	-1.72379	-1.08485
36308897	rs10124108	0.00237861	7.56315	-0.0779939	4.26287e-05	-1.7109	-1.12135
36308923	rs10972841	1.04572e-06	1.04923	-1.29363	3.49109e-05	-1.74188	-1.2901
36309176	rs182354663	3.33801e-07	-1.38633	-2.27412e-10	0.000128191	-1.73126	-2.27412e-10
36309250	rs10115797	0.00231972	7.5115	-0.0514124	4.29086e-05	-1.71459	-1.11112
36309845	rs72624021	5.92882e-07	0.0372322	-0.84911	3.65813e-05	-1.75715	-1.22809
36309958	rs192942791	2.30267e-07	-1.75763	-2.27412e-10	0.000132761	-1.69623	-2.27412e-10
36309983	rs80134297	7.79833e-08	-1.72687	-1.11351	4.36332e-05	-1.57114	-1.23783
36310459	rs143562278	2.543e-07	-1.65836	-2.27412e-10	0.000234403	-1.12774	-2.27412e-10
36310628	rs10758367	0.00253848	7.61022	-0.0600175	4.30737e-05	-1.70742	-1.11445
36310642	rs10972843	1.66095e-07	-1.44596	-0.638358	5.34687e-05	-1.69575	-0.909935
36310778	rs10758368	0.00233653	7.56315	-0.0958427	4.2341e-05	-1.7109	-1.12813
36311028	rs7024903	0.00128282	6.97617	-0.108476	4.11671e-05	-1.74141	-1.12573
36311131	rs7025043	0.00530404	8.37362	-0.0865093	4.72924e-05	-1.60383	-1.1246
36311270	rs6476547	0.00211739	7.46466	-0.0958427	4.20488e-05	-1.71782	-1.12813
36311304	rs6476548	0.00211739	7.46466	-0.0958427	4.20488e-05	-1.71782	-1.12813
36311610	rs7853674	5.93632e-07	0.0118932	-0.822508	3.69556e-05	-1.75761	-1.21746
36311927	rs62541826	4.27104e-07	-1.13985	-2.27412e-10	0.000124639	-1.75936	-2.27412e-10
36312169	rs117190803	1.56938e-06	-1.2822e-10	0.161561	0.000693695	-1.2822e-10	-0.0427472
36312187	rs4259486	2.17723e-07	-0.524646	-1.28901	3.64184e-05	-1.73709	-1.25262
36312286	rs4587417	0.00155375	7.18715	-0.127844	4.10094e-05	-1.73091	-1.14006
36312890	rs56089462	5.62169e-07	-0.86507	-2.27412e-10	0.000197107	-1.30103	-2.27412e-10
36313162	rs6476550	0.00131351	7.04481	-0.153464	4.03192e-05	-1.73853	-1.14942
36313393	rs10972845	4.78807e-06	2.24839	-0.971381	3.48113e-05	-1.75793	-1.27691
36313430	rs10972846	4.88087e-06	2.26759	-0.971381	3.48317e-05	-1.75734	-1.27691
36314530	rs7038460	0.000384914	6.00549	-0.341592	3.89047e-05	-1.71157	-1.2121
36314566	rs17385743	1.00885e-05	2.78178	-0.759497	5.42257e-05	-1.52357	-1.06805
36314912	rs72731437	2.93928e-07	-1.51354	-2.27412e-10	0.000124976	-1.75666	-2.27412e-10
36315072	rs10972847	7.74743e-08	-1.75804	-1.08889	3.85935e-05	-1.66537	-1.26633
36315351	rs7042780	9.78409e-06	2.15331	-0.161669	5.52813e-05	-1.41996	-1.15238
36315403	rs62541827	2.43652e-06	0.601454	-2.27412e-10	0.000142718	-1.62391	-2.27412e-10
36315705	rs7042952	0.00121416	7.0085	-0.195818	3.96584e-05	-1.73999	-1.16449
36315900	rs7043543	9.59344e-07	0.938787	-1.26941	3.93903e-05	-1.73154	-1.17972
36316475	rs10814374	1.66153e-07	-1.4023	-0.68166	5.18071e-05	-1.71305	-0.924203
36316477	rs10122133	9.24463e-08	-1.64604	-1.0242	4.54242e-05	-1.73696	-1.03177
36317063	rs2002096	3.34844e-05	4.44336	-1.2214	5.34028e-05	-1.51113	-1.09579
36317143	rs2002098	3.37033e-05	4.44336	-1.21488	5.4007e-05	-1.51113	-1.08454
36317692	rs1105785	4.07646e-05	4.63357	-1.21488	5.5766e-05	-1.47908	-1.08454
36317757	rs1105784	4.24768e-05	4.67472	-1.21488	5.62522e-05	-1.47039	-1.08454
36317937	rs1105783	3.36666e-05	4.48197	-1.25458	5.05007e-05	-1.51123	-1.15156
36318013	rs35219285	2.31983e-07	-1.75021	-2.27412e-10	0.000134145	-1.68586	-2.27412e-10
36318240	rs12379853	4.42011e-05	4.72331	-1.22368	5.61832e-05	-1.45744	-1.09872
36318261	rs12379880	4.33129e-05	4.69574	-1.21641	5.79241e-05	-1.43045	-1.0952
36318323	rs11789929	2.20841e-07	-0.561599	-1.23783	3.51311e-05	-1.7343	-1.29139
36318392	rs2381483	0.00275841	7.95889	-0.3256	6.03342e-05	-1.41745	-1.06743
36318472	rs10972850	4.1148e-05	4.63357	-1.20552	5.65964e-05	-1.47908	-1.06976
36318544	rs10972851	4.33514e-05	4.67472	-1.1945	5.80723e-05	-1.47039	-1.0527
36318845	rs9644880	0.145362	11.7539	-0.15599	6.60242e-05	-1.2408	-1.15396
36319049	rs74793241	2.02602e-07	-1.18307	-0.702562	4.27125e-05	-1.71017	-1.12011
36319081	rs10972852	3.81404e-05	4.47742	-1.12527	6.22024e-05	-1.50189	-0.952499
36319103	rs7856559	1.12952e-07	-1.58323	-0.886683	4.39048e-05	-1.72404	-1.07872
36319141	rs10972853	2.24437e-05	3.97544	-1.15355	5.65979e-05	-1.55588	-0.99293
36319699	rs75983074	1.38624e-07	-1.51581	-0.749298	4.18105e-05	-1.70126	-1.15037
36319928	rs2381411	0.6316	13.5866	-0.519717	5.68224e-05	-1.27141	-1.27343
36320097	rs139367192	8.51779e-08	-1.71035	-1.04178	4.68235e-05	-1.7529	-0.985489
36320542	rs10972855	4.26094e-06	1.16037	-2.27412e-10	0.000408739	-0.571703	-2.27412e-10
36320764	rs116375672	2.28657e-07	-1.49635	-0.268298	5.41732e-05	-1.76013	-0.832462
36321035	rs75654120	2.28851e-07	-1.4156	-0.348202	5.13393e-05	-1.75765	-0.888674
36321207	rs4480191	1.54137e-05	1.71005	0.736087	8.26532e-05	-1.54603	-0.624096
36321482	rs35139025	1.13361e-07	-1.25781	-1.20849	3.69629e-05	-1.75667	-1.21819
36321665	rs57576484	3.64823e-07	-1.2822e-10	-1.29746	0.000198487	-1.2822e-10	-1.29406
36321677	rs35196613	1.19088e-07	-1.25066	-1.16635	3.76236e-05	-1.75605	-1.2011
36321726	rs12685361	6.10845e-07	0.0985353	-0.880566	4.04188e-05	-1.64655	-1.23893
36321781	rs149780471	2.91618e-07	-1.52143	-2.27412e-10	0.000338177	-0.761211	-2.27412e-10
36321978	rs12685368	3.81125e-07	-1.2822e-10	-1.25375	0.000197563	-1.2822e-10	-1.29872
36322056	rs117632151	8.09313e-07	-1.2822e-10	-0.500688	0.000379178	-1.2822e-10	-0.646773
36322621	rs10972856	6.49823e-07	0.536387	-1.25656	5.36563e-05	-1.30304	-1.29914
36322716	rs4879985	0.000523135	7.25267	-1.28195	0.00122202	1.61026	-1.08679
36322788	rs185844049	1.76083e-06	0.276668	-2.27412e-10	0.000509144	-0.352049	-2.27412e-10
36324907	rs7389484	6.23006e-07	-1.2822e-10	-0.762317	0.000287227	-1.2822e-10	-0.924506
36325223	rs10972857	2.08213e-07	-1.18837	-0.669936	0.000118324	-1.21617	-0.595179
36325923	rs7033113	6.43582e-07	-1.2822e-10	-0.729824	0.000295167	-1.2822e-10	-0.897239
36325964	rs79418381	3.07891e-07	-0.177716	-1.28941	5.51382e-05	-1.29001	-1.28492
36326496	rs113466780	2.59033e-07	-0.350336	-1.28958	4.91943e-05	-1.40458	-1.28443
36328634	rs149935817	7.89864e-07	0.750234	-1.27525	0.000129375	-0.564043	-1.15802
36328849	rs7045875	4.98185e-07	-1.2822e-10	-0.985902	0.000240803	-1.2822e-10	-1.1008
36328872	rs76713939	5.48633e-07	-0.889443	-2.27412e-10	0.000156183	-1.53375	-2.27412e-10
36328967	rs78297566	5.55601e-07	-1.2822e-10	-0.876822	0.000256947	-1.2822e-10	-1.03591
36329276	rs10972859	4.37341e-07	-1.2822e-10	-1.11616	0.00024713	-1.2822e-10	-1.07486
36329300	rs4300086	0.00674893	9.67757	-1.14955	0.000314358	0.446474	-1.28072
36330326	rs150250588	3.79088e-07	-1.2822e-10	-1.25911	0.000198335	-1.2822e-10	-1.29482
36330491	rs35346915	1.52504e-07	-1.68761	-0.482074	0.000138261	-1.10295	-0.552692
36330759	rs12005936	5.9959e-07	-1.49142	0.690793	0.000279146	-1.26797	0.314923
36330811	rs193191530	7.34338e-07	-0.597904	-2.27412e-10	0.000238647	-1.10979	-2.27412e-10
36331532	rs10972860	1.35807e-07	-1.49155	-0.794083	5.56874e-05	-1.62058	-0.944445
36332099	rs7866562	0.00690937	9.65709	-1.10558	0.000314437	0.429428	-1.26342
36332796	rs3739607	1.57436e-07	-1.38615	-0.751707	6.27414e-05	-1.54216	-0.903599
36333161	rs75344484	3.70013e-07	-1.2822e-10	-1.28333	0.000198196	-1.2822e-10	-1.29552
36333771	rs79690147	4.44774e-07	-1.2822e-10	-1.09931	0.000272357	-1.2822e-10	-0.977665
36333998	rs34235606	1.98228e-07	-1.59606	-0.311394	0.000193695	-0.929298	-0.389195
36334302	rs77849348	1.36376e-07	-1.48526	-0.796204	5.58451e-05	-1.61603	-0.946168
36334430	rs12338921	1.43091e-07	-1.40784	-0.825553	5.77112e-05	-1.55864	-0.970685
36337253	rs41277101	6.5338e-07	-0.714715	-2.27412e-10	0.000136421	-1.66903	-2.27412e-10
36341089	rs144466890	1.55179e-06	0.150294	-2.27412e-10	0.000276411	-0.962892	-2.27412e-10
36341247	rs2890721	7.9381e-06	1.78256	-2.27412e-10	0.00469279	1.869	-2.27412e-10
36341676	rs118182994	7.6567e-07	-0.556122	-2.27412e-10	0.000284558	-0.933841	-2.27412e-10
36342665	rs10814375	0.00038961	6.96811	-1.29208	0.000124257	-0.541351	-1.22107
36343164	rs10814376	0.000389156	6.96811	-1.29325	0.000123769	-0.541351	-1.22501
36343643	rs62541828	9.15939e-06	3.02656	-1.1009	0.00176153	1.73596	-0.846802
36345151	rs7042226	0.00342543	8.41663	-0.566764	0.000244917	-0.0860509	-0.997809
36345511	rs116908758	2.31189e-07	-1.75364	-2.27412e-10	0.000143883	-1.61578	-2.27412e-10
36346305	rs10972863	0.00344864	8.41654	-0.559924	0.000240845	-0.107213	-0.993415
36346527	rs12347593	1.37396e-07	-1.52382	-0.750187	6.08959e-05	-1.56816	-0.90745
36347215	rs10758370	1.38059e-07	-1.50856	-0.760629	6.33062e-05	-1.52053	-0.916263
36347642	rs118015596	4.43623e-06	1.20069	-2.27412e-10	0.000443491	-0.490102	-2.27412e-10
36348005	rs143134485	3.48346e-07	-1.34368	-2.27412e-10	0.000124772	-1.75829	-2.27412e-10
36348179	rs113379507	2.94986e-07	-1.50995	-2.27412e-10	0.000124693	-1.75893	-2.27412e-10
36349561	rs142387614	7.49859e-07	-0.576989	-2.27412e-10	0.00223272	1.1262	-2.27412e-10
36349756	rs79796416	6.69451e-07	-0.690416	-2.27412e-10	0.000162836	-1.49203	-2.27412e-10
36351074	rs10972865	1.35742e-06	-1.03189	1.04835	0.000361271	-1.41692	0.721764
36351226	rs16924363	4.59083e-07	-1.2822e-10	-1.06764	0.000216214	-1.2822e-10	-1.20851
36351694	rs10972866	0.00566132	9.41468	-1.06239	0.000291763	0.330908	-1.23974
36351800	rs10814377	0.00512248	9.31079	-1.05851	0.000279524	0.286103	-1.23779
36352067	rs147864372	3.19088e-07	-1.43141	-2.27412e-10	0.000195245	-1.31053	-2.27412e-10
36352913	rs78841557	2.5737e-07	-1.64636	-2.27412e-10	0.000125289	-1.75416	-2.27412e-10
36353695	rs16933221	5.08182e-07	-1.2822e-10	-0.966035	0.00024344	-1.2822e-10	-1.08991
36353856	rs76012614	3.81687e-07	-1.25227	-2.27412e-10	0.000126091	-1.74778	-2.27412e-10
36354113	rs10972867	0.00202617	8.12737	-0.802582	0.000182616	-0.222515	-1.15488
36354445	rs75697385	5.04327e-07	-1.2822e-10	-0.973649	0.000241977	-1.2822e-10	-1.09594
36354613	rs7855873	0.00306853	8.85716	-1.11732	0.000226853	0.105194	-1.26567
36354829	rs56134330	2.33472e-07	-1.74381	-2.27412e-10	0.000218923	-1.19606	-2.27412e-10
36355335	rs16933224	7.59177e-05	5.19917	-1.15864	0.000142153	-0.740836	-0.887042
36355850	rs1980921	5.97276e-07	-0.248085	-0.556409	7.08289e-05	-1.58049	-0.744027
36355862	rs11794991	2.50654e-05	0.552536	2.37983	0.00187429	-0.973506	1.92471
36357606	rs4879986	1.31621e-07	-1.16752	-1.14943	5.33635e-05	-1.40004	-1.20761
36358629	rs10814378	0.00323777	8.91085	-1.11732	0.000232025	0.127737	-1.26567
36358849	rs139297482	4.76027e-07	-1.2822e-10	-1.0314	0.000271208	-1.2822e-10	-0.981893
36358852	rs10814379	5.19956e-07	-0.333146	-0.609984	7.27053e-05	-1.51705	-0.781312
36358864	rs7467871	0.00202698	8.12737	-0.802183	0.000182656	-0.222515	-1.15466
36358927	rs184881310	6.47364e-07	-0.723965	-2.27412e-10	0.000222046	-1.18189	-2.27412e-10
36359376	rs12376663	1.00285e-05	3.02344	-1.00713	0.00284283	2.08704	-0.719268
36359641	rs16933238	1.86594e-07	-0.738028	-1.22991	5.69279e-05	-1.47846	-1.06453
36360094	rs7858146	1.14978e-07	-1.59715	-0.854976	4.94887e-05	-1.69306	-0.989975
36360501	rs140166923	4.7368e-07	-1.2822e-10	-1.03634	0.000269752	-1.2822e-10	-0.987276
36360845	rs79319828	1.82186e-07	-0.786702	-1.20515	6.97929e-05	-1.09281	-1.24644
36361135	rs181643879	5.41782e-07	-0.902011	-2.27412e-10	0.000210853	-1.23362	-2.27412e-10
36361303	rs4879988	0.002008	8.12914	-0.813358	0.000183459	-0.212128	-1.16066
36361535	rs72731449	1.19955e-06	-0.107176	-2.27412e-10	0.00027096	-0.98281	-2.27412e-10
36362092	rs150616863	2.44218e-07	-0.778764	-0.920049	7.86381e-05	-1.2531	-0.966824
36364161	rs7874839	0.00238131	8.12737	-0.641079	0.000203594	-0.222515	-1.04614
36364564	rs7875620	8.70628e-05	5.34768	-1.17017	0.000146509	-0.689492	-0.9082
36364870	rs76755848	2.41065e-07	-1.71181	-2.27412e-10	0.000130302	-1.71493	-2.27412e-10
36367122	rs2255698	0.00214215	8.0279	-0.647451	0.000195021	-0.26159	-1.05008
36367338	rs10972872	1.45137e-05	3.37855	-0.992573	0.00390524	2.38548	-0.700182
36367713	rs74624914	9.61109e-08	-1.60531	-1.02606	4.2506e-05	-1.69826	-1.13687
36368671	rs117562528	5.5679e-07	-0.874685	-2.27412e-10	0.000136819	-1.66612	-2.27412e-10
36369487	rs10972873	2.32114e-05	3.9252	-1.06967	0.0058763	2.90369	-0.809788
36370383	rs72731452	3.53298e-07	-1.32956	-2.27412e-10	0.000129592	-1.72039	-2.27412e-10
36371886	rs193191919	2.00935e-06	0.408692	-2.27412e-10	0.000556643	-0.262855	-2.27412e-10
36371968	rs10758372	0.00182747	8.07834	-0.856774	0.000174311	-0.241811	-1.18213
36372416	rs10972875	4.67831e-07	-1.2822e-10	-1.04877	0.000266122	-1.2822e-10	-1.00082
36372737	rs12001805	0.00256145	8.70656	-1.14735	0.00021064	0.0423789	-1.27701
36372805	rs77524129	6.06677e-07	-1.08977	0.300897	0.000196403	-1.34472	0.0401115
36373329	rs9407035	0.00349509	9.00209	-1.13209	0.00023692	0.154627	-1.27169
36373407	rs7033793	5.2883e-05	4.84312	-1.16415	0.000125279	-0.854107	-0.900132
36373486	rs12377902	0.0026806	8.75503	-1.15035	0.000214681	0.0625262	-1.27815
36374204	rs10814380	0.00283625	8.80847	-1.14735	0.000219771	0.0848153	-1.27701
36374721	rs116875218	9.7759e-08	-1.57663	-1.03774	4.29167e-05	-1.67967	-1.14585
36374832	rs10972877	9.98403e-08	-1.60201	-0.991295	4.61574e-05	-1.69616	-1.05656
36375647	rs117810343	3.54832e-07	-1.32523	-2.27412e-10	0.000124954	-1.75683	-2.27412e-10
36375709	rs2277171	2.14635e-05	3.79893	-1.02169	0.00588762	2.83661	-0.740785
36376332	rs3808863	0.00177876	8.07834	-0.88379	0.000171983	-0.241811	-1.19557
36376993	rs74758674	2.51942e-05	0.652725	2.28477	0.00171152	-0.961392	1.82175
36377297	rs146253215	4.42675e-07	-1.2822e-10	-1.10404	0.000271117	-1.2822e-10	-0.982227
36378853	rs12379930	2.41303e-05	3.91501	-1.02066	0.00613441	2.87529	-0.738399
36380863	rs10972878	2.89309e-05	3.07579	-2.27412e-10	0.00580419	2.08156	-2.27412e-10
36381031	rs7030510	8.7204e-08	-1.5011	-1.22752	4.38482e-05	-1.54126	-1.26279
36381798	rs79103467	2.52755e-05	0.70018	2.24054	0.00165165	-0.973395	1.79815
36381902	rs2248297	2.75284e-07	-0.282252	-1.29682	0.000112026	-0.567143	-1.29891
36382071	rs10814381	2.60728e-05	0.716218	2.25556	0.00173291	-0.917446	1.79022
36382237	rs140828275	2.46848e-07	-1.6881	-2.27412e-10	0.000293026	-0.904519	-2.27412e-10
36382389	rs117447199	1.79803e-06	-1.2822e-10	0.297572	0.00130134	-1.2822e-10	0.586372
36382790	rs12376699	9.99471e-08	-1.29531	-1.29692	4.72084e-05	-1.44917	-1.28103
36384502	rs117862927	3.50607e-07	-1.33721	-2.27412e-10	0.000138087	-1.6569	-2.27412e-10
36384562	rs9407038	0.00168307	8.0279	-0.888643	0.000168208	-0.26159	-1.19799
36384655	rs9632879	3.29146e-07	-0.701832	-0.69854	8.44244e-05	-1.29549	-0.853434
36386218	rs16933266	3.98453e-07	-1.2822e-10	-1.20928	0.000199467	-1.2822e-10	-1.28913
36386587	rs2247795	0.00328057	8.94818	-1.14153	0.000230861	0.131928	-1.27489
36386865	rs76774745	1.42212e-07	-0.961277	-1.27827	6.17674e-05	-1.16671	-1.2947
36387015	rs2265347	0.00328057	8.94818	-1.14153	0.000230861	0.131928	-1.27489
36388350	rs2247595	0.00136354	7.84096	-0.912242	0.000154597	-0.334187	-1.20977
36389104	rs142265403	4.4572e-07	-1.2822e-10	-1.09718	0.000252365	-1.2822e-10	-1.0539
36390006	rs191765053	3.64131e-07	-1.2822e-10	-1.29936	0.00020112	-1.2822e-10	-1.28088
36391537	rs34322533	2.37367e-07	-1.72727	-2.27412e-10	0.000125145	-1.75531	-2.27412e-10
36391584	rs190398321	4.34917e-07	-1.2822e-10	-1.12172	0.000217967	-1.2822e-10	-1.20043
36391857	rs149041476	2.34389e-06	-1.2822e-10	0.562696	0.00173432	-1.2822e-10	0.873591
36392687	rs117892216	8.18984e-07	-1.2822e-10	-0.488809	0.000551154	-1.2822e-10	-0.272765
36392889	rs12378490	2.42961e-05	3.9252	-1.024	0.00627552	2.90369	-0.74406
36394039	rs10972881	8.86077e-07	-1.2822e-10	-0.41007	0.000339582	-1.2822e-10	-0.757064
36394228	rs7861024	6.51424e-05	5.01411	-1.12665	0.000137533	-0.823385	-0.83753
36394968	rs10814382	0.0025481	8.70656	-1.15257	0.000210195	0.0423789	-1.27912
36395737	rs140761458	2.67306e-07	-1.60848	-2.27412e-10	0.000125888	-1.74939	-2.27412e-10
36395946	rs6476555	0.00159056	7.98214	-0.899418	0.000164648	-0.27946	-1.20151
36395957	rs79998759	6.0598e-07	-0.789731	-0.000295463	0.000164753	-1.26097	-0.219358
36396675	rs147121567	4.05173e-07	-1.2822e-10	-1.19256	0.000239094	-1.2822e-10	-1.10792
36396769	rs2243933	0.00332323	8.94818	-1.12861	0.000232074	0.131928	-1.26965
36396916	rs2480455	0.00159412	7.98214	-0.897182	0.000164493	-0.27946	-1.20245
36397458	rs10814383	0.00269889	8.75503	-1.14355	0.000215211	0.0625262	-1.27569
36398703	rs12348966	3.61131e-07	-0.692965	-0.614667	8.83746e-05	-1.32158	-0.781613
36398748	rs62541847	2.96687e-05	3.10097	-2.27412e-10	0.0063114	2.16533	-2.27412e-10
36399020	rs4144593	3.95117e-05	4.55772	-1.17024	0.000111734	-0.957846	-0.910812
36399210	rs10972882	3.32406e-07	-0.676903	-0.713612	8.03062e-05	-1.33178	-0.867151
36400371	rs142134914	6.331e-07	-0.746245	-2.27412e-10	0.000430188	-0.520557	-2.27412e-10
36401292	rs62541848	1.14115e-05	2.1455	-2.27412e-10	0.00740291	2.32485	-2.27412e-10
36401352	rs2480463	0.000726608	7.20668	-0.907415	0.000123094	-0.564385	-1.20744
36401868	rs2483653	0.00254277	8.69078	-1.13889	0.000207622	0.0246358	-1.2737
36403263	rs117026821	4.42571e-06	1.19831	-2.27412e-10	0.00025003	-1.0632	-2.27412e-10
36403648	rs77649221	2.562e-07	-1.65091	-2.27412e-10	0.000131637	-1.70473	-2.27412e-10
36404276	rs76597209	1.74577e-07	-0.793053	-1.24146	5.51647e-05	-1.48768	-1.08677
36404315	rs78152236	1.45247e-07	-1.24286	-0.975577	4.29154e-05	-1.74972	-1.07583
36405678	rs9969785	2.08381e-05	3.79643	-1.04876	0.00518259	2.74544	-0.777155
36405692	rs148108777	2.9338e-07	-1.51541	-2.27412e-10	0.000179684	-1.39358	-2.27412e-10
36405934	rs76486911	5.24967e-07	-0.912778	-0.0207601	0.000146148	-1.34805	-0.252107
36407051	rs78055342	1.66287e-07	-0.836884	-1.24627	5.34384e-05	-1.51071	-1.09554
36407325	rs1889279	0.00125895	7.8989	-1.04999	0.000154195	-0.29266	-1.2539
36408108	rs10814384	3.24964e-07	-0.692965	-0.720193	8.15868e-05	-1.32158	-0.86153
36408192	rs56050799	4.52716e-07	-1.08161	-2.27412e-10	0.000148579	-1.58366	-2.27412e-10
36409389	rs10814385	0.00152451	8.14782	-1.10751	0.000168812	-0.195501	-1.26049
36410895	rs12378152	2.04621e-05	3.78614	-1.05668	0.0052801	2.77783	-0.790904
36411109	rs2183265	0.00252328	8.69078	-1.14659	0.000206966	0.0246358	-1.27686
36412853	rs12378953	2.10833e-05	3.82081	-1.06144	0.00541084	2.80919	-0.797811
36413131	rs117285191	4.14634e-07	-1.2822e-10	-1.16948	0.00024348	-1.2822e-10	-1.08975
36413342	rs10814386	9.29756e-08	-1.61562	-1.04892	4.34966e-05	-1.70471	-1.10738
36413516	rs76737037	2.31587e-07	-1.75192	-2.27412e-10	0.000146295	-1.59915	-2.27412e-10
36414113	rs114781497	9.57123e-08	-1.59127	-1.04426	4.43546e-05	-1.68926	-1.1033
36414240	rs954182	1.72622e-07	-0.801101	-1.24467	5.46211e-05	-1.49195	-1.09241
36414665	rs146809674	5.05304e-07	-1.2822e-10	-0.971713	0.000242348	-1.2822e-10	-1.09441
36414837	rs12344892	2.19276e-07	-0.943061	-0.863482	5.06077e-05	-1.70114	-0.959536
36415288	rs11543907	4.87729e-07	-1.2822e-10	-1.00711	0.000278459	-1.2822e-10	-0.955507
36415386	rs2483657	0.00130356	7.8864	-1.00266	0.000153154	-0.316644	-1.23669
36415522	rs191783025	7.36412e-07	-0.595084	-2.27412e-10	0.000252282	-1.05423	-2.27412e-10
36416670	rs56258823	9.29715e-07	-0.361995	-2.27412e-10	0.000320987	-0.813377	-2.27412e-10
36418176	rs10972891	4.90445e-07	-1.2822e-10	-1.00156	0.000280142	-1.2822e-10	-0.949484
36418280	rs10972892	0.00241105	8.64302	-1.14432	0.000203135	0.00492842	-1.27584
36418477	rs4590523	2.00614e-05	3.76666	-1.05698	0.00453147	2.67642	-0.842393
36419439	rs77843769	1.57993e-07	-1.62068	-0.513645	0.000156965	-0.952122	-0.576637
36419529	rs954779	4.15932e-05	4.56168	-1.12286	0.000118877	-0.975541	-0.831147
36420248	rs189858951	3.98856e-07	-1.2822e-10	-1.20827	0.000232613	-1.2822e-10	-1.1354
36422092	rs10972893	2.22916e-05	3.90685	-1.09176	0.00522501	2.81788	-0.841452
36422211	rs12554395	2.93117e-07	-1.5163	-2.27412e-10	0.000491406	-0.387508	-2.27412e-10
36422430	rs4446808	0.00188605	8.40289	-1.14977	0.000185768	-0.0823335	-1.27795
36423151	rs7038193	0.00177954	8.35576	-1.16077	0.000181494	-0.101451	-1.28211
36423280	rs117567140	4.86481e-07	-1.2822e-10	-1.00968	0.000277687	-1.2822e-10	-0.958285
36423569	rs62541859	1.11223e-05	2.11984	-2.27412e-10	0.00721113	2.2986	-2.27412e-10
36424413	rs117243979	2.78868e-07	-1.56614	-2.27412e-10	0.000133071	-1.6939	-2.27412e-10
36424735	rs4879992	3.18442e-07	-0.642214	-0.79122	7.32679e-05	-1.35363	-0.937023
36424835	rs10972895	4.80504e-07	-1.2822e-10	-1.02204	0.000273983	-1.2822e-10	-0.971712
36425289	rs192980975	1.55035e-07	-0.908835	-1.24439	5.06406e-05	-1.43025	-1.22978
36426700	rs77110970	2.6553e-06	-1.2822e-10	0.687438	0.00198418	-1.2822e-10	1.00818
36427126	rs142913722	5.69412e-07	-0.852269	-2.27412e-10	0.000194449	-1.31461	-2.27412e-10
36427509	rs2480466	4.3638e-07	-1.2822e-10	-1.11836	0.000246529	-1.2822e-10	-1.0773
36427612	rs190914278	8.63103e-07	-0.43634	-2.27412e-10	0.000263293	-1.01151	-2.27412e-10
36429199	rs12379206	1.56839e-05	3.57242	-1.10891	0.00386557	2.54218	-0.8671
36430819	rs9298968	9.30252e-08	-1.57917	-1.08483	4.31228e-05	-1.68135	-1.13938
36430968	rs144315206	8.95075e-07	-0.399966	-2.27412e-10	0.00293363	1.39922	-2.27412e-10
36433565	rs78604699	2.31635e-07	-0.939018	-0.812694	5.35588e-05	-1.6871	-0.916895
36433606	rs118185606	1.058e-07	-1.36975	-1.16557	3.65205e-05	-1.7602	-1.22671
36434105	rs10972900	2.76649e-07	-0.773039	-0.801084	7.91392e-05	-1.26768	-0.945887
36434680	rs117408604	3.73962e-07	-1.2822e-10	-1.27272	0.000210637	-1.2822e-10	-1.23464
36434976	rs74811735	4.76329e-07	-1.2822e-10	-1.03077	0.000231098	-1.2822e-10	-1.14194
36435005	rs6476556	0.00132999	8.06387	-1.16006	0.000156672	-0.248187	-1.28244
36438647	rs75257653	3.68395e-07	-1.2822e-10	-1.28772	0.000197595	-1.2822e-10	-1.29856
36439341	rs181739584	4.87262e-07	-1.00807	-2.27412e-10	0.000184757	-1.36574	-2.27412e-10
36440077	rs12378042	2.35764e-05	3.98958	-1.11845	0.00587077	2.96887	-0.875907
36440317	rs138398219	2.71115e-07	-1.59433	-2.27412e-10	0.000158054	-1.52184	-2.27412e-10
36440516	rs10814388	8.77957e-08	-1.44751	-1.27435	4.23801e-05	-1.54522	-1.29288
36442932	rs7856743	0.00455423	9.18448	-1.04979	0.000448573	0.774817	-1.25352
36443056	rs10972905	9.31612e-08	-1.52248	-1.14006	0.000135781	-0.572327	-1.10141
36445137	rs78102130	3.72052e-07	-1.2822e-10	-1.27784	0.000198329	-1.2822e-10	-1.29485
36447046	rs111929430	2.43604e-07	-0.931785	-0.769545	5.62743e-05	-1.70274	-0.851803
36447476	rs112955052	2.42868e-07	-1.70435	-2.27412e-10	0.000127015	-1.74048	-2.27412e-10
36448070	rs41449047	9.12733e-08	-1.53908	-1.14394	0.000131461	-0.600335	-1.10574
36448492	rs189970222	3.30516e-07	-1.39622	-2.27412e-10	0.000143399	-1.61915	-2.27412e-10
36448945	rs7867509	0.00528863	9.33009	-1.0459	0.000505116	0.891857	-1.25185
36449654	rs10972908	2.63026e-06	1.97729	-1.29932	0.00559607	3.33727	-1.29223
36450490	rs117876995	3.65235e-07	-1.2822e-10	-1.29633	0.000199965	-1.2822e-10	-1.28664
36450499	rs183512453	6.00205e-07	-0.799602	-2.27412e-10	0.000200025	-1.28633	-2.27412e-10
36450868	rs113461317	2.93516e-07	-1.51494	-2.27412e-10	0.000124569	-1.75992	-2.27412e-10
36451336	rs10972909	0.00474983	9.22939	-1.05265	0.000479447	0.842729	-1.25488
36451796	rs76319777	1.20343e-07	-1.16933	-1.2372	4.41128e-05	-1.71992	-1.07811
36451942	rs139521022	7.62833e-07	-0.559835	-2.27412e-10	0.0006236	-0.149271	-2.27412e-10
36452826	rs148784200	1.58423e-06	0.17098	-2.27412e-10	0.000401774	-0.588889	-2.27412e-10
36453176	rs12335818	2.34504e-07	-0.874005	-0.865395	8.1937e-05	-1.18934	-0.989493
36455375	rs75517321	1.17126e-07	-1.18259	-1.25103	4.25488e-05	-1.72916	-1.10497
36455568	rs139456717	9.00477e-08	-1.58455	-1.11198	4.03458e-05	-1.68489	-1.20241
36455662	rs10972915	8.70215e-08	-1.55681	-1.17391	0.000121996	-0.641421	-1.13937
36456543	rs12553273	2.78828e-07	-1.56628	-2.27412e-10	0.00041314	-0.560994	-2.27412e-10
36457215	rs1106275	2.41669e-06	1.89163	-1.29835	0.00546798	3.31916	-1.29727
36457221	rs1106276	1.33902e-06	1.2385	-1.23568	0.00100517	1.59171	-1.26358
36457644	rs138019176	2.32017e-07	-1.75006	-2.27412e-10	0.000159118	-1.51514	-2.27412e-10
36457692	rs112022047	2.36353e-07	-1.73155	-2.27412e-10	0.000177801	-1.40412	-2.27412e-10
36457932	rs76475668	1.25858e-07	-1.11933	-1.2424	4.39722e-05	-1.71321	-1.08801
36458230	rs111696344	7.00563e-07	-0.644989	-2.27412e-10	0.000189192	-1.34202	-2.27412e-10
36458378	rs10972916	8.92495e-08	-1.43927	-1.26616	5.71002e-05	-1.31254	-1.22743
36458716	rs143747072	4.18357e-07	-1.2822e-10	-1.16054	0.00024939	-1.2822e-10	-1.06576
36458735	rs62546164	6.20932e-07	-0.765652	-2.27412e-10	0.00150003	0.728458	-2.27412e-10
36458793	rs10511929	1.24417e-07	-1.13198	-1.24125	4.39201e-05	-1.7166	-1.08581
36459678	rs2381523	0.00416987	9.1154	-1.06888	0.000438721	0.760055	-1.26097
36460939	rs2381524	0.00439451	9.16783	-1.06884	0.000450004	0.785327	-1.26085
36461855	rs12377974	5.23426e-07	0.216598	-1.15307	4.46685e-05	-1.50839	-1.27712
36462263	rs10972918	2.07873e-07	-0.862554	-0.997394	7.29613e-05	-1.19567	-1.09918
36462711	rs142186470	1.188e-07	-1.17653	-1.2429	4.32958e-05	-1.72774	-1.08898
36463110	rs116871248	4.40859e-07	-1.2822e-10	-1.10815	0.000226251	-1.2822e-10	-1.16313
36463744	rs10118394	0.00470146	9.22514	-1.05863	0.000468463	0.822055	-1.25738
36464320	rs13296596	3.12993e-06	0.851893	-2.27412e-10	0.000265071	-1.00478	-2.27412e-10
36464359	rs145170286	1.22193e-07	-1.14514	-1.24613	4.33586e-05	-1.72002	-1.09526
36464709	rs10972919	4.99565e-07	0.17913	-1.16227	4.4898e-05	-1.50039	-1.27999
36465028	rs118121296	8.31609e-07	-1.2822e-10	-0.473511	0.000568253	-1.2822e-10	-0.242212
36465078	rs149404707	9.8998e-07	-0.299189	-2.27412e-10	0.00076297	0.0524387	-2.27412e-10
36465644	rs144586077	3.04381e-07	-1.47859	-2.27412e-10	0.00030434	-0.866633	-2.27412e-10
36466249	rs10972920	2.20552e-07	-0.770719	-1.03002	6.63503e-05	-1.26449	-1.12534
36466608	rs116870637	2.44181e-07	-1.69896	-2.27412e-10	0.000126633	-1.74349	-2.27412e-10
36467543	rs28461315	7.65781e-08	-1.57401	-1.28456	0.000102349	-0.685077	-1.27131
36468135	rs78103031	1.20703e-07	-1.13889	-1.26465	4.17816e-05	-1.71841	-1.13392
36468489	rs76845250	1.57789e-07	-1.4475	-0.688111	6.95994e-05	-1.7358	-0.606224
36468557	rs10758374	0.000339567	6.55711	-1.01856	0.000534949	0.384955	-0.687562
36468844	rs148505624	2.21159e-05	2.80718	-2.27412e-10	0.00197809	1.00511	-2.27412e-10
36469519	rs140860571	6.89541e-07	-0.660847	-2.27412e-10	0.000163187	-1.48988	-2.27412e-10
36469590	rs74753803	4.39867e-07	-1.2822e-10	-1.1104	0.000215705	-1.2822e-10	-1.21087
36469771	rs181362559	1.02246e-06	-0.266909	-2.27412e-10	0.00022504	-1.1685	-2.27412e-10
36470296	rs148158262	4.17831e-07	-1.1618	-2.27412e-10	0.00015284	-1.55539	-2.27412e-10
36470805	rs139154211	8.69242e-07	-0.429252	-2.27412e-10	0.000659843	-0.0927777	-2.27412e-10
36471469	rs17478582	9.43318e-06	1.95511	-2.27412e-10	0.00563813	2.05253	-2.27412e-10
36473222	rs10814390	1.37122e-06	1.23131	-1.20473	0.00097815	1.5405	-1.23962
36473258	rs187347996	2.55079e-07	-1.6553	-2.27412e-10	0.000124529	-1.76024	-2.27412e-10
36473559	rs4879993	0.00369941	8.95819	-1.03138	0.00041317	0.684672	-1.24559
36473914	rs78339729	3.6471e-07	-1.2822e-10	-1.29777	0.000199049	-1.2822e-10	-1.29123
36474032	rs12344455	1.40521e-06	1.25267	-1.2016	0.00100283	1.56293	-1.23712
36474499	rs79998931	5.51489e-07	-0.884251	-2.27412e-10	0.000174855	-1.42082	-2.27412e-10
36474877	rs62546165	2.46196e-05	2.91443	-2.27412e-10	0.00270992	1.3199	-2.27412e-10
36475592	rs144506048	8.84795e-08	-1.60858	-1.10552	3.99135e-05	-1.70032	-1.19774
36475635	rs184169302	2.37708e-07	-1.72583	-2.27412e-10	0.000181297	-1.38464	-2.27412e-10
36476808	rs74307336	4.59661e-07	-1.3554	0.289019	0.00014877	-1.62425	0.0418787
36478554	rs7023399	5.25083e-07	0.235043	-1.16836	4.48255e-05	-1.49691	-1.28509
36480711	rs71531226	0.000605269	7.13496	-1.01841	0.000718363	0.697889	-0.705693
36481150	rs74193050	1.53312e-07	-0.917556	-1.24684	4.64797e-05	-1.6485	-1.09727
36481289	rs142969816	7.31685e-07	-0.601524	-2.27412e-10	0.000181128	-1.38557	-2.27412e-10
36481391	rs10814392	1.31806e-06	1.2079	-1.22086	0.00094952	1.51591	-1.24474
36481860	rs118157210	2.53098e-07	-1.6631	-2.27412e-10	0.000124563	-1.75997	-2.27412e-10
36481987	rs7044752	0.00984978	9.92084	-1.01476	0.000650721	1.13131	-1.23801
36482638	rs138765568	4.85081e-07	-1.01256	-2.27412e-10	0.000145323	-1.60582	-2.27412e-10
36483122	rs10123176	1.13058e-05	3.31291	-1.17671	0.00259366	2.49065	-1.21461
36483305	rs143602601	6.68883e-07	-1.2822e-10	-0.691265	0.000449033	-1.2822e-10	-0.477683
36484335	rs76312668	8.41713e-08	-1.62195	-1.14207	3.8949e-05	-1.70861	-1.21392
36484912	rs141727235	1.52002e-07	-0.969117	-1.20386	4.93807e-05	-1.66676	-1.01846
36485202	rs1962524	4.02663e-05	4.5061	-1.09971	0.000409842	0.297222	-0.86623
36485900	rs79917260	1.52475e-07	-0.954242	-1.21563	4.86313e-05	-1.6616	-1.03891
36488261	rs13291966	2.27003e-07	-0.626882	-1.14503	5.09701e-05	-1.36441	-1.28913
36488778	rs62546167	1.28977e-05	2.26793	-2.27412e-10	0.00839017	2.45004	-2.27412e-10
36489161	rs3824425	2.55333e-06	1.89178	-1.2435	0.00180975	2.17946	-1.2633
36489626	rs186627311	2.3761e-07	-1.72624	-2.27412e-10	0.000127602	-1.73587	-2.27412e-10
36489903	rs113661424	2.30611e-07	-1.75614	-2.27412e-10	0.000155179	-1.5402	-2.27412e-10
36490236	rs10758376	8.36423e-08	-1.49515	-1.27517	0.00011994	-0.510467	-1.28732
36490467	rs389722	3.68145e-07	-1.2822e-10	-1.2884	0.000202237	-1.2822e-10	-1.27534
36491138	rs141610709	6.21276e-07	-1.2822e-10	-0.765099	0.000299029	-1.2822e-10	-0.88424
36491154	rs184724997	1.95615e-06	0.38186	-2.27412e-10	0.000542992	-0.287684	-2.27412e-10
36492011	rs139936531	2.72621e-07	-1.58879	-2.27412e-10	0.000125433	-1.75301	-2.27412e-10
36492461	rs117533430	3.2971e-06	2.20151	-1.29759	0.00011912	-0.518168	-1.28648
36493183	rs13290602	7.30168e-08	-1.64037	-1.26581	8.52175e-05	-0.859081	-1.28049
36493806	rs117990329	5.2853e-07	-0.926774	-2.27412e-10	0.00018623	-1.35779	-2.27412e-10
36494493	rs78320241	4.49478e-07	-1.08879	-2.27412e-10	0.000170769	-1.44447	-2.27412e-10
36495926	rs10972923	8.56758e-08	-1.51623	-1.23007	3.41798e-05	-1.75913	-1.29402
36496376	rs7852519	5.72949e-06	2.75581	-1.2993	0.0121493	4.11818	-1.29793
36497000	rs28418701	1.60423e-05	2.48611	-2.27412e-10	0.0121716	2.82208	-2.27412e-10
36497163	rs62541963	2.00598e-05	2.7096	-2.27412e-10	0.0119341	2.80238	-2.27412e-10
36497309	rs148191535	3.88379e-07	-1.2822e-10	-1.23489	0.000202371	-1.2822e-10	-1.27468
36497802	rs78809946	3.71904e-07	-1.2822e-10	-1.27824	0.000199715	-1.2822e-10	-1.28789
36498008	rs181115571	4.29879e-07	-1.2822e-10	-1.13337	0.000217437	-1.2822e-10	-1.20287
36498197	rs150647397	4.00126e-07	-1.2822e-10	-1.20509	0.000206359	-1.2822e-10	-1.25516
36498515	rs76397726	1.91122e-05	2.66121	-2.27412e-10	0.0108364	2.70589	-2.27412e-10
36498570	rs78793001	1.48278e-05	2.40739	-2.27412e-10	0.0112156	2.74029	-2.27412e-10
36498696	rs111947430	1.48278e-05	2.40739	-2.27412e-10	0.0112156	2.74029	-2.27412e-10
36498754	rs113007388	1.48278e-05	2.40739	-2.27412e-10	0.0112156	2.74029	-2.27412e-10
36498833	rs10972924	1.44218e-05	2.37962	-2.27412e-10	0.0108967	2.71143	-2.27412e-10
36499235	rs74503879	4.65046e-07	-1.2822e-10	-1.05474	0.000287798	-1.2822e-10	-0.922521
36499448	rs7865090	7.90615e-06	1.77852	-2.27412e-10	0.00612248	2.13494	-2.27412e-10
36499871	rs117196635	2.3147e-07	-1.75242	-2.27412e-10	0.000240938	-1.10024	-2.27412e-10
36499926	rs12553571	2.35375e-07	-1.73569	-2.27412e-10	0.00015104	-1.56724	-2.27412e-10
36500359	rs884608	9.87787e-07	0.994804	-1.29621	7.37578e-05	-1.05903	-1.22497
36500420	rs77439752	4.87625e-07	-1.2822e-10	-1.00733	0.000282216	-1.2822e-10	-0.942106
36500619	rs329376	7.9789e-05	3.36152	0.728752	0.00137072	0.203135	0.435177
36501155	rs138398723	3.80045e-07	-1.2822e-10	-1.25658	0.000209679	-1.2822e-10	-1.2392
36501626	rs62541966	8.64478e-08	-1.67559	-1.06174	9.91126e-05	-0.882818	-1.1057
36502003	rs66606427	1.01939e-07	-1.68132	-0.891178	0.000115349	-0.887328	-0.949493
36502053	rs117409347	3.84429e-06	2.35342	-1.29594	0.000163037	-0.210468	-1.28034
36502660	rs79454398	5.63731e-07	-0.862297	-2.27412e-10	0.000191507	-1.32985	-2.27412e-10
36503120	rs142131941	2.43051e-06	0.598984	-2.27412e-10	0.00036553	-0.683431	-2.27412e-10
36504202	rs34365936	9.21563e-06	1.66975	0.262031	0.000544911	-0.385947	0.101791
36504846	rs7037126	1.02013e-05	1.7273	0.306096	0.000588759	-0.349432	0.142669
36504853	rs10972925	1.53166e-07	-1.75709	-0.408263	0.000126228	-1.75279	0.00610216
36506164	rs140709081	2.76313e-07	-1.57534	-2.27412e-10	0.000128489	-1.72894	-2.27412e-10
36506273	rs118170860	2.47395e-07	-1.68589	-2.27412e-10	0.000158952	-1.51618	-2.27412e-10
36506332	rs13295508	1.25002e-07	-1.73623	-0.632308	0.000184957	-0.653851	-0.710806
36507639	rs329366	9.89549e-06	1.75778	0.245177	0.000571445	-0.330019	0.0934074
36508092	rs10972927	3.78672e-06	-0.123453	1.16584	0.000921665	-0.903794	1.1452
36508819	rs35723278	1.64751e-07	-1.73207	-0.360372	0.000238928	-0.680822	-0.427793
36508928	rs10972928	5.54675e-06	-0.250206	1.6743	0.00139982	-1.01117	1.67048
36509174	rs167906	5.38082e-05	4.68537	-0.989064	0.000278976	0.189167	-1.14282
36509355	rs34879381	1.76978e-07	-1.72757	-0.293279	0.000248195	-0.707456	-0.363111
36509886	rs437319	3.60738e-07	-0.0247355	-1.28399	5.9384e-05	-1.30863	-1.19212
36510136	rs78958549	2.31369e-07	-1.75286	-2.27412e-10	0.000145676	-1.6034	-2.27412e-10
36510396	rs181033844	2.36124e-07	-1.73252	-2.27412e-10	0.000149756	-1.57577	-2.27412e-10
36510399	rs10758377	1.41402e-06	1.16806	-1.11075	0.000978509	1.53686	-1.23561
36510925	rs117752200	3.22709e-07	-1.42012	-2.27412e-10	0.000124545	-1.76011	-2.27412e-10
36510993	rs1034220	3.20611e-06	-1.2822e-10	0.875941	0.00139528	-1.2822e-10	0.656071
36511009	rs430539	3.53432e-07	-0.035938	-1.29324	5.83861e-05	-1.29124	-1.22646
36511672	rs111597469	5.06762e-06	-0.327526	1.66128	0.00132385	-1.05395	1.65747
36513384	rs117281296	3.97337e-07	-1.2822e-10	-1.21209	0.000227457	-1.2822e-10	-1.15782
36515194	rs7866708	6.9746e-06	2.53249	-0.879333	0.00884729	3.37629	-0.873202
36515713	rs13289088	1.85273e-07	-0.681227	-1.29381	7.20564e-05	-1.01392	-1.29341
36515743	rs62541969	2.22942e-07	-1.74215	-0.0478173	0.000391992	-0.297538	-0.315999
36515763	rs145969981	9.55783e-07	-1.2822e-10	-0.334342	0.000411957	-1.2822e-10	-0.563861
36516656	rs145699945	3.46046e-07	-1.3503	-2.27412e-10	0.000219916	-1.19154	-2.27412e-10
36516873	rs10972942	8.23996e-08	-1.58665	-1.19864	4.95698e-05	-1.52364	-1.15776
36517008	rs10972943	8.17937e-08	-1.5911	-1.20158	4.92302e-05	-1.52883	-1.15944
36518175	rs148094931	2.3581e-07	-1.73385	-2.27412e-10	0.000136888	-1.66562	-2.27412e-10
36520033	rs2019060	4.61279e-07	-1.2822e-10	-1.06287	0.000254695	-1.2822e-10	-1.04471
36520162	rs6476559	1.14562e-06	0.819912	-0.973083	5.61938e-05	-1.55065	-1.00532
36521070	rs77873550	3.70585e-07	-1.2822e-10	-1.28179	0.000210129	-1.2822e-10	-1.23706
36521829	rs145231577	2.32426e-07	-1.7483	-2.27412e-10	0.000129205	-1.72338	-2.27412e-10
36522657	rs10122197	1.91002e-07	-0.677051	-1.26754	9.54083e-05	-0.738958	-1.28766
36522663	rs10125409	2.01114e-07	-0.639431	-1.25357	9.9851e-05	-0.70242	-1.27868
36523073	rs9776951	1.17077e-07	-1.42638	-1.00766	4.86907e-05	-1.74624	-0.953046
36523219	rs529766616	2.13772e-06	0.470622	-2.27412e-10	0.0005368	-0.299153	-2.27412e-10
36523266	rs183836481	4.0788e-07	-1.2822e-10	-1.1859	0.000221964	-1.2822e-10	-1.18227
36523607	rs4524883	3.11891e-06	1.44176	-0.593395	0.000352466	-0.0552801	-0.664545
36523883	rs144832511	2.06346e-07	-0.741925	-1.12539	0.000104284	-0.885776	-1.05189
36525052	rs410605	2.8531e-07	-0.695953	-0.847343	6.22352e-05	-1.70475	-0.749106
36525173	rs419806	5.0747e-07	-1.2822e-10	-0.967436	0.000281123	-1.2822e-10	-0.945986
36525669	rs10758379	1.57204e-07	-1.04572	-1.09361	8.88699e-05	-1.07623	-1.02138
36525772	rs426361	2.7863e-07	-0.648515	-0.918476	5.84678e-05	-1.69352	-0.822784
36526613	rs10733478	2.67155e-06	1.92275	-1.22921	8.26953e-05	-0.937092	-1.23252
36526661	rs9407044	2.11386e-07	-0.757164	-1.08602	4.49917e-05	-1.71637	-1.06193
36526932	rs10814396	5.41435e-07	-1.2822e-10	-0.90265	0.00030053	-1.2822e-10	-0.879231
36527033	rs10972952	1.59994e-07	-1.01482	-1.10692	8.85805e-05	-1.07339	-1.02748
36527230	rs62541970	3.73118e-06	2.27908	-1.25148	8.62824e-05	-0.886309	-1.24085
36527426	rs78354114	2.51024e-06	-1.2822e-10	0.631259	0.00116889	-1.2822e-10	0.47903
36527469	rs7023825	1.49547e-07	-0.964675	-1.22459	7.98482e-05	-0.996885	-1.20777
36527547	rs7023942	3.89743e-06	2.30352	-1.23232	8.91231e-05	-0.874922	-1.21984
36527815	rs10972953	1.50999e-07	-0.923036	-1.25656	8.02435e-05	-0.956087	-1.24363
36527913	rs10972954	1.12521e-06	-0.171152	-2.27412e-10	0.0017276	0.869712	-2.27412e-10
36528035	rs142747469	6.56494e-07	-0.709959	-2.27412e-10	0.000317739	-0.823548	-2.27412e-10
36528249	rs433304	8.24828e-07	-1.2822e-10	-0.481698	0.000462458	-1.2822e-10	-0.448223
36528276	rs16933340	6.82604e-07	-1.2822e-10	-0.670958	0.00041915	-1.2822e-10	-0.546549
36529093	rs28625317	2.0426e-06	1.66952	-1.24441	6.72627e-05	-1.14311	-1.23306
36529094	rs28408540	1.81306e-06	1.55855	-1.25265	6.3623e-05	-1.18966	-1.24215
36529099	rs1811952	1.59128e-07	-1.00658	-1.12058	4.16383e-05	-1.75742	-1.09834
36529257	rs189733632	2.64295e-06	0.682779	-2.27412e-10	0.000664063	-0.0864017	-2.27412e-10
36529536	rs425069	2.15837e-07	-0.654789	-1.16756	4.20471e-05	-1.70047	-1.14551
36529538	rs62541971	5.05378e-06	2.46518	-1.13417	0.000110376	-0.774552	-1.10633
36529648	rs61639751	1.53219e-07	-0.880319	-1.28469	8.10328e-05	-0.91421	-1.27572
36529766	rs147980035	5.16168e-07	-0.950441	-2.27412e-10	0.000210466	-1.23546	-2.27412e-10
36529965	rs113227821	2.29683e-07	-1.76017	-2.27412e-10	0.000152283	-1.55904	-2.27412e-10
36530596	rs9407046	4.26942e-07	-1.2822e-10	-1.14022	0.000233869	-1.2822e-10	-1.13002
36530875	rs2483648	4.57319e-07	-1.2822e-10	-1.07149	0.000253989	-1.2822e-10	-1.04749
36530955	rs7029237	6.95638e-05	2.04088	1.91224	0.0302118	1.81951	1.91169
36531281	rs7032498	3.78409e-07	-1.2822e-10	-1.2609	0.000206058	-1.2822e-10	-1.25662
36531460	rs7032671	3.81178e-07	-1.2822e-10	-1.25361	0.000207644	-1.2822e-10	-1.24895
36531627	rs10814397	3.92232e-07	-1.2822e-10	-1.22502	0.000213933	-1.2822e-10	-1.21912
36532015	rs401452	3.9921e-07	-1.2822e-10	-1.20739	0.000217881	-1.2822e-10	-1.20083
36532664	rs34003170	1.78098e-05	1.97356	0.617074	0.000931066	-0.19369	0.44524
36533262	rs4617248	9.98703e-08	-1.30122	-1.29178	4.71837e-05	-1.43249	-1.29823
36534609	rs384077	1.82018e-07	-1.54282	-0.449947	0.000100182	-1.62905	-0.348738
36534791	rs10814400	1.38993e-05	1.45426	0.888465	0.000931455	-0.461869	0.713837
36535068	rs7018702	1.86784e-07	-1.52968	-0.437234	0.000102584	-1.61881	-0.335292
36535373	rs10758380	2.65893e-07	-1.30214	-0.31164	0.000142888	-1.41999	-0.202726
36535892	rs10814401	1.29623e-05	1.33096	0.941964	0.000918902	-0.52677	0.76517
36535904	rs10814402	2.85666e-07	-1.2957	-0.246348	0.000153908	-1.41444	-0.133984
36536381	rs149606196	3.80467e-07	-1.2822e-10	-1.25547	0.000207238	-1.2822e-10	-1.25091
36536570	rs143097808	3.05158e-07	-1.47604	-2.27412e-10	0.00014167	-1.63128	-2.27412e-10
36536835	rs150788549	3.84063e-07	-1.2822e-10	-1.24607	0.000209292	-1.2822e-10	-1.24105
36537749	rs329370	3.35833e-07	-1.18466	-0.195604	0.000174157	-1.336	-0.0888216
36537960	rs10814403	2.84751e-07	-1.27009	-0.275171	0.000146615	-1.42555	-0.171415
36538711	rs13298489	2.94618e-07	-1.25672	-0.254476	0.000151501	-1.41449	-0.149703
36539042	rs7849847	3.0563e-07	-1.19814	-0.276363	0.000158309	-1.34756	-0.172666
36539122	rs7863577	2.89058e-07	-1.25672	-0.27353	0.000148502	-1.41449	-0.169694
36539187	rs329372	3.13571e-07	-1.1773	-0.271547	0.000161981	-1.32969	-0.167612
36539230	rs10972955	1.22052e-07	-1.17943	-1.213	5.24503e-05	-1.38233	-1.24258
36539264	rs329373	3.16477e-07	-1.1773	-0.262321	0.000163557	-1.32969	-0.157932
36539438	rs118098058	3.64742e-07	-1.2822e-10	-1.29768	0.000198745	-1.2822e-10	-1.29276
36539878	rs184179963	2.44545e-07	-1.69748	-2.27412e-10	0.000193511	-1.31945	-2.27412e-10
36542368	rs366887	6.42317e-06	0.889683	0.681111	0.00046862	-0.983814	0.548828
36542839	rs143842796	4.57951e-07	-1.2822e-10	-1.07011	0.000252224	-1.2822e-10	-1.05446
36542962	rs185627575	5.80994e-07	-1.2822e-10	-0.832134	0.000314332	-1.2822e-10	-0.834329
36544083	rs72731495	4.34221e-07	-1.12332	-2.27412e-10	0.000268026	-0.993695	-2.27412e-10
36544997	rs149177440	5.65033e-07	-1.2822e-10	-0.85999	0.000300831	-1.2822e-10	-0.878231
36545195	rs192962151	6.02794e-06	1.50729	-2.27412e-10	0.00132035	0.600875	-2.27412e-10
36545436	rs10972957	8.64187e-08	-1.52981	-1.20786	4.33051e-05	-1.55514	-1.26137
36545989	rs10972958	9.30474e-08	-1.44715	-1.21662	4.74324e-05	-1.45854	-1.26693
36546025	rs35121702	5.74146e-07	-0.24236	-0.601629	0.00027021	-0.304822	-0.680758
36546093	rs10972959	9.99728e-08	-1.36462	-1.22735	5.59429e-05	-1.3855	-1.17495
36546390	rs329358	9.19051e-08	-1.46896	-1.20716	4.6561e-05	-1.4831	-1.26091
36546655	rs113071527	1.18399e-06	-1.2822e-10	-0.120225	0.000644569	-1.2822e-10	-0.116197
36546910	rs329359	9.28142e-08	-1.46713	-1.19915	4.54992e-05	-1.5114	-1.25568
36547208	rs7048405	1.2117e-06	-1.2822e-10	-0.0970981	0.000659676	-1.2822e-10	-0.0930304
36549160	rs35397450	1.73756e-05	3.17585	-0.609899	0.000813137	0.895065	-0.778945
36549949	rs141719796	9.44389e-08	-1.45805	-1.19087	4.68238e-05	-1.48822	-1.25016
36550041	rs10972964	9.83364e-08	-1.33477	-1.27371	5.39896e-05	-1.35643	-1.23955
36550483	rs400602	9.00261e-08	-1.52864	-1.16814	4.39252e-05	-1.56779	-1.2345
36550835	rs373510	8.92851e-08	-1.52422	-1.18082	4.37151e-05	-1.56376	-1.24332
36551435	rs62541982	5.15204e-07	-0.952311	-2.27412e-10	0.000288808	-0.919018	-2.27412e-10
36551698	rs385487	8.9805e-08	-1.51976	-1.17947	4.39342e-05	-1.5597	-1.24239
36552345	rs141179745	7.05999e-08	-1.64733	-1.29252	3.57447e-05	-1.72515	-1.28323
36552817	rs2483644	8.90549e-08	-1.52964	-1.17798	4.3929e-05	-1.56084	-1.24136
36553189	rs7036780	9.19076e-08	-1.51148	-1.16461	4.50978e-05	-1.54393	-1.23201
36553285	rs137925515	3.75704e-07	-1.2822e-10	-1.26807	0.000215925	-1.2822e-10	-1.20985
36553926	rs329360	8.71956e-08	-1.55975	-1.16897	4.29883e-05	-1.58877	-1.23509
36554517	rs182963088	4.15553e-07	-1.2822e-10	-1.16726	0.000209677	-1.2822e-10	-1.23921
36554518	rs188406661	4.26963e-07	-1.2822e-10	-1.14018	0.000213632	-1.2822e-10	-1.22052
36555181	rs329361	8.14201e-08	-1.58357	-1.21369	4.08112e-05	-1.61074	-1.26509
36555997	rs77848935	2.10013e-06	-1.2822e-10	0.452881	0.000983463	-1.2822e-10	0.306301
36556063	rs329362	8.27593e-08	-1.55291	-1.22803	4.6635e-05	-1.57136	-1.17107
36556091	rs329363	9.16325e-08	-1.51153	-1.16756	4.64204e-05	-1.51295	-1.2341
36556187	rs329364	8.99699e-08	-1.55078	-1.14662	4.47265e-05	-1.56508	-1.21913
36556614	rs57577709	1.47151e-07	-1.38664	-0.818782	5.8048e-05	-1.69097	-0.832534
36556993	rs114950195	9.17662e-07	-1.2822e-10	-0.375045	0.000501201	-1.2822e-10	-0.367772
36558834	rs142224937	3.67126e-07	-1.2822e-10	-1.29117	0.000198178	-1.2822e-10	-1.29561
36558929	rs112274929	8.8639e-08	-1.54615	-1.16615	4.43035e-05	-1.56062	-1.2331
36559313	rs117317547	5.99353e-07	-0.801023	-2.27412e-10	0.000133505	-1.69064	-2.27412e-10
36559533	rs66620947	9.08615e-08	-1.55907	-1.12847	4.49641e-05	-1.57308	-1.20584
36559877	rs2483645	9.20103e-08	-1.53364	-1.14133	4.62702e-05	-1.53499	-1.21529
36560486	rs10972967	8.74819e-08	-1.57118	-1.15426	4.36141e-05	-1.58476	-1.22464
36561043	rs436357	9.02179e-08	-1.53947	-1.15518	4.55438e-05	-1.54081	-1.2253
36561065	rs75713737	5.12388e-07	-1.2822e-10	-0.957792	0.00026376	-1.2822e-10	-1.00974
36561423	rs9407048	9.10435e-08	-1.53947	-1.14607	4.5844e-05	-1.54081	-1.21873
36561574	rs10972968	9.16155e-08	-1.53794	-1.14133	4.60723e-05	-1.53928	-1.21529
36561657	rs113135295	2.37254e-07	-1.72774	-2.27412e-10	0.000140776	-1.63761	-2.27412e-10
36561769	rs10972969	9.11819e-08	-1.53947	-1.14455	4.58946e-05	-1.54081	-1.21763
36561948	rs10972970	9.13352e-08	-1.53947	-1.14287	4.59507e-05	-1.54081	-1.21641
36562078	rs10972971	9.13669e-08	-1.5422	-1.13979	4.59287e-05	-1.54353	-1.21416
36562363	rs9407049	9.14755e-08	-1.53947	-1.14133	4.60021e-05	-1.54081	-1.21529
36562464	rs139801424	2.50918e-07	-1.67175	-2.27412e-10	0.000136748	-1.66664	-2.27412e-10
36562758	rs395513	9.14755e-08	-1.53947	-1.14133	4.60021e-05	-1.54081	-1.21529
36562889	rs436843	9.16167e-08	-1.53947	-1.13979	4.60539e-05	-1.54081	-1.21416
36562993	rs376790	8.17994e-08	-1.60431	-1.18829	4.07147e-05	-1.62977	-1.24842
36563160	rs437343	9.19161e-08	-1.53947	-1.13653	4.61641e-05	-1.54081	-1.21177
36563587	rs383873	8.24332e-08	-1.60065	-1.18423	4.09643e-05	-1.62642	-1.24566
36564509	rs369254	9.09458e-08	-1.54374	-1.14287	4.57553e-05	-1.54507	-1.21641
36564568	rs407327	9.07814e-08	-1.5264	-1.16202	4.59165e-05	-1.52778	-1.23018
36564589	rs397328	9.07814e-08	-1.5264	-1.16202	4.59165e-05	-1.52778	-1.23018
36564664	rs401584	8.54072e-08	-1.58316	-1.16628	4.17036e-05	-1.621	-1.23319
36564669	rs369956	8.51671e-08	-1.58739	-1.16487	4.20278e-05	-1.61425	-1.2322
36565438	rs444543	3.04436e-07	-0.436565	-1.04185	0.000100559	-0.92942	-1.04461
36565685	rs449451	9.06553e-08	-1.54374	-1.14607	4.56491e-05	-1.54507	-1.21873
36565755	rs111914396	5.07677e-07	-0.967027	-2.27412e-10	0.000247742	-1.07239	-2.27412e-10
36565766	rs422501	9.05505e-08	-1.54642	-1.14455	4.55777e-05	-1.54773	-1.21763
36566099	rs75376172	2.48152e-05	3.16969	-0.247351	0.000425847	-0.0391626	-0.491537
36566198	rs9408275	9.1926e-08	-1.56077	-1.11512	4.65754e-05	-1.54782	-1.19589
36566632	rs453499	9.24634e-08	-1.54642	-1.12364	4.62837e-05	-1.54773	-1.20226
36567118	rs393765	9.21353e-08	-1.59403	-1.07958	4.5679e-05	-1.59427	-1.16887
36567423	rs79636833	1.80404e-06	-1.2822e-10	0.300909	0.000881382	-1.2822e-10	0.196711
36568973	rs453625	9.49276e-08	-1.4895	-1.15426	4.66625e-05	-1.5172	-1.22464
36569626	rs10972977	9.67632e-08	-1.47497	-1.14964	4.74675e-05	-1.50342	-1.22131
36569977	rs329357	9.58265e-08	-1.4847	-1.14964	4.70316e-05	-1.51265	-1.22131
36570516	rs329356	9.64593e-08	-1.47497	-1.15278	4.73806e-05	-1.50342	-1.22315
36571381	rs111257671	1.03884e-06	-0.251014	-2.27412e-10	0.00024132	-1.09866	-2.27412e-10
36571473	rs329355	9.72347e-08	-1.47618	-1.14357	4.76221e-05	-1.50457	-1.21691
36573934	rs77864761	4.39286e-07	-1.11172	-2.27412e-10	0.000265202	-1.00429	-2.27412e-10
36574336	rs144579717	2.85401e-07	-1.54298	-2.27412e-10	0.000124568	-1.75993	-2.27412e-10
36575493	rs117944047	2.31929e-07	-1.75044	-2.27412e-10	0.000138338	-1.65508	-2.27412e-10
36575528	rs17479132	2.31384e-07	-1.75279	-2.27412e-10	0.000142655	-1.62435	-2.27412e-10
36576342	rs12346671	4.21704e-07	-1.2822e-10	-1.15257	0.000234043	-1.2822e-10	-1.12927
36576476	rs7043983	1.36611e-07	-1.09155	-1.18819	8.18307e-05	-1.06188	-1.11825
36576847	rs10972978	9.00935e-08	-1.47615	-1.21987	5.34249e-05	-1.44708	-1.15942
36578288	rs139024531	1.21821e-06	-0.0917325	-2.27412e-10	0.000216094	-1.20907	-2.27412e-10
36579394	rs12350619	9.59658e-07	-1.2822e-10	-0.330296	0.000544451	-1.2822e-10	-0.285001
36579458	rs78979116	6.8746e-07	-1.2822e-10	-0.66387	0.000346983	-1.2822e-10	-0.735504
36579738	rs78384805	4.24901e-07	-1.14502	-2.27412e-10	0.000331722	-0.780481	-2.27412e-10
36580173	rs7865447	9.61675e-07	-1.2822e-10	-0.328197	0.00053732	-1.2822e-10	-0.298186
36581195	rs57526429	7.92968e-07	-1.2822e-10	-0.521091	0.000441677	-1.2822e-10	-0.494202
36582094	rs7046420	1.12708e-07	-1.29887	-1.1732	6.53362e-05	-1.30234	-1.1029
36582167	rs11792820	1.32078e-05	2.76232	-0.470631	0.000264148	-0.317642	-0.690628
36582205	rs10125238	1.11857e-06	-1.2822e-10	-0.177068	0.000625389	-1.2822e-10	-0.146406
36582893	rs12379201	1.13284e-07	-1.29887	-1.1681	6.57528e-05	-1.30234	-1.09654
36583384	rs138677982	3.66357e-07	-1.2822e-10	-1.29327	0.000197758	-1.2822e-10	-1.29774
36583798	rs182445918	3.64904e-07	-1.2822e-10	-1.29724	0.000198142	-1.2822e-10	-1.29579
36585904	rs62541985	2.40918e-07	-1.71242	-2.27412e-10	0.000212209	-1.22721	-2.27412e-10
36585988	rs7046277	1.14115e-07	-1.29156	-1.1681	6.62334e-05	-1.29505	-1.09654
36586074	rs10814405	8.50235e-08	-1.54616	-1.20779	4.50243e-05	-1.52321	-1.25437
36587040	rs10814406	1.12419e-07	-1.29438	-1.18026	6.3801e-05	-1.31334	-1.11567
36587502	rs62541986	1.7266e-07	-1.19457	-0.850977	5.9385e-05	-1.66386	-0.836874
36587668	rs139804531	1.71602e-07	-1.26468	-0.78701	6.35237e-05	-1.66637	-0.767001
36587695	rs56348401	8.43639e-08	-1.59228	-1.16945	4.42191e-05	-1.57188	-1.22374
36587907	rs140466800	2.49831e-06	-1.2822e-10	0.626495	0.00131477	-1.2822e-10	0.596639
36588204	rs145828441	4.93205e-07	-0.995949	-2.27412e-10	0.000152608	-1.55691	-2.27412e-10
36588555	rs7028055	1.01698e-07	-1.42286	-1.15201	6.11051e-05	-1.39124	-1.08095
36589516	rs76137365	2.55662e-06	-1.2822e-10	0.649568	0.00134522	-1.2822e-10	0.619532
36590269	rs79795299	3.64821e-06	-1.2822e-10	1.00512	0.0016009	-1.2822e-10	0.793541
36590588	rs6476565	1.4984e-07	-1.04257	-1.14473	9.0092e-05	-1.01184	-1.07211
36591792	rs12238648	8.45612e-08	-1.55427	-1.20513	4.57661e-05	-1.51095	-1.25028
36591968	rs117586242	1.83082e-07	-1.72646	-0.260478	9.00451e-05	-1.75906	-0.32541
36594291	rs3780352	1.41462e-07	-0.99189	-1.25295	8.26538e-05	-0.960105	-1.21001
36594973	rs7031715	1.54233e-07	-1.01703	-1.14138	9.32598e-05	-0.985762	-1.06363
36595032	rs7018550	1.55029e-07	-1.01703	-1.13623	9.3428e-05	-0.985762	-1.06183
36595130	rs144292803	1.12995e-06	-1.2822e-10	-0.166949	0.000632841	-1.2822e-10	-0.134561
36595242	rs148707069	9.64313e-07	-1.2822e-10	-0.325457	0.000502359	-1.2822e-10	-0.365464
36595722	rs10972986	1.2969e-07	-1.18604	-1.14568	8.14435e-05	-1.11161	-1.07326
36595833	rs117175418	3.88282e-06	1.06744	-2.27412e-10	0.000671411	-0.0753975	-2.27412e-10
36596455	rs189080703	2.33511e-07	-1.74365	-2.27412e-10	0.000135633	-1.67483	-2.27412e-10
36596653	rs117952570	1.90318e-07	-1.66475	-0.283422	8.96256e-05	-1.73469	-0.35445
36596745	rs10814408	1.5702e-07	-1.00869	-1.1318	9.51606e-05	-0.977255	-1.05196
36596811	rs10814409	1.28538e-07	-1.17875	-1.1619	8.04708e-05	-1.10386	-1.09302
36597142	rs10972987	1.04559e-07	-1.32994	-1.21719	5.78387e-05	-1.26825	-1.25887
36597482	rs150629590	5.28848e-07	-1.2822e-10	-0.926172	0.000286696	-1.2822e-10	-0.926358
36598356	rs7875139	1.55027e-07	-1.00032	-1.15296	9.31278e-05	-0.968703	-1.0821
36599158	rs7021542	1.17514e-06	-1.2822e-10	-0.127732	0.000658515	-1.2822e-10	-0.0947915
36599163	rs13302394	0.000234326	5.1676	-2.27412e-10	0.0150686	3.03559	-2.27412e-10
36600523	rs10972988	8.32817e-07	-1.2822e-10	-0.472059	0.000464256	-1.2822e-10	-0.444343
36600858	rs78506197	2.33976e-07	-1.74165	-2.27412e-10	0.00012771	-1.73502	-2.27412e-10
36601761	rs10814411	1.43214e-07	-0.974904	-1.25763	8.3551e-05	-0.942773	-1.21655
36601823	rs10972990	1.03622e-07	-1.33609	-1.22003	5.7345e-05	-1.27483	-1.26086
36601840	rs72733419	9.37969e-08	-1.63362	-1.02213	7.22811e-05	-1.2916	-1.01262
36602819	rs34788067	3.87752e-06	1.06608	-2.27412e-10	0.0116111	2.77494	-2.27412e-10
36604519	rs56121802	1.03384e-07	-1.33655	-1.22187	5.86425e-05	-1.24923	-1.26409
36604520	rs56092272	1.04021e-07	-1.3304	-1.22187	5.90398e-05	-1.24248	-1.26409
36605104	rs12002986	1.0339e-07	-1.33609	-1.22227	5.7256e-05	-1.27483	-1.26241
36605709	rs139111172	2.2028e-06	-1.2822e-10	0.50061	0.00116041	-1.2822e-10	0.47175
36606885	rs2381565	1.21147e-07	-1.15586	-1.24401	7.43117e-05	-1.07956	-1.19695
36607660	rs35142210	5.32143e-07	-1.2822e-10	-0.919962	0.000251116	-1.2822e-10	-1.05887
36608420	rs76830175	1.24621e-06	-1.2822e-10	-0.0690095	0.000698908	-1.2822e-10	-0.0352597
36608426	rs10814413	1.63694e-07	-0.972343	-1.12653	9.89358e-05	-0.94016	-1.05015
36608660	rs149539601	4.51853e-07	-1.2822e-10	-1.08352	0.000233314	-1.2822e-10	-1.13239
36608807	rs148253194	2.9152e-07	-1.52177	-2.27412e-10	0.00012613	-1.74746	-2.27412e-10
36609507	rs12238179	1.06711e-07	-1.33029	-1.19646	5.85917e-05	-1.26862	-1.24556
36609581	rs117534642	3.6721e-07	-1.2822e-10	-1.29094	0.000206256	-1.2822e-10	-1.25566
36611967	rs11793543	4.21747e-05	4.12032	-0.667617	0.000623343	0.708406	-0.858089
36613003	rs7045471	1.69346e-07	-0.945417	-1.11951	0.00010255	-0.912694	-1.04173
36613182	rs79897624	4.87294e-07	-1.2822e-10	-1.008	0.000283741	-1.2822e-10	-0.936717
36613793	rs10972996	1.25298e-06	-1.2822e-10	-0.0635959	0.000702754	-1.2822e-10	-0.0297724
36613868	rs10758381	1.34297e-07	-1.17142	-1.1254	8.47678e-05	-1.09607	-1.04879
36616333	rs61454758	1.6572e-07	-0.980934	-1.10564	0.000100564	-0.948926	-1.02506
36617401	rs6476566	1.58446e-07	-1.00643	-1.12503	9.57366e-05	-0.974944	-1.04824
36617657	rs10972999	1.00904e-07	-1.3548	-1.22791	5.59042e-05	-1.29486	-1.26628
36617763	rs10125416	5.01564e-07	-1.2822e-10	-0.979143	0.000281361	-1.2822e-10	-0.945141
36618443	rs10814418	1.60825e-07	-1.00643	-1.11012	9.74475e-05	-0.974944	-1.03052
36620805	rs12237971	1.58366e-07	-1.02403	-1.10793	9.59627e-05	-0.992909	-1.02791
36622549	rs7859250	1.56938e-07	-1.0406	-1.10043	9.51986e-05	-1.00983	-1.01899
36623949	rs75987328	1.45084e-06	-1.2822e-10	0.0830229	0.000767029	-1.2822e-10	0.0577453
36624664	rs189020777	4.60396e-07	-1.06479	-2.27412e-10	0.000193506	-1.31947	-2.27412e-10
36624830	rs79971760	2.34715e-06	0.564083	-2.27412e-10	0.00189712	0.963311	-2.27412e-10
36626410	rs145583157	3.87629e-07	-1.2822e-10	-1.23682	0.000201696	-1.2822e-10	-1.27802
36626437	rs112288387	2.3795e-07	-1.74918	0.0243693	0.000125467	-1.72508	-0.027661
36626476	rs2483636	1.56938e-07	-1.0406	-1.10043	9.51986e-05	-1.00983	-1.01899
36626945	rs112989805	8.66722e-08	-1.53523	-1.19951	4.87902e-05	-1.48223	-1.21502
36629008	rs2483637	1.56498e-07	-1.04882	-1.09501	9.50113e-05	-1.01822	-1.01256
36629417	rs2250340	9.93728e-08	-1.36141	-1.23658	5.51874e-05	-1.30195	-1.2721
36629911	rs7046448	5.18576e-07	-1.2822e-10	-0.945788	0.000291394	-1.2822e-10	-0.910102
36629964	rs150633378	2.57055e-07	-1.64758	-2.27412e-10	0.000145626	-1.60374	-2.27412e-10
36630150	rs10973005	1.87183e-07	-1.75684	-0.207945	0.000104041	-1.66547	-0.274525
36630415	rs10973007	3.02538e-07	-1.48467	-2.27412e-10	0.000169183	-1.4538	-2.27412e-10
36630946	rs2483638	1.53153e-07	-1.07042	-1.09501	9.82167e-05	-0.985038	-1.01256
36631213	rs143625525	6.92674e-07	-0.656315	-2.27412e-10	0.000231938	-1.13831	-2.27412e-10
36631312	rs9407054	3.88605e-07	-0.865088	-0.369221	8.8469e-05	-1.66407	-0.438054
36632020	rs117524792	2.10989e-06	0.457516	-2.27412e-10	0.000661824	-0.089779	-2.27412e-10
36632566	rs7863184	1.33327e-06	-1.2822e-10	-0.00148346	0.000748412	-1.2822e-10	0.033174
36633854	rs2151643	5.1949e-07	-1.2822e-10	-0.944027	0.000291933	-1.2822e-10	-0.908255
36633898	rs2151644	1.54054e-07	-1.06592	-1.09365	9.35166e-05	-1.03569	-1.01095
36635281	rs2265345	2.27546e-07	-0.802687	-0.966833	7.05159e-05	-1.36205	-0.966895
36635409	rs2265346	1.3158e-07	-1.21496	-1.10231	8.31958e-05	-1.14236	-1.02122
36636227	rs10814421	9.846e-08	-1.3791	-1.22812	5.44577e-05	-1.32093	-1.26643
36636408	rs78381923	1.83389e-07	-1.09067	-0.894596	6.02089e-05	-1.60516	-0.881799
36636917	rs2805378	1.50055e-07	-1.0729	-1.11297	9.34392e-05	-1.01355	-1.03391
36636922	rs112731111	1.88356e-07	-1.35198	-0.606556	6.85289e-05	-1.71732	-0.640201
36637259	rs192726088	2.29867e-07	-1.75937	-2.27412e-10	0.00014376	-1.61664	-2.27412e-10
36637459	rs7854544	1.31262e-06	-1.2822e-10	-0.0170939	0.000736666	-1.2822e-10	0.0173559
36638103	rs116263793	5.26144e-07	-1.2822e-10	-0.931299	0.000295856	-1.2822e-10	-0.894907
36638245	rs2246564	9.85406e-08	-1.38501	-1.22139	5.43639e-05	-1.32727	-1.2618
36638447	rs140459032	1.45079e-06	-1.2822e-10	0.082989	0.000704049	-1.2822e-10	-0.0279315
36638678	rs72733431	1.08485e-06	-0.207681	-2.27412e-10	0.000265073	-1.00478	-2.27412e-10
36638879	rs78525396	3.00566e-07	-1.49121	-2.27412e-10	0.000198295	-1.29502	-2.27412e-10
36639224	rs2483639	9.53955e-08	-1.41408	-1.22476	5.2568e-05	-1.35854	-1.26413
36639442	rs3780350	4.10446e-05	4.20282	-0.777274	0.000679397	0.884823	-0.948396
36639856	rs2065604	1.49565e-07	-1.07399	-1.11515	9.04073e-05	-1.04393	-1.03652
36640048	rs138964720	1.15056e-06	-1.2822e-10	-0.148872	0.000623645	-1.2822e-10	-0.149198
36640365	rs59795269	3.78504e-07	-1.2822e-10	-1.26065	0.000204237	-1.2822e-10	-1.2655
36640381	rs61443877	1.33682e-06	-1.2822e-10	0.00117437	0.00075043	-1.2822e-10	0.035867
36640382	rs12376444	2.59296e-07	-1.6389	-2.27412e-10	0.000124526	-1.76027	-2.27412e-10
36640907	rs13298120	0.000409011	5.72462	-2.27412e-10	0.0109019	2.71191	-2.27412e-10
36641358	rs13283041	3.75787e-05	4.11447	-0.777147	0.000677218	0.881506	-0.948292
36641549	rs72733436	2.31143e-07	-1.75383	-2.27412e-10	0.000163667	-1.48695	-2.27412e-10
36641856	rs140523701	1.32901e-06	-1.2822e-10	-0.00468671	0.000745987	-1.2822e-10	0.0299282
36642191	rs2483640	9.82077e-08	-1.3908	-1.21898	5.41174e-05	-1.33349	-1.26013
36642362	rs2483641	9.77387e-08	-1.41408	-1.2005	5.34805e-05	-1.35854	-1.24693
36642910	rs74659621	3.66306e-07	-1.2822e-10	-1.29341	0.000197528	-1.2822e-10	-1.2989
36643118	rs9298969	1.29647e-07	-1.21496	-1.11711	8.17414e-05	-1.14236	-1.03885
36643131	rs9298970	1.16411e-06	0.405408	-0.542568	0.00012361	-1.15793	-0.609726
36643653	rs138266665	4.34329e-07	-1.2822e-10	-1.12307	0.00024157	-1.2822e-10	-1.09762
36643713	rs577458583	4.10963e-07	-1.2822e-10	-1.17837	0.000225217	-1.2822e-10	-1.16772
36644081	rs2257192	9.79905e-08	-1.41408	-1.19793	5.35811e-05	-1.35854	-1.24505
36644414	rs149168162	3.04793e-07	-1.47724	-2.27412e-10	0.000126235	-1.74663	-2.27412e-10
36644540	rs79480175	2.31531e-07	-1.75216	-2.27412e-10	0.000209713	-1.23904	-2.27412e-10
36645287	rs77423020	2.48835e-07	-1.68009	-2.27412e-10	0.000140569	-1.63908	-2.27412e-10
36646956	rs76435617	6.83519e-07	-0.66962	-2.27412e-10	0.000222055	-1.18186	-2.27412e-10
36647769	rs112559596	2.56538e-07	-1.6496	-2.27412e-10	0.000129499	-1.7211	-2.27412e-10
36647786	rs10814422	1.33827e-07	-1.12526	-1.17507	8.83786e-05	-0.993919	-1.10923
36649205	rs4879997	9.80707e-08	-1.39691	-1.21427	5.39416e-05	-1.34006	-1.25682
36649214	rs4879998	1.50084e-07	-1.06546	-1.12022	9.06479e-05	-1.03522	-1.04258
36650061	rs10814424	1.49709e-07	-1.06859	-1.11959	9.13142e-05	-1.03348	-1.03699
36650656	rs10120126	1.49759e-07	-1.06546	-1.12239	9.04125e-05	-1.03522	-1.04518
36650657	rs72733440	7.66693e-07	-0.554787	-2.27412e-10	0.000510641	-0.349112	-2.27412e-10
36652136	rs7045523	1.2702e-07	-1.22921	-1.12332	7.9913e-05	-1.15754	-1.0463
36652378	rs10973012	1.49465e-07	-1.06546	-1.12435	9.02002e-05	-1.03522	-1.04753
36652645	rs142417986	3.40775e-07	-0.355451	-1.0102	9.00748e-05	-1.06124	-1.0229
36652684	rs141686168	1.50111e-06	-1.2822e-10	0.117089	0.000793362	-1.2822e-10	0.0915008
36652873	rs10121941	9.79737e-08	-1.40275	-1.20942	5.3789e-05	-1.34634	-1.25337
36653684	rs10814425	1.49145e-07	-1.06546	-1.1265	8.99682e-05	-1.03522	-1.05011
36654247	rs10758383	1.50267e-07	-1.05706	-1.1274	9.06447e-05	-1.02663	-1.0512
36654514	rs7023716	9.77408e-08	-1.40275	-1.2118	5.36978e-05	-1.34634	-1.25507
36655190	rs77695417	8.81753e-08	-1.47238	-1.24517	5.30102e-05	-1.35787	-1.25642
36655648	rs10973013	1.31974e-07	-1.19405	-1.12022	8.10286e-05	-1.1474	-1.04258
36655837	rs139112812	1.36836e-06	-1.2822e-10	0.0244941	0.000723817	-1.2822e-10	-0.000240153
36656815	rs4593643	9.87982e-08	-1.39691	-1.20688	5.42267e-05	-1.34006	-1.25155
36656840	rs9919068	1.45946e-06	-1.2822e-10	0.0889491	0.000820214	-1.2822e-10	0.124786
36657220	rs72733443	7.7337e-07	0.724025	-1.27014	0.000317074	0.453984	-1.27963
36657774	rs62541991	2.29685e-07	-1.76016	-2.27412e-10	0.000176829	-1.40959	-2.27412e-10
36659004	rs13294290	2.85224e-05	3.86556	-0.803994	0.000508889	0.617086	-0.969636
36659138	rs147528916	1.78506e-07	-1.73354	-0.278712	8.84031e-05	-1.76006	-0.342813
36659322	rs10758384	1.49459e-07	-1.04945	-1.1404	8.99316e-05	-1.01887	-1.06686
36659383	rs10738968	1.50362e-07	-1.04945	-1.13438	9.05883e-05	-1.01887	-1.05959
36659725	rs4512469	1.00891e-07	-1.40275	-1.18009	5.49618e-05	-1.34634	-1.2318
36659923	rs2890731	9.98183e-08	-1.39102	-1.2025	5.47441e-05	-1.33373	-1.24838
36660019	rs143503160	2.38897e-06	0.581743	-2.27412e-10	0.00193373	0.982424	-2.27412e-10
36660672	rs116842820	1.87147e-07	-1.72867	-0.236306	9.21187e-05	-1.75945	-0.302255
36660752	rs12380104	4.35481e-07	-1.12042	-2.27412e-10	0.000292242	-0.907196	-2.27412e-10
36661152	rs13295653	1.50891e-07	-1.04095	-1.13937	9.08295e-05	-1.01019	-1.06561
36661528	rs7031174	1.29941e-07	-1.18653	-1.14326	7.94309e-05	-1.13957	-1.07032
36662056	rs10758385	1.01068e-07	-1.38509	-1.19599	5.53566e-05	-1.32735	-1.24363
36662217	rs147301877	9.51956e-07	-1.2822e-10	-0.338354	0.000529832	-1.2822e-10	-0.312219
36662476	rs148758264	8.45274e-08	-1.73898	-1.02082	4.85562e-05	-1.64914	-1.05292
36662537	rs10758386	1.00008e-07	-1.41942	-1.17221	5.43068e-05	-1.36429	-1.22584
36662861	rs4242702	1.25633e-07	-1.21459	-1.14892	7.86977e-05	-1.14198	-1.07719
36662902	rs150842242	4.19498e-07	-1.2822e-10	-1.15781	0.00023009	-1.2822e-10	-1.14631
36663140	rs78352306	6.50438e-07	-1.2822e-10	-0.719228	0.000347942	-1.2822e-10	-0.732744
36663490	rs7867040	1.26838e-07	-1.21459	-1.13937	7.96141e-05	-1.14198	-1.06561
36665335	rs12343804	1.33697e-06	-1.2822e-10	0.00129025	0.000750518	-1.2822e-10	0.0359845
36666435	rs10973015	3.0973e-05	3.98081	-0.836809	0.00055867	0.737664	-0.996885
36666635	rs10814427	1.28363e-07	-1.13761	-1.2044	5.31344e-05	-1.36468	-1.24727
36667395	rs2381525	1.01021e-07	-1.39102	-1.19052	5.5227e-05	-1.33373	-1.2396
36667835	rs4576507	1.03478e-07	-1.36699	-1.19052	5.66704e-05	-1.30793	-1.2396
36668303	rs10124884	1.50172e-07	-1.0324	-1.15269	9.01563e-05	-1.00145	-1.08178
36668515	rs10758387	1.48078e-07	-1.04095	-1.15818	8.87762e-05	-1.01019	-1.08847
36668654	rs148546709	1.43859e-06	-1.2822e-10	0.0745461	0.000760614	-1.2822e-10	0.0493465
36668905	rs12343013	1.39876e-06	-1.2822e-10	0.0464695	0.00078567	-1.2822e-10	0.0817572
36669228	rs3780133	1.05268e-07	-1.35531	-1.18505	5.76187e-05	-1.29541	-1.23553
36669341	rs56176668	1.35913e-06	-1.2822e-10	0.0177273	0.000718982	-1.2822e-10	-0.00694327
36670302	rs10973020	1.34092e-06	-1.2822e-10	0.00423597	0.000752762	-1.2822e-10	0.0389692
36670594	rs4878654	1.04834e-07	-1.36087	-1.18363	5.73377e-05	-1.30136	-1.23446
36671145	rs115242044	5.66965e-07	-1.2822e-10	-0.856577	0.000274995	-1.2822e-10	-0.968028
36672031	rs1571226	1.30362e-07	-1.17031	-1.15625	8.17586e-05	-1.0949	-1.08611
36672366	rs143019679	1.57746e-06	-1.2822e-10	0.166699	0.000833341	-1.2822e-10	0.140664
36672682	rs138248910	5.69824e-07	-0.851546	-2.27412e-10	0.000768847	0.0601133	-2.27412e-10
36673642	rs146082572	2.58943e-07	-1.64026	-2.27412e-10	0.000200495	-1.28399	-2.27412e-10
36674101	rs10973021	1.45578e-06	0.0864228	-2.27412e-10	0.000512023	-0.34641	-2.27412e-10
36674108	rs4879999	1.10402e-07	-1.30487	-1.18788	6.06838e-05	-1.24147	-1.23763
36674249	rs75538307	1.71034e-06	0.247573	-2.27412e-10	0.0013455	0.619741	-2.27412e-10
36674842	rs2274473	1.57548e-07	-0.980901	-1.15625	9.46113e-05	-0.948891	-1.08611
36675111	rs7851401	1.32711e-07	-1.1479	-1.1608	8.32618e-05	-1.07111	-1.09168
36675153	rs7865022	1.29299e-07	-1.1549	-1.17984	8.07286e-05	-1.07854	-1.11515
36675268	rs10120301	1.58373e-07	-0.971995	-1.15993	9.50461e-05	-0.939805	-1.09061
36676735	rs138433057	4.38585e-07	-1.2822e-10	-1.11332	0.000217792	-1.2822e-10	-1.20124
36676813	rs79037597	5.87665e-07	-0.820717	-2.27412e-10	0.000186092	-1.35854	-2.27412e-10
36676838	rs75421626	5.38044e-07	-0.908933	-2.27412e-10	0.000128751	-1.7269	-2.27412e-10
36677608	rs12347708	5.52842e-07	-1.2822e-10	-0.881801	0.000311589	-1.2822e-10	-0.843095
36677960	rs150835067	3.69308e-07	-1.2822e-10	-1.28524	0.000197735	-1.2822e-10	-1.29785
36678351	rs117674615	1.09793e-06	-0.195693	-2.27412e-10	0.000364263	-0.686902	-2.27412e-10
36678515	rs35114937	2.27746e-05	3.54665	-0.710119	0.0004426	0.383849	-0.87596
36678517	rs185998513	6.13886e-07	-0.777064	-2.27412e-10	0.000246182	-1.07871	-2.27412e-10
36678800	rs77737342	2.33174e-07	-1.74509	-2.27412e-10	0.000126569	-1.74399	-2.27412e-10
36678989	rs6476571	1.64174e-07	-0.936768	-1.15918	9.8459e-05	-0.903874	-1.09127
36679651	rs141404362	7.77648e-07	-0.5406	-2.27412e-10	0.000170025	-1.44883	-2.27412e-10
36679890	rs78789908	7.71711e-07	-1.2822e-10	-0.548264	0.000347149	-1.2822e-10	-0.735027
36680309	rs77664234	7.93157e-07	-0.520852	-2.27412e-10	0.000347582	-0.733779	-2.27412e-10
36680510	rs1536546	1.42051e-07	-1.07781	-1.16287	8.93959e-05	-0.996874	-1.09483
36680910	rs4413865	1.67134e-07	-0.909137	-1.16894	0.000100163	-0.875701	-1.10228
36681157	rs10973022	4.6905e-07	-1.2822e-10	-1.04617	0.000262157	-1.2822e-10	-1.01584
36681198	rs10973023	5.54849e-07	-1.2822e-10	-0.878178	0.000312771	-1.2822e-10	-0.839308
36681377	rs2381578	1.66253e-07	-0.909137	-1.17423	9.95135e-05	-0.875701	-1.10878
36681834	rs62542001	3.64481e-07	-1.2984	-2.27412e-10	0.00020711	-1.25153	-2.27412e-10
36682026	rs74705173	1.35171e-06	-1.2822e-10	0.0122555	0.000758903	-1.2822e-10	0.0470947
36682464	rs11794769	1.34561e-07	-1.36906	-0.92579	9.32744e-05	-1.08955	-0.959685
36683622	rs4880000	1.31981e-07	-1.14922	-1.165	6.94003e-05	-1.12493	-1.21996
36686647	rs554202656	5.14224e-07	-1.2822e-10	-0.954215	0.000288828	-1.2822e-10	-0.918947
36687106	rs10046792	1.15461e-06	-1.2822e-10	-0.145352	0.000646854	-1.2822e-10	-0.112659
36687211	rs10046793	1.21423e-06	-1.2822e-10	-0.0950119	0.000680727	-1.2822e-10	-0.0616181
36688355	rs12345768	1.14488e-06	-1.2822e-10	-0.153819	0.000641324	-1.2822e-10	-0.121245
36688750	rs1410010	1.55683e-07	-0.964192	-1.18486	9.58132e-05	-0.900415	-1.12196
36689818	rs10441727	1.34605e-06	-1.2822e-10	0.00805258	0.000755678	-1.2822e-10	0.0428363
36689987	rs10511930	9.73966e-07	-1.2822e-10	-0.315497	0.000544293	-1.2822e-10	-0.285292
36690234	rs142459401	2.12329e-06	-1.2822e-10	0.46385	0.00111886	-1.2822e-10	0.435288
36690240	rs145960700	1.94063e-06	-1.2822e-10	0.373895	0.00102337	-1.2822e-10	0.346073
36690453	rs10973025	1.03238e-06	-1.2822e-10	-0.257251	0.000577442	-1.2822e-10	-0.226172
36691103	rs7467747	1.14885e-07	-1.2833	-1.16965	6.06375e-05	-1.25634	-1.22352
36691231	rs4504731	1.17133e-07	-1.26829	-1.16527	6.01288e-05	-1.26812	-1.22017
36692083	rs75394168	3.33156e-07	-1.38826	-2.27412e-10	0.00036066	-0.696842	-2.27412e-10
36692364	rs10119663	1.61518e-07	-0.890097	-1.22216	9.10215e-05	-0.904395	-1.16929
36693036	rs10814429	1.64997e-07	-0.874244	-1.2167	9.3119e-05	-0.888672	-1.16223
36693098	rs10814430	2.15442e-07	-1.21262	-0.611561	0.000127519	-1.14605	-0.590458
36693688	rs189920646	7.25099e-07	-0.610565	-2.27412e-10	0.000219542	-1.19324	-2.27412e-10
36694207	rs10973026	9.53109e-08	-1.43242	-1.2073	5.64715e-05	-1.35936	-1.19168
36694408	rs72733447	9.80395e-07	0.952499	-1.26142	0.000396385	0.669965	-1.27236
36694409	rs72733448	1.00049e-06	0.984318	-1.27295	0.000404619	0.700086	-1.28192
36694476	rs10733480	1.3238e-07	-1.23979	-1.07141	6.5917e-05	-1.25133	-1.14506
36695029	rs56232628	8.03962e-08	-1.70757	-1.10234	6.42092e-05	-1.32257	-1.10007
36695405	rs13299781	1.33708e-07	-1.23979	-1.06142	6.6787e-05	-1.25133	-1.13195
36696691	rs10973027	1.3659e-07	-1.21847	-1.06142	6.82103e-05	-1.23024	-1.13195
36696774	rs10758388	1.45314e-07	-1.49098	-0.726993	6.0395e-05	-1.70418	-0.779696
36696989	rs111797414	9.19565e-07	-0.372973	-2.27412e-10	0.000232546	-1.13569	-2.27412e-10
36697735	rs10511931	1.21523e-07	-1.10126	-1.29551	9.28106e-05	-0.77376	-1.28046
36697962	rs10758390	1.25507e-07	-1.06816	-1.29635	9.90535e-05	-0.708182	-1.28094
36697971	rs12341661	1.09129e-07	-1.70041	-0.803939	7.46176e-05	-1.4864	-0.786005
36698063	rs72733451	1.4865e-06	0.107309	-2.27412e-10	0.000331665	-0.780653	-2.27412e-10
36698152	rs62542004	1.04696e-07	-1.70292	-0.842891	7.15737e-05	-1.49181	-0.822245
36698883	rs72733452	2.31543e-07	-1.75211	-2.27412e-10	0.000126334	-1.74585	-2.27412e-10
36700540	rs138639683	1.5875e-06	-1.2822e-10	0.173044	0.000813021	-1.2822e-10	0.115978
36702076	rs2094395	1.37552e-07	-1.27062	-1.00225	6.25802e-05	-1.36099	-1.08734
36702096	rs2094394	8.10785e-08	-1.70088	-1.10057	4.91509e-05	-1.56312	-1.12677
36702144	rs61099135	4.41176e-07	-1.2822e-10	-1.10743	0.000242209	-1.2822e-10	-1.09498
36702485	rs4880002	4.88833e-07	-0.673254	-0.331598	0.000136469	-1.18936	-0.479323
36702887	rs56339616	7.99057e-08	-1.63654	-1.17949	4.41762e-05	-1.65003	-1.14656
36703254	rs146733688	5.78001e-07	-0.837298	-2.27412e-10	0.000224845	-1.16937	-2.27412e-10
36703375	rs116939333	5.32626e-07	-1.2822e-10	-0.919054	0.000290441	-1.2822e-10	-0.913378
36703686	rs72733454	6.72943e-07	-0.685213	-2.27412e-10	0.0004433	-0.490532	-2.27412e-10
36704465	rs7033776	8.91302e-07	0.181495	-0.585686	0.000154717	-0.836029	-0.707156
36704938	rs6476573	1.91838e-06	-0.0239095	0.386273	0.000294895	-1.10781	0.209655
36705167	rs73443052	2.26259e-07	-0.476522	-1.29867	0.000210867	0.0654493	-1.299
36705645	rs80055679	6.84699e-06	1.63469	-2.27412e-10	0.00175499	0.885442	-2.27412e-10
36705880	rs76539174	2.76675e-07	-1.57403	-2.27412e-10	0.000164485	-1.48196	-2.27412e-10
36706040	rs117848944	5.42313e-07	-0.901031	-2.27412e-10	0.000213715	-1.22014	-2.27412e-10
36706112	rs10973029	5.18444e-07	-0.59662	-0.349422	0.000255773	-0.566342	-0.474148
36706765	rs78078762	5.56189e-07	-0.875765	-2.27412e-10	0.000179564	-1.39425	-2.27412e-10
36706783	rs76653938	4.20947e-07	-1.15437	-2.27412e-10	0.000583897	-0.215055	-2.27412e-10
36707269	rs79377132	1.12863e-07	-1.19646	-1.27423	0.000152254	-0.282735	-1.27649
36707991	rs77828320	2.68293e-07	-1.60479	-2.27412e-10	0.000344982	-0.741287	-2.27412e-10
36708133	rs60970102	1.24708e-07	-1.2283	-1.1426	0.000159807	-0.334561	-1.17625
36708258	rs57164280	1.11755e-07	-1.20077	-1.2798	0.000150569	-0.289702	-1.28066
36708356	rs62542006	1.07813e-07	-1.24434	-1.27214	0.000142447	-0.351317	-1.27449
36708464	rs16924367	1.12262e-07	-1.2039	-1.27214	0.000150732	-0.294783	-1.27449
36708572	rs118084424	9.86183e-07	-0.303032	-2.27412e-10	0.00148761	0.720148	-2.27412e-10
36709347	rs10117534	1.45742e-06	0.490758	-0.403212	0.000230125	-0.607308	-0.538847
36709803	rs10123833	1.34895e-06	0.519332	-0.509124	0.000215555	-0.575408	-0.636153
36709958	rs4551452	1.44265e-06	0.490758	-0.413395	0.000227977	-0.607308	-0.548226
36710578	rs7046130	1.11662e-06	-1.2822e-10	-0.178809	0.000627972	-1.2822e-10	-0.142283
36710787	rs79267969	8.168e-07	-1.2822e-10	-0.491479	0.000456852	-1.2822e-10	-0.46042
36711236	rs2025842	1.07055e-06	-1.2822e-10	-0.220942	0.00060165	-1.2822e-10	-0.185103
36712124	rs2381581	2.00176e-06	1.49569	-1.09078	0.000816822	1.2752	-1.15456
36712183	rs112035081	2.35295e-07	-1.73603	-2.27412e-10	0.000140067	-1.64266	-2.27412e-10
36712466	rs4355866	1.04268e-06	-1.2822e-10	-0.247322	0.00058573	-1.2822e-10	-0.211921
36714252	rs4880003	4.99711e-07	0.0634296	-1.04627	0.000118339	-0.669869	-1.14135
36715044	rs139569495	2.90715e-07	-1.52453	-2.27412e-10	0.000139313	-1.64805	-2.27412e-10
36716797	rs10124267	1.00643e-07	-1.46026	-1.12504	5.23627e-05	-1.52635	-1.10024
36717006	rs7872512	1.59744e-07	-1.63883	-0.48447	0.000118993	-1.14079	-0.66493
36717019	rs60403343	1.9513e-07	-1.09478	-0.828433	6.08723e-05	-1.51203	-0.963967
36718368	rs10511932	1.35087e-07	-1.20821	-1.08275	5.40968e-05	-1.4964	-1.09761
36718812	rs7863614	1.51565e-07	-1.52342	-0.652442	8.07826e-05	-1.50588	-0.687134
36718844	rs7848373	1.94508e-07	-1.40048	-0.52592	8.79456e-05	-1.53308	-0.574985
36719443	rs12379770	1.14864e-07	-1.24534	-1.20778	4.37654e-05	-1.55956	-1.24638
36719564	rs11789816	8.55315e-06	2.90239	-1.04521	0.000818352	1.18539	-1.06288
36719751	rs12379827	1.06619e-07	-1.37151	-1.1561	4.30155e-05	-1.61752	-1.2057
36720512	rs10973034	7.5673e-08	-1.5984	-1.27205	4.06976e-05	-1.63529	-1.24332
36720541	rs118044744	2.91843e-06	-1.2822e-10	0.781928	0.0014384	-1.2822e-10	0.686509
36720784	rs28497943	1.01721e-07	-1.31975	-1.25489	4.10026e-05	-1.59126	-1.27989
36720903	rs11791422	1.13897e-07	-1.71923	-0.742341	6.09112e-05	-1.74288	-0.732486
36720904	rs59830908	9.10077e-08	-1.42045	-1.26548	3.83586e-05	-1.65115	-1.28665
36720929	rs147000733	5.58764e-07	-0.871146	-2.27412e-10	0.000284194	-0.935123	-2.27412e-10
36721185	rs181223558	4.93247e-07	-0.995864	-2.27412e-10	0.000210851	-1.23363	-2.27412e-10
36721236	rs111806056	9.49911e-08	-1.37723	-1.26586	3.93278e-05	-1.62609	-1.28676
36722106	rs10973039	7.23466e-08	-1.67822	-1.23718	3.52759e-05	-1.75412	-1.26746
36722345	rs11792514	1.21543e-07	-1.73781	-0.658797	6.49213e-05	-1.75305	-0.65855
36722854	rs16933492	8.56232e-08	-1.67876	-1.06816	4.42549e-05	-1.73192	-1.06289
36723143	rs10973041	1.53417e-07	-1.60472	-0.558997	7.05864e-05	-1.72156	-0.606377
36723948	rs72733459	1.38894e-06	0.0394243	-2.27412e-10	0.00223419	1.12686	-2.27412e-10
36724049	rs10814432	9.3943e-08	-1.71572	-0.938465	5.03056e-05	-1.70592	-0.960747
36724055	rs10814433	8.00344e-08	-1.60098	-1.21344	4.30344e-05	-1.65916	-1.16362
36724515	rs1410009	9.93372e-08	-1.62244	-0.975909	5.21904e-05	-1.67003	-0.959846
36724521	rs142914553	3.10912e-07	-1.45736	-2.27412e-10	0.000151925	-1.5614	-2.27412e-10
36724976	rs78553138	7.92163e-08	-1.5927	-1.23199	3.64475e-05	-1.72354	-1.26537
36725220	rs113056925	2.32003e-07	-1.75012	-2.27412e-10	0.000146775	-1.59588	-2.27412e-10
36725670	rs7027081	1.23399e-06	0.915055	-0.993918	0.000337852	0.251147	-1.01332
36725673	rs7027082	1.12013e-06	0.79838	-0.974054	0.0003195	0.172167	-0.99019
36725914	rs11794314	1.56357e-06	1.23947	-1.08162	0.000563372	0.828583	-1.07942
36726228	rs12380409	1.1316e-07	-1.57707	-0.890998	7.15766e-05	-1.41028	-0.903733
36726248	rs12377676	1.19421e-07	-1.6347	-0.779516	6.28769e-05	-1.64806	-0.795537
36726511	rs12555504	2.79802e-07	-1.56279	-2.27412e-10	0.00021638	-1.20775	-2.27412e-10
36726582	rs733306	1.21858e-07	-1.64402	-0.749994	6.07082e-05	-1.74776	-0.730945
36727013	rs10973043	1.069e-07	-1.25481	-1.27018	4.91985e-05	-1.41109	-1.27783
36727091	rs116705146	3.64433e-07	-1.2822e-10	-1.29853	0.000198148	-1.2822e-10	-1.29576
36727253	rs73445050	3.6536e-07	-1.2822e-10	-1.29599	0.000197583	-1.2822e-10	-1.29862
36727271	rs73445051	3.64584e-07	-1.2822e-10	-1.29812	0.00019744	-1.2822e-10	-1.29935
36727329	rs73445053	4.0083e-07	-1.2822e-10	-1.20334	0.00021343	-1.2822e-10	-1.22147
36727339	rs73445054	3.68417e-07	-1.2822e-10	-1.28766	0.000201287	-1.2822e-10	-1.28005
36727388	rs12552072	6.12261e-07	0.310864	-1.09058	0.0003943	0.488664	-1.09633
36727415	rs1887437	5.65072e-07	0.194354	-1.05427	0.000344482	0.32543	-1.06817
36727565	rs1887436	3.69222e-07	-1.2822e-10	-1.28548	0.000198938	-1.2822e-10	-1.29178
36727599	rs1887435	7.31956e-08	-1.68906	-1.21468	4.07805e-05	-1.68077	-1.19581
36727602	rs117755257	1.92397e-06	0.365275	-2.27412e-10	0.000641639	-0.120754	-2.27412e-10
36727652	rs1887434	2.84315e-07	-0.635509	-0.91128	0.00013239	-0.80866	-0.890369
36727773	rs145498746	3.25087e-07	-1.41278	-2.27412e-10	0.000139959	-1.64343	-2.27412e-10
36727840	rs9792539	2.45691e-07	-0.707724	-0.985073	0.000108974	-0.951162	-0.942509
36727911	rs7468707	4.24701e-06	1.68437	-0.527272	0.00179055	1.38606	-0.480564
36728008	rs56364612	7.84644e-06	2.28228	-0.511333	0.00327337	1.95855	-0.449759
36728132	rs55858741	7.776e-06	2.22714	-0.465213	0.00322571	1.91255	-0.418423
36728232	rs62542024	5.33517e-07	0.207308	-1.12469	0.000310073	0.279055	-1.12703
36728338	rs2381582	1.13978e-05	2.83556	-0.691262	0.00668179	2.87026	-0.647895
36728372	rs1977443	3.35543e-06	1.77324	-0.851775	0.00228784	1.96545	-0.814866
36728496	rs1985037	8.83522e-06	2.31992	-0.430291	0.00366146	2.00162	-0.380778
36728585	rs1001159	3.27859e-07	-0.180235	-1.22406	9.27987e-05	-0.820151	-1.2342
36728849	rs77350214	2.37858e-07	-1.7252	-2.27412e-10	0.000126044	-1.74815	-2.27412e-10
36729266	rs75326993	6.71028e-08	-1.75028	-1.24037	3.74267e-05	-1.72169	-1.2407
36729559	rs117992309	3.64164e-07	-1.2822e-10	-1.29927	0.000197545	-1.2822e-10	-1.29882
36730100	rs10973044	4.43868e-07	0.0478377	-1.14918	0.000122481	-0.604905	-1.17192
36730774	rs10758392	4.06459e-07	-0.00412138	-1.18527	0.000115857	-0.634588	-1.19783
36731211	rs10973045	6.85272e-07	0.416544	-1.0836	0.000398023	0.491976	-1.09025
36731326	rs1887432	6.65702e-08	-1.75914	-1.23948	3.64956e-05	-1.74737	-1.24021
36731351	rs1887431	6.65747e-08	-1.75983	-1.23872	3.64152e-05	-1.74982	-1.23998
36731645	rs12338282	6.60823e-08	-1.75948	-1.2465	3.62882e-05	-1.7461	-1.24719
36731660	rs12351855	6.66702e-08	-1.75585	-1.24127	3.61989e-05	-1.75376	-1.24199
36731820	rs12351933	6.63577e-08	-1.75828	-1.24353	3.62629e-05	-1.74974	-1.24424
36732433	rs73645828	6.72739e-08	-1.75776	-1.23034	3.66953e-05	-1.75084	-1.23129
36732436	rs73445076	6.71201e-08	-1.75874	-1.23165	3.673e-05	-1.74859	-1.2326
36732597	rs10758393	4.60716e-07	0.120212	-1.1843	0.000128896	-0.529426	-1.19635
36732899	rs10738974	4.39588e-07	0.0802225	-1.19126	0.000123785	-0.561738	-1.2045
36732961	rs10973046	3.90571e-07	-1.22926	-2.27412e-10	0.000282125	-0.942428	-2.27412e-10
36732965	rs34752198	6.71274e-08	-1.75435	-1.23593	3.62854e-05	-1.75652	-1.23685
36732969	rs10738975	4.28815e-07	0.0593512	-1.1952	0.000121002	-0.578569	-1.21041
36733156	rs10814435	4.33374e-07	0.0593512	-1.18462	0.000122479	-0.578569	-1.19827
36733236	rs10814436	4.34268e-07	0.0593512	-1.18256	0.000122716	-0.578569	-1.19634
36733406	rs10973047	4.33374e-07	0.0593512	-1.18462	0.000122479	-0.578569	-1.19827
36733744	rs116939035	3.78666e-07	-1.2822e-10	-1.26022	0.000204719	-1.2822e-10	-1.26314
36733816	rs62542025	4.11415e-07	0.0212703	-1.19854	0.000113814	-0.638909	-1.21131
36733933	rs78579929	4.43405e-07	-1.10239	-2.27412e-10	0.00025975	-1.02506	-2.27412e-10
36734000	rs10814437	4.19998e-07	0.0419186	-1.19854	0.000115695	-0.622515	-1.21131
36734119	rs11999534	6.68099e-08	-1.75902	-1.236	3.67572e-05	-1.74353	-1.23691
36734252	rs10758394	4.46221e-07	0.102483	-1.19854	0.000121411	-0.57429	-1.21131
36734287	rs10973049	4.46221e-07	0.102483	-1.19854	0.000121411	-0.57429	-1.21131
36734488	rs10814438	5.28993e-07	0.272643	-1.19854	0.000139171	-0.437764	-1.21131
36734872	rs7043503	4.67227e-07	0.144846	-1.1949	0.000126077	-0.54044	-1.20744
36734901	rs7043808	4.67227e-07	0.144846	-1.1949	0.000126077	-0.54044	-1.20744
36735029	rs7046618	4.09755e-07	0.0212703	-1.20259	0.000113435	-0.638909	-1.21464
36735204	rs7047174	4.41244e-07	0.115694	-1.22297	0.000120762	-0.553901	-1.23706
36735459	rs118145126	3.84872e-07	-1.24396	-2.27412e-10	0.000138909	-1.65096	-2.27412e-10
36735683	rs10814439	4.22977e-07	0.0288288	-1.17839	0.00011649	-0.6394	-1.18758
36735781	rs112287912	6.54031e-08	-1.76025	-1.25606	3.61852e-05	-1.73962	-1.25651
36735805	rs113419970	6.54031e-08	-1.76025	-1.25606	3.61852e-05	-1.73962	-1.25651
36735832	rs73445096	6.47109e-08	-1.76017	-1.26678	3.57232e-05	-1.74116	-1.26782
36735882	rs73445098	6.51813e-08	-1.76025	-1.25946	3.60539e-05	-1.73962	-1.26014
36736013	rs73445099	6.49871e-08	-1.76023	-1.26246	3.6078e-05	-1.73638	-1.26272
36736030	rs111666839	1.86256e-07	-0.776297	-1.19346	0.00011467	-0.652326	-1.19039
36736425	rs6476574	3.72343e-07	-0.0834433	-1.19362	0.000117003	-0.616118	-1.20646
36736620	rs7021317	5.98542e-07	0.314175	-1.11655	0.000345509	0.382415	-1.12218
36736811	rs10738976	3.40244e-07	-0.140829	-1.22638	0.000108242	-0.663434	-1.23698
36737007	rs148850645	9.93874e-07	-1.2822e-10	-0.295264	0.000518039	-1.2822e-10	-0.334729
36737568	rs139401413	6.1261e-07	-0.779146	-2.27412e-10	0.000284028	-0.935705	-2.27412e-10
36738641	rs7857754	1.67221e-07	-1.7587	-0.318857	9.07577e-05	-1.74362	-0.332971
36739204	rs35579338	7.00505e-07	0.60803	-1.2531	0.000531517	0.952353	-1.2614
36739208	rs146298939	8.08685e-07	-1.2822e-10	-0.501464	0.000422796	-1.2822e-10	-0.537889
36739451	rs9298971	1.99169e-07	-0.616546	-1.28617	8.13342e-05	-0.898664	-1.28755
36739594	rs9644881	1.32392e-07	-1.66434	-0.646764	9.03984e-05	-1.45671	-0.623845
36739641	rs62542026	8.9111e-07	-0.404405	-2.27412e-10	0.00089806	0.215457	-2.27412e-10
36739692	rs77289744	1.71149e-07	-0.905447	-1.14889	9.02318e-05	-0.917345	-1.16505
36740810	rs76848326	2.32651e-07	-1.74733	-2.27412e-10	0.000126264	-1.74641	-2.27412e-10
36740957	rs7873864	3.00733e-06	1.93719	-1.12525	0.000903115	1.36405	-1.14298
36741027	rs10116484	2.65411e-06	1.79152	-1.10453	0.000836677	1.26368	-1.11902
36741044	rs7847531	2.9532e-06	1.89263	-1.09886	0.000863893	1.28545	-1.10878
36741046	rs4255220	2.5668e-07	-1.75932	0.110279	0.000150305	-1.71057	0.138452
36741501	rs35757566	9.74344e-06	1.93005	0.0574287	0.0173774	3.02903	0.149117
36741627	rs117049020	2.30287e-07	-1.75755	-2.27412e-10	0.000126183	-1.74704	-2.27412e-10
36742755	rs118054944	3.70512e-07	-1.2822e-10	-1.28199	0.000201363	-1.2822e-10	-1.27967
36742960	rs12115386	7.99671e-08	-1.67693	-1.13833	4.19422e-05	-1.68161	-1.16688
36742992	rs78849211	8.2896e-08	-1.6541	-1.12518	4.33998e-05	-1.65939	-1.15493
36743104	rs118163537	1.38189e-05	2.33692	-2.27412e-10	0.00422527	1.76406	-2.27412e-10
36743759	rs1078600	4.37977e-07	-0.0194203	-1.09529	0.000230943	-0.0492571	-1.09335
36743774	rs1078601	3.76558e-07	-0.151023	-1.11478	0.000200212	-0.172638	-1.11277
36744658	rs752359	8.96607e-07	0.856557	-1.25481	0.000208196	0.0106523	-1.25695
36744687	rs185805176	4.19935e-07	-1.2822e-10	-1.15677	0.000228728	-1.2822e-10	-1.15225
36744729	rs752358	2.61866e-07	-0.619554	-1.00949	0.000167581	-0.456064	-1.00725
36744752	rs752357	4.30415e-07	0.121512	-1.25363	0.000118342	-0.556616	-1.25458
36744850	rs10733482	5.74507e-07	0.438582	-1.28194	0.000138862	-0.36993	-1.28137
36745049	rs75935041	8.09136e-08	-1.6646	-1.13889	4.2133e-05	-1.67656	-1.16739
36745573	rs141855960	2.52218e-07	-1.66658	-2.27412e-10	0.000132094	-1.70127	-2.27412e-10
36745892	rs11998844	4.99802e-07	-1.2822e-10	-0.982661	0.000252383	-1.2822e-10	-1.05383
36746022	rs16933516	7.8114e-08	-1.54253	-1.29617	4.11594e-05	-1.5792	-1.28813
36746142	rs72733468	7.1289e-08	-1.67097	-1.25917	4.06179e-05	-1.63269	-1.24788
36746143	rs113451277	2.99045e-07	-1.49628	-2.27412e-10	0.000159197	-1.51464	-2.27412e-10
36746202	rs77321682	3.11196e-06	-1.2822e-10	0.846135	0.00152823	-1.2822e-10	0.747089
36746304	rs12156636	9.56357e-08	-1.39908	-1.23725	4.51676e-05	-1.5369	-1.23749
36746504	rs187453159	4.53725e-07	-1.2822e-10	-1.07938	0.000246911	-1.2822e-10	-1.07575
36746869	rs62542029	6.2966e-08	-1.7592	-1.29508	3.55061e-05	-1.72224	-1.29283
36747069	rs7872201	2.01303e-07	-0.862805	-1.02926	0.000119745	-0.825166	-0.974248
36747147	rs1536545	6.44212e-08	-1.75901	-1.27242	3.51112e-05	-1.75879	-1.26747
36747962	rs4878655	9.12942e-08	-1.4059	-1.27689	4.4157e-05	-1.51674	-1.28029
36748588	rs146086213	2.61625e-07	-1.62996	-2.27412e-10	0.000175155	-1.41911	-2.27412e-10
36748641	rs6476575	7.34216e-08	-1.7193	-1.18135	4.09571e-05	-1.71908	-1.15318
36749215	rs17480929	7.66114e-08	-1.64683	-1.2113	4.02382e-05	-1.68327	-1.20669
36749333	rs4880005	6.54863e-08	-1.75994	-1.25509	3.5613e-05	-1.76018	-1.25189
36749606	rs4880006	6.53395e-08	-1.7516	-1.26568	3.5493e-05	-1.75256	-1.26288
36749724	rs17389840	1.13804e-07	-1.54447	-0.917927	6.86895e-05	-1.45515	-0.90003
36750501	rs6476576	6.79047e-08	-1.71746	-1.26131	3.69669e-05	-1.71547	-1.25929
36750914	rs6476577	1.16512e-07	-1.41809	-1.02079	6.76077e-05	-1.4193	-0.951758
36751155	rs10758397	7.66556e-08	-1.56064	-1.29691	4.11761e-05	-1.57102	-1.29591
36752273	rs10973052	6.40571e-08	-1.75499	-1.28211	3.46979e-05	-1.76003	-1.27807
36752658	rs72733472	9.14533e-08	-1.53278	-1.14826	5.29747e-05	-1.47035	-1.14462
36752731	rs72733473	6.36144e-08	-1.74625	-1.29778	3.42062e-05	-1.75745	-1.29493
36753004	rs10814440	6.35691e-08	-1.75406	-1.29068	3.44375e-05	-1.75627	-1.28936
36753061	rs6476578	7.60535e-08	-1.71853	-1.1469	4.33915e-05	-1.71061	-1.1039
36753201	rs10814441	6.83342e-08	-1.71582	-1.25664	3.70352e-05	-1.72244	-1.25047
36753342	rs10814442	6.63792e-08	-1.72808	-1.27341	3.62258e-05	-1.72667	-1.26834
36753642	rs4880007	6.49767e-08	-1.75789	-1.26496	3.53718e-05	-1.75971	-1.25915
36753647	rs72733475	3.83508e-07	-0.677944	-0.569569	0.000230379	-0.594024	-0.551029
36754329	rs10973053	1.09789e-07	-1.19955	-1.29876	7.05263e-05	-1.02982	-1.29897
36754763	rs10814443	6.98582e-08	-1.75869	-1.19171	3.78035e-05	-1.75997	-1.19241
36754810	rs10758398	6.80844e-08	-1.75131	-1.22481	3.69629e-05	-1.74947	-1.22539
36754853	rs10973054	7.01061e-08	-1.72868	-1.21819	3.82698e-05	-1.72133	-1.21879
36755036	rs147655283	2.46684e-07	-1.68876	-2.27412e-10	0.000130198	-1.71572	-2.27412e-10
36755153	rs10814444	6.67027e-08	-1.75409	-1.24254	3.62442e-05	-1.75255	-1.24196
36755931	rs73645832	1.72034e-07	-1.37289	-0.67629	0.000106091	-1.23971	-0.680772
36756622	rs1536544	7.55237e-08	-1.73807	-1.13435	4.37388e-05	-1.70962	-1.09692
36757234	rs73645833	1.75664e-07	-1.28412	-0.74418	0.000103017	-1.17125	-0.778636
36757258	rs1000649	6.6406e-08	-1.73764	-1.26345	3.59912e-05	-1.74115	-1.26036
36757311	rs10973056	3.90485e-07	-1.27179	0.0423099	0.000206189	-1.26021	0.00422604
36757802	rs1887438	6.76479e-08	-1.75938	-1.22317	3.76114e-05	-1.74873	-1.20875
36758830	rs10117782	6.91945e-08	-1.76023	-1.19972	3.84182e-05	-1.75562	-1.18062
36759233	rs12235509	2.34384e-07	-0.463828	-1.27609	0.00011944	-0.527819	-1.27415
36759697	rs34554140	3.81782e-07	-1.35651	0.104488	0.000196046	-1.3896	0.0831686
36759824	rs78662760	5.81624e-07	-1.2822e-10	-0.831049	0.000318663	-1.2822e-10	-0.820644
36759906	rs10738977	8.29898e-08	-1.57745	-1.20071	4.30398e-05	-1.62372	-1.19894
36760736	rs4880008	9.17053e-08	-1.48878	-1.18951	4.66647e-05	-1.5517	-1.19009
36760999	rs75532864	6.21743e-07	-1.2822e-10	-0.764347	0.000341026	-1.2822e-10	-0.752821
36761311	rs12238416	3.65868e-07	-1.2822e-10	-1.2946	0.000199038	-1.2822e-10	-1.29128
36762193	rs62542045	4.13443e-07	-1.17235	-2.27412e-10	0.00020544	-1.25963	-2.27412e-10
36762614	rs79286955	2.35052e-07	-1.73707	-2.27412e-10	0.000159922	-1.51009	-2.27412e-10
36765045	rs10973061	9.88711e-08	-1.34551	-1.25754	5.00054e-05	-1.43265	-1.23999
36765074	rs10973062	9.19149e-08	-1.73303	-0.942985	5.19589e-05	-1.7376	-0.896723
36765352	rs117811935	5.00342e-07	-1.2822e-10	-0.981582	0.000277734	-1.2822e-10	-0.958115
36765523	rs10973064	8.53839e-08	-1.51207	-1.23765	4.34933e-05	-1.59556	-1.21661
36766241	rs10973065	9.31818e-08	-1.42241	-1.23991	4.87108e-05	-1.48193	-1.21695
36766243	rs10973066	9.49689e-08	-1.40342	-1.23991	4.95592e-05	-1.46467	-1.21695
36767388	rs79591913	1.14561e-07	-1.61784	-0.837925	6.2512e-05	-1.56532	-0.884098
36768405	rs4145889	1.01089e-07	-1.68818	-0.892697	5.81607e-05	-1.68183	-0.83974
36768485	rs12552805	3.63405e-07	-1.30136	-2.27412e-10	0.00024376	-1.0886	-2.27412e-10
36769530	rs12343860	9.70113e-08	-1.69228	-0.929763	5.61011e-05	-1.68611	-0.87151
36769776	rs17390091	2.26265e-07	-1.37186	-0.403306	0.000136428	-1.33825	-0.330739
36770145	rs62542046	8.20654e-07	-0.486772	-2.27412e-10	0.000420123	-0.544233	-2.27412e-10
36770356	rs80349160	2.51222e-07	-1.67054	-2.27412e-10	0.000147694	-1.58964	-2.27412e-10
36770884	rs28575796	1.01406e-07	-1.70013	-0.877604	5.83671e-05	-1.69432	-0.823703
36772184	rs116926266	8.53893e-07	-0.447068	-2.27412e-10	0.000297118	-0.890649	-2.27412e-10
36772766	rs17481241	1.13629e-07	-1.6642	-0.799736	6.13518e-05	-1.62032	-0.847831
36773399	rs72733480	6.98441e-07	-0.648023	-2.27412e-10	0.000468613	-0.435002	-2.27412e-10
36773591	rs74668374	2.29662e-07	-1.76026	-2.27412e-10	0.000125711	-1.7508	-2.27412e-10
36774192	rs7859667	1.21065e-07	-1.16133	-1.23921	5.79827e-05	-1.31995	-1.20468
36774487	rs10973068	7.8651e-07	-0.529269	-2.27412e-10	0.000424019	-0.535001	-2.27412e-10
36774989	rs149004775	2.37428e-07	-1.72701	-2.27412e-10	0.000126578	-1.74392	-2.27412e-10
36775449	rs2812324	7.48766e-08	-1.72563	-1.1554	4.26907e-05	-1.7316	-1.09919
36775523	rs78586559	1.44291e-07	-1.66304	-0.561994	7.06791e-05	-1.7389	-0.587725
36776224	rs10814447	7.9223e-08	-1.62993	-1.19468	4.38443e-05	-1.6602	-1.14393
36776622	rs72733481	1.87715e-07	-1.38887	-0.573082	0.000105843	-1.35551	-0.567304
36776791	rs76210035	8.12551e-08	-1.51484	-1.28444	5.39832e-05	-1.30144	-1.29466
36778142	rs2805379	1.27998e-07	-1.08013	-1.26473	5.95509e-05	-1.26206	-1.23589
36778644	rs10973071	7.31749e-07	-0.601436	-2.27412e-10	0.000394251	-0.607792	-2.27412e-10
36780305	rs2800262	1.28531e-07	-1.05449	-1.28622	5.92364e-05	-1.23502	-1.26822
36780654	rs2768624	8.17614e-08	-1.75056	-1.04251	4.23924e-05	-1.7596	-1.07821
36780684	rs2812323	9.15154e-08	-1.73279	-0.947576	4.66099e-05	-1.75988	-0.983082
36780856	rs4880010	8.5354e-08	-1.75448	-0.995582	4.40793e-05	-1.75793	-1.04086
36781327	rs4878656	8.15854e-08	-1.75154	-1.04368	4.23364e-05	-1.75983	-1.0793
36781417	rs4878657	8.17923e-08	-1.75289	-1.0398	4.25046e-05	-1.75946	-1.0757
36781433	rs4878658	8.21445e-08	-1.75289	-1.03551	4.26746e-05	-1.75946	-1.07171
36781717	rs10973073	9.28978e-07	-0.362789	-2.27412e-10	0.000481573	-0.407722	-2.27412e-10
36781753	rs10973074	9.28978e-07	-0.362789	-2.27412e-10	0.000481573	-0.407722	-2.27412e-10
36782013	rs2381583	8.48801e-08	-1.71583	-1.0398	4.31855e-05	-1.74357	-1.0757
36782313	rs62542047	9.50403e-07	-0.339987	-2.27412e-10	0.000492498	-0.385289	-2.27412e-10
36782358	rs2800263	9.75224e-08	-1.721	-0.895792	4.91313e-05	-1.75639	-0.933889
36783137	rs2768623	9.98934e-08	-1.732	-0.860773	5.08961e-05	-1.75923	-0.895765
36783408	rs10122442	8.84779e-08	-1.71583	-0.99829	4.50608e-05	-1.74357	-1.03319
36783454	rs10122407	2.69461e-07	-1.18811	-0.412336	0.000167086	-1.13547	-0.330806
36783462	rs55658707	8.83096e-08	-1.72194	-0.994089	4.50741e-05	-1.74723	-1.02924
36783939	rs2768622	1.02805e-07	-1.72392	-0.840125	5.20164e-05	-1.75727	-0.875948
36784065	rs61085435	4.80013e-07	-1.2822e-10	-1.02306	0.000262551	-1.2822e-10	-1.01433
36785184	rs10973075	8.99068e-07	-0.395515	-2.27412e-10	0.000466316	-0.439915	-2.27412e-10
36785220	rs4880011	9.08732e-08	-1.72482	-0.962589	4.63549e-05	-1.74888	-0.999568
36785466	rs1176849	6.39504e-08	-1.76014	-1.27863	3.49233e-05	-1.76021	-1.27142
36786140	rs10814450	9.29691e-08	-1.72482	-0.939788	4.73639e-05	-1.74888	-0.978034
36786168	rs10814451	1.0561e-07	-1.73906	-0.798058	5.40057e-05	-1.76017	-0.835519
36786588	rs1176848	8.58758e-07	-0.129647	-0.31174	0.000439118	-0.253474	-0.246537
36786623	rs10973076	8.80185e-07	-0.416741	-2.27412e-10	0.000456682	-0.460792	-2.27412e-10
36786831	rs4880013	8.73439e-08	-1.68709	-1.03993	4.96811e-05	-1.68779	-0.991369
36787361	rs1176847	6.45373e-08	-1.76026	-1.26937	3.59938e-05	-1.75743	-1.244
36787388	rs117891060	2.29806e-07	-1.75964	-2.27412e-10	0.000138794	-1.65179	-2.27412e-10
36787436	rs74786098	2.86515e-07	-1.53908	-2.27412e-10	0.00014508	-1.60749	-2.27412e-10
36787777	rs6476580	6.76688e-08	-1.71672	-1.26553	3.88867e-05	-1.6853	-1.23883
36787906	rs34308323	6.45289e-08	-1.75111	-1.27865	3.62325e-05	-1.73645	-1.25837
36788414	rs10973078	6.5355e-08	-1.74337	-1.27367	3.6485e-05	-1.73638	-1.2515
36788937	rs140985425	4.23644e-07	-1.2822e-10	-1.14798	0.000237229	-1.2822e-10	-1.11575
36788942	rs11790070	2.64142e-07	-1.62039	-2.27412e-10	0.000153926	-1.54831	-2.27412e-10
36790042	rs727653	9.74555e-08	-1.73343	-0.884052	5.35947e-05	-1.69072	-0.912605
36790683	rs716052	6.57295e-08	-1.73165	-1.27968	3.74289e-05	-1.70248	-1.25985
36790745	rs716054	1.05212e-07	-1.75387	-0.78703	5.74227e-05	-1.71836	-0.815976
36790902	rs3849922	3.71873e-07	-1.12616	-0.152165	0.000232596	-1.08493	-0.0505454
36791192	rs58680687	3.83256e-07	-1.08816	-0.160012	0.000237622	-1.04573	-0.0683638
36791385	rs17390350	3.7996e-07	-1.3011	0.0442885	0.00024706	-1.24315	0.168006
36791430	rs10973080	1.22745e-07	-1.71783	-0.668935	6.54896e-05	-1.68401	-0.718881
36791532	rs10973081	7.58046e-07	-1.22145	0.655322	0.000505216	-1.10722	0.747426
36791966	rs116874651	4.92162e-07	-0.998065	-2.27412e-10	0.000314136	-0.834954	-2.27412e-10
36792522	rs72733487	4.04048e-07	-1.02908	-0.166264	0.000253523	-0.98407	-0.0652567
36793247	rs2800248	1.1844e-07	-1.17466	-1.24781	6.47422e-05	-1.1753	-1.23907
36793445	rs2800247	1.22554e-07	-1.37864	-1.00969	6.43427e-05	-1.4146	-1.00595
36794194	rs71531235	2.80951e-07	-1.55869	-2.27412e-10	0.000140654	-1.63848	-2.27412e-10
36794243	rs117889814	2.31634e-07	-1.75171	-2.27412e-10	0.000129788	-1.71888	-2.27412e-10
36794413	rs2800246	1.59e-07	-1.12302	-1.00495	7.39457e-05	-1.26758	-1.01387
36794530	rs2768621	2.12793e-07	-1.22821	-0.608349	0.000133626	-1.16294	-0.526797
36795319	rs7860067	8.1262e-08	-1.74973	-1.04947	4.34599e-05	-1.75559	-1.05735
36795692	rs7874240	1.26645e-07	-1.62047	-0.735019	6.63265e-05	-1.62715	-0.763039
36796719	rs117043124	3.03026e-07	-1.48305	-2.27412e-10	0.000137953	-1.65786	-2.27412e-10
36797286	rs12341052	9.63245e-08	-1.76009	-0.869059	5.06635e-05	-1.75689	-0.902685
36797328	rs7025013	1.47518e-07	-1.65736	-0.54557	7.74028e-05	-1.66308	-0.572681
36797397	rs7025042	1.44822e-07	-1.66752	-0.553846	7.59446e-05	-1.67295	-0.58183
36797430	rs7025156	1.45492e-07	-1.67192	-0.54483	7.74635e-05	-1.67721	-0.557759
36797931	rs62545861	2.63659e-07	-1.62222	-2.27412e-10	0.000199371	-1.28961	-2.27412e-10
36798025	rs13292929	8.35651e-08	-1.51137	-1.25988	5.13272e-05	-1.38456	-1.262
36798146	rs2768620	1.57784e-07	-1.58308	-0.55257	8.44054e-05	-1.59616	-0.552984
36798579	rs139710160	3.64914e-07	-1.2822e-10	-1.29721	0.000199052	-1.2822e-10	-1.29121
36798742	rs10758401	2.70282e-07	-0.614988	-0.982419	0.000170136	-0.454022	-0.99416
36798785	rs61485533	1.08665e-07	-1.69901	-0.809592	6.18295e-05	-1.65041	-0.809985
36799334	rs74388305	2.35425e-07	-1.73548	-2.27412e-10	0.000127699	-1.7351	-2.27412e-10
36799688	rs76741433	3.6456e-07	-1.2822e-10	-1.29818	0.000197438	-1.2822e-10	-1.29936
36800786	rs2025841	1.00651e-07	-1.68954	-0.895678	5.53966e-05	-1.71311	-0.857155
36801146	rs2025840	9.83214e-08	-1.50991	-1.09872	6.48348e-05	-1.31959	-1.09335
36801459	rs79791727	2.71638e-07	-1.5924	-2.27412e-10	0.000130776	-1.71129	-2.27412e-10
36801557	rs75592094	2.43385e-07	-1.70223	-2.27412e-10	0.000124569	-1.75992	-2.27412e-10
36801593	rs2851703	1.48102e-07	-1.75039	-0.448579	8.59857e-05	-1.68469	-0.445914
36802263	rs80140886	1.07391e-07	-1.73449	-0.78591	5.63834e-05	-1.72367	-0.828929
36802626	rs12340833	1.17611e-07	-1.64348	-0.78601	6.42844e-05	-1.68235	-0.739115
36804101	rs16933578	6.68937e-07	-1.2822e-10	-0.691184	0.000387818	-1.2822e-10	-0.624242
36804155	rs77564994	2.68068e-07	-1.60563	-2.27412e-10	0.000139792	-1.64462	-2.27412e-10
36804265	rs74411467	3.18139e-07	-1.43438	-2.27412e-10	0.000158879	-1.51664	-2.27412e-10
36804773	rs62545864	3.14425e-07	-1.44613	-2.27412e-10	0.000156531	-1.53153	-2.27412e-10
36805087	rs78124906	3.17264e-07	-1.43714	-2.27412e-10	0.000157738	-1.52384	-2.27412e-10
36805173	rs117148883	2.30572e-07	-1.75631	-2.27412e-10	0.000126103	-1.74768	-2.27412e-10
36805725	rs2851702	1.19154e-07	-1.65879	-0.757666	8.09973e-05	-1.44813	-0.742236
36805824	rs2812320	1.17594e-07	-1.67197	-0.757666	7.91196e-05	-1.47158	-0.742236
36805874	rs2800257	1.16354e-07	-1.67197	-0.768268	7.82735e-05	-1.47158	-0.752989
36806356	rs4880015	1.40049e-07	-1.56283	-0.692048	0.000109398	-1.20625	-0.683542
36807208	rs143343874	1.62323e-05	2.49788	-2.27412e-10	0.0075962	2.35062	-2.27412e-10
36807233	rs113662267	2.79652e-07	-1.14942	-0.413908	0.000133291	-1.3483	-0.343941
36807412	rs13294984	7.58175e-08	-1.58514	-1.28341	4.24216e-05	-1.56621	-1.27091
36807499	rs111907068	2.50007e-07	-1.21454	-0.460848	0.000115613	-1.44181	-0.392725
36807695	rs10973084	9.163e-08	-1.6805	-0.998618	4.38364e-05	-1.75654	-1.04778
36807815	rs77024017	3.04849e-07	-1.47706	-2.27412e-10	0.000146607	-1.59703	-2.27412e-10
36807942	rs10973085	4.25738e-07	-1.14305	-2.27412e-10	0.000359073	-0.701254	-2.27412e-10
36808003	rs10814455	1.06028e-07	-1.75127	-0.781902	6.48929e-05	-1.62465	-0.787392
36808132	rs16933579	5.56337e-07	-1.2822e-10	-0.8755	0.000315064	-1.2822e-10	-0.832004
36808379	rs10814456	1.09576e-07	-1.75583	-0.744425	6.66241e-05	-1.63571	-0.750003
36808534	rs72733492	3.53387e-07	-1.32931	-2.27412e-10	0.000224904	-1.1691	-2.27412e-10
36808623	rs116974449	2.30342e-07	-1.75731	-2.27412e-10	0.000129002	-1.72495	-2.27412e-10
36809254	rs112380152	2.35435e-07	-1.18426	-0.551184	0.00010771	-1.41858	-0.486761
36809430	rs11793799	9.51276e-08	-1.34229	-1.29936	5.22851e-05	-1.33093	-1.29714
36809506	rs6476581	1.40011e-07	-1.74885	-0.506304	8.40007e-05	-1.63378	-0.520179
36809551	rs1327501	8.77745e-08	-1.75934	-0.962764	4.51151e-05	-1.75575	-1.01981
36809712	rs2851701	7.87563e-08	-1.74896	-1.08156	4.57069e-05	-1.64309	-1.11944
36809882	rs55658574	1.71375e-07	-0.757546	-1.29547	9.35436e-05	-0.751226	-1.29513
36810014	rs10973086	1.28621e-05	2.26516	-2.27412e-10	0.0171207	3.16326	-2.27412e-10
36810293	rs57513714	2.37557e-07	-1.25379	-0.472673	0.000114073	-1.44292	-0.405023
36810552	rs10814457	1.40357e-07	-1.73779	-0.514891	8.46222e-05	-1.61135	-0.535234
36810811	rs2800254	7.9152e-08	-1.75174	-1.07376	4.6112e-05	-1.6439	-1.10981
36811518	rs111609259	2.33471e-07	-1.28205	-0.461767	0.000112832	-1.4652	-0.393681
36811685	rs113063816	2.32307e-07	-1.28705	-0.461767	0.00011239	-1.46912	-0.393681
36811917	rs146589955	7.37985e-07	-1.2822e-10	-0.59295	0.000438373	-1.2822e-10	-0.501709
36812517	rs7850874	2.0121e-07	-1.0116	-0.880928	0.000115708	-0.942756	-0.890956
36813280	rs111294515	2.02542e-07	-1.34061	-0.545317	9.63482e-05	-1.53616	-0.480647
36813929	rs112059264	2.04723e-07	-1.38487	-0.490351	0.000101164	-1.54463	-0.423414
36814330	rs12685458	8.39621e-08	-1.46771	-1.2988	4.83894e-05	-1.40613	-1.29937
36814647	rs1176844	8.50527e-08	-1.75224	-1.00136	4.38788e-05	-1.75944	-1.04391
36814888	rs1176843	7.18948e-08	-1.72948	-1.19219	3.66527e-05	-1.75853	-1.22476
36815056	rs1176842	7.34209e-08	-1.73227	-1.1684	3.74252e-05	-1.75914	-1.20329
36815369	rs11791352	2.12073e-07	-1.06359	-0.776352	0.000127282	-0.949725	-0.788646
36815554	rs4878660	7.51264e-08	-1.58163	-1.29607	4.66469e-05	-1.45293	-1.28924
36815627	rs11791373	1.27807e-07	-1.34554	-1.00081	6.92378e-05	-1.33607	-1.01117
36816304	rs13287341	7.24714e-08	-1.63624	-1.27744	5.19629e-05	-1.34839	-1.28586
36816714	rs2800256	1.14294e-07	-1.61111	-0.846985	7.09569e-05	-1.46163	-0.861076
36816919	rs77466616	2.057e-07	-1.36627	-0.504187	0.000102411	-1.51797	-0.437814
36817147	rs111714870	3.04291e-07	-1.42051	-0.0583831	0.000154346	-1.56979	0.0242031
36817149	rs146989773	4.4627e-06	-1.2822e-10	1.20663	0.00255264	-1.2822e-10	1.2601
36817409	rs2381584	2.40331e-07	-1.10366	-0.611191	0.000141856	-1.09176	-0.53821
36817547	rs80151685	6.52532e-08	-1.74334	-1.27526	3.58204e-05	-1.74895	-1.25731
36818168	rs150544123	2.37829e-07	-1.72532	-2.27412e-10	0.000124615	-1.75955	-2.27412e-10
36818382	rs2851699	3.86277e-07	-1.2822e-10	-1.24032	0.000215149	-1.2822e-10	-1.21345
36818695	rs76378991	8.12281e-08	-1.73848	-1.06114	4.56584e-05	-1.70104	-1.06255
36818932	rs189253861	3.69196e-07	-1.28555	-2.27412e-10	0.000146468	-1.59797	-2.27412e-10
36819706	rs2851696	1.12693e-07	-1.1737	-1.2985	6.81902e-05	-1.06811	-1.29437
```
