## Supplementary material for "Characterization of shared and ancestry-specific signals driving complex traits using multi-ancestry fine-mapping": susiex_nc3.cs80.summary

```
# chr9:35819928-36819928
CS_ID	CS_LENGTH	CS_PURITY	MAX_PIP_SNP	BP	REF_ALLELE	ALT_ALLELE	REF_FRQ	BETA	SE	-LOG10P	MAX_PIP	POST-HOC_PROB_POP1	POST-HOC_PROB_POP2
1	5	0.390895	rs2381411	36319928	C,C	T,T	0.601392,0.486111	0.0231274,0.0114017	0.0040382,0.00855265	7.99085,0.738755	0.6316	0.99773	0.368834
2	698	0	rs7029237	36530955	A,A	G,G	0.642147,0.679563	-0.0137932,-0.0249082	0.00412449,0.00916045	3.08348,2.18402	0.0302118	0.426157	0.409669
```
