## Supplementary material for "Characterization of shared and ancestry-specific signals driving complex traits using multi-ancestry fine-mapping": susiex_nc1.cs80.snp

```
BP	SNP	PIP(CS1)	LogBF(CS1,Pop1)	LogBF(CS1,Pop2)
37697268	chr9:37697268:G:A	9.63419e-14	-1.60616	-1.23591
37697314	chr9:37697314:A:C	9.5427e-14	-1.62146	-1.23016
37697454	chr9:37697454:C:T	2.00813e-12	-2.78392e-10	0.194978
37698092	chr9:37698092:C:T	7.2791e-13	-2.78392e-10	-0.819803
37698667	chr9:37698667:T:G	5.68816e-13	-2.78392e-10	-1.06642
37698682	chr9:37698682:C:T	9.11849e-14	-1.63672	-1.26038
37698807	chr9:37698807:T:C	2.32364e-13	-1.96167	-2.90061e-10
37698874	chr9:37698874:G:A	1.28693e-13	-1.53806	-1.01449
37699240	chr9:37699240:T:C	6.81487e-14	-1.99198	-1.19631
37699867	chr9:37699867:G:A	7.02781e-12	1.44765	-2.90061e-10
37699905	chr9:37699905:A:G	6.82736e-14	-1.98745	-1.19901
37699907	chr9:37699907:A:G	5.27367e-13	-1.14208	-2.90061e-10
37700009	chr9:37700009:A:C	9.23372e-14	-1.6235	-1.26104
37700519	chr9:37700519:C:T	6.7334e-14	-2.00449	-1.19583
37700751	chr9:37700751:T:C	8.98996e-13	-2.78392e-10	-0.608702
37701444	chr9:37701444:A:G	9.56689e-14	-1.61978	-1.22931
37701827	chr9:37701827:G:A	5.7151e-13	-2.78392e-10	-1.0617
37701855	chr9:37701855:C:A	4.58501e-12	-2.78392e-10	1.02057
37701979	chr9:37701979:A:G	2.20951e-13	-2.01204	-2.90061e-10
37702053	chr9:37702053:G:A	4.29926e-13	-1.34637	-2.90061e-10
37702171	chr9:37702171:C:T	9.17931e-14	-2.00863	-0.881817
37702754	chr9:37702754:T:C	6.75933e-14	-2.00133	-1.19514
37702877	chr9:37702877:C:T	9.3454e-14	-1.60725	-1.26526
37703010	chr9:37703010:G:C	9.96666e-14	-1.61904	-1.18911
37703526	chr9:37703526:G:A	9.89345e-14	-1.58008	-1.23544
37703749	chr9:37703749:G:T	4.86105e-13	-2.78392e-10	-1.22356
37703991	chr9:37703991:A:G	4.91215e-13	-2.78392e-10	-1.2131
37704052	chr9:37704052:C:T	6.29783e-13	-0.964606	-2.90061e-10
37704244	chr9:37704244:C:T	1.24195e-12	-2.78392e-10	-0.285544
37704356	chr9:37704356:A:C	8.53049e-13	-0.661163	-2.90061e-10
37705530	chr9:37705530:C:T	9.12725e-13	-2.78392e-10	-0.593546
37705682	chr9:37705682:C:A	9.14803e-14	-1.63395	-1.25991
37705709	chr9:37705709:G:A	8.01254e-12	1.57878	-2.90061e-10
37705796	chr9:37705796:A:G	6.72385e-14	-2.00246	-1.19927
37705808	chr9:37705808:C:A	8.69873e-13	-0.641633	-2.90061e-10
37705891	chr9:37705891:C:T	2.28284e-13	-1.97939	-2.90061e-10
37705993	chr9:37705993:AAATAAAT:A	1.17913e-12	-2.78392e-10	-0.337445
37706417	chr9:37706417:T:C	9.76159e-13	-2.78392e-10	-0.526355
37706455	chr9:37706455:A:G	9.36822e-14	-1.60486	-1.26521
37706569	chr9:37706569:G:A	1.17094e-13	-1.45829	-1.1887
37706649	chr9:37706649:G:A	8.44697e-14	-1.73407	-1.23952
37706772	chr9:37706772:C:A	8.57579e-14	-1.71519	-1.24326
37707108	chr9:37707108:C:G	5.17269e-13	-2.78392e-10	-1.16142
37707198	chr9:37707198:T:C	9.04156e-14	-1.66352	-1.24204
37707238	chr9:37707238:C:A	7.31046e-13	-2.78392e-10	-0.815504
37707277	chr9:37707277:G:T	9.05226e-14	-1.65683	-1.24755
37707395	chr9:37707395:T:C	9.25311e-14	-1.64157	-1.24087
37707478	chr9:37707478:G:A	7.9744e-13	-2.78392e-10	-0.728573
37707521	chr9:37707521:T:C	5.89934e-13	-2.78392e-10	-1.02997
37707746	chr9:37707746:G:A	9.29307e-14	-1.64568	-1.23245
37707804	chr9:37707804:G:T	9.30053e-14	-1.72799	-1.14934
37707807	chr9:37707807:C:T	7.31328e-13	-2.78392e-10	-0.815119
37707912	chr9:37707912:C:T	1.01792e-12	-2.78392e-10	-0.484464
37707996	chr9:37707996:G:A	5.87966e-13	-2.78392e-10	-1.03331
37708078	chr9:37708078:C:T	4.92992e-13	-2.78392e-10	-1.20949
37708310	chr9:37708310:A:C	6.51455e-14	-1.99286	-1.2405
37708575	chr9:37708575:A:G	8.94734e-14	-1.6634	-1.25264
37708726	chr9:37708726:C:A	5.11905e-13	-2.78392e-10	-1.17184
37708843	chr9:37708843:T:C	1.05122e-13	-1.52359	-1.23126
37709020	chr9:37709020:G:A	4.31388e-13	-1.34297	-2.90061e-10
37709325	chr9:37709325:A:T	7.32622e-13	-2.78392e-10	-0.813351
37709624	chr9:37709624:A:G	5.27537e-13	-2.78392e-10	-1.14176
37709779	chr9:37709779:T:C	1.05206e-12	-2.78392e-10	-0.451471
37710414	chr9:37710414:A:G	3.62147e-12	-2.78392e-10	0.784656
37710596	chr9:37710596:G:A	9.10314e-14	-1.69329	-1.20549
37710634	chr9:37710634:A:G	5.13965e-13	-2.78392e-10	-1.16782
37710851	chr9:37710851:G:A	2.59327e-13	-1.85189	-2.90061e-10
37710915	chr9:37710915:G:A	8.68002e-13	-2.78392e-10	-0.643786
37711597	chr9:37711597:A:C	6.3515e-14	-2.00909	-1.24961
37711844	chr9:37711844:C:T	4.74674e-13	-2.78392e-10	-1.24735
37711927	chr9:37711927:G:A	4.7337e-13	-2.78392e-10	-1.2501
37712042	chr9:37712042:G:A	5.40233e-13	-2.78392e-10	-1.11798
37712282	chr9:37712282:A:G	4.80582e-13	-2.78392e-10	-1.23498
37712392	chr9:37712392:G:A	4.8209e-13	-2.78392e-10	-1.23185
37712394	chr9:37712394:C:T	1.21743e-13	-1.35424	-1.25382
37712417	chr9:37712417:G:A	2.40065e-13	-1.92907	-2.90061e-10
37712442	chr9:37712442:A:G	1.84373e-12	-2.78392e-10	0.109567
37712652	chr9:37712652:G:A	2.52499e-13	-1.87857	-2.90061e-10
37712698	chr9:37712698:C:T	1.13454e-13	-1.42343	-1.25515
37713077	chr9:37713077:A:G	4.80455e-13	-2.78392e-10	-1.23525
37713156	chr9:37713156:C:G	1.06404e-13	-1.53711	-1.20563
37713290	chr9:37713290:G:C	1.07696e-12	-2.78392e-10	-0.428084
37713526	chr9:37713526:G:T	8.44465e-14	-1.74444	-1.22942
37713732	chr9:37713732:G:A	6.17003e-13	-2.78392e-10	-0.985106
37714344	chr9:37714344:G:C	8.57281e-13	-2.78392e-10	-0.656215
37714396	chr9:37714396:T:C	4.81584e-13	-2.78392e-10	-1.2329
37714470	chr9:37714470:G:A	3.33617e-13	-1.59999	-2.90061e-10
37715216	chr9:37715216:T:A	1.09377e-13	-1.48355	-1.23163
37715245	chr9:37715245:A:T	8.73133e-14	-1.72069	-1.21979
37715251	chr9:37715251:C:T	7.89303e-13	-2.78392e-10	-0.738829
37715486	chr9:37715486:G:A	2.2098e-13	-2.01191	-2.90061e-10
37715531	chr9:37715531:G:A	3.07979e-12	-2.78392e-10	0.622638
37715577	chr9:37715577:G:C	1.12428e-13	-1.43214	-1.25552
37715727	chr9:37715727:T:G	2.09842e-13	-0.829691	-1.23394
37715973	chr9:37715973:C:T	2.41551e-13	-1.9229	-2.90061e-10
37715980	chr9:37715980:T:A	2.39998e-13	-1.92935	-2.90061e-10
37716240	chr9:37716240:C:A	1.13141e-13	-1.45129	-1.23006
37716245	chr9:37716245:G:A	1.08758e-13	-1.47949	-1.24136
37716610	chr9:37716610:A:G	2.80806e-12	-2.78392e-10	0.530269
37716703	chr9:37716703:T:C	1.19955e-13	-1.64983	-0.973037
37717161	chr9:37717161:CA:C	1.26495e-12	-2.78392e-10	-0.267196
37717231	chr9:37717231:T:C	1.41021e-12	-2.78392e-10	-0.158484
37717303	chr9:37717303:AT:A	2.32383e-13	-1.12619	-0.835409
37717433	chr9:37717433:A:G	4.8001e-13	-2.78392e-10	-1.23617
37717748	chr9:37717748:C:T	1.80505e-13	-1.34725	-0.866976
37718249	chr9:37718249:A:G	2.11004e-13	-1.83919	-0.218909
37718849	chr9:37718849:T:C	4.80482e-13	-2.78392e-10	-1.23519
37718897	chr9:37718897:G:C	4.27678e-13	-1.35161	-2.90061e-10
37719014	chr9:37719014:T:C	1.57608e-13	-1.65138	-0.698489
37719476	chr9:37719476:G:A	8.39561e-14	-1.72615	-1.25353
37720308	chr9:37720308:C:T	5.37979e-13	-2.78392e-10	-1.12216
37720521	chr9:37720521:C:T	2.58719e-13	-1.85424	-2.90061e-10
37720644	chr9:37720644:G:A	5.63864e-13	-2.78392e-10	-1.07517
37720915	chr9:37720915:T:C	3.49691e-13	-0.881509	-0.671422
37721280	chr9:37721280:T:A	2.40773e-13	-1.92613	-2.90061e-10
37721542	chr9:37721542:G:A	9.28972e-13	-2.78392e-10	-0.575901
37721632	chr9:37721632:A:G	9.07884e-13	-2.78392e-10	-0.598863
37721765	chr9:37721765:T:C	1.00172e-12	-2.78392e-10	-0.500508
37722245	chr9:37722245:G:A	1.20301e-13	-1.44775	-1.17223
37722320	chr9:37722320:G:A	5.17747e-13	-2.78392e-10	-1.16049
37722593	chr9:37722593:A:C	5.17401e-13	-2.78392e-10	-1.16116
37723296	chr9:37723296:C:T	2.27775e-13	-1.98162	-2.90061e-10
37723333	chr9:37723333:G:A	1.09692e-13	-1.50623	-1.20607
37723551	chr9:37723551:G:A	5.09836e-13	-2.78392e-10	-1.17589
37723595	chr9:37723595:C:T	1.16135e-13	-1.47872	-1.17651
37723621	chr9:37723621:G:A	5.39394e-13	-2.78392e-10	-1.11953
37723980	chr9:37723980:C:T	1.08548e-12	-2.78392e-10	-0.420199
37724150	chr9:37724150:G:A	5.10278e-13	-2.78392e-10	-1.17502
37724198	chr9:37724198:A:G	2.67044e-13	-0.556489	-1.26608
37724458	chr9:37724458:G:A	5.1821e-13	-2.78392e-10	-1.1596
37725158	chr9:37725158:T:C	9.77222e-13	-2.78392e-10	-0.525266
37725374	chr9:37725374:C:T	2.427e-13	-1.96119	0.0430332
37725520	chr9:37725520:C:T	9.94216e-13	-2.78392e-10	-0.508026
37725614	chr9:37725614:C:T	4.6646e-13	-2.78392e-10	-1.26481
37725715	chr9:37725715:T:A	1.3792e-13	-1.22319	-1.26012
37725943	chr9:37725943:C:A	3.01887e-13	-0.439981	-1.25995
37726157	chr9:37726157:G:A	6.35679e-13	-2.78392e-10	-0.955286
37726229	chr9:37726229:T:C	1.08093e-12	-2.78392e-10	-0.424403
37726541	chr9:37726541:T:C	1.23101e-12	-2.78392e-10	-0.294388
37726685	chr9:37726685:C:T	1.09304e-12	-2.78392e-10	-0.413261
37726803	chr9:37726803:G:T	1.15704e-12	-2.78392e-10	-0.356358
37727382	chr9:37727382:G:A	5.0344e-13	-2.78392e-10	-1.18851
37727386	chr9:37727386:A:G	1.20176e-13	-1.54725	-1.07377
37727410	chr9:37727410:A:G	1.63077e-12	-2.78392e-10	-0.0131712
37727740	chr9:37727740:G:A	3.93708e-13	-0.230993	-1.20338
37727941	chr9:37727941:G:A	4.72461e-13	-2.78392e-10	-1.25203
37728007	chr9:37728007:A:G	1.01942e-13	-1.52562	-1.25995
37728098	chr9:37728098:C:T	1.08272e-12	-2.78392e-10	-0.422747
37728458	chr9:37728458:G:C	1.42581e-13	-1.36354	-1.08653
37728559	chr9:37728559:A:G	4.65867e-13	-2.78392e-10	-1.26608
37728759	chr9:37728759:T:C	7.48127e-13	-0.792408	-2.90061e-10
37728824	chr9:37728824:G:A	6.03458e-13	-2.78392e-10	-1.0073
37728832	chr9:37728832:G:A	4.26742e-13	-0.205114	-1.14869
37728859	chr9:37728859:A:T	3.64768e-13	-0.359215	-1.1515
37728891	chr9:37728891:T:A	3.01164e-13	-0.557976	-1.14435
37728941	chr9:37728941:C:T	4.68458e-13	-2.78392e-10	-1.26053
37729339	chr9:37729339:C:T	1.20008e-13	-1.36538	-1.25704
37729789	chr9:37729789:C:T	1.23336e-13	-1.44629	-1.14878
37730470	chr9:37730470:T:C	5.3209e-13	-2.78392e-10	-1.13317
37731010	chr9:37731010:C:T	7.79822e-14	-1.88137	-1.17213
37731015	chr9:37731015:G:A	3.31868e-12	-2.78392e-10	0.697342
37731448	chr9:37731448:G:T	4.88402e-13	-2.78392e-10	-1.21884
37731638	chr9:37731638:G:A	5.82475e-13	-2.78392e-10	-1.04269
37731722	chr9:37731722:A:T	9.31713e-14	-1.72699	-1.14855
37731860	chr9:37731860:G:A	3.73512e-13	-0.249638	-1.23739
37731881	chr9:37731881:A:G	1.78424e-12	-2.78392e-10	0.0767685
37732145	chr9:37732145:T:C	1.83887e-13	-1.80001	-0.395645
37732755	chr9:37732755:C:T	7.42026e-13	-2.78392e-10	-0.800596
37732869	chr9:37732869:T:G	5.61051e-13	-2.78392e-10	-1.08017
37733086	chr9:37733086:T:C	2.69746e-13	-0.667444	-1.14505
37733830	chr9:37733830:G:GT	5.98575e-13	-2.78392e-10	-1.01543
37733839	chr9:37733839:A:C	1.28819e-12	-2.78392e-10	-0.24899
37733980	chr9:37733980:C:T	9.88713e-14	-1.76915	-1.04701
37733983	chr9:37733983:C:T	6.52463e-13	-2.78392e-10	-0.929226
37734500	chr9:37734500:T:C	4.68485e-13	-2.78392e-10	-1.26048
37734516	chr9:37734516:A:G	4.65917e-13	-2.78392e-10	-1.26597
37734857	chr9:37734857:C:T	4.94095e-13	-2.78392e-10	-1.20725
37735098	chr9:37735098:A:G	2.20926e-13	-2.01215	-2.90061e-10
37735126	chr9:37735126:A:G	9.77405e-14	-1.77855	-1.04911
37735521	chr9:37735521:T:C	7.01126e-13	-2.78392e-10	-0.857293
37735683	chr9:37735683:G:A	2.13698e-13	-0.849796	-1.19562
37735728	chr9:37735728:C:T	4.69219e-13	-2.78392e-10	-1.25891
37735739	chr9:37735739:C:G	6.95671e-13	-2.78392e-10	-0.865104
37735994	chr9:37735994:C:A	3.30521e-13	-0.697428	-0.911881
37736063	chr9:37736063:C:T	7.18715e-13	-2.78392e-10	-0.832515
37736145	chr9:37736145:C:T	8.43249e-13	-2.78392e-10	-0.672717
37736202	chr9:37736202:T:C	4.70033e-13	-2.78392e-10	-1.25718
37736237	chr9:37736237:G:A	4.65883e-13	-0.120195	-1.14585
37736586	chr9:37736586:A:G	1.566e-12	-2.78392e-10	-0.0537024
37736845	chr9:37736845:G:A	5.26635e-13	-2.78392e-10	-1.14347
37736882	chr9:37736882:TGTGC:T	4.88587e-13	-2.78392e-10	-1.21846
37736884	chr9:37736884:TGC:T	4.97831e-13	-0.396414	-0.803306
37737561	chr9:37737561:C:T	7.58264e-14	-1.9058	-1.17573
37737974	chr9:37737974:G:T	5.18916e-13	-2.78392e-10	-1.15824
37738145	chr9:37738145:G:A	5.25436e-13	-2.78392e-10	-1.14575
37738214	chr9:37738214:A:C	4.79833e-13	-2.78392e-10	-1.23654
37738535	chr9:37738535:C:T	5.48067e-13	-2.78392e-10	-1.10358
37738939	chr9:37738939:C:T	6.19812e-13	-2.78392e-10	-0.980564
37739044	chr9:37739044:C:T	7.68735e-13	-2.78392e-10	-0.765235
37739106	chr9:37739106:T:A	4.49332e-12	-2.78392e-10	1.00037
37739323	chr9:37739323:G:A	5.16116e-13	-2.78392e-10	-1.16365
37739333	chr9:37739333:C:T	1.18976e-13	-1.52085	-1.11021
37739641	chr9:37739641:A:G	4.71489e-13	-2.78392e-10	-1.25408
37739935	chr9:37739935:G:A	1.00974e-13	-1.95654	-0.838576
37739986	chr9:37739986:G:A	5.28378e-13	-2.78392e-10	-1.14017
37740640	chr9:37740640:T:C	1.1167e-13	-2.00001	-0.694422
37740787	chr9:37740787:C:G	5.71029e-13	-2.78392e-10	-1.06254
37740944	chr9:37740944:A:G	5.45187e-13	-2.78392e-10	-1.10885
37741080	chr9:37741080:A:G	8.03207e-13	-2.78392e-10	-0.721368
37741247	chr9:37741247:C:A	9.28815e-13	-2.78392e-10	-0.57607
37741872	chr9:37741872:T:C	2.81378e-13	-1.77028	-2.90061e-10
37742379	chr9:37742379:C:T	4.75786e-13	-2.78392e-10	-1.24501
37742482	chr9:37742482:C:T	4.95043e-13	-2.78392e-10	-1.20534
37742679	chr9:37742679:A:G	2.10381e-12	-2.78392e-10	0.241525
37743050	chr9:37743050:C:A	2.83579e-13	-0.96594	-0.796551
37743198	chr9:37743198:T:G	9.06539e-13	-2.78392e-10	-0.600346
37743252	chr9:37743252:A:G	2.98532e-13	-0.573761	-1.13734
37743270	chr9:37743270:T:G	4.69607e-13	-2.78392e-10	-1.25808
37744045	chr9:37744045:T:C	1.38235e-13	-1.31706	-1.16396
37744422	chr9:37744422:C:A	5.3621e-13	-2.78392e-10	-1.12545
37744512	chr9:37744512:G:A	5.29338e-13	-2.78392e-10	-1.13835
37744914	chr9:37744914:C:T	5.19619e-13	-2.78392e-10	-1.15688
37745307	chr9:37745307:G:A	5.21733e-13	-2.78392e-10	-1.15282
37745416	chr9:37745416:G:A	1.08433e-13	-1.99396	-0.729892
37745440	chr9:37745440:C:T	5.27473e-13	-2.78392e-10	-1.14188
37745442	chr9:37745442:C:T	6.84915e-13	-2.78392e-10	-0.880686
37745565	chr9:37745565:C:T	4.74184e-13	-2.78392e-10	-1.24838
37745681	chr9:37745681:G:A	5.1344e-13	-2.78392e-10	-1.16885
37745692	chr9:37745692:C:T	5.00316e-13	-2.78392e-10	-1.19474
37745744	chr9:37745744:G:T	8.04482e-13	-2.78392e-10	-0.719782
37745806	chr9:37745806:A:G	4.65863e-13	-2.78392e-10	-1.26609
37746772	chr9:37746772:A:G	9.4547e-13	-2.78392e-10	-0.558298
37746916	chr9:37746916:A:G	1.13797e-12	-2.78392e-10	-0.372977
37747155	chr9:37747155:G:A	4.68772e-13	-2.78392e-10	-1.25986
37747166	chr9:37747166:G:A	2.21448e-13	-2.00979	-2.90061e-10
37747383	chr9:37747383:CAT:C	4.6749e-13	-2.78392e-10	-1.2626
37747716	chr9:37747716:T:C	6.4804e-13	-2.78392e-10	-0.936027
37747988	chr9:37747988:A:G	1.26943e-13	-1.36858	-1.19767
37748145	chr9:37748145:T:A	5.55978e-13	-2.78392e-10	-1.08925
37748338	chr9:37748338:T:G	4.79317e-13	-2.78392e-10	-1.23762
37748448	chr9:37748448:C:T	5.23985e-13	-2.78392e-10	-1.14852
37748559	chr9:37748559:T:A	6.44491e-13	-2.78392e-10	-0.94152
37748724	chr9:37748724:A:G	4.95619e-13	-2.78392e-10	-1.20417
37749216	chr9:37749216:G:A	1.22673e-13	-1.38291	-1.21755
37749259	chr9:37749259:T:C	1.85703e-13	-0.990632	-1.1952
37749363	chr9:37749363:T:C	1.98685e-13	-0.905017	-1.21324
37749486	chr9:37749486:A:G	4.74946e-13	-2.78392e-10	-1.24678
37749511	chr9:37749511:A:G	1.40525e-13	-1.19893	-1.26567
37749532	chr9:37749532:T:C	9.81285e-13	-2.78392e-10	-0.521117
37749712	chr9:37749712:A:G	2.38544e-13	-0.79457	-1.14086
37749961	chr9:37749961:A:C	2.087e-13	-0.82118	-1.2479
37750294	chr9:37750294:A:G	3.131e-13	-0.420508	-1.24295
37751222	chr9:37751222:T:C	8.81956e-14	-1.88522	-1.04521
37751318	chr9:37751318:G:A	6.9143e-13	-2.78392e-10	-0.871219
37751542	chr9:37751542:G:A	2.31091e-13	-1.96717	-2.90061e-10
37751687	chr9:37751687:T:A	7.53959e-13	-2.78392e-10	-0.784642
37751703	chr9:37751703:G:A	2.6053e-13	-1.84726	-2.90061e-10
37751847	chr9:37751847:C:T	4.67915e-13	-2.78392e-10	-1.26169
37752142	chr9:37752142:G:A	3.71186e-13	-0.297775	-1.1955
37752333	chr9:37752333:T:C	8.14467e-14	-1.99279	-1.01724
37752717	chr9:37752717:T:C	4.19563e-13	-0.909977	-0.460789
37752869	chr9:37752869:G:A	3.54786e-13	-1.53846	-2.90061e-10
37752871	chr9:37752871:G:C	3.39832e-13	-1.58153	-2.90061e-10
37752950	chr9:37752950:T:C	1.71386e-13	-1.71797	-0.54809
37753079	chr9:37753079:G:A	2.85333e-13	-0.490291	-1.26603
37753181	chr9:37753181:G:A	6.64024e-13	-2.78392e-10	-0.911662
37753193	chr9:37753193:A:G	5.83522e-13	-2.78392e-10	-1.0409
37753400	chr9:37753400:C:G	2.49713e-13	-1.88967	-2.90061e-10
37753515	chr9:37753515:CCA:C	5.29686e-13	-0.409736	-0.72796
37753795	chr9:37753795:C:T	3.066e-13	-0.428968	-1.25547
37753849	chr9:37753849:T:G	2.5662e-13	-0.599737	-1.26265
37754497	chr9:37754497:A:G	2.92285e-13	-1.73225	-2.90061e-10
37754568	chr9:37754568:C:G	8.4767e-13	-2.78392e-10	-0.667488
37754803	chr9:37754803:G:A	1.23702e-12	-2.78392e-10	-0.289521
37754985	chr9:37754985:A:C	3.82538e-13	-0.687807	-0.775345
37755081	chr9:37755081:T:C	2.13388e-12	-2.78392e-10	0.255718
37755131	chr9:37755131:A:G	8.79012e-14	-1.99232	-0.941448
37755344	chr9:37755344:T:C	4.66054e-13	-2.78392e-10	-1.26568
37755372	chr9:37755372:G:GT	1.12528e-12	-2.78392e-10	-0.384195
37755374	chr9:37755374:G:T	1.1313e-12	-2.78392e-10	-0.378861
37755615	chr9:37755615:G:GGT	1.21405e-12	-2.78392e-10	-0.308265
37755623	chr9:37755623:C:T	6.55221e-14	-1.9959	-1.2317
37755984	chr9:37755984:G:T	6.75148e-14	-1.97602	-1.22161
37756182	chr9:37756182:G:T	3.91322e-13	-1.44045	-2.90061e-10
37756257	chr9:37756257:A:G	6.68284e-14	-1.98971	-1.21814
37756369	chr9:37756369:C:T	1.06506e-12	-2.78392e-10	-0.439193
37756745	chr9:37756745:C:T	4.65881e-13	-2.78392e-10	-1.26605
37756771	chr9:37756771:T:G	3.74099e-12	-2.78392e-10	0.817126
37757708	chr9:37757708:ATAG:A	5.69427e-13	-0.883395	-0.181955
37757952	chr9:37757952:AACT:A	4.67381e-13	-2.78392e-10	-1.26284
37758035	chr9:37758035:A:C	2.24006e-13	-1.99831	-2.90061e-10
37758258	chr9:37758258:A:G	2.96646e-13	-1.71744	-2.90061e-10
37758271	chr9:37758271:G:T	5.55866e-13	-2.78392e-10	-1.08945
37758318	chr9:37758318:G:A	4.98616e-13	-2.78392e-10	-1.19814
37758331	chr9:37758331:G:A	2.81784e-12	-2.78392e-10	0.533747
37758574	chr9:37758574:TA:T	2.55453e-12	-2.78392e-10	0.435642
37759743	chr9:37759743:G:A	4.71198e-13	-2.78392e-10	-1.2547
37759786	chr9:37759786:C:T	5.74681e-13	-2.78392e-10	-1.05617
37759840	chr9:37759840:A:G	1.21265e-12	-2.78392e-10	-0.309421
37760021	chr9:37760021:C:G	6.03031e-13	-2.78392e-10	-1.00801
37760242	chr9:37760242:A:T	2.32906e-13	-1.95935	-2.90061e-10
37760349	chr9:37760349:C:A	5.23604e-13	-2.78392e-10	-1.14924
37760482	chr9:37760482:C:T	1.19024e-12	-2.78392e-10	-0.328066
37760675	chr9:37760675:AC:A	1.21478e-13	-1.58241	-1.02784
37761047	chr9:37761047:T:C	3.93469e-13	-0.713963	-0.721016
37761420	chr9:37761420:T:C	6.27698e-14	-2.01177	-1.25874
37761487	chr9:37761487:T:G	5.03692e-13	-2.78392e-10	-1.18801
37761691	chr9:37761691:C:T	8.97393e-14	-1.99414	-0.918934
37761926	chr9:37761926:A:G	1.73977e-12	-2.78392e-10	0.0515285
37761964	chr9:37761964:A:C	5.55415e-13	-2.78392e-10	-1.09027
37762102	chr9:37762102:T:C	1.7527e-12	-2.78392e-10	0.0589311
37762213	chr9:37762213:C:T	1.98518e-12	-2.78392e-10	0.183484
37762536	chr9:37762536:T:C	1.48168e-12	-2.78392e-10	-0.10905
37765036	chr9:37765036:A:G	3.40268e-13	-0.658401	-0.921844
37765048	chr9:37765048:G:A	2.9638e-13	-1.71834	-2.90061e-10
37765819	chr9:37765819:G:A	3.24718e-13	-1.41145	-0.21557
37766450	chr9:37766450:G:A	5.39353e-13	-2.78392e-10	-1.11961
37766608	chr9:37766608:C:T	4.89083e-13	-2.78392e-10	-1.21745
37766841	chr9:37766841:C:T	3.42844e-13	-1.22303	-0.349678
37766849	chr9:37766849:C:G	4.68567e-13	-2.78392e-10	-1.2603
37766963	chr9:37766963:C:T	1.52089e-12	-2.78392e-10	-0.0829271
37767165	chr9:37767165:C:G	2.81215e-13	-1.77086	-2.90061e-10
37767322	chr9:37767322:C:T	1.25868e-12	-2.78392e-10	-0.272158
37768314	chr9:37768314:G:T	1.33443e-12	-2.78392e-10	-0.213719
37768387	chr9:37768387:ATCC:A	2.29675e-12	-2.78392e-10	0.329269
37768745	chr9:37768745:A:G	6.27832e-14	-2.01052	-1.25978
37769256	chr9:37769256:T:C	2.12134e-13	-1.99031	-0.0624467
37769453	chr9:37769453:C:T	3.3808e-13	-0.83232	-0.754379
37769814	chr9:37769814:T:G	3.34815e-13	-1.27592	-0.320483
37769860	chr9:37769860:C:T	8.74e-13	-2.78392e-10	-0.6369
37770298	chr9:37770298:T:A	2.23116e-13	-2.00229	-2.90061e-10
37770494	chr9:37770494:C:T	7.89303e-13	-2.78392e-10	-0.73883
37771158	chr9:37771158:G:T	2.84801e-13	-1.75819	-2.90061e-10
37771203	chr9:37771203:ATGTT:A	4.67556e-13	-2.78392e-10	-1.26246
37771460	chr9:37771460:TTCTA:T	4.87672e-13	-2.78392e-10	-1.22034
37771484	chr9:37771484:G:A	3.87732e-13	-0.640777	-0.808888
37771514	chr9:37771514:G:A	2.29676e-12	-2.78392e-10	0.329273
37771578	chr9:37771578:A:T	4.65999e-13	-2.78392e-10	-1.2658
37772119	chr9:37772119:C:T	6.08527e-13	-2.78392e-10	-0.998939
37772124	chr9:37772124:G:A	4.99568e-13	-0.949653	-0.246584
37772427	chr9:37772427:C:T	2.24429e-13	-1.99642	-2.90061e-10
37773167	chr9:37773167:G:A	3.7837e-13	-0.659353	-0.814755
37773220	chr9:37773220:G:A	1.08929e-12	-2.78392e-10	-0.416698
37773535	chr9:37773535:C:T	1.00678e-13	-1.98982	-0.808236
37773573	chr9:37773573:C:T	5.50005e-13	-2.78392e-10	-1.10005
37774457	chr9:37774457:G:A	3.26172e-13	-1.62256	-2.90061e-10
37774679	chr9:37774679:T:A	3.80716e-13	-1.34037	-0.127555
37774896	chr9:37774896:G:A	2.29699e-13	-1.23701	-0.736205
37775020	chr9:37775020:A:G	2.50012e-12	-2.78392e-10	0.414112
37775322	chr9:37775322:CCTTT:C	1.08881e-12	-2.78392e-10	-0.417138
37775470	chr9:37775470:T:C	6.41176e-14	-2.00149	-1.24777
37775520	chr9:37775520:G:A	3.82227e-13	-0.640271	-0.823696
37775532	chr9:37775532:C:T	2.82385e-13	-1.76671	-2.90061e-10
37775643	chr9:37775643:C:G	1.3147e-12	-2.78392e-10	-0.228615
37775686	chr9:37775686:A:G	5.03743e-13	-2.78392e-10	-1.18791
37775711	chr9:37775711:G:T	2.3648e-13	-1.94412	-2.90061e-10
37775905	chr9:37775905:C:A	2.22247e-13	-2.00619	-2.90061e-10
37776286	chr9:37776286:T:C	4.76487e-13	-2.78392e-10	-1.24354
37776495	chr9:37776495:CTG:C	1.52471e-12	-2.78392e-10	-0.0804181
37776575	chr9:37776575:G:A	1.46602e-12	-2.78392e-10	-0.119671
37776921	chr9:37776921:C:T	4.68536e-13	-2.78392e-10	-1.26037
37777010	chr9:37777010:A:C	4.88597e-13	-2.78392e-10	-1.21844
37777057	chr9:37777057:A:G	4.6719e-13	-2.78392e-10	-1.26324
37777651	chr9:37777651:T:C	4.77141e-13	-2.78392e-10	-1.24217
37777795	chr9:37777795:CAGG:C	8.10007e-12	-2.78392e-10	1.58965
37778233	chr9:37778233:TGTG:T	4.68974e-13	-2.78392e-10	-1.25943
37778496	chr9:37778496:T:C	4.75194e-13	-2.78392e-10	-1.24626
37778501	chr9:37778501:C:T	3.44749e-13	-0.686651	-0.880513
37778664	chr9:37778664:A:C	4.6668e-13	-2.78392e-10	-1.26434
37778974	chr9:37778974:TATTG:T	4.76271e-13	-1.24399	-2.90061e-10
37778979	chr9:37778979:AT:A	5.79014e-13	-2.78392e-10	-1.04865
37778997	chr9:37778997:ATAGC:A	7.06038e-13	-2.78392e-10	-0.850311
37779027	chr9:37779027:G:A	4.77021e-13	-2.78392e-10	-1.24242
37779406	chr9:37779406:A:G	4.98439e-13	-2.78392e-10	-1.1985
37779407	chr9:37779407:T:C	4.98259e-13	-2.78392e-10	-1.19886
37779442	chr9:37779442:A:C	1.10375e-13	-1.60699	-1.09911
37779506	chr9:37779506:CAG:C	4.66554e-13	-2.78392e-10	-1.26461
37780102	chr9:37780102:TATA:T	1.35227e-13	-1.66331	-0.839715
37780383	chr9:37780383:A:G	2.67389e-13	-1.82128	-2.90061e-10
37780482	chr9:37780482:G:A	2.90757e-13	-1.73749	-2.90061e-10
37780834	chr9:37780834:A:G	3.93435e-13	-1.91341	0.478341
37781121	chr9:37781121:A:G	1.33633e-12	-2.78392e-10	-0.212301
37781645	chr9:37781645:G:C	7.90768e-13	-2.78392e-10	-0.736976
37781741	chr9:37781741:T:G	2.90677e-13	-1.73777	-2.90061e-10
37781894	chr9:37781894:C:T	3.72585e-13	-0.52627	-0.963246
37782072	chr9:37782072:A:G	5.35146e-13	-2.78392e-10	-1.12744
37782114	chr9:37782114:C:T	2.33134e-13	-1.63822	-0.320143
37782470	chr9:37782470:G:C	2.4184e-12	-2.78392e-10	0.380881
37782711	chr9:37782711:C:T	6.46755e-13	-0.938013	-2.90061e-10
37782752	chr9:37782752:A:C	4.67911e-13	-2.78392e-10	-1.2617
37782760	chr9:37782760:G:A	5.9562e-13	-2.78392e-10	-1.02038
37782859	chr9:37782859:G:C	5.00947e-13	-2.78392e-10	-1.19348
37782871	chr9:37782871:C:G	3.56472e-13	-0.704805	-0.82892
37782894	chr9:37782894:C:T	2.34415e-13	-1.26647	-0.686421
37782918	chr9:37782918:G:A	6.67973e-12	-2.78392e-10	1.39685
37782928	chr9:37782928:G:A	2.2186e-13	-1.65117	-0.356768
37783295	chr9:37783295:G:A	2.992e-13	-1.70887	-2.90061e-10
37783501	chr9:37783501:A:G	5.03274e-13	-2.78392e-10	-1.18885
37785056	chr9:37785056:C:G	7.80891e-13	-2.78392e-10	-0.749545
37785476	chr9:37785476:G:A	2.04391e-12	-2.78392e-10	0.21264
37785763	chr9:37785763:C:T	8.60542e-13	-2.78392e-10	-0.652418
37785902	chr9:37785902:A:G	4.68065e-13	-2.78392e-10	-1.26137
37786395	chr9:37786395:C:T	3.67986e-13	-0.560529	-0.941405
37786914	chr9:37786914:C:A	4.77203e-13	-2.78392e-10	-1.24204
37787016	chr9:37787016:T:C	3.49628e-13	-0.644323	-0.908787
37787020	chr9:37787020:G:A	6.33979e-14	-1.99467	-1.26588
37787241	chr9:37787241:C:T	8.79667e-13	-2.78392e-10	-0.630437
37787727	chr9:37787727:G:T	1.82382e-12	0.0987083	-2.90061e-10
37787849	chr9:37787849:A:G	1.15534e-13	-1.71541	-0.94501
37788404	chr9:37788404:C:T	3.05289e-13	-1.68872	-2.90061e-10
37788787	chr9:37788787:G:A	6.5736e-14	-2.00969	-1.21465
37788887	chr9:37788887:G:A	6.3866e-14	-2.01212	-1.24107
37788914	chr9:37788914:T:C	5.07465e-13	-1.54081	0.360258
37789178	chr9:37789178:T:C	9.66952e-13	-1.2208	0.684966
37789505	chr9:37789505:C:T	2.2148e-13	-2.00965	-2.90061e-10
37789506	chr9:37789506:G:A	6.58291e-14	-2.00984	-1.21308
37789695	chr9:37789695:G:A	5.934e-13	-2.78392e-10	-1.02411
37789731	chr9:37789731:G:A	6.5605e-14	-2.01029	-1.21604
37789910	chr9:37789910:G:A	6.52474e-14	-2.00822	-1.22358
37790073	chr9:37790073:C:T	3.01407e-13	-0.682738	-1.01878
37790130	chr9:37790130:C:A	6.525e-14	-2.00753	-1.22423
37790615	chr9:37790615:C:T	7.18125e-13	-2.78392e-10	-0.833337
37790895	chr9:37790895:C:A	6.99166e-13	-1.52844	0.668352
37790927	chr9:37790927:G:A	6.56173e-14	-2.01015	-1.21599
37790953	chr9:37790953:C:T	6.55346e-14	-2.00921	-1.21819
37791598	chr9:37791598:C:T	6.53573e-14	-2.01014	-1.21997
37791658	chr9:37791658:C:T	2.41979e-13	-1.92113	-2.90061e-10
37792630	chr9:37792630:C:G	7.10611e-14	-2.0104	-1.13604
37792692	chr9:37792692:A:C	1.24705e-12	-2.78392e-10	-0.281441
37792741	chr9:37792741:C:T	3.52105e-13	-0.753675	-0.792377
37792868	chr9:37792868:G:GA	8.16046e-13	-2.78392e-10	-0.70551
37793059	chr9:37793059:AT:A	5.62615e-13	-2.78392e-10	-1.07738
37793302	chr9:37793302:C:T	2.4264e-13	-1.9184	-2.90061e-10
37793377	chr9:37793377:T:C	5.53698e-13	-2.78392e-10	-1.09336
37793402	chr9:37793402:GA:G	2.9783e-13	-1.71346	-2.90061e-10
37793547	chr9:37793547:G:T	2.95449e-13	-1.72149	-2.90061e-10
37793552	chr9:37793552:CTA:C	1.89665e-12	-2.78392e-10	0.137866
37793881	chr9:37793881:A:T	1.56812e-12	-2.78392e-10	-0.0523499
37794758	chr9:37794758:T:C	5.68403e-13	-2.78392e-10	-1.06715
37794770	chr9:37794770:G:A	4.68625e-13	-2.78392e-10	-1.26018
37794787	chr9:37794787:C:T	2.67622e-13	-1.03052	-0.789888
37795013	chr9:37795013:T:C	2.77379e-13	-0.998289	-0.786305
37795343	chr9:37795343:A:G	4.65913e-13	-2.78392e-10	-1.26598
37795519	chr9:37795519:T:G	7.59339e-13	-2.78392e-10	-0.777531
37796044	chr9:37796044:CTT:C	5.46501e-13	-2.78392e-10	-1.10644
37796075	chr9:37796075:A:T	1.19031e-12	-2.78392e-10	-0.328015
37796104	chr9:37796104:T:C	9.4846e-13	-2.78392e-10	-0.555141
37796110	chr9:37796110:T:G	5.37828e-13	-2.78392e-10	-1.12244
37796345	chr9:37796345:G:A	4.47676e-13	-0.654856	-0.651054
37796768	chr9:37796768:T:C	2.67709e-13	-1.01812	-0.801963
37796985	chr9:37796985:C:G	8.80134e-13	-2.78392e-10	-0.629906
37796993	chr9:37796993:G:A	1.49734e-12	-2.78392e-10	-0.098537
37797232	chr9:37797232:A:G	9.51506e-13	-2.78392e-10	-0.551935
37797314	chr9:37797314:A:G	4.74414e-13	-2.78392e-10	-1.2479
37797540	chr9:37797540:C:T	2.75194e-13	-1.79251	-2.90061e-10
37797802	chr9:37797802:A:G	3.65067e-13	-0.698366	-0.811532
37797944	chr9:37797944:C:T	2.68028e-13	-1.02923	-0.78966
37798373	chr9:37798373:C:T	4.09989e-13	-1.89784	0.503988
37798558	chr9:37798558:G:A	4.13059e-13	-1.38639	-2.90061e-10
37798827	chr9:37798827:G:T	9.0408e-13	-2.78392e-10	-0.603062
37799268	chr9:37799268:G:T	2.6935e-13	-1.81397	-2.90061e-10
37799368	chr9:37799368:A:G	5.94699e-13	-2.78392e-10	-1.02192
37800015	chr9:37800015:G:A	8.67055e-13	-2.78392e-10	-0.644878
37800529	chr9:37800529:C:A	2.23483e-13	-2.00064	-2.90061e-10
37800553	chr9:37800553:C:T	2.31355e-13	-0.974219	-0.99181
37800673	chr9:37800673:TC:T	1.35954e-12	-2.78392e-10	-0.195076
37801465	chr9:37801465:C:T	6.97168e-13	-2.78392e-10	-0.862954
37801717	chr9:37801717:G:C	4.97465e-13	-1.20045	-2.90061e-10
37802237	chr9:37802237:A:G	2.47687e-13	-1.04018	-0.85763
37802761	chr9:37802761:A:G	1.00292e-12	-2.78392e-10	-0.49931
37802882	chr9:37802882:C:T	2.21032e-13	-2.01167	-2.90061e-10
37803213	chr9:37803213:T:C	2.66832e-13	-0.978618	-0.844745
37803412	chr9:37803412:TTTTATA:T	1.73001e-12	-2.78392e-10	0.0458998
37803527	chr9:37803527:C:T	1.77245e-12	-2.78392e-10	0.0701393
37803894	chr9:37803894:T:C	7.60166e-13	-2.78392e-10	-0.776443
37803951	chr9:37803951:G:A	7.22466e-13	-2.78392e-10	-0.827309
37804147	chr9:37804147:C:T	4.66134e-13	-2.78392e-10	-1.26551
37804194	chr9:37804194:AAC:A	5.57232e-13	-2.78392e-10	-1.087
37804546	chr9:37804546:G:A	2.62724e-13	-1.83888	-2.90061e-10
37804598	chr9:37804598:G:A	8.74657e-13	-2.78392e-10	-0.636149
37805007	chr9:37805007:A:G	5.51239e-13	-2.78392e-10	-1.09781
37805196	chr9:37805196:G:A	2.78276e-13	-1.78137	-2.90061e-10
37805653	chr9:37805653:A:G	4.68259e-13	-2.78392e-10	-1.26096
37805954	chr9:37805954:G:A	3.53571e-13	-0.640083	-0.901813
37806009	chr9:37806009:G:A	3.52359e-13	-0.728995	-0.816335
37806248	chr9:37806248:T:C	2.29019e-13	-0.960935	-1.01524
37806428	chr9:37806428:A:C	2.06331e-13	-1.03355	-1.04695
37806465	chr9:37806465:C:T	2.48123e-13	-0.908159	-0.987897
37806580	chr9:37806580:T:C	3.51944e-13	-0.677999	-0.868508
37806633	chr9:37806633:T:C	2.86179e-13	-1.75336	-2.90061e-10
37807061	chr9:37807061:C:A	2.07401e-13	-1.02719	-1.04814
37807064	chr9:37807064:T:C	3.51801e-13	-0.678467	-0.868448
37807570	chr9:37807570:T:A	5.45712e-13	-2.78392e-10	-1.10789
37807823	chr9:37807823:C:T	9.05312e-14	-1.68174	-1.22254
37808118	chr9:37808118:C:T	3.00584e-13	-1.70425	-2.90061e-10
37808214	chr9:37808214:A:C	2.33628e-12	-2.78392e-10	0.346336
37809903	chr9:37809903:C:T	2.373e-13	-0.930522	-1.01013
37810193	chr9:37810193:A:G	6.0266e-13	-1.00863	-2.90061e-10
37810396	chr9:37810396:G:T	2.2048e-13	-1.0036	-1.01057
37810525	chr9:37810525:A:G	2.41628e-13	-1.07176	-0.850817
37810859	chr9:37810859:C:T	2.29309e-13	-0.971431	-1.00348
37810929	chr9:37810929:C:G	5.51323e-13	-2.78392e-10	-1.09766
37811291	chr9:37811291:CACT:C	3.49907e-13	-0.727906	-0.824408
37811303	chr9:37811303:G:A	1.81642e-12	-2.78392e-10	0.0946415
37811407	chr9:37811407:G:A	7.81426e-13	-2.78392e-10	-0.748859
37811462	chr9:37811462:T:C	3.35312e-13	-0.743893	-0.851026
37811772	chr9:37811772:GA:G	9.19747e-14	-1.63553	-1.25294
37811956	chr9:37811956:G:A	5.97241e-13	-2.78392e-10	-1.01766
37812169	chr9:37812169:CCTT:C	1.77353e-12	-1.18561	1.25636
37812561	chr9:37812561:G:A	9.23837e-14	-1.65835	-1.22568
37812612	chr9:37812612:G:A	5.49841e-13	-2.78392e-10	-1.10035
37812794	chr9:37812794:T:A	7.8193e-14	-2.01025	-1.04055
37812865	chr9:37812865:A:G	4.68058e-13	-2.78392e-10	-1.26139
37814704	chr9:37814704:G:T	2.43946e-13	-1.91303	-2.90061e-10
37814722	chr9:37814722:T:C	2.71086e-13	-0.978267	-0.829278
37815204	chr9:37815204:C:G	2.47613e-13	-1.03745	-0.86066
37815517	chr9:37815517:C:T	4.87656e-13	-2.78392e-10	-1.22037
37815541	chr9:37815541:A:T	4.66883e-13	-2.78392e-10	-1.2639
37815547	chr9:37815547:C:T	2.86698e-13	-0.923358	-0.828194
37815606	chr9:37815606:T:C	3.27377e-13	-0.722347	-0.896522
37815667	chr9:37815667:A:G	5.52876e-13	-2.78392e-10	-1.09485
37815711	chr9:37815711:A:C	2.84868e-13	-1.75796	-2.90061e-10
37815719	chr9:37815719:TAATAG:T	4.66816e-13	-2.78392e-10	-1.26405
37815736	chr9:37815736:C:T	2.34504e-13	-1.04955	-0.902954
37815883	chr9:37815883:TC:T	1.73193e-12	-2.78392e-10	0.0470126
37816064	chr9:37816064:A:G	2.3989e-13	-1.0717	-0.858099
37816930	chr9:37816930:A:C	1.35818e-12	-2.78392e-10	-0.19608
37816963	chr9:37816963:C:T	2.53963e-13	-1.02354	-0.849254
37817082	chr9:37817082:G:C	1.04172e-12	-2.78392e-10	-0.46135
37817353	chr9:37817353:C:A	1.56672e-12	-2.78392e-10	-0.053239
37817592	chr9:37817592:CGTCTCAGAAAAAAAGAATCTCCCAGA:C	3.05076e-13	-0.735639	-0.953781
37817687	chr9:37817687:G:A	4.67259e-13	-2.78392e-10	-1.2631
37817717	chr9:37817717:A:G	3.11467e-13	-0.787811	-0.880875
37817904	chr9:37817904:A:C	2.61539e-13	-1.00953	-0.833872
37817935	chr9:37817935:G:A	2.3167e-13	-1.09057	-0.8741
37818037	chr9:37818037:T:G	2.7144e-13	-0.951872	-0.854368
37818481	chr9:37818481:TAATC:T	9.9153e-13	-2.78392e-10	-0.510731
37818596	chr9:37818596:C:T	5.70447e-13	-2.78392e-10	-1.06356
37818723	chr9:37818723:T:C	5.52794e-13	-2.78392e-10	-1.095
37819062	chr9:37819062:G:C	2.47223e-13	-1.04129	-0.858395
37819525	chr9:37819525:T:C	1.03765e-12	-2.78392e-10	-0.465263
37819684	chr9:37819684:T:C	5.92549e-13	-2.78392e-10	-1.02555
37819790	chr9:37819790:T:C	5.06544e-13	-0.601136	-0.581232
37819996	chr9:37819996:T:TAGG	2.63677e-13	-1.00343	-0.831825
37820419	chr9:37820419:G:A	1.6241e-12	-1.24027	1.22299
37820464	chr9:37820464:T:A	4.65958e-13	-2.78392e-10	-1.26588
37820691	chr9:37820691:G:A	3.42186e-13	-0.689754	-0.884871
37820795	chr9:37820795:A:G	1.54135e-13	-1.61724	-0.754911
37820829	chr9:37820829:C:T	4.28044e-13	-1.19076	-0.159997
37821106	chr9:37821106:C:T	4.86368e-13	-2.78392e-10	-1.22301
37821164	chr9:37821164:T:C	4.66481e-13	-2.78392e-10	-1.26476
37821179	chr9:37821179:C:T	2.58275e-13	-1.04121	-0.814749
37821675	chr9:37821675:A:T	5.12387e-13	-2.78392e-10	-1.1709
37822072	chr9:37822072:G:A	2.71424e-13	-1.01419	-0.792105
37822073	chr9:37822073:C:T	5.42372e-13	-2.78392e-10	-1.11403
37822200	chr9:37822200:CA:C	8.13722e-13	-2.78392e-10	-0.708362
37822268	chr9:37822268:A:G	3.6508e-13	-0.647335	-0.862529
37822481	chr9:37822481:C:T	2.57123e-13	-1.86043	-2.90061e-10
37822605	chr9:37822605:G:T	1.56893e-12	-2.78392e-10	-0.051834
37822638	chr9:37822638:A:C	1.11808e-12	-0.753078	0.362465
37822734	chr9:37822734:T:C	2.40705e-13	-1.07538	-0.851031
37822762	chr9:37822762:G:A	2.37835e-13	-1.0786	-0.859805
37822911	chr9:37822911:T:G	3.21015e-13	-1.63849	-2.90061e-10
37823540	chr9:37823540:T:C	1.05864e-12	-2.78392e-10	-0.445244
37823586	chr9:37823586:G:A	8.39849e-13	-0.676759	-2.90061e-10
37824062	chr9:37824062:G:A	2.7091e-13	-0.981799	-0.826395
37824083	chr9:37824083:G:A	6.34401e-14	-2.01035	-1.24953
37824182	chr9:37824182:T:C	5.61449e-13	-2.78392e-10	-1.07946
37824306	chr9:37824306:G:A	5.43803e-13	-2.78392e-10	-1.11139
37824420	chr9:37824420:T:C	1.75924e-12	-2.78392e-10	0.0626563
37824939	chr9:37824939:A:G	5.51241e-13	-2.78392e-10	-1.09781
37825912	chr9:37825912:G:A	9.86597e-14	-1.98286	-0.835446
37825913	chr9:37825913:T:G	2.98931e-13	-1.70977	-2.90061e-10
37825928	chr9:37825928:A:G	2.50911e-13	-1.04458	-0.840305
37826221	chr9:37826221:T:C	3.66183e-13	-1.50685	-2.90061e-10
37826288	chr9:37826288:G:A	2.7449e-13	-0.960034	-0.835031
37826422	chr9:37826422:A:G	3.35329e-13	-0.75233	-0.842539
37826580	chr9:37826580:C:T	1.72637e-12	-2.78392e-10	0.043796
37826614	chr9:37826614:C:T	8.22755e-13	-2.78392e-10	-0.697322
37827001	chr9:37827001:T:C	2.69147e-13	-1.81472	-2.90061e-10
37828327	chr9:37828327:ACAAATATAAGTCTGCCAGGTGCAGTGGCACACACCTGTAGTT:A	2.31305e-13	-1.96624	-2.90061e-10
37828458	chr9:37828458:AG:A	3.27844e-12	-2.78392e-10	0.685144
37829269	chr9:37829269:G:A	5.65956e-13	-2.78392e-10	-1.07146
37829603	chr9:37829603:C:T	4.65987e-13	-2.78392e-10	-1.26582
37829807	chr9:37829807:G:C	1.79369e-12	-2.78392e-10	0.0820474
37830091	chr9:37830091:TAGAG:T	2.1171e-13	-1.01689	-1.03787
37830213	chr9:37830213:T:A	1.57378e-12	-2.78392e-10	-0.0487471
37830554	chr9:37830554:C:T	2.3912e-13	-1.06904	-0.863975
37831241	chr9:37831241:A:G	2.48632e-13	-1.05968	-0.83433
37831559	chr9:37831559:G:A	3.60978e-13	-0.669366	-0.851797
37831823	chr9:37831823:T:C	2.28744e-13	-1.09593	-0.88145
37832223	chr9:37832223:C:T	7.24208e-14	-1.9692	-1.15829
37832327	chr9:37832327:G:A	4.688e-13	-2.78392e-10	-1.2598
37832789	chr9:37832789:C:T	2.72922e-13	-0.986811	-0.813983
37832957	chr9:37832957:T:C	7.17439e-13	-2.78392e-10	-0.834293
37833298	chr9:37833298:C:T	4.65868e-13	-2.78392e-10	-1.26608
37833844	chr9:37833844:G:C	6.21527e-13	-2.78392e-10	-0.977802
37833881	chr9:37833881:CTTTAA:C	4.71185e-13	-2.78392e-10	-1.25473
37834165	chr9:37834165:T:C	2.4848e-13	-1.06206	-0.832553
37834323	chr9:37834323:CAATT:C	5.97241e-13	-2.78392e-10	-1.01766
37834373	chr9:37834373:C:T	2.67249e-13	-1.0001	-0.821701
37835303	chr9:37835303:G:A	4.02151e-13	-1.88238	0.469232
37835382	chr9:37835382:C:T	1.83415e-13	-0.936381	-1.26185
37835533	chr9:37835533:G:A	4.6587e-13	-2.78392e-10	-1.26607
37835691	chr9:37835691:G:A	2.71587e-13	-0.988116	-0.817582
37836101	chr9:37836101:G:A	5.50081e-13	-2.78392e-10	-1.09991
37836511	chr9:37836511:T:C	2.62152e-13	-1.02457	-0.816483
37836944	chr9:37836944:T:C	2.57402e-13	-1.02236	-0.836982
37837044	chr9:37837044:G:C	2.58544e-13	-1.01689	-0.838023
37837143	chr9:37837143:C:A	2.59593e-13	-1.01929	-0.831578
37837328	chr9:37837328:A:G	2.66459e-13	-0.993078	-0.831684
37837520	chr9:37837520:A:C	2.58789e-13	-1.0336	-0.820371
37837650	chr9:37837650:G:T	2.69074e-13	-0.964585	-0.850408
37838199	chr9:37838199:A:G	4.66082e-13	-2.78392e-10	-1.26562
37839529	chr9:37839529:C:A	1.01465e-13	-1.98642	-0.803849
37839795	chr9:37839795:C:T	2.68277e-13	-1.00619	-0.811775
37839875	chr9:37839875:G:A	5.51418e-13	-2.78392e-10	-1.09749
37840024	chr9:37840024:C:G	2.61997e-13	-1.02135	-0.820295
37840539	chr9:37840539:T:C	2.71021e-13	-0.997022	-0.810762
37840670	chr9:37840670:T:A	6.99137e-13	-2.78392e-10	-0.860133
37840690	chr9:37840690:A:G	5.51756e-13	-2.78392e-10	-1.09687
37841176	chr9:37841176:C:G	8.09855e-13	-1.36849	0.65536
37841201	chr9:37841201:G:A	1.36003e-12	-2.78392e-10	-0.194721
37841383	chr9:37841383:A:G	2.74015e-13	-0.97743	-0.819367
37842340	chr9:37842340:G:C	4.66453e-13	-2.78392e-10	-1.26482
37842611	chr9:37842611:T:C	9.89206e-13	-2.78392e-10	-0.513078
37843268	chr9:37843268:T:C	2.5264e-13	-1.06144	-0.816574
37843324	chr9:37843324:C:T	8.06455e-13	-2.78392e-10	-0.717332
37843362	chr9:37843362:G:A	5.15492e-13	-2.78392e-10	-1.16486
37843432	chr9:37843432:G:C	8.11343e-13	-2.78392e-10	-0.71129
37843632	chr9:37843632:CAT:C	5.92657e-13	-2.78392e-10	-1.02536
37844242	chr9:37844242:C:T	2.59686e-13	-1.44989	-0.400615
37844243	chr9:37844243:G:A	1.64834e-12	-0.710403	0.707947
37844374	chr9:37844374:C:T	3.78276e-13	-0.617514	-0.856843
37844471	chr9:37844471:A:G	2.71143e-13	-1.37368	-0.433652
37844605	chr9:37844605:T:C	9.80713e-13	-2.78392e-10	-0.5217
37844699	chr9:37844699:G:T	9.94459e-13	-2.78392e-10	-0.507782
37844750	chr9:37844750:C:T	1.95171e-13	-0.870196	-1.26591
37844856	chr9:37844856:G:A	5.69355e-13	-2.78392e-10	-1.06548
37844904	chr9:37844904:AT:A	3.62902e-13	-0.699479	-0.816369
37845706	chr9:37845706:A:G	2.30073e-13	-1.08631	-0.885277
37845803	chr9:37845803:T:G	3.50681e-13	-0.654765	-0.895337
37846167	chr9:37846167:T:C	1.69886e-12	-2.78392e-10	0.0277338
37846398	chr9:37846398:C:T	4.8084e-13	-2.78392e-10	-1.23444
37846489	chr9:37846489:G:A	3.67735e-13	-0.661937	-0.840681
37846691	chr9:37846691:A:G	9.14282e-14	-1.64056	-1.25387
37846703	chr9:37846703:A:G	2.25014e-13	-0.969897	-1.02392
37846724	chr9:37846724:G:A	8.0456e-13	-2.78392e-10	-0.719685
37846920	chr9:37846920:C:T	7.04386e-13	-2.78392e-10	-0.852654
37846924	chr9:37846924:T:C	7.04653e-13	-2.78392e-10	-0.852274
37847024	chr9:37847024:C:T	8.03553e-13	-2.78392e-10	-0.720937
37847146	chr9:37847146:A:G	2.45504e-13	-0.929992	-0.976676
37847296	chr9:37847296:T:C	2.42744e-13	-0.996307	-0.921665
37848378	chr9:37848378:A:C	2.60985e-13	-0.984302	-0.861217
37848413	chr9:37848413:G:A	7.23288e-13	-2.78392e-10	-0.826173
37848486	chr9:37848486:C:T	1.13317e-12	-2.78392e-10	-0.377202
37848602	chr9:37848602:A:C	9.81714e-13	-2.78392e-10	-0.520681
37848635	chr9:37848635:G:A	1.00361e-12	-2.78392e-10	-0.498619
37848741	chr9:37848741:G:T	1.34259e-12	-2.78392e-10	-0.207628
37848742	chr9:37848742:GA:G	2.60291e-13	-1.03602	-0.812158
37848798	chr9:37848798:T:C	2.34155e-13	-1.11973	-0.834265
37848874	chr9:37848874:G:A	4.6705e-13	-2.78392e-10	-1.26354
37848967	chr9:37848967:T:C	2.69036e-13	-0.910655	-0.90448
37849097	chr9:37849097:T:C	6.31468e-13	-0.961933	-2.90061e-10
37849247	chr9:37849247:A:G	6.03923e-13	-2.78392e-10	-1.00653
37849603	chr9:37849603:C:T	5.75714e-13	-2.78392e-10	-1.05437
37849835	chr9:37849835:G:A	9.5734e-13	-0.927171	0.381349
37849894	chr9:37849894:C:A	4.92658e-13	-2.78392e-10	-1.21017
37849925	chr9:37849925:C:T	6.44514e-13	-0.941484	-2.90061e-10
37849960	chr9:37849960:G:A	8.13826e-13	-2.78392e-10	-0.708234
37850312	chr9:37850312:A:G	2.75445e-13	-0.951686	-0.839905
37850475	chr9:37850475:G:A	2.54599e-13	-1.01067	-0.859622
37851099	chr9:37851099:C:G	7.00219e-13	-2.78392e-10	-0.858587
37851390	chr9:37851390:G:A	2.49315e-13	-1.01291	-0.878355
37851421	chr9:37851421:C:T	5.03981e-13	-2.78392e-10	-1.18744
37851433	chr9:37851433:G:T	2.592e-13	-1.85238	-2.90061e-10
37851553	chr9:37851553:G:C	4.66143e-13	-2.78392e-10	-1.26549
37851560	chr9:37851560:C:T	2.26358e-13	-1.98786	-2.90061e-10
37851603	chr9:37851603:TG:T	5.16473e-13	-2.78392e-10	-1.16296
37851668	chr9:37851668:G:A	2.61376e-13	-0.950612	-0.893408
37852178	chr9:37852178:TAGTC:T	6.04475e-13	-2.78392e-10	-1.00562
37852602	chr9:37852602:A:AAG	2.22637e-13	-1.10337	-0.901066
37852682	chr9:37852682:G:A	5.48066e-13	-2.78392e-10	-1.10358
37853040	chr9:37853040:T:G	4.46018e-13	-0.668225	-0.641396
37853049	chr9:37853049:G:A	4.66224e-13	-2.78392e-10	-1.26531
37853108	chr9:37853108:C:T	2.90812e-13	-1.7373	-2.90061e-10
37853120	chr9:37853120:C:G	4.65869e-13	-2.78392e-10	-1.26608
37853144	chr9:37853144:C:T	1.43854e-12	-2.78392e-10	-0.138599
37853511	chr9:37853511:T:C	5.12214e-13	-2.78392e-10	-1.17124
37853649	chr9:37853649:CA:C	1.57571e-12	-2.78392e-10	-0.0475166
37853651	chr9:37853651:G:T	1.58968e-12	-2.78392e-10	-0.0386893
37853815	chr9:37853815:C:T	8.05543e-13	-0.938654	0.22019
37854277	chr9:37854277:T:C	2.4274e-13	-1.08859	-0.8294
37855006	chr9:37855006:A:G	2.04608e-13	-1.1159	-0.972981
37855041	chr9:37855041:G:A	2.19246e-13	-1.04601	-0.973772
37855086	chr9:37855086:G:A	2.53269e-13	-0.988919	-0.88661
37855555	chr9:37855555:A:G	3.56243e-13	-0.751222	-0.783145
37855699	chr9:37855699:G:T	1.66317e-12	-1.20868	1.21518
37855700	chr9:37855700:C:T	1.68396e-12	-1.21068	1.2296
37855738	chr9:37855738:G:A	9.92143e-13	-2.78392e-10	-0.510113
37855750	chr9:37855750:C:T	4.91006e-13	-1.21352	-2.90061e-10
37855991	chr9:37855991:A:C	1.56144e-12	-2.78392e-10	-0.0566135
37856003	chr9:37856003:T:C	7.20791e-13	-2.78392e-10	-0.829631
37856471	chr9:37856471:G:GT	2.11271e-13	-1.11654	-0.940301
37856783	chr9:37856783:G:A	3.26429e-13	-0.759713	-0.862055
37857070	chr9:37857070:G:C	5.6701e-13	-2.78392e-10	-1.0696
37857428	chr9:37857428:C:A	5.19178e-13	-2.78392e-10	-1.15773
37857606	chr9:37857606:G:A	4.66352e-13	-2.78392e-10	-1.26504
37857669	chr9:37857669:C:T	4.6896e-13	-2.78392e-10	-1.25946
37857681	chr9:37857681:GTATAAA:G	8.61378e-13	-2.78392e-10	-0.651447
37858399	chr9:37858399:A:G	5.61688e-13	-0.544313	-0.534721
37858864	chr9:37858864:C:G	2.06989e-13	-1.17257	-0.904741
37858871	chr9:37858871:A:C	4.70119e-13	-2.78392e-10	-1.25699
37858930	chr9:37858930:G:A	4.66452e-13	-2.78392e-10	-1.26482
37858963	chr9:37858963:C:T	4.02108e-13	-1.88573	0.472471
37859734	chr9:37859734:G:A	3.70628e-13	-0.652653	-0.842128
37859894	chr9:37859894:T:C	1.62568e-12	-2.78392e-10	-0.0162968
37860061	chr9:37860061:A:G	1.73138e-12	0.0466941	-2.90061e-10
37860261	chr9:37860261:G:C	2.35862e-13	-1.07926	-0.867477
37860902	chr9:37860902:A:T	2.87584e-13	-1.74847	-2.90061e-10
37860972	chr9:37860972:A:AG	1.014e-12	-2.78392e-10	-0.488318
37860973	chr9:37860973:G:C	2.03136e-13	-1.05313	-1.04297
37862127	chr9:37862127:A:T	3.68115e-13	-0.674366	-0.82722
37862181	chr9:37862181:A:T	3.69346e-13	-0.660367	-0.83788
37862632	chr9:37862632:G:A	5.31154e-13	-2.78392e-10	-1.13493
37862781	chr9:37862781:G:A	2.11311e-13	-1.15936	-0.897296
37863065	chr9:37863065:T:C	2.1138e-13	-1.11885	-0.937477
37863199	chr9:37863199:A:G	2.24735e-13	-1.1118	-0.883258
37863648	chr9:37863648:T:C	4.68463e-13	-2.78392e-10	-1.26052
37864022	chr9:37864022:AC:A	8.60062e-14	-1.69618	-1.25938
37864097	chr9:37864097:G:A	3.49581e-13	-1.55325	-2.90061e-10
37864265	chr9:37864265:A:G	2.18243e-13	-1.12233	-0.902036
37864473	chr9:37864473:A:AC	4.6588e-13	-2.78392e-10	-1.26605
37864475	chr9:37864475:TCAG:T	4.65887e-13	-2.78392e-10	-1.26604
37864539	chr9:37864539:G:A	5.26222e-13	-2.78392e-10	-1.14426
37865058	chr9:37865058:T:C	3.86288e-13	-0.618171	-0.835227
37865307	chr9:37865307:C:G	1.43539e-12	-2.78392e-10	-0.14079
37865754	chr9:37865754:G:A	4.65865e-13	-2.78392e-10	-1.26608
37865819	chr9:37865819:CTT:C	2.92003e-13	-1.73321	-2.90061e-10
37865946	chr9:37865946:A:G	2.3246e-13	-1.12204	-0.839219
37866554	chr9:37866554:C:T	3.67322e-13	-0.640896	-0.862846
37866635	chr9:37866635:G:A	3.70576e-13	-0.651644	-0.843278
37867036	chr9:37867036:A:C	3.372e-13	-1.5893	-2.90061e-10
37867194	chr9:37867194:T:C	2.04035e-13	-1.11294	-0.978748
37867992	chr9:37867992:T:C	8.05412e-13	-2.78392e-10	-0.718627
37868113	chr9:37868113:G:A	8.88547e-13	-2.78392e-10	-0.620392
37868169	chr9:37868169:C:T	5.14888e-13	-2.78392e-10	-1.16603
37868214	chr9:37868214:T:C	9.20022e-13	-2.78392e-10	-0.585583
37868845	chr9:37868845:T:C	2.42539e-13	-0.9712	-0.947617
37869210	chr9:37869210:C:T	1.59738e-12	-2.78392e-10	-0.0338616
37869229	chr9:37869229:G:A	7.91127e-14	-1.7743	-1.26481
37869285	chr9:37869285:T:C	1.05464e-13	-2.01153	-0.740086
37869638	chr9:37869638:T:C	4.85084e-13	-2.78392e-10	-1.22566
37869677	chr9:37869677:A:C	2.27062e-13	-1.02707	-0.957682
37870354	chr9:37870354:A:C	2.75583e-13	-0.867596	-0.923495
37870695	chr9:37870695:T:A	5.03913e-13	-2.78392e-10	-1.18758
37871115	chr9:37871115:C:T	1.59518e-12	-2.78392e-10	-0.0352375
37871169	chr9:37871169:C:T	4.71019e-13	-2.78392e-10	-1.25508
37871359	chr9:37871359:G:A	4.66001e-13	-2.78392e-10	-1.26579
37871562	chr9:37871562:C:G	1.92565e-12	-2.78392e-10	0.15304
37871688	chr9:37871688:A:G	4.76772e-13	-2.78392e-10	-1.24294
37871707	chr9:37871707:T:G	1.98834e-13	-1.63727	-0.480241
37871993	chr9:37871993:T:C	9.17767e-13	-2.78392e-10	-0.588036
37872220	chr9:37872220:C:A	1.44733e-12	-2.78392e-10	-0.132507
37872430	chr9:37872430:G:C	5.6845e-13	-2.78392e-10	-1.06707
37872689	chr9:37872689:C:T	2.30619e-13	-1.96921	-2.90061e-10
37873132	chr9:37873132:T:C	4.96695e-13	-2.78392e-10	-1.202
37873140	chr9:37873140:C:T	2.95883e-13	-1.72001	-2.90061e-10
37873177	chr9:37873177:G:A	9.23328e-13	-2.78392e-10	-0.581996
37873400	chr9:37873400:T:C	1.11875e-13	-1.42686	-1.26574
37873467	chr9:37873467:G:A	6.55473e-13	-1.00862	0.0839977
37873508	chr9:37873508:A:G	2.80605e-13	-1.77303	-2.90061e-10
37873519	chr9:37873519:CT:C	5.1746e-13	-2.78392e-10	-1.16105
37873816	chr9:37873816:A:C	7.23255e-13	-0.956068	0.129849
37873984	chr9:37873984:G:A	1.52011e-12	-2.78392e-10	-0.083442
37874093	chr9:37874093:C:T	6.91491e-13	-0.983768	0.112637
37874254	chr9:37874254:CT:C	7.50246e-14	-1.98855	-1.10362
37874434	chr9:37874434:C:T	6.57338e-13	-1.0079	0.0861133
37874437	chr9:37874437:C:T	1.52506e-12	-2.78392e-10	-0.0801924
37874467	chr9:37874467:C:T	2.72459e-13	-1.80249	-2.90061e-10
37874468	chr9:37874468:G:A	2.75713e-13	-0.849014	-0.941607
37874668	chr9:37874668:G:A	4.65974e-13	-2.78392e-10	-1.26585
37875173	chr9:37875173:G:A	6.29848e-13	-0.97459	0.0100882
37876039	chr9:37876039:A:G	6.49291e-13	-0.962626	0.0285266
37876495	chr9:37876495:T:C	7.87175e-13	-2.78392e-10	-0.74153
37876549	chr9:37876549:T:C	1.51085e-12	-2.78392e-10	-0.0895547
37876562	chr9:37876562:C:T	3.05901e-13	-0.736701	-0.950018
37876928	chr9:37876928:C:T	9.17557e-13	-2.78392e-10	-0.588266
37877007	chr9:37877007:A:G	4.96142e-13	-2.78392e-10	-1.20312
37877068	chr9:37877068:T:C	2.87564e-13	-0.803378	-0.945156
37877193	chr9:37877193:C:T	5.73276e-13	-2.78392e-10	-1.05861
37877244	chr9:37877244:A:G	6.87222e-13	-0.945329	0.0680059
37877679	chr9:37877679:G:A	8.17892e-14	-2.00645	-0.999382
37878083	chr9:37878083:G:A	2.83156e-13	-0.816378	-0.947606
37878091	chr9:37878091:T:C	2.61535e-13	-0.951545	-0.891866
37878189	chr9:37878189:A:G	6.57645e-13	-0.924598	0.00328272
37878971	chr9:37878971:G:A	6.59965e-13	-0.915447	-0.00234535
37879043	chr9:37879043:T:C	2.64654e-13	-0.676505	-1.15505
37879329	chr9:37879329:G:A	5.60624e-13	-2.78392e-10	-1.08093
37879680	chr9:37879680:A:G	7.87968e-13	-2.78392e-10	-0.740523
37879708	chr9:37879708:T:C	3.00242e-13	-0.76258	-0.942811
37880225	chr9:37880225:G:A	4.9038e-13	-0.872227	-0.342574
37880419	chr9:37880419:T:C	4.70614e-13	-0.517434	-0.738509
37880849	chr9:37880849:T:C	1.52506e-12	-2.78392e-10	-0.0801924
37881206	chr9:37881206:A:AC	4.96865e-13	-2.78392e-10	-1.20166
37881510	chr9:37881510:G:A	5.70045e-13	-2.78392e-10	-1.06426
37881525	chr9:37881525:C:T	1.37465e-12	-0.184025	-2.90061e-10
37881890	chr9:37881890:G:C	5.57754e-13	-2.78392e-10	-1.08606
37882019	chr9:37882019:G:A	5.29847e-13	-2.78392e-10	-1.13739
37882146	chr9:37882146:A:C	7.68144e-13	-2.78392e-10	-0.766003
37882270	chr9:37882270:C:T	1.3356e-12	-0.212843	-2.90061e-10
37882415	chr9:37882415:C:T	5.19321e-13	-2.78392e-10	-1.15746
37882679	chr9:37882679:C:T	4.71422e-13	-2.78392e-10	-1.25423
37882900	chr9:37882900:G:A	8.50347e-13	-2.78392e-10	-0.664336
37882976	chr9:37882976:C:T	4.70391e-13	-2.78392e-10	-1.25642
37883029	chr9:37883029:G:C	1.01424e-12	-2.78392e-10	-0.488088
37883430	chr9:37883430:C:T	4.94734e-13	-2.78392e-10	-1.20596
37883744	chr9:37883744:G:C	1.52506e-12	-2.78392e-10	-0.0801924
37884010	chr9:37884010:A:G	1.46662e-12	-0.119261	-2.90061e-10
37884039	chr9:37884039:C:G	5.17513e-13	-2.78392e-10	-1.16095
37884240	chr9:37884240:A:G	2.60076e-13	-0.894332	-0.954675
37884368	chr9:37884368:T:C	7.1769e-14	-1.90516	-1.23137
37884921	chr9:37884921:A:G	4.87552e-13	-2.78392e-10	-1.22058
37885459	chr9:37885459:C:T	9.64478e-14	-1.99887	-0.842112
37885976	chr9:37885976:T:C	5.70585e-13	-2.78392e-10	-1.06332
37886514	chr9:37886514:A:G	3.35769e-13	-1.0472	-0.546353
37887027	chr9:37887027:C:T	1.73324e-13	-1.29596	-0.958861
37888104	chr9:37888104:C:T	1.36215e-13	-1.61468	-0.881064
37889113	chr9:37889113:C:T	6.06274e-13	-2.78392e-10	-1.00265
37889244	chr9:37889244:C:T	9.56611e-14	-1.88714	-0.962033
37889290	chr9:37889290:C:T	5.73276e-13	-2.78392e-10	-1.05861
37889422	chr9:37889422:C:T	5.73276e-13	-2.78392e-10	-1.05861
37889661	chr9:37889661:G:A	6.07069e-13	-2.78392e-10	-1.00134
37889692	chr9:37889692:G:A	3.10267e-13	-1.67255	-2.90061e-10
37889861	chr9:37889861:C:T	9.59936e-14	-1.62537	-1.22033
37890533	chr9:37890533:G:A	5.27975e-13	-2.78392e-10	-1.14093
37890731	chr9:37890731:C:A	5.08094e-13	-2.78392e-10	-1.17931
37891347	chr9:37891347:C:G	6.1501e-13	-2.78392e-10	-0.988342
37892247	chr9:37892247:T:G	7.12708e-13	-2.78392e-10	-0.840909
37892534	chr9:37892534:T:C	4.93269e-13	-2.78392e-10	-1.20893
37892650	chr9:37892650:T:C	2.51094e-13	-0.661499	-1.22266
37892655	chr9:37892655:C:T	1.04229e-13	-1.57833	-1.18506
37892798	chr9:37892798:A:G	7.30436e-13	-2.78392e-10	-0.816338
37892802	chr9:37892802:C:T	3.2017e-13	-1.64113	-2.90061e-10
37892826	chr9:37892826:G:A	5.30079e-13	-2.78392e-10	-1.13695
37893135	chr9:37893135:C:G	4.74383e-13	-2.78392e-10	-1.24797
37893302	chr9:37893302:ACAATCTAT:A	6.57486e-13	-2.78392e-10	-0.921556
37893546	chr9:37893546:C:G	5.1727e-13	-2.78392e-10	-1.16142
37893671	chr9:37893671:C:T	1.29975e-12	-0.240053	-2.90061e-10
37893761	chr9:37893761:A:T	5.83983e-13	-2.78392e-10	-1.04011
37894605	chr9:37894605:T:C	6.99853e-14	-1.94177	-1.21992
37894837	chr9:37894837:A:G	5.87123e-13	-2.78392e-10	-1.03475
37895175	chr9:37895175:T:C	7.13405e-14	-1.98235	-1.16016
37895244	chr9:37895244:C:G	3.46395e-13	-1.5624	-2.90061e-10
37895360	chr9:37895360:T:G	5.37637e-13	-2.78392e-10	-1.1228
37895631	chr9:37895631:A:G	7.15052e-14	-1.98196	-1.15825
37895690	chr9:37895690:A:G	9.47461e-13	-2.78392e-10	-0.556194
37896019	chr9:37896019:G:T	4.67016e-13	-2.78392e-10	-1.26362
37896134	chr9:37896134:A:G	9.62136e-13	-2.78392e-10	-0.540824
37896514	chr9:37896514:G:A	5.16699e-13	-2.78392e-10	-1.16252
37896893	chr9:37896893:G:A	3.31555e-13	-1.60619	-2.90061e-10
37897036	chr9:37897036:T:C	4.68045e-13	-2.78392e-10	-1.26142
37897497	chr9:37897497:G:C	6.68991e-13	-2.78392e-10	-0.90421
37897538	chr9:37897538:A:C	5.58744e-13	-2.78392e-10	-1.08429
37897562	chr9:37897562:T:C	3.03608e-13	-1.69424	-2.90061e-10
37898101	chr9:37898101:T:C	6.67611e-13	-2.78392e-10	-0.906275
37898232	chr9:37898232:A:G	7.33702e-14	-1.96201	-1.15246
37898284	chr9:37898284:G:A	5.16117e-13	-2.78392e-10	-1.16365
37898771	chr9:37898771:A:G	1.3448e-13	-1.90634	-0.602221
37898864	chr9:37898864:G:A	1.2697e-13	-2.0123	-0.553724
37898883	chr9:37898883:A:G	7.02195e-14	-1.92829	-1.23006
37899027	chr9:37899027:T:G	4.67156e-13	-2.78392e-10	-1.26332
37899799	chr9:37899799:A:G	7.34582e-13	-2.78392e-10	-0.810679
37899898	chr9:37899898:T:C	4.91977e-13	-2.78392e-10	-1.21155
37900184	chr9:37900184:C:T	7.15784e-14	-1.91499	-1.2242
37900222	chr9:37900222:G:A	4.71053e-13	-2.78392e-10	-1.25501
37900805	chr9:37900805:T:A	6.32225e-13	-2.78392e-10	-0.960735
37901153	chr9:37901153:A:G	6.65308e-14	-2.00893	-1.20339
37901669	chr9:37901669:T:C	1.60204e-13	-1.16472	-1.16881
37901814	chr9:37901814:T:C	4.65865e-13	-2.78392e-10	-1.26609
37901886	chr9:37901886:A:G	1.09071e-13	-1.45835	-1.25963
37902404	chr9:37902404:T:C	7.0865e-14	-1.92992	-1.21928
37902427	chr9:37902427:G:A	2.91596e-13	-1.73461	-2.90061e-10
37902665	chr9:37902665:T:C	4.7639e-13	-2.78392e-10	-1.24374
37904234	chr9:37904234:G:C	1.1946e-12	-2.78392e-10	-0.324415
37904390	chr9:37904390:C:G	4.88119e-13	-2.78392e-10	-1.21942
37904791	chr9:37904791:G:T	4.90913e-13	-2.78392e-10	-1.21371
37904978	chr9:37904978:C:T	4.6638e-13	-2.78392e-10	-1.26498
37905745	chr9:37905745:A:G	4.65902e-13	-2.78392e-10	-1.26601
37905848	chr9:37905848:G:A	1.99421e-13	-1.47868	-0.635887
37905945	chr9:37905945:A:G	1.80024e-13	-1.48966	-0.727229
37905959	chr9:37905959:G:A	2.2138e-13	-2.0101	-2.90061e-10
37906495	chr9:37906495:G:A	4.61986e-13	-1.27445	-2.90061e-10
37907202	chr9:37907202:A:T	1.16693e-13	-1.49096	-1.15947
37908055	chr9:37908055:A:G	5.80885e-13	-2.78392e-10	-1.04543
37908353	chr9:37908353:G:A	2.1931e-13	-1.42079	-0.598702
37908433	chr9:37908433:G:GA	4.68826e-13	-2.78392e-10	-1.25975
37908652	chr9:37908652:C:T	4.68548e-13	-2.78392e-10	-1.26034
37908661	chr9:37908661:G:A	6.94116e-14	-1.92802	-1.24191
37908703	chr9:37908703:CT:C	6.29464e-13	-2.78392e-10	-0.965112
37908814	chr9:37908814:C:G	4.68567e-13	-2.78392e-10	-1.2603
37908961	chr9:37908961:A:G	4.68887e-13	-2.78392e-10	-1.25962
37909308	chr9:37909308:A:G	2.26213e-13	-1.9885	-2.90061e-10
37909581	chr9:37909581:C:A	8.68112e-13	-2.78392e-10	-0.64366
37909749	chr9:37909749:A:ATTTTG	7.18679e-14	-1.89581	-1.23934
37909827	chr9:37909827:C:T	6.35919e-13	-2.78392e-10	-0.954908
37909898	chr9:37909898:A:G	4.67121e-13	-2.78392e-10	-1.26339
37909946	chr9:37909946:G:A	2.50789e-13	-1.88537	-2.90061e-10
37909956	chr9:37909956:C:G	1.04772e-13	-1.55652	-1.20168
37910006	chr9:37910006:A:C	4.66688e-13	-2.78392e-10	-1.26432
37910026	chr9:37910026:G:A	5.0705e-13	-2.78392e-10	-1.18137
37910150	chr9:37910150:T:C	5.12024e-13	-2.78392e-10	-1.17161
37910206	chr9:37910206:T:C	1.45411e-12	-2.78392e-10	-0.127833
37910567	chr9:37910567:A:G	6.067e-13	-2.78392e-10	-1.00195
37910584	chr9:37910584:A:G	4.69211e-13	-2.78392e-10	-1.25893
37910698	chr9:37910698:A:G	8.48858e-13	-2.78392e-10	-0.666088
37911150	chr9:37911150:G:C	3.07172e-13	-1.68257	-2.90061e-10
37911487	chr9:37911487:C:T	1.28617e-13	-1.63746	-0.915685
37911534	chr9:37911534:C:T	2.13399e-13	-0.831579	-1.21524
37911929	chr9:37911929:G:A	3.04135e-13	-1.69251	-2.90061e-10
37912193	chr9:37912193:G:A	2.86e-13	-1.44418	-0.309812
37912320	chr9:37912320:C:T	5.06645e-13	-2.78392e-10	-1.18217
37912515	chr9:37912515:A:T	2.19507e-13	-1.41962	-0.598975
37912680	chr9:37912680:T:C	5.36474e-13	-2.78392e-10	-1.12496
37912730	chr9:37912730:T:A	5.46893e-13	-2.78392e-10	-1.10573
37912951	chr9:37912951:G:A	1.32162e-12	-2.78392e-10	-0.223369
37913105	chr9:37913105:C:T	6.33786e-13	-2.78392e-10	-0.95827
37913885	chr9:37913885:A:C	5.08446e-13	-2.78392e-10	-1.17862
37914006	chr9:37914006:G:A	9.8359e-13	-2.78392e-10	-0.518772
37914264	chr9:37914264:C:T	4.75657e-13	-2.78392e-10	-1.24528
37914269	chr9:37914269:C:T	6.45723e-13	-2.78392e-10	-0.939609
37914285	chr9:37914285:C:T	5.57748e-13	-2.78392e-10	-1.08607
37914299	chr9:37914299:T:G	2.70396e-13	-0.578275	-1.23182
37914497	chr9:37914497:G:A	7.4747e-13	-2.78392e-10	-0.793287
37914533	chr9:37914533:G:A	1.30328e-13	-1.76063	-0.779296
37914545	chr9:37914545:G:C	9.11465e-13	-2.78392e-10	-0.594927
37914685	chr9:37914685:G:A	4.93143e-13	-2.78392e-10	-1.20918
37914724	chr9:37914724:G:C	9.18987e-13	-2.78392e-10	-0.586708
37914916	chr9:37914916:C:T	2.2923e-13	-1.97525	-2.90061e-10
37915445	chr9:37915445:A:G	2.4696e-13	-1.90075	-2.90061e-10
37916137	chr9:37916137:C:T	9.14931e-13	-2.78392e-10	-0.591132
37916167	chr9:37916167:C:T	9.24346e-14	-1.66678	-1.2167
37916196	chr9:37916196:G:A	4.10689e-13	-1.39214	-2.90061e-10
37916353	chr9:37916353:G:A	8.48541e-13	-2.78392e-10	-0.666462
37916411	chr9:37916411:T:C	8.4989e-14	-1.71586	-1.2516
37916734	chr9:37916734:C:T	8.96138e-14	-1.66005	-1.25442
37917271	chr9:37917271:C:T	2.02428e-12	-2.78392e-10	0.202989
37917385	chr9:37917385:A:G	5.08031e-13	-2.78392e-10	-1.17944
37917476	chr9:37917476:G:A	5.24135e-13	-2.78392e-10	-1.14823
37918212	chr9:37918212:G:A	8.32197e-13	-2.78392e-10	-0.685911
37918843	chr9:37918843:TG:T	6.56214e-13	-2.78392e-10	-0.923493
37918846	chr9:37918846:T:C	4.81013e-13	-2.78392e-10	-1.23409
37919247	chr9:37919247:A:G	1.54223e-12	-2.78392e-10	-0.068993
37919625	chr9:37919625:G:A	4.77708e-13	-2.78392e-10	-1.24098
37919746	chr9:37919746:T:C	7.87792e-14	-1.79075	-1.25258
37920127	chr9:37920127:T:C	2.65605e-13	-1.82797	-2.90061e-10
37920204	chr9:37920204:C:T	4.70806e-13	-2.78392e-10	-1.25553
37920364	chr9:37920364:T:C	4.71078e-13	-2.78392e-10	-1.25496
37920815	chr9:37920815:T:C	1.23374e-13	-1.41105	-1.18371
37920970	chr9:37920970:A:G	9.28803e-14	-1.83839	-1.04027
37921499	chr9:37921499:A:G	1.01123e-12	-2.78392e-10	-0.491059
37921715	chr9:37921715:G:A	7.69052e-14	-1.81638	-1.25103
37921845	chr9:37921845:G:A	4.73844e-13	-2.78392e-10	-1.2491
37921932	chr9:37921932:C:T	4.73329e-13	-2.78392e-10	-1.25019
37923280	chr9:37923280:C:T	6.0905e-13	-2.78392e-10	-0.998079
37923375	chr9:37923375:C:T	1.10678e-13	-1.62644	-1.07692
37923551	chr9:37923551:T:C	2.23146e-13	-2.00215	-2.90061e-10
37923599	chr9:37923599:T:C	1.00263e-12	-2.78392e-10	-0.499603
37923692	chr9:37923692:C:T	4.72437e-13	-2.78392e-10	-1.25208
37923789	chr9:37923789:TC:T	2.21078e-13	-2.01146	-2.90061e-10
37923909	chr9:37923909:G:A	5.04323e-13	-2.78392e-10	-1.18676
37924038	chr9:37924038:A:G	4.72643e-13	-2.78392e-10	-1.25164
37924823	chr9:37924823:A:G	8.00263e-14	-1.77247	-1.25516
37925338	chr9:37925338:A:G	1.27856e-12	-2.78392e-10	-0.256488
37925406	chr9:37925406:G:A	3.4308e-13	-1.57202	-2.90061e-10
37925408	chr9:37925408:G:A	1.97375e-12	-2.78392e-10	0.177711
37925661	chr9:37925661:C:T	4.76465e-13	-2.78392e-10	-1.24359
37925694	chr9:37925694:C:G	8.08145e-14	-1.78444	-1.23339
37925750	chr9:37925750:T:C	5.82165e-13	-2.78392e-10	-1.04323
37925829	chr9:37925829:G:C	7.9634e-14	-1.77792	-1.25462
37926451	chr9:37926451:T:G	1.23759e-13	-1.33985	-1.25179
37926711	chr9:37926711:C:G	4.71895e-13	-2.78392e-10	-1.25322
37926980	chr9:37926980:G:A	1.11692e-13	-1.67126	-1.02298
37927266	chr9:37927266:T:C	8.16642e-14	-1.75265	-1.25471
37927421	chr9:37927421:G:A	8.28234e-14	-1.77147	-1.2218
37927527	chr9:37927527:T:C	5.77293e-13	-2.78392e-10	-1.05163
37927936	chr9:37927936:CTT:C	6.66979e-13	-2.78392e-10	-0.907221
37928186	chr9:37928186:A:G	4.67078e-13	-2.78392e-10	-1.26348
37928295	chr9:37928295:T:C	4.7398e-13	-2.78392e-10	-1.24882
37928373	chr9:37928373:C:A	1.25928e-12	-2.78392e-10	-0.271681
37928491	chr9:37928491:A:G	9.74256e-14	-1.57102	-1.25987
37928509	chr9:37928509:A:T	4.67299e-13	-2.78392e-10	-1.26301
37928584	chr9:37928584:C:T	1.25392e-13	-1.36655	-1.21199
37928707	chr9:37928707:T:G	4.73178e-13	-2.78392e-10	-1.25051
37928869	chr9:37928869:A:G	8.62952e-13	-2.78392e-10	-0.649621
37928886	chr9:37928886:A:G	4.67306e-13	-2.78392e-10	-1.263
37929012	chr9:37929012:G:A	1.05777e-13	-1.57438	-1.17427
37929061	chr9:37929061:T:C	4.67368e-13	-2.78392e-10	-1.26286
37929327	chr9:37929327:A:G	4.73213e-13	-2.78392e-10	-1.25043
37929447	chr9:37929447:G:A	1.5242e-13	-1.27543	-1.10791
37929686	chr9:37929686:C:T	1.64974e-13	-1.19669	-1.1075
37929812	chr9:37929812:G:C	1.31027e-13	-1.40718	-1.1274
37929841	chr9:37929841:T:C	9.4206e-14	-1.63257	-1.23193
37929959	chr9:37929959:G:A	8.74745e-14	-1.75985	-1.17879
37930156	chr9:37930156:G:A	4.65865e-13	-2.78392e-10	-1.26608
37930489	chr9:37930489:T:G	4.67467e-13	-2.78392e-10	-1.26265
37930512	chr9:37930512:T:G	9.27865e-14	-1.68956	-1.19012
37930837	chr9:37930837:G:A	4.67306e-13	-2.78392e-10	-1.263
37930846	chr9:37930846:A:G	4.79997e-13	-2.78392e-10	-1.2362
37931631	chr9:37931631:C:T	2.33579e-13	-1.95646	-2.90061e-10
37931888	chr9:37931888:C:T	9.19902e-14	-1.68771	-1.20059
37931942	chr9:37931942:C:A	1.88146e-12	-2.78392e-10	0.129825
37931955	chr9:37931955:AG:A	4.73331e-13	-2.78392e-10	-1.25018
37931985	chr9:37931985:T:TA	1.71266e-13	-1.3176	-0.949165
37932128	chr9:37932128:A:G	3.59263e-13	-0.615219	-0.910706
37932330	chr9:37932330:A:G	1.61433e-13	-1.41854	-0.907345
37932403	chr9:37932403:A:T	1.65553e-12	-2.78392e-10	0.00189703
37932626	chr9:37932626:G:A	5.07216e-13	-2.78392e-10	-1.18104
37932800	chr9:37932800:T:G	1.36294e-13	-1.36531	-1.12986
37933054	chr9:37933054:T:C	3.08457e-13	-1.6784	-2.90061e-10
37933656	chr9:37933656:A:G	1.6591e-12	-2.78392e-10	0.00405049
37933822	chr9:37933822:A:G	5.17618e-13	-2.78392e-10	-1.16074
37934667	chr9:37934667:A:G	1.21573e-13	-1.34337	-1.26609
37934705	chr9:37934705:T:A	1.00447e-13	-1.54973	-1.25061
37934783	chr9:37934783:T:C	1.22842e-13	-1.65666	-0.942421
37934901	chr9:37934901:T:C	7.36503e-14	-1.8449	-1.26575
37934927	chr9:37934927:A:C	8.74968e-13	-2.78392e-10	-0.635793
37935721	chr9:37935721:T:C	4.6709e-13	-2.78392e-10	-1.26346
37935753	chr9:37935753:G:A	6.3609e-13	-2.78392e-10	-0.95464
37935770	chr9:37935770:C:T	5.53791e-13	-2.78392e-10	-1.09319
37935784	chr9:37935784:T:C	4.65961e-13	-2.78392e-10	-1.26588
37935951	chr9:37935951:G:A	7.6055e-14	-1.83182	-1.2467
37936184	chr9:37936184:C:T	4.67241e-13	-2.78392e-10	-1.26313
37936467	chr9:37936467:C:A	7.31898e-14	-1.90515	-1.21177
37936480	chr9:37936480:C:T	4.66486e-13	-2.78392e-10	-1.26475
37936506	chr9:37936506:C:T	4.65864e-13	-2.78392e-10	-1.26609
37936703	chr9:37936703:T:C	6.9059e-13	-2.78392e-10	-0.872434
37936765	chr9:37936765:A:G	5.20292e-13	-2.78392e-10	-1.15559
37937109	chr9:37937109:A:C	4.71398e-13	-2.78392e-10	-1.25428
37937283	chr9:37937283:G:A	9.30305e-13	-2.78392e-10	-0.574467
37937619	chr9:37937619:C:T	1.53333e-13	-1.11131	-1.26606
37937642	chr9:37937642:T:C	4.66574e-13	-2.78392e-10	-1.26456
37937946	chr9:37937946:C:A	1.89881e-13	-1.76158	-0.402004
37938133	chr9:37938133:C:G	5.10242e-13	-2.78392e-10	-1.1751
37938227	chr9:37938227:C:T	2.7485e-13	-1.79376	-2.90061e-10
37938556	chr9:37938556:G:A	3.60547e-13	-1.04569	-0.47667
37938849	chr9:37938849:G:C	4.65979e-13	-2.78392e-10	-1.26584
37939596	chr9:37939596:C:A	2.44125e-13	-1.9123	-2.90061e-10
37939676	chr9:37939676:G:T	8.63888e-14	-1.68514	-1.26598
37940442	chr9:37940442:T:C	8.71537e-14	-1.86596	-1.07635
37940627	chr9:37940627:TC:T	5.07532e-13	-2.78392e-10	-1.18042
37941306	chr9:37941306:A:G	9.11011e-14	-1.63714	-1.26087
37941314	chr9:37941314:C:T	1.17561e-13	-1.59545	-1.04757
37941748	chr9:37941748:C:T	1.13609e-13	-1.60194	-1.07528
37942008	chr9:37942008:A:G	8.92927e-14	-1.66241	-1.25566
37942155	chr9:37942155:C:A	9.80764e-14	-1.57715	-1.24708
37942623	chr9:37942623:C:T	4.75193e-13	-2.78392e-10	-1.24626
37942677	chr9:37942677:T:A	4.67507e-13	-2.78392e-10	-1.26256
37943095	chr9:37943095:T:C	1.58002e-13	-1.15858	-1.18879
37943167	chr9:37943167:C:T	1.69879e-13	-1.12949	-1.14541
37943408	chr9:37943408:C:T	2.44377e-12	-2.78392e-10	0.391318
37943563	chr9:37943563:C:T	1.53677e-13	-1.5139	-0.861225
37943568	chr9:37943568:G:A	5.38736e-13	-2.78392e-10	-1.12075
37943574	chr9:37943574:T:C	2.2146e-13	-0.920674	-1.08906
37943982	chr9:37943982:T:C	1.18064e-13	-1.52529	-1.11347
37944430	chr9:37944430:G:A	1.14994e-13	-1.92863	-0.736471
37944591	chr9:37944591:A:G	1.52813e-12	-2.78392e-10	-0.0781817
37944710	chr9:37944710:C:T	2.15869e-13	-1.64685	-0.388465
37945024	chr9:37945024:G:A	4.66512e-13	-2.78392e-10	-1.2647
37945417	chr9:37945417:G:A	5.41152e-13	-2.78392e-10	-1.11628
37945964	chr9:37945964:G:A	1.56933e-11	-2.78392e-10	2.25101
37946105	chr9:37946105:C:T	5.72012e-13	-2.78392e-10	-1.06082
37946176	chr9:37946176:G:A	1.11362e-13	-1.46928	-1.22791
37946632	chr9:37946632:A:G	2.41795e-13	-0.775968	-1.14592
37947046	chr9:37947046:G:A	6.24271e-13	-2.78392e-10	-0.973395
37947423	chr9:37947423:C:G	3.05413e-13	-0.696985	-0.99133
37947604	chr9:37947604:T:C	5.37221e-13	-0.222276	-0.901295
37947649	chr9:37947649:T:C	2.2876e-13	-1.97731	-2.90061e-10
37947700	chr9:37947700:T:C	4.95106e-13	-2.78392e-10	-1.20521
37947854	chr9:37947854:G:A	1.57685e-11	-2.78392e-10	2.25579
37948006	chr9:37948006:A:G	1.56933e-11	-2.78392e-10	2.25101
37948066	chr9:37948066:C:T	8.82436e-14	-1.66917	-1.26071
37948078	chr9:37948078:T:C	4.69725e-13	-2.78392e-10	-1.25783
37948435	chr9:37948435:G:A	2.31421e-13	-0.745751	-1.21999
37948439	chr9:37948439:G:C	3.72949e-13	-1.48854	-2.90061e-10
37948502	chr9:37948502:C:T	6.78861e-13	-2.78392e-10	-0.889564
37948727	chr9:37948727:T:C	3.01238e-13	-0.698272	-1.00381
37949291	chr9:37949291:G:GC	1.07849e-12	-2.78392e-10	-0.426667
37949412	chr9:37949412:A:C	2.94243e-13	-0.688037	-1.03754
37949457	chr9:37949457:G:A	4.71946e-13	-2.78392e-10	-1.25312
37949470	chr9:37949470:G:A	1.08433e-13	-1.51259	-1.21126
37949545	chr9:37949545:C:A	5.93986e-13	-2.78392e-10	-1.02312
37949625	chr9:37949625:G:A	9.27404e-13	-2.78392e-10	-0.577592
37949641	chr9:37949641:G:A	3.28532e-13	-0.641114	-0.974231
37949642	chr9:37949642:C:T	6.12445e-13	-2.78392e-10	-0.992521
37949681	chr9:37949681:T:C	7.43957e-13	-2.78392e-10	-0.797998
37949753	chr9:37949753:T:C	5.08827e-13	-2.78392e-10	-1.17787
37949962	chr9:37949962:G:A	1.0556e-13	-1.52922	-1.22148
37950416	chr9:37950416:C:T	2.21081e-13	-2.01145	-2.90061e-10
37950607	chr9:37950607:T:C	1.68149e-13	-1.09693	-1.1882
37951045	chr9:37951045:T:C	9.23494e-13	-2.78392e-10	-0.581816
37951179	chr9:37951179:T:C	1.68803e-13	-1.12063	-1.16062
37951190	chr9:37951190:T:C	6.56972e-13	-2.78392e-10	-0.922339
37951487	chr9:37951487:T:A	1.05651e-13	-1.52836	-1.22148
37951862	chr9:37951862:A:G	1.09722e-13	-1.4952	-1.21683
37952051	chr9:37952051:G:A	2.22288e-13	-1.40627	-0.599741
37952147	chr9:37952147:G:A	8.89359e-14	-1.65601	-1.26605
37952152	chr9:37952152:CAG:C	2.45076e-13	-1.37991	-0.528506
37952195	chr9:37952195:G:A	1.10316e-13	-1.48743	-1.2192
37952233	chr9:37952233:C:T	5.52091e-13	0.0458526	-1.14212
37952389	chr9:37952389:G:A	5.02297e-13	-2.78392e-10	-1.19079
37952621	chr9:37952621:G:A	1.12117e-13	-1.47395	-1.21649
37952634	chr9:37952634:A:G	5.99474e-13	0.120323	-1.13425
37952731	chr9:37952731:C:A	4.79871e-13	-2.78392e-10	-1.23646
37952811	chr9:37952811:G:A	2.35495e-13	-1.94829	-2.90061e-10
37953133	chr9:37953133:G:A	1.45589e-12	-0.985017	0.858407
37953394	chr9:37953394:G:A	1.02983e-13	-1.55811	-1.2173
37954291	chr9:37954291:C:T	6.04079e-13	-2.78392e-10	-1.00627
37954427	chr9:37954427:T:G	1.02602e-13	-1.64985	-1.12928
37954916	chr9:37954916:G:A	3.59015e-13	-0.360202	-1.16642
37955268	chr9:37955268:C:T	8.78824e-14	-1.72204	-1.21195
37955436	chr9:37955436:G:A	9.00444e-14	-1.65028	-1.2594
37955503	chr9:37955503:G:C	5.14947e-13	-2.78392e-10	-1.16592
37956009	chr9:37956009:G:A	8.00921e-13	-2.78392e-10	-0.724219
37956274	chr9:37956274:G:A	3.74451e-13	-0.252381	-1.23214
37956376	chr9:37956376:A:G	3.28828e-13	-0.363561	-1.25088
37957601	chr9:37957601:A:G	3.71384e-13	-0.385263	-1.10748
37958220	chr9:37958220:A:AGGCAGTGCCCGCCAGTG	3.42036e-13	-1.57507	-2.90061e-10
37958337	chr9:37958337:T:G	4.69761e-13	-2.78392e-10	-1.25776
37958732	chr9:37958732:T:C	3.04403e-13	-0.438589	-1.25304
37958868	chr9:37958868:GAGA:G	2.32552e-13	-1.96087	-2.90061e-10
37959400	chr9:37959400:C:T	3.19155e-13	-0.393963	-1.25034
37959696	chr9:37959696:C:T	1.24906e-13	-1.31771	-1.26471
37959843	chr9:37959843:AC:A	3.2765e-13	-0.366346	-1.25169
37960184	chr9:37960184:C:T	8.30089e-13	-2.78392e-10	-0.688447
37960205	chr9:37960205:C:T	1.29823e-13	-1.31519	-1.22861
37960696	chr9:37960696:C:A	3.07226e-13	-0.433099	-1.2493
37961925	chr9:37961925:C:T	2.83692e-13	-0.509738	-1.25235
37962096	chr9:37962096:G:C	4.71493e-13	-2.78392e-10	-1.25408
37962279	chr9:37962279:A:T	4.94056e-13	-2.78392e-10	-1.20733
37962586	chr9:37962586:C:A	2.91145e-13	-0.486091	-1.25007
37962595	chr9:37962595:C:T	2.84798e-13	-0.516294	-1.24191
37962804	chr9:37962804:T:C	2.36693e-13	-0.722553	-1.22066
37963078	chr9:37963078:GC:G	2.25931e-13	-1.98975	-2.90061e-10
37964331	chr9:37964331:A:C	4.69654e-13	-2.78392e-10	-1.25798
37964733	chr9:37964733:T:C	3.54812e-13	-0.433506	-1.10489
37965644	chr9:37965644:C:T	3.69722e-13	-0.372693	-1.12454
37965662	chr9:37965662:A:G	2.70555e-13	-1.80951	-2.90061e-10
37965819	chr9:37965819:T:C	3.48036e-13	-0.406812	-1.15086
37966134	chr9:37966134:T:C	3.47974e-13	-0.460849	-1.097
37966152	chr9:37966152:T:C	8.35451e-12	-2.78392e-10	1.62058
37966218	chr9:37966218:C:T	1.22847e-13	-1.85076	-0.748282
37966338	chr9:37966338:T:TTTC	4.80386e-13	-2.78392e-10	-1.23539
37966346	chr9:37966346:A:T	8.41892e-12	-2.78392e-10	1.62826
37966526	chr9:37966526:C:G	1.76895e-13	-1.42783	-0.806597
37967150	chr9:37967150:C:A	1.82908e-12	-2.78392e-10	0.101586
37967581	chr9:37967581:T:C	3.69905e-13	-0.347737	-1.149
37967610	chr9:37967610:T:C	7.07417e-12	-2.78392e-10	1.45423
37968004	chr9:37968004:G:A	7.57127e-13	-2.78392e-10	-0.780449
37968261	chr9:37968261:T:C	6.89514e-13	-2.78392e-10	-0.873994
37968270	chr9:37968270:T:C	2.28975e-13	-1.88185	-0.0945186
37968918	chr9:37968918:C:T	8.58246e-14	-1.72729	-1.23039
37969038	chr9:37969038:T:A	3.31596e-13	-0.454987	-1.15107
37969283	chr9:37969283:C:T	8.56864e-13	-0.656701	-2.90061e-10
37969662	chr9:37969662:G:A	7.68599e-14	-1.85744	-1.21056
37969871	chr9:37969871:G:T	5.01496e-13	-2.78392e-10	-1.19239
37969885	chr9:37969885:C:T	3.53916e-13	-0.432358	-1.10856
37970112	chr9:37970112:C:T	8.65574e-12	-2.78392e-10	1.656
37970488	chr9:37970488:G:A	7.04967e-13	-0.504891	-0.346938
37970967	chr9:37970967:G:A	1.25444e-13	-1.8882	-0.689925
37971033	chr9:37971033:A:G	3.05573e-13	-1.87015	0.182356
37971289	chr9:37971289:C:T	4.70811e-13	-2.78392e-10	-1.25552
37971349	chr9:37971349:G:A	8.1117e-13	0.267551	-0.979053
37971392	chr9:37971392:C:G	1.23951e-13	-1.45576	-1.13434
37971663	chr9:37971663:CTCTG:C	5.93304e-13	-2.78392e-10	-1.02427
37971759	chr9:37971759:T:C	7.19767e-13	-0.831052	-2.90061e-10
37971990	chr9:37971990:G:A	2.25531e-13	-1.99152	-2.90061e-10
37972146	chr9:37972146:C:T	6.15569e-13	-2.78392e-10	-0.987434
37972168	chr9:37972168:A:G	6.95935e-13	0.351041	-1.21577
37972378	chr9:37972378:G:A	6.96589e-13	0.359736	-1.22352
37972394	chr9:37972394:T:G	9.08402e-14	-1.65329	-1.24758
37972403	chr9:37972403:A:G	1.16468e-12	0.344749	-0.694531
37972515	chr9:37972515:T:C	1.81416e-12	1.32637	-1.23298
37972820	chr9:37972820:G:C	7.57127e-13	-2.78392e-10	-0.780449
37973348	chr9:37973348:T:C	7.0554e-13	0.382526	-1.23354
37974114	chr9:37974114:G:A	6.74948e-13	0.341245	-1.23659
37974746	chr9:37974746:T:C	6.6786e-13	0.3296	-1.2355
37974917	chr9:37974917:A:T	6.09456e-13	-2.78392e-10	-0.997413
37974960	chr9:37974960:G:A	4.67998e-13	-2.78392e-10	-1.26152
37975005	chr9:37975005:G:A	6.73378e-13	0.33599	-1.23366
37975056	chr9:37975056:G:A	7.67451e-13	-2.78392e-10	-0.766905
37975107	chr9:37975107:C:T	6.52183e-13	0.303423	-1.23308
37975117	chr9:37975117:A:C	1.10974e-13	-1.6508	-1.04989
37975558	chr9:37975558:C:T	6.64514e-13	0.32295	-1.23387
37975752	chr9:37975752:T:C	4.9135e-13	-2.78392e-10	-1.21282
37975964	chr9:37975964:G:C	2.08448e-13	-1.91593	-0.15436
37976129	chr9:37976129:G:A	1.01234e-12	-2.78392e-10	-0.489957
37976666	chr9:37976666:C:T	6.61126e-13	0.31819	-1.23423
37976670	chr9:37976670:G:A	9.12024e-13	0.0884401	-0.682754
37976695	chr9:37976695:C:A	1.26868e-13	-1.60461	-0.962225
37977320	chr9:37977320:G:T	5.15879e-13	-2.78392e-10	-1.16411
37977562	chr9:37977562:C:A	6.69946e-13	0.30357	-1.20635
37977993	chr9:37977993:C:T	6.61626e-13	0.322019	-1.2373
37978586	chr9:37978586:C:T	6.45509e-13	0.298186	-1.23813
37978613	chr9:37978613:AAT:A	4.68312e-13	-2.78392e-10	-1.26085
37978951	chr9:37978951:C:A	1.91856e-13	-1.90982	-0.243422
37979223	chr9:37979223:G:A	2.11098e-13	-0.795788	-1.26187
37979381	chr9:37979381:A:T	2.22645e-13	-0.741244	-1.26316
37979794	chr9:37979794:T:C	4.68139e-13	-2.78392e-10	-1.26121
37979860	chr9:37979860:C:T	7.5023e-13	0.429209	-1.21881
37980013	chr9:37980013:G:A	5.01783e-13	-2.78392e-10	-1.19181
37980159	chr9:37980159:C:T	7.52148e-12	-2.78392e-10	1.51554
37980213	chr9:37980213:C:T	7.09712e-13	0.401499	-1.24662
37980438	chr9:37980438:T:A	6.99168e-13	0.391276	-1.25137
37980553	chr9:37980553:T:C	5.59088e-13	-2.78392e-10	-1.08367
37981454	chr9:37981454:AG:A	4.66446e-13	-2.78392e-10	-1.26484
37981572	chr9:37981572:T:TCAA	6.43427e-13	0.28937	-1.23254
37981631	chr9:37981631:T:C	6.50316e-13	0.31876	-1.25128
37981884	chr9:37981884:G:A	6.07823e-13	-2.78392e-10	-1.0001
37982246	chr9:37982246:G:A	1.35273e-13	-1.69301	-0.809678
37982505	chr9:37982505:T:A	4.59323e-13	-1.28023	-2.90061e-10
37982596	chr9:37982596:T:C	8.12396e-12	-2.78392e-10	1.59259
37982609	chr9:37982609:G:A	2.29569e-13	-0.716707	-1.25707
37982756	chr9:37982756:G:A	7.21086e-13	0.417499	-1.24672
37982919	chr9:37982919:C:T	6.92763e-13	0.382544	-1.25184
37983437	chr9:37983437:T:C	9.22396e-13	0.63816	-1.22117
37983445	chr9:37983445:C:T	7.37243e-13	0.41054	-1.2176
37983760	chr9:37983760:G:A	2.33393e-13	-1.95726	-2.90061e-10
37983773	chr9:37983773:C:T	4.88415e-13	-0.0499804	-1.16884
37983971	chr9:37983971:G:C	6.15463e-13	-2.78392e-10	-0.987606
37984723	chr9:37984723:A:C	1.01916e-12	-2.78392e-10	-0.483246
37985309	chr9:37985309:A:G	4.6695e-13	-2.78392e-10	-1.26376
37985373	chr9:37985373:T:C	4.66085e-13	-2.78392e-10	-1.26561
37986223	chr9:37986223:G:C	4.93134e-13	-2.78392e-10	-1.2092
37986298	chr9:37986298:T:A	2.61283e-13	-1.84438	-2.90061e-10
37986831	chr9:37986831:A:G	1.46368e-13	-1.60419	-0.819661
37986981	chr9:37986981:G:A	6.76587e-13	0.35738	-1.2503
37987170	chr9:37987170:A:G	7.54976e-13	-2.78392e-10	-0.783294
37987230	chr9:37987230:T:C	3.29736e-13	-1.61169	-2.90061e-10
37987300	chr9:37987300:G:A	9.1811e-14	-1.62466	-1.26558
37987320	chr9:37987320:C:T	6.18767e-13	-2.78392e-10	-0.982251
37987389	chr9:37987389:A:G	6.63619e-13	-2.78392e-10	-0.912272
37987411	chr9:37987411:T:C	1.27902e-13	-1.34329	-1.21543
37987527	chr9:37987527:G:A	1.36068e-12	1.064	-1.25824
37988650	chr9:37988650:T:C	7.22761e-13	0.426309	-1.25321
37989263	chr9:37989263:A:T	5.37475e-13	-2.78392e-10	-1.1231
37989317	chr9:37989317:C:T	1.34526e-13	-1.4088	-1.09942
37989359	chr9:37989359:C:T	6.05312e-13	-1.00424	-2.90061e-10
37989621	chr9:37989621:G:C	4.91004e-13	-2.78392e-10	-1.21353
37990174	chr9:37990174:C:T	5.4559e-13	-2.78392e-10	-1.10811
37990202	chr9:37990202:C:T	4.07942e-13	-0.434609	-0.964245
37990211	chr9:37990211:TGTTCA:T	6.45181e-13	0.307092	-1.24754
37990804	chr9:37990804:G:A	1.97864e-13	-0.897612	-1.22479
37990822	chr9:37990822:C:T	6.34874e-13	-2.78392e-10	-0.956554
37990960	chr9:37990960:G:A	2.93622e-13	-1.72769	-2.90061e-10
37991173	chr9:37991173:C:T	4.52467e-13	-0.191446	-1.10382
37991396	chr9:37991396:C:T	4.70029e-13	-2.78392e-10	-1.25719
37991792	chr9:37991792:T:C	1.27429e-13	-1.53868	-1.02375
37991897	chr9:37991897:G:A	5.01212e-13	-2.78392e-10	-1.19295
37991906	chr9:37991906:G:A	5.00162e-13	-2.78392e-10	-1.19505
37991916	chr9:37991916:C:T	1.66087e-13	-1.03249	-1.26497
37992122	chr9:37992122:C:T	8.66656e-13	0.556481	-1.20182
37992333	chr9:37992333:G:A	4.6574e-13	-1.26635	-2.90061e-10
37992369	chr9:37992369:C:A	9.91542e-12	-2.78392e-10	1.79187
37992469	chr9:37992469:G:A	5.00162e-13	-2.78392e-10	-1.19505
37992524	chr9:37992524:AAGAGGCTTACACTTC:A	6.97081e-13	-2.78392e-10	-0.863079
37992585	chr9:37992585:C:T	7.17389e-13	0.402471	-1.23683
37993272	chr9:37993272:G:A	5.96807e-13	-0.819736	-0.19865
37993306	chr9:37993306:G:T	9.58103e-14	-1.60229	-1.24532
37993511	chr9:37993511:G:A	3.67856e-13	-0.430634	-1.07165
37993699	chr9:37993699:C:T	9.55055e-14	-1.69131	-1.15949
37994145	chr9:37994145:G:T	1.49811e-13	-1.3821	-1.01851
37994337	chr9:37994337:A:G	7.03232e-13	0.384397	-1.23869
37994479	chr9:37994479:C:T	4.90136e-13	-2.78392e-10	-1.2153
37994657	chr9:37994657:C:T	5.00394e-13	-2.78392e-10	-1.19458
37995102	chr9:37995102:G:A	6.7883e-13	0.35738	-1.24699
37995220	chr9:37995220:G:A	6.16521e-13	-2.78392e-10	-0.985888
37995573	chr9:37995573:T:C	5.83585e-13	-2.78392e-10	-1.04079
37995848	chr9:37995848:T:C	6.33065e-13	0.299974	-1.25938
37996125	chr9:37996125:C:T	2.61894e-13	-1.84204	-2.90061e-10
37996146	chr9:37996146:G:A	4.6974e-13	-2.78392e-10	-1.2578
37996499	chr9:37996499:G:A	4.90136e-13	-2.78392e-10	-1.2153
37996651	chr9:37996651:T:C	4.90168e-13	-2.78392e-10	-1.21523
37996727	chr9:37996727:G:T	1.06247e-13	-1.6088	-1.13542
37997298	chr9:37997298:G:A	4.94298e-13	-2.78392e-10	-1.20684
37997311	chr9:37997311:G:A	1.72171e-13	-1.3366	-0.924898
37997531	chr9:37997531:A:G	2.22322e-13	-2.00585	-2.90061e-10
37997564	chr9:37997564:T:C	6.61213e-13	0.338316	-1.25422
37997571	chr9:37997571:T:A	6.09466e-13	-0.904823	-0.0925735
37997608	chr9:37997608:T:C	4.66377e-13	-2.78392e-10	-1.26499
37997684	chr9:37997684:TGTG:T	1.69876e-13	-1.32762	-0.947294
37997766	chr9:37997766:C:T	1.65922e-13	-1.34369	-0.954778
37997790	chr9:37997790:A:G	6.46845e-13	0.316072	-1.25395
37997830	chr9:37997830:C:T	1.93009e-13	-1.23516	-0.912083
37998492	chr9:37998492:A:G	6.28691e-13	0.293144	-1.25948
37998581	chr9:37998581:T:C	7.8848e-13	-2.78392e-10	-0.739873
37998757	chr9:37998757:A:G	7.19622e-13	0.418088	-1.24934
37998832	chr9:37998832:T:G	1.74578e-13	-1.30134	-0.946269
37998862	chr9:37998862:A:G	4.90136e-13	-2.78392e-10	-1.2153
37999040	chr9:37999040:A:G	7.26143e-13	0.432274	-1.25451
38000203	chr9:38000203:A:G	8.64047e-13	-2.78392e-10	-0.648353
38000377	chr9:38000377:C:T	5.09864e-13	-2.78392e-10	-1.17584
38000419	chr9:38000419:T:C	5.43771e-13	-2.78392e-10	-1.11145
38000587	chr9:38000587:G:A	5.26695e-13	-2.78392e-10	-1.14336
38000650	chr9:38000650:C:T	7.20336e-13	0.415802	-1.24606
38000663	chr9:38000663:C:T	4.65968e-13	-2.78392e-10	-1.26586
38000727	chr9:38000727:G:A	4.70355e-13	-2.78392e-10	-1.25649
38001107	chr9:38001107:C:T	5.09909e-13	-2.78392e-10	-1.17575
38001146	chr9:38001146:T:C	4.75557e-13	-1.24549	-2.90061e-10
38001314	chr9:38001314:G:A	2.91378e-13	-1.74836	0.0130013
38001625	chr9:38001625:G:A	7.85388e-13	0.51018	-1.25398
38001905	chr9:38001905:C:T	7.46624e-13	0.460739	-1.25516
38001984	chr9:38001984:GCA:G	7.82363e-13	0.501751	-1.24941
38002081	chr9:38002081:G:A	5.09864e-13	-2.78392e-10	-1.17584
38002415	chr9:38002415:A:T	2.47135e-13	-1.73288	-0.167166
38002866	chr9:38002866:C:T	5.2214e-13	-2.78392e-10	-1.15205
38002920	chr9:38002920:G:C	5.41832e-13	-2.78392e-10	-1.11503
38003127	chr9:38003127:G:T	1.14984e-13	-1.41927	-1.24592
38003164	chr9:38003164:G:A	7.86112e-13	-2.78392e-10	-0.742881
38003516	chr9:38003516:G:A	1.36427e-13	-1.46112	-1.03308
38003549	chr9:38003549:C:G	1.6805e-13	-1.0788	-1.20692
38003570	chr9:38003570:C:T	1.17369e-13	-1.53613	-1.10853
38003574	chr9:38003574:T:C	5.94191e-13	-2.78392e-10	-1.02278
38003758	chr9:38003758:G:A	6.83196e-14	-1.92227	-1.26352
38003806	chr9:38003806:C:T	3.32725e-13	-0.336979	-1.26569
38003827	chr9:38003827:C:T	8.21915e-12	-2.78392e-10	1.60424
38003859	chr9:38003859:G:A	7.89813e-14	-1.77777	-1.263
38004142	chr9:38004142:T:C	6.26547e-14	-2.01091	-1.26143
38004148	chr9:38004148:A:C	2.80874e-13	-0.515024	-1.25705
38004240	chr9:38004240:A:C	6.3321e-13	-2.78392e-10	-0.959178
38004276	chr9:38004276:T:G	5.16098e-13	-2.78392e-10	-1.16368
38004354	chr9:38004354:G:T	6.71248e-13	-2.78392e-10	-0.900842
38004512	chr9:38004512:C:T	4.53926e-13	-0.736285	-0.55576
38004758	chr9:38004758:G:A	3.23155e-12	-2.78392e-10	0.670738
38004862	chr9:38004862:T:C	1.41147e-12	1.10808	-1.26567
38005460	chr9:38005460:T:C	2.11437e-13	-0.841332	-1.21472
38005463	chr9:38005463:C:T	5.00629e-13	-2.78392e-10	-1.19412
38005628	chr9:38005628:C:G	1.42718e-13	-1.73016	-0.718945
38006416	chr9:38006416:G:A	1.09477e-12	-0.411683	-2.90061e-10
38006559	chr9:38006559:G:A	5.21098e-13	-2.78392e-10	-1.15404
38006619	chr9:38006619:C:A	1.42886e-13	-1.77122	-0.67671
38006760	chr9:38006760:C:T	1.0241e-12	0.786951	-1.26536
38007112	chr9:38007112:G:A	1.80738e-13	-1.6961	-0.516832
38007490	chr9:38007490:G:A	3.15916e-12	-2.78392e-10	0.64808
38008138	chr9:38008138:C:A	7.73753e-13	-0.758728	-2.90061e-10
38008370	chr9:38008370:C:A	5.21504e-13	-2.78392e-10	-1.15326
38008395	chr9:38008395:T:C	6.22367e-13	-2.78392e-10	-0.976451
38008534	chr9:38008534:T:C	4.74066e-13	-2.78392e-10	-1.24863
38008614	chr9:38008614:C:T	5.09295e-13	-1.17695	-2.90061e-10
38008620	chr9:38008620:T:C	4.88909e-13	-2.78392e-10	-1.2178
38008684	chr9:38008684:G:A	6.22367e-13	-2.78392e-10	-0.976451
38008735	chr9:38008735:G:A	1.05686e-12	0.818711	-1.26563
38008849	chr9:38008849:G:A	1.03492e-12	0.797807	-1.2657
38009226	chr9:38009226:T:C	6.13626e-13	-2.78392e-10	-0.990595
38009258	chr9:38009258:A:G	4.22781e-13	-0.10584	-1.25729
38009409	chr9:38009409:C:T	1.19299e-12	0.897103	-1.22286
38009473	chr9:38009473:G:C	4.65886e-13	-2.78392e-10	-1.26604
38009648	chr9:38009648:G:A	3.34474e-13	-1.59742	-2.90061e-10
38009666	chr9:38009666:A:G	9.54579e-13	0.286683	-0.835393
38009902	chr9:38009902:T:C	1.45203e-13	-1.75731	-0.674534
38010219	chr9:38010219:C:T	5.21504e-13	-2.78392e-10	-1.15326
38010438	chr9:38010438:A:G	8.99645e-14	-1.64514	-1.26542
38011050	chr9:38011050:T:C	4.96286e-13	-0.400361	-0.802466
38011090	chr9:38011090:G:C	6.18675e-13	-2.78392e-10	-0.982401
38011093	chr9:38011093:A:G	1.24127e-13	-1.66234	-0.926334
38011615	chr9:38011615:C:T	3.55941e-13	-1.53521	-2.90061e-10
38012494	chr9:38012494:CGTT:C	1.31839e-13	-1.77139	-0.757006
38012495	chr9:38012495:G:A	3.91848e-12	0.863479	-2.90061e-10
38012526	chr9:38012526:T:C	4.67441e-13	-2.78392e-10	-1.26271
38012942	chr9:38012942:C:T	4.75159e-13	-2.78392e-10	-1.24633
38012975	chr9:38012975:G:A	6.04324e-13	-2.78392e-10	-1.00587
38013096	chr9:38013096:C:T	5.1821e-13	-2.78392e-10	-1.1596
38013227	chr9:38013227:G:C	1.10262e-12	0.856077	-1.26061
38013590	chr9:38013590:G:A	4.89477e-13	-2.78392e-10	-1.21664
38014325	chr9:38014325:T:C	1.24796e-12	0.915792	-1.1965
38014334	chr9:38014334:G:A	6.18675e-13	-2.78392e-10	-0.982401
38014368	chr9:38014368:G:C	1.12132e-12	-2.78392e-10	-0.387721
38014639	chr9:38014639:T:C	1.27051e-12	0.942972	-1.20578
38014678	chr9:38014678:C:T	1.29055e-13	-1.81505	-0.73469
38014777	chr9:38014777:ACAG:A	6.17635e-13	-2.78392e-10	-0.984082
38014899	chr9:38014899:C:T	6.18675e-13	-2.78392e-10	-0.982401
38015040	chr9:38015040:T:C	1.11392e-12	0.869956	-1.26429
38015649	chr9:38015649:C:G	1.01121e-12	-1.40628	0.915202
38016045	chr9:38016045:G:A	5.59697e-13	-2.78392e-10	-1.08259
38016161	chr9:38016161:C:T	1.39528e-13	-1.74081	-0.730906
38016250	chr9:38016250:T:C	9.25087e-13	0.26131	-0.841403
38016686	chr9:38016686:T:C	6.30577e-13	-2.78392e-10	-0.963346
38016927	chr9:38016927:A:G	1.47767e-13	-1.71947	-0.694878
38017333	chr9:38017333:G:A	5.48804e-13	-1.10224	-2.90061e-10
38017684	chr9:38017684:A:G	9.176e-13	0.223801	-0.812019
38017692	chr9:38017692:C:T	6.2669e-13	-2.78392e-10	-0.969528
38018256	chr9:38018256:T:C	8.20188e-13	-2.78392e-10	-0.700447
38018263	chr9:38018263:T:A	5.39948e-13	-2.78392e-10	-1.11851
38018372	chr9:38018372:T:C	5.75932e-13	-2.78392e-10	-1.05399
38018380	chr9:38018380:C:T	1.41777e-13	-1.72009	-0.735631
38018404	chr9:38018404:G:A	4.66503e-13	-2.78392e-10	-1.26472
38018693	chr9:38018693:T:C	9.08795e-13	0.663484	-1.26135
38019009	chr9:38019009:T:A	5.31376e-13	-2.78392e-10	-1.13451
38019148	chr9:38019148:T:C	9.79265e-13	0.738065	-1.26124
38019461	chr9:38019461:A:G	1.35616e-12	0.554956	-0.752525
38019566	chr9:38019566:C:A	2.321e-12	-2.78392e-10	0.339775
38019665	chr9:38019665:C:T	6.34231e-13	-2.78392e-10	-0.957567
38019706	chr9:38019706:C:T	1.0284e-13	-1.53729	-1.23952
38019725	chr9:38019725:A:G	4.85381e-13	-2.78392e-10	-1.22505
38019869	chr9:38019869:G:A	9.54359e-12	-2.78392e-10	1.75364
38019922	chr9:38019922:T:C	6.31532e-13	-2.78392e-10	-0.961831
38020039	chr9:38020039:A:G	9.37763e-14	-1.60859	-1.26048
38020547	chr9:38020547:T:G	1.33424e-13	-1.41143	-1.10501
38020811	chr9:38020811:G:A	3.78317e-12	-2.78392e-10	0.828339
38020813	chr9:38020813:G:T	5.31843e-13	-2.78392e-10	-1.13363
38021045	chr9:38021045:TG:T	5.97963e-13	-2.78392e-10	-1.01645
38021047	chr9:38021047:ATG:A	5.96902e-13	-2.78392e-10	-1.01823
38021271	chr9:38021271:T:C	4.74549e-13	-2.78392e-10	-1.24762
38021383	chr9:38021383:C:T	4.81653e-13	0.0181008	-1.25086
38021689	chr9:38021689:T:C	4.64878e-13	-0.019181	-1.24902
38021892	chr9:38021892:C:T	5.28745e-13	0.0329923	-1.17247
38022429	chr9:38022429:G:A	6.14094e-13	-2.78392e-10	-0.989832
38022492	chr9:38022492:T:C	4.7452e-13	-2.78392e-10	-1.24768
38022645	chr9:38022645:C:T	4.67303e-13	-2.78392e-10	-1.263
38022662	chr9:38022662:G:A	7.57693e-13	-2.78392e-10	-0.779701
38022956	chr9:38022956:A:G	3.54126e-13	-0.617957	-0.92237
38023388	chr9:38023388:T:C	2.79145e-13	-1.77825	-2.90061e-10
38023414	chr9:38023414:G:A	4.8931e-13	-2.78392e-10	-1.21698
38023453	chr9:38023453:G:C	5.53892e-13	-2.78392e-10	-1.09301
38023590	chr9:38023590:G:C	6.20255e-13	-0.306394	-0.673456
38023656	chr9:38023656:C:T	5.16597e-13	0.0191795	-1.1819
38023909	chr9:38023909:A:G	5.76545e-13	-1.05293	-2.90061e-10
38024461	chr9:38024461:G:A	1.30656e-13	-1.38999	-1.14743
38024526	chr9:38024526:A:G	5.27829e-13	0.0436727	-1.18488
38024815	chr9:38024815:G:A	5.22679e-13	0.0213445	-1.17236
38025200	chr9:38025200:T:A	5.24149e-13	-2.78392e-10	-1.1482
38025228	chr9:38025228:C:T	1.34118e-13	-1.96033	-0.550932
38025230	chr9:38025230:G:A	5.12627e-13	-2.78392e-10	-1.17043
38025901	chr9:38025901:G:C	4.69632e-13	0.0034527	-1.26148
38025985	chr9:38025985:G:C	8.41247e-14	-1.72687	-1.25081
38026340	chr9:38026340:G:A	5.42803e-13	-2.78392e-10	-1.11323
38026762	chr9:38026762:C:T	6.21802e-13	-2.78392e-10	-0.977358
38027081	chr9:38027081:T:C	5.18246e-13	-2.78392e-10	-1.15953
38027089	chr9:38027089:C:T	5.09446e-13	-2.78392e-10	-1.17666
38027165	chr9:38027165:C:T	1.25146e-13	-1.34202	-1.23848
38027263	chr9:38027263:A:G	7.03525e-12	-2.78392e-10	1.44871
38027383	chr9:38027383:C:T	3.07209e-12	-2.78392e-10	0.620133
38027647	chr9:38027647:C:T	6.99589e-14	-2.01019	-1.15188
38027946	chr9:38027946:A:T	1.33613e-13	-1.30597	-1.20906
38028001	chr9:38028001:G:A	5.56454e-13	-2.78392e-10	-1.0884
38028065	chr9:38028065:G:C	2.80868e-13	-1.77209	-2.90061e-10
38028429	chr9:38028429:C:A	2.51544e-13	-1.22817	-0.654192
38029139	chr9:38029139:T:G	3.51657e-12	-2.78392e-10	0.755261
38029301	chr9:38029301:A:G	1.71865e-13	-1.29228	-0.970986
38029458	chr9:38029458:C:T	2.2912e-13	-1.97574	-2.90061e-10
38029595	chr9:38029595:ATTCTCT:A	1.72787e-13	-1.30228	-0.955634
38029819	chr9:38029819:T:G	2.04382e-13	-1.10063	-0.989355
38029968	chr9:38029968:T:A	5.07318e-13	-1.18084	-2.90061e-10
38029995	chr9:38029995:A:G	4.72349e-13	-2.78392e-10	-1.25226
38030033	chr9:38030033:G:A	3.51872e-12	-2.78392e-10	0.755873
38030298	chr9:38030298:C:T	1.64901e-13	-1.31597	-0.988666
38030601	chr9:38030601:G:A	4.84486e-13	-2.78392e-10	-1.22689
38031033	chr9:38031033:A:G	2.96993e-13	-1.10614	-0.610128
38031622	chr9:38031622:A:G	5.69324e-13	-2.78392e-10	-1.06553
38031637	chr9:38031637:T:C	1.91919e-13	-1.30402	-0.848887
38032013	chr9:38032013:G:C	8.64643e-13	-2.78392e-10	-0.647664
38032338	chr9:38032338:C:T	5.14893e-13	-1.16602	-2.90061e-10
38032377	chr9:38032377:T:C	3.58837e-13	-0.278153	-1.24896
38032593	chr9:38032593:C:T	5.57299e-13	-2.78392e-10	-1.08688
38032871	chr9:38032871:C:T	9.61787e-14	-1.57769	-1.26608
38033226	chr9:38033226:C:T	2.20916e-13	-2.0122	-2.90061e-10
38033425	chr9:38033425:C:A	5.70094e-13	-2.78392e-10	-1.06418
38033457	chr9:38033457:G:C	4.74278e-13	-2.78392e-10	-1.24819
38033571	chr9:38033571:G:A	3.23994e-12	-2.78392e-10	0.673329
38033612	chr9:38033612:C:T	4.84434e-13	-2.78392e-10	-1.227
38034024	chr9:38034024:C:T	5.31205e-13	-1.13483	-2.90061e-10
38034184	chr9:38034184:T:A	2.80688e-13	-1.15259	-0.620143
38034234	chr9:38034234:G:A	9.39318e-14	-1.60947	-1.25795
38034325	chr9:38034325:A:T	4.85919e-13	-2.78392e-10	-1.22394
38035098	chr9:38035098:A:G	1.57235e-13	-1.38743	-0.964809
38035310	chr9:38035310:T:C	3.97411e-13	-0.201306	-1.2237
38035349	chr9:38035349:G:C	1.07586e-13	-1.59321	-1.13848
38035519	chr9:38035519:G:GA	6.14472e-13	-2.78392e-10	-0.989217
38035668	chr9:38035668:C:A	1.21701e-13	-1.44761	-1.1608
38035761	chr9:38035761:C:T	1.04867e-13	-1.66232	-1.09497
38036103	chr9:38036103:C:G	1.67382e-13	-1.33888	-0.950824
38036329	chr9:38036329:AAC:A	4.76593e-13	-2.78392e-10	-1.24332
38036398	chr9:38036398:A:G	8.8042e-13	-2.78392e-10	-0.629582
38036400	chr9:38036400:C:T	5.51084e-13	-1.09809	-2.90061e-10
38036743	chr9:38036743:C:T	4.83827e-13	-2.78392e-10	-1.22825
38036744	chr9:38036744:T:C	1.88486e-13	-1.13662	-1.03433
38036793	chr9:38036793:A:G	5.68419e-13	-2.78392e-10	-1.06712
38036881	chr9:38036881:A:G	5.82329e-13	-2.78392e-10	-1.04294
38037008	chr9:38037008:C:T	3.51398e-12	-2.78392e-10	0.754525
38037089	chr9:38037089:C:T	4.06518e-13	-0.15959	-1.24276
38037599	chr9:38037599:T:C	7.08274e-13	-2.78392e-10	-0.84715
38037615	chr9:38037615:C:T	2.32588e-13	-1.96071	-2.90061e-10
38037855	chr9:38037855:G:T	6.15603e-13	-0.0276201	-0.959758
38037959	chr9:38037959:T:A	7.22548e-14	-1.90464	-1.22515
38037960	chr9:38037960:A:T	4.91447e-13	-2.78392e-10	-1.21263
38038338	chr9:38038338:G:A	6.869e-14	-2.00866	-1.17171
38039054	chr9:38039054:G:A	6.1471e-13	-0.98883	-2.90061e-10
38039692	chr9:38039692:C:T	4.69454e-13	-2.78392e-10	-1.25841
38039928	chr9:38039928:A:G	2.23466e-13	-0.950984	-1.04974
38040244	chr9:38040244:G:A	9.42598e-13	-2.78392e-10	-0.56134
38040262	chr9:38040262:C:T	5.62596e-13	-2.78392e-10	-1.07742
38040352	chr9:38040352:A:C	4.84323e-13	-2.78392e-10	-1.22723
38040476	chr9:38040476:G:A	4.88248e-13	-2.78392e-10	-1.21916
38041538	chr9:38041538:G:A	1.94542e-13	-0.956837	-1.18249
38042228	chr9:38042228:A:G	1.2105e-13	-1.55251	-1.06126
38042532	chr9:38042532:A:G	1.48585e-13	-1.47962	-0.9292
38043224	chr9:38043224:T:C	4.90725e-13	-2.78392e-10	-1.2141
38043802	chr9:38043802:T:C	8.17063e-13	-2.78392e-10	-0.704264
38043970	chr9:38043970:T:G	1.49208e-13	-1.4873	-0.917337
38044011	chr9:38044011:T:C	1.3419e-13	-1.4983	-1.01243
38044525	chr9:38044525:A:AGGTG	4.72107e-13	-2.78392e-10	-1.25278
38044716	chr9:38044716:T:A	5.08269e-13	-2.78392e-10	-1.17897
38044978	chr9:38044978:G:A	4.70874e-13	-2.78392e-10	-1.25539
38045772	chr9:38045772:G:A	4.66878e-13	-2.78392e-10	-1.26391
38046002	chr9:38046002:G:A	5.24953e-13	-2.78392e-10	-1.14667
38046791	chr9:38046791:G:A	4.32294e-13	-1.34088	-2.90061e-10
38046896	chr9:38046896:G:T	5.62554e-13	-2.78392e-10	-1.07749
38047276	chr9:38047276:A:T	4.84258e-13	-2.78392e-10	-1.22736
38047360	chr9:38047360:T:TAGAAA	4.76832e-13	-2.78392e-10	-1.24282
38047363	chr9:38047363:T:A	4.76832e-13	-2.78392e-10	-1.24282
38047377	chr9:38047377:G:A	5.31263e-13	-2.78392e-10	-1.13472
38047713	chr9:38047713:G:A	8.69975e-14	-1.68191	-1.26219
38048822	chr9:38048822:T:C	4.84819e-13	-2.78392e-10	-1.22621
38049007	chr9:38049007:G:A	2.26357e-13	-1.98787	-2.90061e-10
38049090	chr9:38049090:G:A	4.84258e-13	-2.78392e-10	-1.22736
38049392	chr9:38049392:T:C	4.84878e-13	-1.22608	-2.90061e-10
38049458	chr9:38049458:A:C	4.79302e-13	-2.78392e-10	-1.23765
38049943	chr9:38049943:G:A	4.77256e-13	-2.78392e-10	-1.24193
38050527	chr9:38050527:G:T	9.4368e-13	-2.78392e-10	-0.560193
38051036	chr9:38051036:A:T	4.9183e-13	-2.78392e-10	-1.21185
38051192	chr9:38051192:CA:C	4.72105e-13	-2.78392e-10	-1.25278
38052327	chr9:38052327:C:G	2.58942e-13	-1.85337	-2.90061e-10
38052393	chr9:38052393:G:A	4.78714e-13	-2.78392e-10	-1.23888
38052858	chr9:38052858:T:C	5.13862e-13	-2.78392e-10	-1.16803
38053240	chr9:38053240:G:T	6.17694e-13	-2.78392e-10	-0.983988
38053514	chr9:38053514:G:A	4.66011e-13	-2.78392e-10	-1.26577
38053975	chr9:38053975:G:A	2.30687e-13	-1.96892	-2.90061e-10
38054495	chr9:38054495:G:T	2.20884e-13	-2.01234	-2.90061e-10
38054771	chr9:38054771:G:A	5.61678e-13	-1.07905	-2.90061e-10
38054837	chr9:38054837:A:G	6.45222e-13	-0.940386	-2.90061e-10
38055104	chr9:38055104:T:C	4.97965e-13	-2.78392e-10	-1.19945
38055131	chr9:38055131:A:G	1.05634e-13	-1.83142	-0.918587
38055601	chr9:38055601:T:C	6.20807e-13	-2.78392e-10	-0.97896
38055922	chr9:38055922:T:A	4.16824e-13	-0.253292	-1.12403
38056293	chr9:38056293:C:T	8.38575e-14	-1.72347	-1.2574
38056630	chr9:38056630:A:G	4.7073e-13	-2.78392e-10	-1.2557
38056869	chr9:38056869:T:C	5.5624e-13	-2.78392e-10	-1.08878
38057022	chr9:38057022:C:T	5.58378e-13	-2.78392e-10	-1.08494
38057335	chr9:38057335:T:C	4.67675e-13	-2.78392e-10	-1.26221
38057452	chr9:38057452:T:A	4.68556e-13	-2.78392e-10	-1.26032
38057532	chr9:38057532:G:A	4.68019e-13	-2.78392e-10	-1.26147
38057606	chr9:38057606:C:T	7.96838e-13	-2.78392e-10	-0.729329
38057865	chr9:38057865:C:G	4.91212e-13	-2.78392e-10	-1.21311
38058000	chr9:38058000:G:C	2.42316e-13	-1.91974	-2.90061e-10
38058305	chr9:38058305:A:G	1.8054e-13	-0.961468	-1.25256
38058427	chr9:38058427:C:T	1.05636e-13	-1.81968	-0.930308
38058581	chr9:38058581:G:A	3.78633e-13	-0.30052	-1.17289
38058668	chr9:38058668:G:A	2.34304e-13	-1.15669	-0.79667
38058754	chr9:38058754:T:C	5.39667e-13	-2.78392e-10	-1.11903
38059066	chr9:38059066:C:CA	5.23404e-13	-2.78392e-10	-1.14963
38059228	chr9:38059228:T:C	5.05262e-13	-2.78392e-10	-1.1849
38059733	chr9:38059733:T:C	8.37922e-13	-2.78392e-10	-0.679055
38059891	chr9:38059891:A:G	5.14009e-13	-2.78392e-10	-1.16774
38060056	chr9:38060056:A:G	5.139e-13	-2.78392e-10	-1.16795
38060364	chr9:38060364:A:G	5.22949e-13	-2.78392e-10	-1.1505
38060637	chr9:38060637:T:A	5.31616e-13	-2.78392e-10	-1.13406
38060971	chr9:38060971:T:C	1.58204e-13	-1.08802	-1.25808
38061617	chr9:38061617:T:C	5.34448e-13	-2.78392e-10	-1.12875
38061684	chr9:38061684:G:A	8.08873e-13	-2.78392e-10	-0.714338
38062283	chr9:38062283:T:C	2.2265e-13	-2.00438	-2.90061e-10
38062430	chr9:38062430:T:C	5.14998e-13	-2.78392e-10	-1.16582
38062519	chr9:38062519:GA:G	5.00146e-13	-2.78392e-10	-1.19508
38063236	chr9:38063236:C:A	5.54967e-13	-2.78392e-10	-1.09107
38063380	chr9:38063380:A:G	5.56872e-13	-2.78392e-10	-1.08764
38063404	chr9:38063404:C:T	2.20883e-13	-2.01235	-2.90061e-10
38063605	chr9:38063605:G:C	1.03138e-13	-1.89176	-0.882154
38063764	chr9:38063764:T:TA	4.66936e-13	-2.78392e-10	-1.26379
38063834	chr9:38063834:T:C	5.02087e-13	-2.78392e-10	-1.19121
38063872	chr9:38063872:A:T	2.07593e-13	-0.89817	-1.17623
38064069	chr9:38064069:A:G	5.56903e-13	-2.78392e-10	-1.08759
38064474	chr9:38064474:CAT:C	5.22608e-13	-1.15115	-2.90061e-10
38065032	chr9:38065032:T:C	4.76399e-13	-2.78392e-10	-1.24372
38065598	chr9:38065598:G:C	8.3555e-14	-2.00314	-0.981335
38065937	chr9:38065937:T:C	6.11146e-13	-2.78392e-10	-0.994645
38066556	chr9:38066556:T:C	6.07363e-13	-2.78392e-10	-1.00085
38066722	chr9:38066722:T:C	7.03798e-13	-2.78392e-10	-0.853489
38066811	chr9:38066811:C:T	6.38046e-14	-1.9889	-1.26526
38067114	chr9:38067114:G:A	4.69662e-13	-2.78392e-10	-1.25797
38067469	chr9:38067469:T:A	6.40605e-13	-2.78392e-10	-0.947567
38067635	chr9:38067635:C:T	1.92727e-12	-2.78392e-10	0.153881
38067651	chr9:38067651:A:G	1.98059e-13	-1.27931	-0.842109
38068373	chr9:38068373:G:A	1.53204e-12	-2.78392e-10	-0.0756228
38068454	chr9:38068454:T:C	1.64653e-13	-1.38966	-0.916478
38068457	chr9:38068457:G:A	2.51398e-12	-2.78392e-10	0.419643
38068532	chr9:38068532:C:T	8.51529e-13	-2.78392e-10	-0.662946
38068535	chr9:38068535:A:G	6.32609e-14	-2.00378	-1.25893
38068983	chr9:38068983:G:T	7.6552e-13	-2.78392e-10	-0.769425
38069379	chr9:38069379:C:G	1.63803e-12	-2.78392e-10	-0.00873341
38069466	chr9:38069466:T:C	6.32823e-14	-2.00633	-1.25605
38069558	chr9:38069558:G:A	8.43052e-13	-2.78392e-10	-0.672952
38069878	chr9:38069878:G:T	1.56087e-12	-2.78392e-10	-0.056982
38069992	chr9:38069992:GC:G	8.63482e-13	-2.78392e-10	-0.649008
38070026	chr9:38070026:A:C	3.99007e-13	-1.421	-2.90061e-10
38070158	chr9:38070158:G:C	1.56087e-12	-2.78392e-10	-0.056982
38070222	chr9:38070222:C:T	4.99146e-13	-2.78392e-10	-1.19708
38070254	chr9:38070254:G:A	1.10748e-13	-1.72563	-0.977099
38070263	chr9:38070263:T:A	2.79338e-13	-1.77756	-2.90061e-10
38070318	chr9:38070318:C:A	5.05768e-13	-1.1839	-2.90061e-10
38070536	chr9:38070536:G:A	8.33279e-13	-2.78392e-10	-0.684612
38070570	chr9:38070570:T:G	1.23642e-12	-2.78392e-10	-0.290003
38070571	chr9:38070571:G:T	8.43469e-13	-2.78392e-10	-0.672458
38070606	chr9:38070606:T:C	1.2226e-12	-2.78392e-10	-0.301246
38070774	chr9:38070774:A:G	4.95444e-13	-2.78392e-10	-1.20453
38070807	chr9:38070807:G:A	8.33279e-13	-2.78392e-10	-0.684612
38070808	chr9:38070808:T:C	8.33279e-13	-2.78392e-10	-0.684612
38071440	chr9:38071440:G:A	8.81522e-13	-2.78392e-10	-0.62833
38071493	chr9:38071493:G:A	2.55174e-13	-1.86803	-2.90061e-10
38071503	chr9:38071503:C:T	2.21282e-13	-2.01054	-2.90061e-10
38071744	chr9:38071744:C:G	9.66393e-14	-1.63951	-1.19949
38072107	chr9:38072107:C:G	1.04864e-13	-1.55245	-1.20486
38072522	chr9:38072522:T:C	6.31369e-14	-2.00309	-1.26159
38072745	chr9:38072745:C:T	5.60059e-13	-1.08194	-2.90061e-10
38072842	chr9:38072842:A:G	4.71796e-13	-2.78392e-10	-1.25343
38073271	chr9:38073271:A:G	8.51179e-13	-2.78392e-10	-0.663358
38073455	chr9:38073455:A:T	9.01507e-13	-2.78392e-10	-0.605912
38073569	chr9:38073569:G:A	1.15289e-12	-2.78392e-10	-0.359957
38073570	chr9:38073570:T:G	1.1366e-12	-2.78392e-10	-0.374186
38074518	chr9:38074518:C:T	7.186e-13	-2.78392e-10	-0.832675
38074530	chr9:38074530:A:C	1.07908e-13	-1.74297	-0.985726
38074579	chr9:38074579:C:G	3.87217e-13	-1.45099	-2.90061e-10
38074621	chr9:38074621:G:T	2.21067e-13	-2.01151	-2.90061e-10
38074718	chr9:38074718:T:C	4.67193e-13	-2.78392e-10	-1.26324
38075084	chr9:38075084:T:C	4.73477e-13	-2.78392e-10	-1.24988
38075126	chr9:38075126:T:C	8.481e-13	-2.78392e-10	-0.666982
38075218	chr9:38075218:C:T	7.11856e-13	-2.78392e-10	-0.842105
38075377	chr9:38075377:A:G	8.53948e-13	-2.78392e-10	-0.66011
38075715	chr9:38075715:C:T	9.49182e-14	-1.85198	-1.00498
38075880	chr9:38075880:A:G	4.72877e-13	-2.78392e-10	-1.25115
38076247	chr9:38076247:A:C	4.98454e-13	-2.78392e-10	-1.19847
38076571	chr9:38076571:G:A	4.09832e-13	-1.39423	-2.90061e-10
38076782	chr9:38076782:T:C	6.39077e-14	-1.99424	-1.25831
38076783	chr9:38076783:G:A	8.76607e-14	-1.96878	-0.967723
38076827	chr9:38076827:G:A	7.88805e-13	-2.78392e-10	-0.739461
38076828	chr9:38076828:C:T	4.78052e-13	-2.78392e-10	-1.24026
38076863	chr9:38076863:C:T	1.71341e-12	0.0362583	-2.90061e-10
38076871	chr9:38076871:G:A	7.83449e-13	-2.78392e-10	-0.746274
38076928	chr9:38076928:T:C	2.538e-12	-2.78392e-10	0.429151
38077039	chr9:38077039:T:A	1.20824e-12	-2.78392e-10	-0.313057
38077049	chr9:38077049:C:T	1.52008e-13	-1.22153	-1.16451
38077122	chr9:38077122:T:TC	7.5102e-13	-2.78392e-10	-0.788548
38077123	chr9:38077123:ATCTGT:A	7.56739e-13	-2.78392e-10	-0.780962
38077135	chr9:38077135:TG:T	6.87112e-13	-2.78392e-10	-0.877483
38077139	chr9:38077139:C:G	7.7046e-13	-2.78392e-10	-0.762993
38077263	chr9:38077263:TTG:T	7.83228e-13	-2.78392e-10	-0.746557
38077281	chr9:38077281:C:T	8.72162e-13	0.247211	-0.886216
38077579	chr9:38077579:T:C	1.28916e-12	-2.78392e-10	-0.248236
38077754	chr9:38077754:A:G	7.3097e-13	-2.78392e-10	-0.815608
38078575	chr9:38078575:C:T	7.38634e-13	-2.78392e-10	-0.805178
38078576	chr9:38078576:G:A	1.21742e-12	-2.78392e-10	-0.305489
38078618	chr9:38078618:TAAAAG:T	5.14239e-13	-2.78392e-10	-1.16729
38078853	chr9:38078853:G:A	5.57072e-13	-2.78392e-10	-1.08729
38078996	chr9:38078996:G:A	8.76378e-13	-2.78392e-10	-0.634183
38079177	chr9:38079177:T:G	1.17969e-12	-2.78392e-10	-0.336971
38079425	chr9:38079425:A:G	1.24079e-13	-1.55128	-1.03779
38079466	chr9:38079466:C:T	5.93556e-13	-1.02385	-2.90061e-10
38079519	chr9:38079519:T:G	1.46776e-13	-1.65718	-0.763891
38079849	chr9:38079849:A:C	2.92193e-13	-1.08637	-0.646197
38079865	chr9:38079865:T:G	1.88232e-12	-2.78392e-10	0.130281
38079975	chr9:38079975:C:T	1.61731e-12	-2.78392e-10	-0.0214576
38080750	chr9:38080750:G:A	6.62027e-14	-2.0014	-1.21586
38080763	chr9:38080763:T:C	8.3116e-13	-2.78392e-10	-0.687158
38080879	chr9:38080879:G:C	2.20934e-13	-2.01211	-2.90061e-10
38081183	chr9:38081183:A:G	4.1899e-13	-1.37213	-2.90061e-10
38081213	chr9:38081213:A:G	1.51305e-13	-1.21031	-1.18037
38081264	chr9:38081264:T:C	6.3738e-14	-1.9992	-1.256
38081278	chr9:38081278:C:T	8.91977e-13	-2.78392e-10	-0.61654
38081321	chr9:38081321:G:A	1.57479e-12	-2.78392e-10	-0.0481055
38081337	chr9:38081337:T:A	3.22064e-13	-1.63523	-2.90061e-10
38081923	chr9:38081923:C:T	9.33215e-14	-1.86817	-1.00576
38081924	chr9:38081924:G:A	8.59816e-13	-2.78392e-10	-0.653262
38082452	chr9:38082452:T:A	2.00245e-13	-1.25438	-0.856059
38082556	chr9:38082556:A:G	7.02041e-13	-2.78392e-10	-0.855989
38082612	chr9:38082612:G:C	2.28295e-12	-2.78392e-10	0.323242
38082801	chr9:38082801:T:C	1.57163e-13	-1.19851	-1.15419
38082940	chr9:38082940:C:T	6.34477e-13	-2.78392e-10	-0.95718
38083215	chr9:38083215:G:A	6.8373e-13	-2.78392e-10	-0.882417
38083261	chr9:38083261:G:T	4.68154e-13	-2.78392e-10	-1.26118
38083284	chr9:38083284:T:C	4.68151e-13	-2.78392e-10	-1.26119
38083521	chr9:38083521:C:T	1.19438e-12	-2.78392e-10	-0.324599
38083818	chr9:38083818:A:G	9.03016e-13	-2.78392e-10	-0.60424
38084434	chr9:38084434:A:T	6.89429e-14	-1.96657	-1.21013
38085078	chr9:38085078:A:G	1.62209e-12	-2.78392e-10	-0.0185068
38085658	chr9:38085658:A:G	7.54982e-13	-2.78392e-10	-0.783286
38085787	chr9:38085787:A:G	9.60283e-14	-1.76669	-1.07865
38086029	chr9:38086029:C:G	5.65541e-13	-2.78392e-10	-1.0722
38086928	chr9:38086928:A:T	2.22835e-13	-2.00355	-2.90061e-10
38087214	chr9:38087214:A:G	4.66009e-13	-2.78392e-10	-1.26578
38087216	chr9:38087216:G:A	4.99066e-13	-2.78392e-10	-1.19724
38087396	chr9:38087396:C:T	1.14417e-12	-2.78392e-10	-0.367547
38087456	chr9:38087456:C:T	1.03496e-13	-1.57781	-1.19265
38087868	chr9:38087868:C:T	1.5938e-12	-2.78392e-10	-0.0361065
38088021	chr9:38088021:C:T	1.41821e-13	-1.43553	-1.01989
38088030	chr9:38088030:C:T	1.43822e-13	-1.45159	-0.989812
38088139	chr9:38088139:G:A	5.87025e-13	-2.78392e-10	-1.03491
38088385	chr9:38088385:G:T	9.7445e-13	-2.78392e-10	-0.528107
38088432	chr9:38088432:C:G	1.22445e-12	-2.78392e-10	-0.299732
38088569	chr9:38088569:A:G	6.55676e-13	-2.78392e-10	-0.924314
38088599	chr9:38088599:C:T	1.73047e-12	-2.78392e-10	0.0461677
38088694	chr9:38088694:G:A	2.12794e-13	-1.48947	-0.560191
38088924	chr9:38088924:A:G	5.21264e-13	-2.78392e-10	-1.15372
38089740	chr9:38089740:G:A	4.66339e-13	-2.78392e-10	-1.26507
38089972	chr9:38089972:C:T	1.80768e-13	-2.00493	-0.207835
38090148	chr9:38090148:A:G	1.00134e-13	-1.72886	-1.07461
38090305	chr9:38090305:C:T	4.77025e-13	-2.78392e-10	-1.24241
38090311	chr9:38090311:TAAC:T	5.30206e-13	-1.13671	-2.90061e-10
38090453	chr9:38090453:C:T	5.53689e-13	-2.78392e-10	-1.09338
38090576	chr9:38090576:T:G	4.71004e-13	-2.78392e-10	-1.25511
38090683	chr9:38090683:C:T	7.23587e-13	-2.78392e-10	-0.82576
38090796	chr9:38090796:T:C	1.64168e-13	-1.13382	-1.17527
38090915	chr9:38090915:C:A	6.66415e-13	-2.78392e-10	-0.908068
38090932	chr9:38090932:G:T	5.95269e-13	-2.78392e-10	-1.02097
38091434	chr9:38091434:A:G	2.24586e-13	-1.99572	-2.90061e-10
38091513	chr9:38091513:T:C	1.30537e-13	-1.38468	-1.15364
38091550	chr9:38091550:A:G	7.13815e-13	-2.78392e-10	-0.839357
38091571	chr9:38091571:A:G	6.02558e-13	-2.78392e-10	-1.0088
38091726	chr9:38091726:T:C	9.57413e-14	-1.58994	-1.25839
38091970	chr9:38091970:C:T	9.68048e-13	-2.78392e-10	-0.534699
38091991	chr9:38091991:A:G	5.82403e-13	-2.78392e-10	-1.04282
38092055	chr9:38092055:G:A	8.09994e-14	-1.9071	-1.10844
38092583	chr9:38092583:A:T	1.20286e-13	-1.4867	-1.1334
38092690	chr9:38092690:G:T	6.23223e-14	-2.01165	-1.26601
38092754	chr9:38092754:C:T	1.49522e-12	-2.78392e-10	-0.0999494
38093618	chr9:38093618:G:A	5.5624e-13	-2.78392e-10	-1.08878
38093887	chr9:38093887:G:T	1.62747e-13	-1.74397	-0.573811
38094126	chr9:38094126:G:A	8.0865e-13	-2.78392e-10	-0.714615
38094209	chr9:38094209:T:C	8.99525e-14	-1.95317	-0.957532
38094732	chr9:38094732:T:C	4.70196e-13	-2.78392e-10	-1.25683
38094794	chr9:38094794:T:C	6.13333e-13	-2.78392e-10	-0.991073
38094980	chr9:38094980:C:T	5.78943e-13	-2.78392e-10	-1.04878
38095070	chr9:38095070:GTGTGTGTGTGTGTGTGTGTGTA:G	5.92137e-13	-2.78392e-10	-1.02624
38095246	chr9:38095246:G:C	4.75873e-13	-2.78392e-10	-1.24483
38095300	chr9:38095300:C:T	5.84181e-13	-2.78392e-10	-1.03977
38095912	chr9:38095912:C:T	9.81628e-14	-1.89938	-0.923977
38095931	chr9:38095931:G:A	1.29365e-13	-1.28632	-1.26103
38095973	chr9:38095973:C:T	1.28204e-13	-1.60241	-0.953948
38096219	chr9:38096219:G:T	7.16273e-13	-2.78392e-10	-0.835919
38096296	chr9:38096296:A:G	1.31e-12	-2.78392e-10	-0.232198
38096325	chr9:38096325:T:C	4.87134e-13	-2.78392e-10	-1.22144
38096501	chr9:38096501:G:A	1.30994e-13	-1.27366	-1.26117
38096523	chr9:38096523:C:G	2.51484e-13	-1.8826	-2.90061e-10
38096642	chr9:38096642:T:C	1.41499e-13	-1.82351	-0.634174
38096658	chr9:38096658:C:G	1.62932e-13	-1.75751	-0.559136
38096985	chr9:38096985:T:G	4.78437e-13	-2.78392e-10	-1.23946
38097126	chr9:38097126:A:G	1.37766e-12	-2.78392e-10	-0.181837
38097273	chr9:38097273:A:G	1.38525e-13	-1.21811	-1.26083
38097285	chr9:38097285:A:G	5.23047e-13	-2.78392e-10	-1.15031
38097301	chr9:38097301:C:G	5.9539e-13	-2.78392e-10	-1.02076
38097425	chr9:38097425:TTC:T	5.82116e-13	-2.78392e-10	-1.04331
38097439	chr9:38097439:T:C	1.11428e-12	-2.78392e-10	-0.394016
38097447	chr9:38097447:G:T	4.66321e-13	-2.78392e-10	-1.26511
38097579	chr9:38097579:T:A	4.66005e-13	-2.78392e-10	-1.26578
38097650	chr9:38097650:AAAC:A	1.40685e-13	-1.19936	-1.2641
38097772	chr9:38097772:A:G	5.25809e-13	-2.78392e-10	-1.14504
38097949	chr9:38097949:A:G	1.3245e-13	-1.25922	-1.26456
38098040	chr9:38098040:T:TG	7.81261e-13	-0.749071	-2.90061e-10
38098211	chr9:38098211:C:T	4.66655e-13	-2.78392e-10	-1.26439
38098366	chr9:38098366:T:C	1.09289e-13	-1.93355	-0.782438
38098618	chr9:38098618:G:A	5.86443e-13	-2.78392e-10	-1.03591
38098779	chr9:38098779:T:C	7.70129e-13	-2.78392e-10	-0.763422
38098863	chr9:38098863:A:C	1.09535e-13	-1.92731	-0.786431
38098965	chr9:38098965:G:C	4.70293e-13	-2.78392e-10	-1.25662
38099156	chr9:38099156:G:A	9.73433e-14	-1.56867	-1.26307
38099304	chr9:38099304:C:A	7.22762e-13	-2.78392e-10	-0.8269
38099452	chr9:38099452:C:T	5.81082e-13	-2.78392e-10	-1.04509
38099699	chr9:38099699:G:A	4.68211e-13	-2.78392e-10	-1.26106
38099899	chr9:38099899:T:C	4.75148e-13	-2.78392e-10	-1.24635
38100069	chr9:38100069:C:A	6.70708e-13	-2.78392e-10	-0.901646
38100344	chr9:38100344:C:T	6.70794e-13	-2.78392e-10	-0.901518
38100401	chr9:38100401:T:A	2.30481e-13	-1.96981	-2.90061e-10
38100459	chr9:38100459:C:CA	4.7044e-13	-2.78392e-10	-1.25631
38100533	chr9:38100533:A:G	5.12905e-13	-2.78392e-10	-1.16989
38100777	chr9:38100777:A:G	9.70805e-13	-2.78392e-10	-0.531854
38100843	chr9:38100843:T:G	2.20458e-12	-2.78392e-10	0.288311
38101408	chr9:38101408:G:A	1.32146e-13	-1.26503	-1.26104
38101437	chr9:38101437:A:G	5.10761e-13	-2.78392e-10	-1.17408
38101546	chr9:38101546:C:T	1.49476e-12	-2.78392e-10	-0.100262
38101901	chr9:38101901:T:C	1.18332e-13	-1.40621	-1.23028
38101923	chr9:38101923:C:T	4.66566e-13	-2.78392e-10	-1.26458
38101926	chr9:38101926:G:A	4.31936e-12	-2.78392e-10	0.960883
38102329	chr9:38102329:A:G	4.95355e-13	-2.78392e-10	-1.20471
38102563	chr9:38102563:A:C	2.21093e-12	-2.78392e-10	0.291186
38102597	chr9:38102597:A:G	7.37385e-14	-1.92009	-1.18937
38102991	chr9:38102991:G:A	5.09282e-13	-2.78392e-10	-1.17698
38103016	chr9:38103016:A:G	2.21599e-12	-2.78392e-10	0.293473
38103036	chr9:38103036:TAAAC:T	6.32615e-13	-2.78392e-10	-0.960118
38103121	chr9:38103121:T:C	8.71829e-14	-1.9212	-1.02077
38103154	chr9:38103154:C:G	2.21093e-12	-2.78392e-10	0.291186
38103289	chr9:38103289:G:T	4.66848e-13	-2.78392e-10	-1.26398
38103431	chr9:38103431:C:G	6.16919e-13	-2.78392e-10	-0.985243
38103442	chr9:38103442:A:G	1.05502e-13	-1.49793	-1.25332
38103549	chr9:38103549:A:G	1.27075e-13	-1.30411	-1.2611
38103775	chr9:38103775:G:A	3.64502e-13	-1.51145	-2.90061e-10
38103972	chr9:38103972:C:T	4.66296e-13	-2.78392e-10	-1.26516
38104103	chr9:38104103:C:T	5.04053e-13	-2.78392e-10	-1.1873
38104147	chr9:38104147:C:G	1.06366e-13	-1.61929	-1.1238
38104268	chr9:38104268:G:A	1.18252e-12	-2.78392e-10	-0.334574
38104640	chr9:38104640:C:T	2.28548e-13	-1.97823	-2.90061e-10
38104880	chr9:38104880:T:C	6.70714e-13	-2.78392e-10	-0.901637
38104923	chr9:38104923:T:C	5.83061e-13	-2.78392e-10	-1.04169
38105058	chr9:38105058:C:T	7.10096e-13	-2.78392e-10	-0.84458
38105075	chr9:38105075:A:G	2.21478e-12	-2.78392e-10	0.292926
38105211	chr9:38105211:C:T	7.03481e-13	-2.78392e-10	-0.853939
38105459	chr9:38105459:G:A	5.17784e-13	-2.78392e-10	-1.16042
38105707	chr9:38105707:A:AGT	1.04697e-13	-1.50504	-1.25387
38106032	chr9:38106032:C:T	8.40146e-14	-2.00117	-0.977821
38106083	chr9:38106083:T:C	6.06981e-13	-2.78392e-10	-1.00148
38106332	chr9:38106332:G:A	7.83203e-13	-2.78392e-10	-0.746589
38106616	chr9:38106616:G:A	7.22845e-13	-2.78392e-10	-0.826786
38106695	chr9:38106695:C:T	1.1419e-13	-1.48837	-1.18375
38106855	chr9:38106855:G:T	7.45494e-13	-2.78392e-10	-0.795933
38107311	chr9:38107311:A:G	4.67853e-13	-2.78392e-10	-1.26183
38107383	chr9:38107383:A:G	5.55542e-13	-2.78392e-10	-1.09004
38107561	chr9:38107561:G:A	5.74083e-13	-2.78392e-10	-1.05721
38107799	chr9:38107799:G:A	5.82526e-13	-2.78392e-10	-1.04261
38107846	chr9:38107846:G:A	4.98604e-13	-2.78392e-10	-1.19817
38108140	chr9:38108140:C:T	7.38929e-13	-2.78392e-10	-0.804778
38108164	chr9:38108164:G:A	4.69372e-13	-2.78392e-10	-1.25859
38108478	chr9:38108478:C:A	6.64548e-13	-2.78392e-10	-0.910873
38108513	chr9:38108513:T:C	8.58524e-14	-1.9131	-1.04425
38108746	chr9:38108746:C:T	8.68858e-14	-1.93468	-1.0107
38108960	chr9:38108960:C:T	8.11426e-14	-2.01125	-1.00252
38109535	chr9:38109535:C:T	4.82344e-13	-2.78392e-10	-1.23132
38109558	chr9:38109558:C:T	1.6536e-13	-1.82588	-0.475972
38109582	chr9:38109582:T:C	1.22312e-12	-2.78392e-10	-0.300819
38109696	chr9:38109696:G:A	5.60232e-13	-2.78392e-10	-1.08163
38109876	chr9:38109876:C:A	4.66848e-13	-2.78392e-10	-1.26398
38109952	chr9:38109952:T:C	4.72932e-13	-2.78392e-10	-1.25103
38110305	chr9:38110305:G:C	7.55417e-13	-0.78271	-2.90061e-10
38110624	chr9:38110624:GA:G	1.26853e-13	-1.30595	-1.261
38110869	chr9:38110869:G:A	1.25669e-13	-1.31529	-1.26104
38111023	chr9:38111023:A:G	7.05209e-13	-2.78392e-10	-0.851486
38111245	chr9:38111245:T:G	2.23868e-12	-2.78392e-10	0.303662
38111350	chr9:38111350:TTG:T	1.12421e-13	-1.44902	-1.2387
38111355	chr9:38111355:AT:A	1.13216e-13	-1.44681	-1.23387
38111357	chr9:38111357:T:A	1.10426e-13	-1.47059	-1.23504
38111691	chr9:38111691:G:A	1.27158e-13	-1.3035	-1.26105
38111870	chr9:38111870:A:G	4.68491e-13	-2.78392e-10	-1.26046
38111894	chr9:38111894:G:A	6.10818e-13	-2.78392e-10	-0.99518
38112118	chr9:38112118:T:C	1.25939e-13	-1.31322	-1.26096
38112838	chr9:38112838:C:T	1.10723e-13	-1.44293	-1.26002
38112952	chr9:38112952:G:A	7.07053e-13	-2.78392e-10	-0.848874
38113204	chr9:38113204:T:C	1.25795e-13	-1.31029	-1.26504
38113250	chr9:38113250:G:A	1.83207e-12	0.103221	-2.90061e-10
38113274	chr9:38113274:AAAAC:A	1.09218e-13	-1.45648	-1.26016
38113387	chr9:38113387:T:TG	1.87878e-12	0.128396	-2.90061e-10
38113534	chr9:38113534:C:A	4.86279e-13	-2.78392e-10	-1.2232
38113583	chr9:38113583:A:G	6.10575e-13	-2.78392e-10	-0.995579
38113847	chr9:38113847:C:T	5.80469e-13	-2.78392e-10	-1.04614
38114455	chr9:38114455:G:A	4.69544e-13	-2.78392e-10	-1.25822
38114560	chr9:38114560:T:C	7.17836e-14	-1.87062	-1.26571
38114685	chr9:38114685:C:T	4.68101e-13	-2.78392e-10	-1.2613
38114953	chr9:38114953:A:G	4.68033e-13	-2.78392e-10	-1.26144
38115073	chr9:38115073:T:G	4.6821e-13	-2.78392e-10	-1.26106
38115214	chr9:38115214:T:C	6.12049e-13	-2.78392e-10	-0.993168
38115458	chr9:38115458:C:T	6.21127e-13	-2.78392e-10	-0.978444
38115631	chr9:38115631:G:A	4.66464e-13	-2.78392e-10	-1.2648
38115761	chr9:38115761:C:G	6.02228e-13	-2.78392e-10	-1.00934
38116383	chr9:38116383:T:C	1.2387e-13	-1.79547	-0.795274
38116473	chr9:38116473:G:A	9.64791e-13	-2.78392e-10	-0.538069
38116545	chr9:38116545:G:A	6.12377e-13	-2.78392e-10	-0.992633
38116657	chr9:38116657:G:A	5.89684e-13	-2.78392e-10	-1.03039
38116815	chr9:38116815:G:A	2.3762e-12	-2.78392e-10	0.363279
38116945	chr9:38116945:C:T	6.76842e-13	-2.78392e-10	-0.892542
38117269	chr9:38117269:T:C	1.29453e-13	-1.74714	-0.799524
38117613	chr9:38117613:C:T	2.46364e-12	-2.78392e-10	0.399416
38117650	chr9:38117650:T:C	7.24282e-14	-1.97139	-1.15599
38117661	chr9:38117661:C:T	4.85504e-13	-2.78392e-10	-1.22479
38117677	chr9:38117677:G:A	1.3444e-12	-2.78392e-10	-0.206277
38117766	chr9:38117766:A:G	1.30989e-13	-1.26878	-1.26609
38117966	chr9:38117966:G:C	1.28495e-13	-1.288	-1.26608
38118038	chr9:38118038:G:A	1.25562e-13	-1.31109	-1.26608
38118198	chr9:38118198:C:T	7.40992e-13	-2.78392e-10	-0.801991
38118224	chr9:38118224:G:A	9.52707e-14	-1.76249	-1.09077
38118252	chr9:38118252:G:A	1.22244e-13	-1.33788	-1.26608
38118264	chr9:38118264:T:C	6.90665e-13	-2.78392e-10	-0.872326
38118283	chr9:38118283:C:T	1.59691e-13	-1.9064	-0.430344
38118380	chr9:38118380:A:G	1.31082e-13	-1.26807	-1.26608
38118400	chr9:38118400:G:A	5.17123e-13	-2.78392e-10	-1.1617
38118996	chr9:38118996:G:A	1.17174e-12	-2.78392e-10	-0.343734
38119054	chr9:38119054:T:A	4.71068e-13	-2.78392e-10	-1.25498
38119337	chr9:38119337:A:G	1.15847e-13	-1.41105	-1.24667
38119572	chr9:38119572:T:C	8.1491e-13	-2.78392e-10	-0.706903
38119860	chr9:38119860:A:G	4.98897e-13	-2.78392e-10	-1.19758
38119910	chr9:38119910:G:A	1.52795e-12	-2.78392e-10	-0.078301
38120481	chr9:38120481:G:A	1.30111e-13	-1.27609	-1.26551
38120588	chr9:38120588:G:GA	5.65457e-13	-2.78392e-10	-1.07235
38120624	chr9:38120624:A:G	9.57227e-14	-1.78265	-1.06588
38121058	chr9:38121058:T:C	1.25792e-13	-1.30927	-1.26608
38121114	chr9:38121114:A:G	6.77905e-13	-2.78392e-10	-0.890973
38121181	chr9:38121181:G:A	1.28295e-13	-1.28956	-1.26608
38121303	chr9:38121303:G:A	9.3127e-14	-1.92495	-0.951063
38121341	chr9:38121341:C:G	1.2572e-13	-1.75986	-0.816057
38122321	chr9:38122321:T:A	5.65945e-13	-2.78392e-10	-1.07148
38122504	chr9:38122504:C:T	4.89858e-13	-2.78392e-10	-1.21586
38122643	chr9:38122643:C:A	1.96919e-13	-0.873501	-1.25369
38122655	chr9:38122655:C:G	5.71087e-13	-2.78392e-10	-1.06244
38122660	chr9:38122660:A:T	8.0537e-13	-2.78392e-10	-0.718678
38122775	chr9:38122775:T:C	1.39567e-13	-1.29086	-1.18058
38122803	chr9:38122803:C:T	7.13004e-14	-1.99309	-1.14999
38123112	chr9:38123112:G:A	1.25035e-13	-1.76137	-0.820016
38123124	chr9:38123124:G:A	5.7388e-13	-2.78392e-10	-1.05756
38123269	chr9:38123269:T:C	4.7442e-13	-2.78392e-10	-1.24789
38123404	chr9:38123404:C:G	1.68416e-13	-1.02046	-1.26308
38123429	chr9:38123429:C:T	4.66831e-13	-2.78392e-10	-1.26401
38123836	chr9:38123836:A:AT	1.58945e-13	-1.07904	-1.26238
38124153	chr9:38124153:A:G	6.75398e-13	-2.78392e-10	-0.894677
38124189	chr9:38124189:T:C	2.10775e-13	-0.798283	-1.26091
38124258	chr9:38124258:A:G	5.71395e-13	-2.78392e-10	-1.0619
38124276	chr9:38124276:C:T	1.06321e-13	-1.74768	-0.995843
38124385	chr9:38124385:G:C	2.24642e-13	-0.735221	-1.26025
38124585	chr9:38124585:G:A	3.87301e-12	-2.78392e-10	0.851807
38124650	chr9:38124650:C:T	5.34829e-13	-2.78392e-10	-1.12803
38124984	chr9:38124984:T:C	1.43673e-13	-1.92301	-0.519426
38125176	chr9:38125176:G:C	1.11621e-13	-1.43036	-1.26451
38125275	chr9:38125275:C:T	2.27402e-13	-0.722961	-1.2603
38125366	chr9:38125366:AC:A	5.10333e-13	-2.78392e-10	-1.17492
38125555	chr9:38125555:C:T	5.1313e-13	-2.78392e-10	-1.16945
38125847	chr9:38125847:G:A	2.30853e-12	-2.78392e-10	0.334388
38125973	chr9:38125973:C:T	2.21049e-13	-2.0116	-2.90061e-10
38126383	chr9:38126383:G:C	1.18237e-13	-1.97766	-0.65963
38126514	chr9:38126514:G:A	6.6805e-14	-2.00111	-1.20709
38126537	chr9:38126537:C:T	1.09803e-13	-2.00035	-0.710945
38126618	chr9:38126618:TTTTC:T	6.35674e-14	-1.99576	-1.26212
38126692	chr9:38126692:T:A	4.67059e-13	-2.78392e-10	-1.26352
38126749	chr9:38126749:G:T	1.16368e-13	-1.38792	-1.2653
38126850	chr9:38126850:A:G	4.68376e-13	-1.26071	-2.90061e-10
38127028	chr9:38127028:G:A	5.03059e-13	-2.78392e-10	-1.18927
38127900	chr9:38127900:A:G	6.40273e-14	-2.00935	-1.24132
38128079	chr9:38128079:C:T	5.00909e-13	-2.78392e-10	-1.19356
38128183	chr9:38128183:C:T	4.71761e-13	-2.78392e-10	-1.25351
38128499	chr9:38128499:C:T	4.84898e-13	-2.78392e-10	-1.22604
38128600	chr9:38128600:G:A	6.27012e-14	-2.00637	-1.26523
38128838	chr9:38128838:G:A	5.00909e-13	-2.78392e-10	-1.19356
38129036	chr9:38129036:T:C	1.16114e-13	-1.99921	-0.656194
38129203	chr9:38129203:T:G	4.97575e-13	-2.78392e-10	-1.20023
38129358	chr9:38129358:A:G	4.84459e-13	-2.78392e-10	-1.22695
38129378	chr9:38129378:G:T	9.74371e-14	-2.01199	-0.818783
38129747	chr9:38129747:C:T	5.07801e-13	-2.78392e-10	-1.17989
38129847	chr9:38129847:G:A	4.94277e-13	-2.78392e-10	-1.20688
38129898	chr9:38129898:A:G	2.42796e-12	-2.78392e-10	0.384827
38130113	chr9:38130113:GGT:G	6.40362e-14	-2.01078	-1.23976
38130484	chr9:38130484:C:T	4.73872e-13	-2.78392e-10	-1.24904
38130485	chr9:38130485:G:A	6.26529e-14	-2.00644	-1.26593
38130765	chr9:38130765:G:A	4.73631e-13	-2.78392e-10	-1.24955
38130976	chr9:38130976:T:C	9.10029e-13	-2.78392e-10	-0.596504
38131583	chr9:38131583:C:T	6.41805e-14	-1.99244	-1.25584
38131696	chr9:38131696:G:A	6.64762e-13	-2.78392e-10	-0.910552
38131922	chr9:38131922:G:A	6.23556e-14	-2.01194	-1.26518
38132171	chr9:38132171:A:T	2.48864e-12	-2.78392e-10	0.409511
38132480	chr9:38132480:T:C	8.32339e-14	-1.79687	-1.19146
38132569	chr9:38132569:A:C	2.47426e-13	-1.89887	-2.90061e-10
38132688	chr9:38132688:T:A	1.20255e-13	-1.9998	-0.620569
38132734	chr9:38132734:A:G	1.25362e-13	-2.01234	-0.566429
38132789	chr9:38132789:G:A	2.47818e-12	-2.78392e-10	0.4053
38133149	chr9:38133149:C:T	2.47818e-12	-2.78392e-10	0.4053
38133344	chr9:38133344:G:A	6.74358e-13	-2.78392e-10	-0.896219
38134160	chr9:38134160:G:T	1.3667e-13	-1.23972	-1.25269
38134181	chr9:38134181:C:T	6.31235e-14	-2.00895	-1.25594
38134407	chr9:38134407:T:C	6.2926e-14	-2.00248	-1.26554
38134597	chr9:38134597:A:C	4.06999e-13	-1.40117	-2.90061e-10
38134835	chr9:38134835:T:C	6.2489e-14	-2.00918	-1.26581
38134883	chr9:38134883:C:T	4.67321e-13	-2.78392e-10	-1.26296
38135028	chr9:38135028:G:A	6.30825e-14	-2.00063	-1.2649
38135090	chr9:38135090:C:T	9.85937e-14	-1.86679	-0.952184
38135154	chr9:38135154:T:C	4.90886e-13	-2.78392e-10	-1.21377
38135567	chr9:38135567:G:A	1.57307e-13	-2.01018	-0.341601
38135780	chr9:38135780:C:T	6.22794e-14	-2.01232	-1.26603
38136264	chr9:38136264:G:C	2.21352e-13	-2.01022	-2.90061e-10
38136275	chr9:38136275:C:T	1.09987e-13	-2.01107	-0.698548
38136347	chr9:38136347:G:T	1.32211e-13	-1.7735	-0.752081
38136384	chr9:38136384:C:T	5.77061e-13	-2.78392e-10	-1.05203
38136424	chr9:38136424:GGA:G	1.5748e-13	-2.01079	-0.339891
38136453	chr9:38136453:C:T	5.87329e-13	-2.78392e-10	-1.0344
38136995	chr9:38136995:C:G	5.0589e-13	-2.78392e-10	-1.18366
38137022	chr9:38137022:A:G	1.23925e-12	-2.78392e-10	-0.287717
38137025	chr9:38137025:A:G	1.60183e-13	-2.01085	-0.322817
38137042	chr9:38137042:G:A	4.70478e-13	-2.78392e-10	-1.25623
38137348	chr9:38137348:A:G	6.22869e-14	-2.01228	-1.26595
38137727	chr9:38137727:T:G	1.0848e-13	-1.99347	-0.729946
38137808	chr9:38137808:G:A	1.40355e-13	-1.22681	-1.23899
38138430	chr9:38138430:C:T	2.61548e-12	-2.78392e-10	0.459224
38138441	chr9:38138441:T:C	8.60134e-14	-2.00916	-0.946322
38138567	chr9:38138567:T:TC	7.14714e-14	-2.01098	-1.12971
38138883	chr9:38138883:C:T	7.43363e-14	-1.83899	-1.26239
38138894	chr9:38138894:C:A	2.20892e-13	-2.01231	-2.90061e-10
38138950	chr9:38138950:C:A	7.76567e-14	-2.00085	-1.05683
38139052	chr9:38139052:T:G	6.60588e-13	-2.78392e-10	-0.91685
38139471	chr9:38139471:G:C	6.47655e-14	-2.01234	-1.22687
38139754	chr9:38139754:TGTTTTTCG:T	1.36811e-12	-2.78392e-10	-0.188791
38139885	chr9:38139885:G:A	1.20099e-13	-1.47799	-1.14367
38140133	chr9:38140133:A:G	5.01665e-13	-2.78392e-10	-1.19205
38140441	chr9:38140441:T:C	4.83767e-13	-2.78392e-10	-1.22838
38140635	chr9:38140635:G:T	1.24463e-13	-1.64753	-0.938444
38140775	chr9:38140775:A:G	6.28433e-14	-2.01229	-1.25705
38140869	chr9:38140869:A:C	5.26949e-13	-2.78392e-10	-1.14288
38140910	chr9:38140910:A:G	2.33131e-13	-1.95838	-2.90061e-10
38141019	chr9:38141019:A:G	7.89794e-13	-2.78392e-10	-0.738208
38141263	chr9:38141263:T:C	4.01665e-13	-1.41436	-2.90061e-10
38141374	chr9:38141374:A:G	5.0974e-13	-2.78392e-10	-1.17608
38141744	chr9:38141744:A:G	1.28211e-13	-2.01197	-0.544339
38142289	chr9:38142289:G:T	9.58719e-14	-1.98303	-0.863938
38142620	chr9:38142620:T:G	5.48189e-13	-2.78392e-10	-1.10336
38142745	chr9:38142745:G:T	5.08862e-13	-2.78392e-10	-1.1778
38142754	chr9:38142754:A:G	5.08619e-13	-2.78392e-10	-1.17828
38143287	chr9:38143287:C:T	5.01841e-13	-2.78392e-10	-1.1917
38143597	chr9:38143597:A:G	6.42431e-13	-2.78392e-10	-0.944722
38144010	chr9:38144010:C:T	2.20909e-13	-2.01223	-2.90061e-10
38144047	chr9:38144047:T:C	5.1307e-13	-2.78392e-10	-1.16957
38144262	chr9:38144262:T:C	1.19584e-12	-2.78392e-10	-0.323375
38145086	chr9:38145086:GTGTGTGTGTGTGTC:G	7.62252e-14	-1.85129	-1.225
38145531	chr9:38145531:G:A	9.35305e-14	-1.9973	-0.874396
38145722	chr9:38145722:T:C	7.83369e-14	-1.78368	-1.26528
38145802	chr9:38145802:C:T	4.94266e-13	-2.78392e-10	-1.20691
38146187	chr9:38146187:T:C	9.11592e-14	-1.90757	-0.989804
38146295	chr9:38146295:A:G	1.29755e-12	-2.78392e-10	-0.241748
38146299	chr9:38146299:G:A	5.00571e-13	-2.78392e-10	-1.19423
38146771	chr9:38146771:G:A	5.75845e-13	-2.78392e-10	-1.05414
38147410	chr9:38147410:C:G	1.09604e-12	-2.78392e-10	-0.410518
38147547	chr9:38147547:G:A	5.62574e-13	-2.78392e-10	-1.07746
38147675	chr9:38147675:G:T	4.84559e-13	-2.78392e-10	-1.22674
38147787	chr9:38147787:T:G	1.04992e-12	-2.78392e-10	-0.453512
38147998	chr9:38147998:TA:T	5.62574e-13	-2.78392e-10	-1.07746
38148435	chr9:38148435:G:A	6.50377e-14	-2.00279	-1.23223
38148451	chr9:38148451:G:A	1.41221e-12	-2.78392e-10	-0.157069
38148827	chr9:38148827:A:G	5.10833e-13	-2.78392e-10	-1.17394
38149126	chr9:38149126:A:AG	4.95617e-13	-2.78392e-10	-1.20418
38149733	chr9:38149733:AT:A	1.26693e-12	-2.78392e-10	-0.265625
38149886	chr9:38149886:A:G	1.86954e-13	-0.926729	-1.25239
38149934	chr9:38149934:T:A	1.0758e-12	-2.78392e-10	-0.429161
38150170	chr9:38150170:T:G	1.79264e-13	-2.01095	-0.210171
38151193	chr9:38151193:C:T	6.90068e-14	-1.91025	-1.26553
38151967	chr9:38151967:T:C	6.92468e-14	-1.90704	-1.26527
38152054	chr9:38152054:C:A	4.84266e-13	-2.78392e-10	-1.22735
38152086	chr9:38152086:T:C	1.71106e-12	-2.78392e-10	0.0348874
38152171	chr9:38152171:G:A	5.41443e-13	-2.78392e-10	-1.11574
38152641	chr9:38152641:T:C	6.92107e-14	-1.9077	-1.26513
38152844	chr9:38152844:C:T	7.07931e-14	-1.88621	-1.26401
38152846	chr9:38152846:T:A	7.00841e-14	-1.89615	-1.26413
38152901	chr9:38152901:T:C	4.87676e-13	-2.78392e-10	-1.22033
38152993	chr9:38152993:C:T	5.12628e-13	-2.78392e-10	-1.17043
38153453	chr9:38153453:G:A	4.8605e-13	-2.78392e-10	-1.22367
38153551	chr9:38153551:C:G	4.86855e-13	-2.78392e-10	-1.22201
38153833	chr9:38153833:A:G	4.67888e-13	-2.78392e-10	-1.26175
38154140	chr9:38154140:G:A	7.42099e-14	-1.88603	-1.21705
38154237	chr9:38154237:C:G	5.07923e-13	-2.78392e-10	-1.17965
38154713	chr9:38154713:G:A	4.65974e-13	-2.78392e-10	-1.26585
38154762	chr9:38154762:C:T	8.31627e-14	-2.01163	-0.977547
38154945	chr9:38154945:C:T	2.24471e-12	-2.78392e-10	0.306349
38155133	chr9:38155133:T:C	9.45436e-13	0.701621	-1.25996
38155176	chr9:38155176:TG:T	7.9867e-13	-2.78392e-10	-0.727033
38156013	chr9:38156013:T:C	2.07533e-12	-2.78392e-10	0.227893
38156017	chr9:38156017:G:A	2.21392e-13	-2.01005	-2.90061e-10
38156037	chr9:38156037:G:A	4.89858e-13	-2.78392e-10	-1.21586
38157073	chr9:38157073:C:T	1.15371e-12	-0.359241	-2.90061e-10
38157092	chr9:38157092:G:C	4.72842e-13	-2.78392e-10	-1.25122
38157099	chr9:38157099:T:C	4.78266e-13	-2.78392e-10	-1.23981
38157127	chr9:38157127:T:C	5.64307e-13	-2.78392e-10	-1.07438
38157205	chr9:38157205:G:A	1.41709e-13	-1.30549	-1.15072
38157248	chr9:38157248:A:G	7.12474e-13	-2.78392e-10	-0.841237
38157996	chr9:38157996:A:C	7.83739e-13	-2.78392e-10	-0.745904
38158022	chr9:38158022:G:T	7.83739e-13	-2.78392e-10	-0.745904
38158047	chr9:38158047:T:C	4.93782e-13	-2.78392e-10	-1.20789
38159006	chr9:38159006:G:A	6.03145e-13	-2.78392e-10	-1.00782
38159478	chr9:38159478:G:A	1.51558e-13	-1.85764	-0.531376
38159695	chr9:38159695:C:G	1.58674e-13	-1.9141	-0.429029
38160402	chr9:38160402:A:G	4.75128e-13	-2.78392e-10	-1.2464
38160534	chr9:38160534:C:A	2.34736e-12	-2.78392e-10	0.351065
38160750	chr9:38160750:G:A	8.9455e-13	-2.78392e-10	-0.613659
38161137	chr9:38161137:A:G	5.49436e-13	-2.78392e-10	-1.10109
38161184	chr9:38161184:T:C	1.43533e-13	-1.95822	-0.485193
38161224	chr9:38161224:T:A	2.51227e-11	2.72155	-2.90061e-10
38161549	chr9:38161549:T:C	3.59752e-11	4.28818	-1.20757
38162089	chr9:38162089:T:C	4.72644e-13	-2.78392e-10	-1.25164
38163087	chr9:38163087:C:T	1.1566e-12	0.909349	-1.26609
38163424	chr9:38163424:A:T	1.06274e-13	-1.50413	-1.23984
38163498	chr9:38163498:A:G	4.997e-13	-2.78392e-10	-1.19597
38163601	chr9:38163601:A:G	1.96805e-10	5.5266	-0.74661
38164065	chr9:38164065:T:G	5.10366e-13	-2.78392e-10	-1.17485
38164229	chr9:38164229:G:C	5.4741e-12	1.95383	-0.756029
38164237	chr9:38164237:C:T	7.3341e-13	-2.78392e-10	-0.812276
38164367	chr9:38164367:C:T	1.74434e-13	-1.46447	-0.783961
38164600	chr9:38164600:T:TC	1.8733e-10	5.97953	-1.24888
38164890	chr9:38164890:C:G	4.82149e-13	-2.78392e-10	-1.23173
38165185	chr9:38165185:C:T	7.58938e-13	-2.78392e-10	-0.77806
38165374	chr9:38165374:G:A	4.93125e-13	-2.78392e-10	-1.20922
38165388	chr9:38165388:C:T	1.00952e-13	-1.59317	-1.20217
38165581	chr9:38165581:G:A	4.89116e-13	-2.78392e-10	-1.21738
38165649	chr9:38165649:A:G	1.68265e-12	1.17275	-1.15461
38165819	chr9:38165819:C:A	1.03733e-13	-1.51729	-1.25087
38166011	chr9:38166011:G:C	1.66856e-12	-2.78392e-10	0.0097382
38166018	chr9:38166018:A:G	1.86302e-13	-1.9112	-0.271416
38166038	chr9:38166038:C:T	4.86086e-13	-2.78392e-10	-1.22359
38166381	chr9:38166381:A:G	6.35563e-13	-2.78392e-10	-0.955469
38166838	chr9:38166838:C:T	4.66557e-13	-2.78392e-10	-1.2646
38167023	chr9:38167023:A:G	6.60025e-13	-2.78392e-10	-0.917702
38167250	chr9:38167250:CAGAT:C	6.79474e-13	-2.78392e-10	-0.888661
38167569	chr9:38167569:T:C	7.80096e-13	-2.78392e-10	-0.750563
38167787	chr9:38167787:G:A	4.72369e-13	-2.78392e-10	-1.25222
38167959	chr9:38167959:T:C	6.82404e-13	-2.78392e-10	-0.884359
38168124	chr9:38168124:G:A	4.72221e-13	-2.78392e-10	-1.25253
38168156	chr9:38168156:A:G	8.15062e-14	-1.94482	-1.06448
38168195	chr9:38168195:G:A	4.74641e-13	-2.78392e-10	-1.24742
38168324	chr9:38168324:G:A	9.46859e-14	-1.94555	-0.913866
38168485	chr9:38168485:T:C	4.67806e-13	-2.78392e-10	-1.26193
38168514	chr9:38168514:A:G	1.61948e-12	-2.78392e-10	-0.0201207
38168570	chr9:38168570:T:C	1.24346e-12	0.979265	-1.2636
38168735	chr9:38168735:A:G	5.99818e-13	-2.78392e-10	-1.01335
38168963	chr9:38168963:A:G	2.93535e-12	1.45175	-0.877149
38169523	chr9:38169523:G:A	5.44679e-13	-2.78392e-10	-1.10978
38169914	chr9:38169914:T:A	4.75531e-13	-2.78392e-10	-1.24555
38170122	chr9:38170122:A:G	4.69622e-13	-2.78392e-10	-1.25805
38170550	chr9:38170550:C:T	8.63452e-13	-2.78392e-10	-0.649042
38170805	chr9:38170805:C:T	4.78824e-13	-2.78392e-10	-1.23865
38171049	chr9:38171049:G:A	5.45951e-13	-1.10745	-2.90061e-10
38171058	chr9:38171058:C:T	5.97279e-13	-2.78392e-10	-1.0176
38171370	chr9:38171370:G:A	7.15785e-13	-2.78392e-10	-0.836601
38171456	chr9:38171456:A:G	3.21924e-12	1.56135	-0.894432
38172718	chr9:38172718:G:A	4.6644e-13	-2.78392e-10	-1.26485
38172870	chr9:38172870:AAC:A	6.19908e-13	-2.78392e-10	-0.980409
38173061	chr9:38173061:A:C	4.69398e-13	-2.78392e-10	-1.25853
38174188	chr9:38174188:A:C	1.21148e-12	0.754434	-1.06482
38174243	chr9:38174243:T:A	4.66391e-13	-2.78392e-10	-1.26496
38174287	chr9:38174287:G:A	1.26673e-13	-1.62044	-0.947932
38174369	chr9:38174369:C:T	2.24888e-12	1.0319	-0.723691
38174381	chr9:38174381:G:A	1.00308e-13	-1.53926	-1.26247
38174426	chr9:38174426:C:T	9.57875e-13	-0.545263	-2.90061e-10
38174427	chr9:38174427:G:A	4.6749e-13	-2.78392e-10	-1.2626
38174521	chr9:38174521:G:A	2.27083e-12	-2.78392e-10	0.31792
38175576	chr9:38175576:CAG:C	7.88713e-13	-2.78392e-10	-0.739578
38175833	chr9:38175833:G:T	8.61254e-13	-0.65159	-2.90061e-10
38175921	chr9:38175921:G:A	5.5514e-13	-2.78392e-10	-1.09076
38176153	chr9:38176153:T:C	1.40023e-12	-2.78392e-10	-0.165585
38176243	chr9:38176243:C:T	9.32896e-13	-2.78392e-10	-0.571686
38176643	chr9:38176643:G:A	3.00192e-13	-0.72165	-0.983908
38177402	chr9:38177402:G:A	3.53701e-11	3.91562	-0.851979
38178584	chr9:38178584:AAAATCTGC:A	7.72841e-13	-2.78392e-10	-0.759908
38179057	chr9:38179057:G:A	1.1069e-13	-1.86603	-0.837223
38179152	chr9:38179152:A:C	3.0078e-12	1.49859	-0.899605
38179232	chr9:38179232:G:A	4.7e-13	-2.78392e-10	-1.25725
38179248	chr9:38179248:G:A	1.10234e-13	-1.85501	-0.852363
38179316	chr9:38179316:G:A	4.69507e-13	-2.78392e-10	-1.2583
38179510	chr9:38179510:T:C	1.6094e-12	0.986177	-1.01254
38179520	chr9:38179520:T:C	1.35165e-12	0.956301	-1.1572
38179654	chr9:38179654:A:G	3.11822e-12	1.62649	-0.991451
38179992	chr9:38179992:A:G	7.77091e-14	-1.97629	-1.08072
38181388	chr9:38181388:T:C	4.71753e-13	-2.78392e-10	-1.25352
38181631	chr9:38181631:G:A	6.38779e-13	-2.78392e-10	-0.950421
38181665	chr9:38181665:G:A	4.78639e-13	-2.78392e-10	-1.23903
38182129	chr9:38182129:A:T	4.74489e-13	-2.78392e-10	-1.24774
38182299	chr9:38182299:A:G	4.74358e-13	-2.78392e-10	-1.24802
38182523	chr9:38182523:A:G	5.02086e-13	-2.78392e-10	-1.19121
38182643	chr9:38182643:A:C	4.76942e-13	-2.78392e-10	-1.24259
38182820	chr9:38182820:G:GC	6.74591e-13	-2.78392e-10	-0.895873
38182862	chr9:38182862:C:T	5.24221e-13	-2.78392e-10	-1.14807
38182932	chr9:38182932:T:C	1.4074e-11	3.36811	-1.22601
38183011	chr9:38183011:T:C	5.09374e-13	-2.78392e-10	-1.1768
38183187	chr9:38183187:G:A	8.81732e-14	-1.6834	-1.24727
38183319	chr9:38183319:G:A	5.07902e-13	-2.78392e-10	-1.17969
38183413	chr9:38183413:C:T	4.98628e-12	1.10447	-2.90061e-10
38183533	chr9:38183533:G:A	9.11993e-14	-1.63128	-1.26566
38183659	chr9:38183659:T:G	9.12804e-14	-1.72121	-1.17484
38183727	chr9:38183727:A:C	1.03569e-13	-1.87716	-0.892578
38183746	chr9:38183746:G:A	5.07902e-13	-2.78392e-10	-1.17969
38184227	chr9:38184227:CAG:C	4.8336e-13	-2.78392e-10	-1.22922
38184240	chr9:38184240:G:A	1.16605e-12	0.897387	-1.24599
38185925	chr9:38185925:C:G	1.46989e-12	-2.78392e-10	-0.11704
38186099	chr9:38186099:T:C	7.761e-14	-1.803	-1.25529
38186150	chr9:38186150:A:AG	3.14517e-13	-1.65894	-2.90061e-10
38186341	chr9:38186341:C:T	4.69093e-13	-2.78392e-10	-1.25918
38186435	chr9:38186435:A:G	7.55146e-14	-1.89174	-1.19391
38186614	chr9:38186614:G:A	5.95109e-13	-2.78392e-10	-1.02124
38186736	chr9:38186736:A:G	4.68413e-13	-2.78392e-10	-1.26063
38187177	chr9:38187177:C:T	5.23507e-13	-2.78392e-10	-1.14943
38187410	chr9:38187410:A:G	4.71304e-13	-2.78392e-10	-1.25448
38187419	chr9:38187419:C:T	1.10791e-13	-2.0121	-0.690239
38187489	chr9:38187489:A:G	9.01542e-14	-1.76187	-1.14659
38187712	chr9:38187712:C:T	4.89365e-13	-0.432154	-0.784717
38187736	chr9:38187736:T:C	1.2378e-13	-1.88593	-0.705548
38187796	chr9:38187796:A:G	4.7931e-13	-2.78392e-10	-1.23763
38187869	chr9:38187869:A:C	5.20688e-13	-2.78392e-10	-1.15483
38188527	chr9:38188527:T:C	4.72908e-08	7.68042	2.58143
38188607	chr9:38188607:T:G	1.83213e-09	6.73639	0.274617
38188652	chr9:38188652:AG:A	4.76258e-13	-2.78392e-10	-1.24402
38188922	chr9:38188922:G:A	5.53985e-13	-2.78392e-10	-1.09284
38189012	chr9:38189012:C:G	2.88083e-13	-1.74673	-2.90061e-10
38189229	chr9:38189229:G:T	1.90209e-09	7.01274	0.0357405
38189447	chr9:38189447:C:T	3.995e-09	6.30041	1.49016
38189530	chr9:38189530:T:C	2.98664e-09	6.06113	1.43855
38189658	chr9:38189658:T:C	2.55343e-09	5.89968	1.44329
38189824	chr9:38189824:G:A	2.39695e-09	5.94642	1.33331
38190451	chr9:38190451:T:A	5.0265e-13	-2.78392e-10	-1.19009
38190526	chr9:38190526:A:G	1.48969e-13	-1.95756	-0.448684
38190550	chr9:38190550:G:T	4.67208e-13	-2.78392e-10	-1.26321
38190564	chr9:38190564:C:T	6.58148e-14	-2.00569	-1.21744
38190727	chr9:38190727:T:G	5.13549e-13	-2.78392e-10	-1.16864
38191120	chr9:38191120:G:A	1.59771e-09	7.10603	-0.231929
38191484	chr9:38191484:G:A	3.53619e-09	6.15217	1.51641
38191530	chr9:38191530:C:T	5.66677e-13	-2.78392e-10	-1.07019
38191684	chr9:38191684:A:T	1.21593e-12	-2.78392e-10	-0.306719
38191818	chr9:38191818:C:T	5.05101e-13	-2.78392e-10	-1.18522
38191907	chr9:38191907:A:C	5.79959e-13	-0.320879	-0.726143
38192315	chr9:38192315:T:A	1.04994e-11	-2.78392e-10	1.8491
38192582	chr9:38192582:A:T	2.00446e-12	-2.78392e-10	0.193147
38192605	chr9:38192605:T:C	1.20001e-09	6.42828	0.159582
38193045	chr9:38193045:C:T	2.24889e-11	-2.78392e-10	2.6108
38193125	chr9:38193125:AT:A	2.48823e-13	-1.50205	-0.391182
38193443	chr9:38193443:G:A	5.31571e-13	-2.78392e-10	-1.13414
38194529	chr9:38194529:T:C	2.37328e-08	8.53091	1.04148
38194669	chr9:38194669:A:C	4.88959e-13	-2.78392e-10	-1.2177
38194860	chr9:38194860:G:T	5.26973e-13	-2.78392e-10	-1.14283
38194968	chr9:38194968:G:A	1.15472e-11	1.9128	0.0314218
38194986	chr9:38194986:T:C	2.64155e-13	-1.83344	-2.90061e-10
38195357	chr9:38195357:C:T	4.75655e-13	-2.78392e-10	-1.24529
38195759	chr9:38195759:T:C	0.0691697	22.9377	1.51992
38195813	chr9:38195813:C:A	4.73309e-13	-2.78392e-10	-1.25023
38196120	chr9:38196120:G:C	0.216057	24.4615	1.13508
38196326	chr9:38196326:A:G	1.47206e-10	5.73946	-1.24985
38196566	chr9:38196566:A:G	0.076987	23.6974	0.867264
38196746	chr9:38196746:G:T	5.08246e-13	-2.78392e-10	-1.17901
38196749	chr9:38196749:C:T	0.120442	23.9203	1.09192
38196807	chr9:38196807:G:A	2.14149e-12	-2.78392e-10	0.259277
38197036	chr9:38197036:A:G	0.0674508	23.369	1.0634
38197082	chr9:38197082:C:T	0.239895	24.9782	0.723072
38197352	chr9:38197352:G:T	4.98845e-13	-2.78392e-10	-1.19769
38197387	chr9:38197387:C:T	2.79858e-10	6.11472	-0.98266
38197433	chr9:38197433:G:A	0.111091	24.26	0.671346
38197485	chr9:38197485:G:A	1.28062e-12	-1.85342	1.59854
38198033	chr9:38198033:T:C	2.46557e-13	-1.90239	-2.90061e-10
38198063	chr9:38198063:G:A	4.99988e-13	-2.78392e-10	-1.1954
38198231	chr9:38198231:T:TG	0.0702655	23.8656	0.607769
38198541	chr9:38198541:G:A	2.16495e-11	-2.78392e-10	2.57276
38198613	chr9:38198613:A:G	2.71059e-13	-1.80764	-2.90061e-10
38198632	chr9:38198632:C:T	1.80968e-09	7.70821	-0.709526
38199078	chr9:38199078:C:T	4.71651e-13	-2.78392e-10	-1.25374
38199268	chr9:38199268:A:G	0.0072795	21.7183	0.487821
38199497	chr9:38199497:C:T	0.0177026	22.7835	0.311234
38199824	chr9:38199824:G:A	0.00100352	20.3173	-0.0927026
38199995	chr9:38199995:C:T	2.87815e-13	-0.709166	-1.0385
38199999	chr9:38199999:TA:T	4.66636e-13	-2.78392e-10	-1.26443
38200218	chr9:38200218:G:A	0.000449018	19.8913	-0.470907
38200673	chr9:38200673:T:C	0.00220717	21.0887	-0.0759092
38200851	chr9:38200851:C:T	4.66397e-13	-2.78392e-10	-1.26494
38200996	chr9:38200996:C:T	5.04823e-13	-2.78392e-10	-1.18577
38201209	chr9:38201209:G:A	5.22238e-13	-2.78392e-10	-1.15186
38201322	chr9:38201322:TAC:T	3.10241e-11	-2.78392e-10	2.93254
38201431	chr9:38201431:T:C	5.95408e-13	-2.78392e-10	-1.02073
38201463	chr9:38201463:G:A	4.67969e-13	-2.78392e-10	-1.26158
38201534	chr9:38201534:G:A	4.66121e-13	-2.78392e-10	-1.26554
38201555	chr9:38201555:G:A	4.75355e-13	-2.78392e-10	-1.24592
38201628	chr9:38201628:G:A	5.77555e-13	-2.78392e-10	-1.05118
38202071	chr9:38202071:C:CA	7.76881e-14	-1.83793	-1.21935
38202149	chr9:38202149:C:T	1.84549e-08	10.3998	-1.07893
38202544	chr9:38202544:G:A	3.54902e-08	11.095	-1.12026
38202634	chr9:38202634:G:A	1.2136e-12	-0.308632	-2.90061e-10
38202641	chr9:38202641:G:A	7.17624e-14	-1.89634	-1.24028
38202882	chr9:38202882:A:AT	4.17035e-13	-0.38415	-0.992659
38203438	chr9:38203438:C:T	2.59473e-11	3.79386	-1.04002
38203451	chr9:38203451:A:T	1.49264e-09	6.41073	0.395349
38203511	chr9:38203511:A:C	2.30441e-10	5.98068	-1.04291
38204163	chr9:38204163:G:A	1.13483e-12	-2.78392e-10	-0.375745
38205004	chr9:38205004:A:G	2.38352e-10	6.08903	-1.11751
38205412	chr9:38205412:C:T	2.42932e-10	6.12609	-1.13553
38205580	chr9:38205580:A:G	4.65994e-13	-2.78392e-10	-1.26581
38205901	chr9:38205901:A:C	2.1459e-09	6.64548	0.523606
38205966	chr9:38205966:C:T	7.0157e-14	-1.90345	-1.25579
38206100	chr9:38206100:A:G	7.20876e-14	-1.89129	-1.2408
38206103	chr9:38206103:A:G	3.25493e-10	6.40345	-1.12033
38206220	chr9:38206220:C:T	6.10146e-11	-2.78392e-10	3.60889
38206241	chr9:38206241:C:T	3.62945e-13	-1.51573	-2.90061e-10
38206243	chr9:38206243:C:G	6.53951e-11	-2.78392e-10	3.67822
38206275	chr9:38206275:C:T	2.70068e-10	6.24869	-1.15224
38206284	chr9:38206284:C:G	2.1438e-10	5.90783	-1.0423
38206365	chr9:38206365:T:A	4.65998e-13	-2.78392e-10	-1.2658
38206793	chr9:38206793:C:T	6.36552e-11	-2.78392e-10	3.65126
38206799	chr9:38206799:C:G	6.36415e-11	-2.78392e-10	3.65104
38207034	chr9:38207034:C:T	6.87666e-13	-2.78392e-10	-0.876676
38207060	chr9:38207060:G:A	2.20314e-10	5.95356	-1.06073
38207188	chr9:38207188:A:G	2.1168e-10	5.89697	-1.04412
38207244	chr9:38207244:T:C	2.0224e-10	5.82552	-1.01828
38207258	chr9:38207258:C:T	5.84709e-11	-2.78392e-10	3.5663
38207325	chr9:38207325:C:T	6.32174e-11	-2.78392e-10	3.64435
38207492	chr9:38207492:A:C	2.13517e-10	5.88899	-1.02749
38207498	chr9:38207498:G:A	1.57969e-12	0.168115	-0.21311
38207642	chr9:38207642:A:G	1.91844e-12	-2.78392e-10	0.14929
38207657	chr9:38207657:G:A	2.2127e-10	5.89117	-0.994007
38207736	chr9:38207736:C:T	4.00224e-13	-0.277537	-1.14042
38208696	chr9:38208696:G:A	4.24484e-13	-0.272309	-1.0868
38208723	chr9:38208723:G:A	1.21393e-07	11.957	-0.752458
38208804	chr9:38208804:A:G	4.73919e-13	-2.78392e-10	-1.24894
38209133	chr9:38209133:A:G	6.85443e-13	-2.78392e-10	-0.879916
38209179	chr9:38209179:G:A	5.2959e-13	-2.78392e-10	-1.13788
38209250	chr9:38209250:C:T	6.94737e-08	11.5274	-0.880952
38209253	chr9:38209253:A:T	7.0769e-13	-2.78392e-10	-0.847975
38209497	chr9:38209497:A:G	4.65828e-13	-0.615628	-0.650535
38209707	chr9:38209707:A:G	4.13497e-13	-0.119899	-1.26543
38209778	chr9:38209778:A:T	1.03935e-12	0.744506	-1.20814
38209954	chr9:38209954:G:A	7.38201e-14	-1.84602	-1.26233
38209981	chr9:38209981:T:C	1.28945e-12	-2.78392e-10	-0.248006
38210079	chr9:38210079:C:T	6.00399e-13	-2.78392e-10	-1.01239
38210427	chr9:38210427:T:C	6.38671e-13	-2.78392e-10	-0.950591
38210603	chr9:38210603:A:G	1.30463e-11	-1.99781	4.06409
38210624	chr9:38210624:T:C	6.30357e-12	2.39148	-1.05259
38210831	chr9:38210831:C:T	5.43334e-13	-2.78392e-10	-1.11226
38211762	chr9:38211762:G:A	1.16277e-13	-1.78275	-0.871253
38212173	chr9:38212173:G:A	4.77866e-12	2.27385	-1.21192
38212182	chr9:38212182:A:T	5.72256e-13	0.0679697	-1.12836
38212661	chr9:38212661:A:C	4.95607e-13	-2.78392e-10	-1.2042
38213057	chr9:38213057:G:A	8.85476e-13	-2.78392e-10	-0.623855
38213261	chr9:38213261:T:C	1.72109e-12	-2.78392e-10	0.040734
38214050	chr9:38214050:C:T	7.26499e-09	9.32248	-0.933886
38214343	chr9:38214343:C:T	6.43373e-13	-2.78392e-10	-0.943256
38214871	chr9:38214871:AACTC:A	8.1648e-13	-2.78392e-10	-0.704977
38215012	chr9:38215012:T:C	9.83721e-13	-2.78392e-10	-0.518638
38215225	chr9:38215225:A:G	8.55461e-13	-1.98404	1.3257
38215852	chr9:38215852:C:G	6.86544e-13	-2.78392e-10	-0.87831
38216118	chr9:38216118:A:G	1.55139e-12	0.794203	-0.857275
38216786	chr9:38216786:C:G	2.08072e-12	0.822436	-0.59195
38217107	chr9:38217107:G:A	7.53424e-13	-2.78392e-10	-0.785352
38217672	chr9:38217672:A:C	5.3463e-13	-2.78392e-10	-1.12841
38218147	chr9:38218147:T:C	1.11005e-11	-2.78392e-10	1.90477
38218632	chr9:38218632:T:C	2.48229e-12	0.972877	-0.565921
38219329	chr9:38219329:G:A	9.87611e-13	0.68378	-1.19847
38219703	chr9:38219703:G:A	5.92253e-13	0.0630403	-1.08909
38219721	chr9:38219721:T:C	4.13111e-09	9.04179	-1.21771
38220091	chr9:38220091:A:G	5.37464e-13	-2.78392e-10	-1.12312
38220648	chr9:38220648:T:C	1.69333e-12	0.936291	-0.911817
38220683	chr9:38220683:C:T	1.35726e-12	-2.00986	1.8131
38221031	chr9:38221031:C:A	1.11286e-12	0.869756	-1.26505
38221165	chr9:38221165:CA:C	5.76076e-13	-2.78392e-10	-1.05374
38221277	chr9:38221277:T:C	1.05365e-12	-1.97223	1.52226
38221605	chr9:38221605:G:A	6.3711e-13	-0.953038	-2.90061e-10
38221897	chr9:38221897:A:G	5.91522e-13	0.230047	-1.25733
38221950	chr9:38221950:C:T	5.89063e-13	-2.78392e-10	-1.03145
38222743	chr9:38222743:G:T	5.26044e-13	-2.78392e-10	-1.1446
38223151	chr9:38223151:A:G	5.60111e-13	-2.78392e-10	-1.08185
38223667	chr9:38223667:G:A	6.27147e-13	-2.78392e-10	-0.9688
38223678	chr9:38223678:G:A	5.7556e-12	2.51202	-1.26407
38223747	chr9:38223747:G:T	9.10848e-13	-2.78392e-10	-0.595605
38223826	chr9:38223826:G:C	2.62787e-10	6.28942	-1.22029
38224122	chr9:38224122:C:T	4.66488e-13	-2.78392e-10	-1.26475
38224123	chr9:38224123:A:G	5.00259e-13	-2.78392e-10	-1.19485
38224592	chr9:38224592:T:C	5.63885e-13	0.123344	-1.19847
38225028	chr9:38225028:T:TC	2.46678e-12	1.01746	-0.616775
38225267	chr9:38225267:C:T	2.38253e-12	1.12414	-0.758201
38225316	chr9:38225316:C:T	3.42113e-10	6.49527	-1.16235
38225599	chr9:38225599:T:A	7.12731e-13	-2.78392e-10	-0.840877
38226142	chr9:38226142:A:G	1.18021e-11	0.919736	1.04631
38226360	chr9:38226360:G:A	1.26386e-12	0.996974	-1.26503
38226361	chr9:38226361:T:C	2.32944e-12	1.59064	-1.24724
38226362	chr9:38226362:G:A	2.21547e-12	1.54888	-1.25565
38226567	chr9:38226567:A:G	3.65659e-12	0.278514	0.515792
38226651	chr9:38226651:G:A	3.39619e-09	8.75252	-1.12433
38226895	chr9:38226895:G:A	1.17664e-10	5.48689	-1.22128
38227217	chr9:38227217:C:T	1.0992e-10	5.44986	-1.25233
38227535	chr9:38227535:A:T	7.69323e-13	-2.78392e-10	-0.764469
38227684	chr9:38227684:G:A	7.88288e-13	-2.78392e-10	-0.740117
38227706	chr9:38227706:T:G	7.01004e-13	-2.78392e-10	-0.857467
38227881	chr9:38227881:G:A	1.38142e-13	-1.22409	-1.25761
38228524	chr9:38228524:G:A	3.65312e-12	2.00285	-1.2095
38228532	chr9:38228532:G:A	7.46441e-13	-2.78392e-10	-0.794663
38228592	chr9:38228592:T:G	4.06926e-12	2.09745	-1.19621
38229020	chr9:38229020:C:G	6.22518e-13	-2.78392e-10	-0.976208
38229467	chr9:38229467:G:A	6.21953e-13	-2.78392e-10	-0.977116
38229480	chr9:38229480:C:T	6.68999e-12	2.5284	-1.13002
38229663	chr9:38229663:G:A	8.49547e-12	-2.78392e-10	1.63731
38229851	chr9:38229851:G:A	2.79393e-13	-0.918701	-0.858659
38229874	chr9:38229874:G:A	6.70857e-13	-2.78392e-10	-0.901424
38230147	chr9:38230147:A:G	6.72782e-14	-1.93702	-1.26412
38230675	chr9:38230675:C:G	5.06451e-13	-2.78392e-10	-1.18255
38230881	chr9:38230881:C:T	5.84888e-12	2.50289	-1.23887
38230987	chr9:38230987:C:T	8.90047e-12	-2.78392e-10	1.68388
38231233	chr9:38231233:A:G	1.63934e-12	1.25806	-1.26599
38231448	chr9:38231448:T:C	9.62624e-14	-1.64134	-1.20157
38231463	chr9:38231463:G:A	2.2387e-13	-1.99892	-2.90061e-10
38231669	chr9:38231669:T:A	1.23154e-12	-2.78392e-10	-0.293964
38231983	chr9:38231983:T:G	8.97058e-13	-2.78392e-10	-0.61086
38232046	chr9:38232046:T:C	1.76684e-12	1.31661	-1.24964
38232453	chr9:38232453:A:G	2.87307e-13	-1.81707	0.0676413
38232477	chr9:38232477:G:A	9.49172e-14	-1.79377	-1.06321
38232516	chr9:38232516:G:A	1.30942e-13	-1.27478	-1.26045
38232699	chr9:38232699:T:C	6.21691e-13	-2.78392e-10	-0.977537
38232925	chr9:38232925:G:T	4.96568e-13	-2.78392e-10	-1.20226
38233100	chr9:38233100:A:G	5.82294e-13	-2.78392e-10	-1.04301
38233401	chr9:38233401:C:T	2.80743e-13	-1.77254	-2.90061e-10
38233541	chr9:38233541:G:A	4.88434e-13	-2.78392e-10	-1.21877
38233596	chr9:38233596:G:C	2.62835e-12	1.68998	-1.22585
38234260	chr9:38234260:C:T	1.73411e-11	2.35085	-2.90061e-10
38234515	chr9:38234515:T:C	6.16469e-13	-2.78392e-10	-0.985972
38234619	chr9:38234619:T:C	5.5576e-13	-2.78392e-10	-1.08964
38234818	chr9:38234818:G:A	4.66347e-13	-2.78392e-10	-1.26505
38235208	chr9:38235208:G:T	7.41218e-13	-2.78392e-10	-0.801685
38235587	chr9:38235587:G:C	7.73107e-14	-1.86133	-1.20082
38235662	chr9:38235662:A:G	7.84603e-14	-1.87047	-1.17692
38235811	chr9:38235811:A:G	1.00029e-12	-2.78392e-10	-0.501933
38236003	chr9:38236003:C:T	4.72038e-13	-2.78392e-10	-1.25292
38236161	chr9:38236161:A:G	1.02768e-12	-0.474917	-2.90061e-10
38236201	chr9:38236201:A:G	5.43944e-12	2.43443	-1.24298
38237408	chr9:38237408:A:C	4.98124e-13	-2.78392e-10	-1.19913
38238157	chr9:38238157:G:A	5.62067e-13	-2.78392e-10	-1.07836
38238468	chr9:38238468:C:T	3.02661e-12	1.86733	-1.26211
38238697	chr9:38238697:G:A	5.74633e-13	-2.78392e-10	-1.05625
38238720	chr9:38238720:A:G	2.22244e-13	-2.00621	-2.90061e-10
38238761	chr9:38238761:G:A	2.20889e-13	-2.01232	-2.90061e-10
38239202	chr9:38239202:G:A	5.35677e-13	-2.78392e-10	-1.12645
38239490	chr9:38239490:A:C	9.33999e-12	-2.78392e-10	1.73208
38239832	chr9:38239832:C:T	3.55215e-12	2.02781	-1.26248
38240142	chr9:38240142:A:G	1.91166e-12	-2.78392e-10	0.145749
38240404	chr9:38240404:G:T	6.46984e-13	-2.78392e-10	-0.937658
38240640	chr9:38240640:A:G	4.67858e-13	-2.78392e-10	-1.26181
38241357	chr9:38241357:G:A	8.69385e-12	-2.78392e-10	1.66039
38242377	chr9:38242377:C:T	6.99147e-13	-2.78392e-10	-0.860119
38243254	chr9:38243254:C:T	7.52856e-13	-2.78392e-10	-0.786106
38244224	chr9:38244224:T:C	1.96116e-13	-0.932178	-1.1991
38244419	chr9:38244419:A:G	1.62087e-13	-1.0584	-1.26345
38244942	chr9:38244942:C:T	7.43711e-13	-2.78392e-10	-0.798328
38245216	chr9:38245216:A:C	1.19124e-12	-2.78392e-10	-0.327226
38245232	chr9:38245232:C:G	5.51995e-13	-2.78392e-10	-1.09644
38245347	chr9:38245347:T:A	6.0678e-12	1.30077	-2.90061e-10
38245458	chr9:38245458:T:A	2.20976e-13	-2.01192	-2.90061e-10
38245537	chr9:38245537:A:C	1.65342e-12	-2.78392e-10	0.000618092
38245543	chr9:38245543:G:A	1.74972e-13	-1.00562	-1.23974
38245584	chr9:38245584:G:A	1.2062e-13	-1.98743	-0.629912
38246316	chr9:38246316:T:A	7.61938e-13	-2.78392e-10	-0.774115
38246424	chr9:38246424:T:C	1.32e-13	-1.29825	-1.22893
38246659	chr9:38246659:A:T	1.89464e-13	-0.921331	-1.24445
38246676	chr9:38246676:T:G	4.90297e-13	-2.78392e-10	-1.21497
38246774	chr9:38246774:T:C	6.68219e-13	-0.905364	-2.90061e-10
38247802	chr9:38247802:A:G	5.30512e-13	-2.78392e-10	-1.13614
38248144	chr9:38248144:C:T	6.92968e-13	-2.78392e-10	-0.868996
38248163	chr9:38248163:C:G	4.68622e-13	-2.78392e-10	-1.26018
38248216	chr9:38248216:G:C	5.30512e-13	-2.78392e-10	-1.13614
38248475	chr9:38248475:T:A	5.95814e-13	-2.78392e-10	-1.02005
38249043	chr9:38249043:A:G	9.33238e-12	-2.78392e-10	1.73126
38249079	chr9:38249079:C:A	5.19177e-13	-2.78392e-10	-1.15774
38249729	chr9:38249729:C:T	1.21499e-13	-1.73929	-0.870786
38249881	chr9:38249881:T:C	2.92332e-13	-1.73209	-2.90061e-10
38249915	chr9:38249915:T:A	9.73087e-13	-2.78392e-10	-0.529506
38250015	chr9:38250015:T:A	1.20109e-12	-2.78392e-10	-0.318999
38250026	chr9:38250026:G:A	1.29741e-13	-1.81109	-0.73335
38250046	chr9:38250046:A:G	7.60893e-13	-2.78392e-10	-0.775488
38250071	chr9:38250071:TTTC:T	5.3269e-13	-2.78392e-10	-1.13204
38250852	chr9:38250852:G:A	3.0743e-13	-1.99013	0.308395
38250953	chr9:38250953:G:A	8.99362e-14	-1.83122	-1.07966
38251251	chr9:38251251:T:C	7.66991e-12	2.78767	-1.25259
38251834	chr9:38251834:A:G	2.4763e-13	-1.89804	-2.90061e-10
38251943	chr9:38251943:A:G	2.05816e-13	-1.53465	-0.548347
38252379	chr9:38252379:A:G	2.21055e-12	-2.78392e-10	0.291018
38252529	chr9:38252529:C:T	1.8076e-11	2.74196	-0.349599
38252915	chr9:38252915:G:A	5.29375e-13	-2.78392e-10	-1.13828
38253517	chr9:38253517:C:T	6.24237e-14	-2.01166	-1.26437
38253694	chr9:38253694:G:A	1.63131e-13	-1.43789	-0.877539
38253840	chr9:38253840:C:G	3.18903e-13	-0.795535	-0.849558
38254021	chr9:38254021:T:G	3.24085e-11	4.20374	-1.22755
38254749	chr9:38254749:T:C	6.54232e-14	-2.00899	-1.22011
38254914	chr9:38254914:A:C	6.97212e-14	-2.00981	-1.15567
38255262	chr9:38255262:A:T	4.69502e-13	-2.78392e-10	-1.25831
38255719	chr9:38255719:A:AAG	2.9213e-13	-1.18018	-0.552603
38255874	chr9:38255874:A:G	4.69674e-13	-2.78392e-10	-1.25794
38255875	chr9:38255875:A:G	8.12574e-14	-2.01235	-1.00001
38256540	chr9:38256540:C:G	1.14706e-13	-1.82831	-0.839297
38256929	chr9:38256929:G:A	4.6587e-13	-2.78392e-10	-1.26607
38257052	chr9:38257052:T:C	5.87114e-11	4.5765	-1.0061
38257287	chr9:38257287:A:T	4.75876e-13	-2.78392e-10	-1.24482
38257363	chr9:38257363:T:C	1.67989e-12	0.904838	-0.888336
38257509	chr9:38257509:T:A	8.29515e-14	-1.7779	-1.21382
38257535	chr9:38257535:A:AT	1.04104e-12	-2.78392e-10	-0.462
38257662	chr9:38257662:T:C	4.68655e-13	-2.78392e-10	-1.26011
38258053	chr9:38258053:G:A	5.83512e-13	-2.78392e-10	-1.04091
38258140	chr9:38258140:T:G	6.8345e-14	-1.9746	-1.21081
38258416	chr9:38258416:T:C	3.91086e-12	1.6107	-0.749164
38258458	chr9:38258458:A:G	2.66412e-13	-1.82493	-2.90061e-10
38258657	chr9:38258657:G:A	4.67384e-13	-2.78392e-10	-1.26283
38258970	chr9:38258970:C:A	4.76006e-13	-2.78392e-10	-1.24455
38259827	chr9:38259827:CTAGA:C	3.26578e-12	-2.78392e-10	0.681273
38259875	chr9:38259875:T:G	5.70349e-13	-1.75524	0.691509
38260154	chr9:38260154:A:G	4.65958e-13	-2.78392e-10	-1.26588
38260696	chr9:38260696:A:G	1.48099e-11	-2.78392e-10	2.19307
38260718	chr9:38260718:T:C	6.55531e-14	-1.96227	-1.26485
38260816	chr9:38260816:G:A	2.44958e-13	-1.90889	-2.90061e-10
38260871	chr9:38260871:A:G	6.60128e-14	-1.95652	-1.26362
38260923	chr9:38260923:T:A	5.56084e-13	-2.78392e-10	-1.08906
38261504	chr9:38261504:C:T	6.52252e-14	-1.96606	-1.26607
38261595	chr9:38261595:G:A	2.3674e-13	-1.80871	-0.134308
38261836	chr9:38261836:G:A	1.92022e-11	2.11101	0.341788
38263156	chr9:38263156:T:G	2.71788e-13	-1.99697	0.192016
38263877	chr9:38263877:A:G	2.27054e-12	-2.78392e-10	0.317795
38263946	chr9:38263946:A:C	2.4979e-12	-2.78392e-10	0.413226
38264356	chr9:38264356:C:T	4.65878e-13	-2.78392e-10	-1.26606
38264552	chr9:38264552:C:T	1.14597e-11	3.00826	-1.07164
38264575	chr9:38264575:C:T	4.65988e-13	-2.78392e-10	-1.26582
38264700	chr9:38264700:T:G	9.94103e-12	-2.78392e-10	1.79445
38265222	chr9:38265222:G:A	1.23878e-12	-2.78392e-10	-0.288098
38265273	chr9:38265273:T:C	6.54428e-14	-1.96531	-1.26349
38265680	chr9:38265680:C:T	1.95408e-12	-2.78392e-10	0.167695
38266149	chr9:38266149:A:C	6.46537e-13	-2.78392e-10	-0.93835
38266185	chr9:38266185:A:G	8.1846e-11	4.3624	-0.459785
38266283	chr9:38266283:T:C	1.05616e-11	2.2581	-0.4031
38266325	chr9:38266325:A:T	4.6587e-13	-2.78392e-10	-1.26607
38266385	chr9:38266385:A:G	7.22168e-11	4.21067	-0.433222
38266420	chr9:38266420:A:G	4.66247e-13	-2.78392e-10	-1.26527
38266519	chr9:38266519:C:T	7.94329e-11	4.20477	-0.332078
38266595	chr9:38266595:C:T	6.5973e-14	-1.95877	-1.26196
38266634	chr9:38266634:C:G	4.88303e-13	-2.78392e-10	-1.21904
38267161	chr9:38267161:A:C	1.25335e-12	0.805191	-1.0816
38267291	chr9:38267291:C:A	1.11283e-13	-1.97088	-0.72703
38267330	chr9:38267330:G:A	1.0823e-12	-2.78392e-10	-0.423138
38267367	chr9:38267367:A:G	7.13649e-14	-1.97328	-1.16889
38267597	chr9:38267597:G:T	8.6052e-11	4.39731	-0.444582
38267655	chr9:38267655:C:T	2.67182e-12	1.39015	-0.909619
38267845	chr9:38267845:G:A	1.37858e-13	-1.62784	-0.855919
38268234	chr9:38268234:A:G	2.5496e-13	-1.86887	-2.90061e-10
38268290	chr9:38268290:G:C	7.72362e-14	-1.96877	-1.09435
38268381	chr9:38268381:C:A	7.21661e-13	-2.78392e-10	-0.828425
38268699	chr9:38268699:A:G	5.31948e-13	-2.78392e-10	-1.13343
38268890	chr9:38268890:ATATATACT:A	4.6865e-13	-2.78392e-10	-1.26012
38268928	chr9:38268928:GA:GAA	6.59176e-14	-1.95832	-1.26325
38268945	chr9:38268945:A:G	5.0368e-13	-2.78392e-10	-1.18804
38269272	chr9:38269272:G:A	1.16227e-12	-2.78392e-10	-0.351849
38269620	chr9:38269620:G:A	7.95972e-13	-2.78392e-10	-0.730417
38269715	chr9:38269715:G:T	6.61493e-13	-2.78392e-10	-0.91548
38269723	chr9:38269723:A:G	6.83264e-13	-2.78392e-10	-0.8831
38269880	chr9:38269880:T:C	2.64328e-13	-1.83279	-2.90061e-10
38270019	chr9:38270019:C:T	1.00082e-12	-2.78392e-10	-0.501406
38270106	chr9:38270106:G:A	7.48393e-13	-2.78392e-10	-0.792053
38270362	chr9:38270362:G:T	3.21692e-13	-0.971152	-0.665233
38270821	chr9:38270821:C:G	8.28751e-13	-2.78392e-10	-0.690061
38270955	chr9:38270955:G:A	2.55107e-13	-1.8683	-2.90061e-10
38271042	chr9:38271042:T:C	8.28914e-12	-2.78392e-10	1.61272
38271396	chr9:38271396:G:A	3.28657e-13	-1.94237	0.327401
38271420	chr9:38271420:C:T	2.35195e-13	-1.94957	-2.90061e-10
38271660	chr9:38271660:C:T	1.5444e-11	3.20956	-0.97457
38271941	chr9:38271941:C:T	5.43771e-13	-2.78392e-10	-1.11145
38272108	chr9:38272108:C:A	9.49681e-12	-2.78392e-10	1.74873
38272624	chr9:38272624:T:C	4.84311e-13	-2.78392e-10	-1.22725
38272816	chr9:38272816:C:G	6.95673e-14	-1.95457	-1.21312
38272980	chr9:38272980:G:C	2.51934e-12	1.54764	-1.12586
38273064	chr9:38273064:T:C	2.22926e-11	-2.78392e-10	2.60203
38273286	chr9:38273286:ATATCT:A	5.09156e-13	-2.78392e-10	-1.17723
38273302	chr9:38273302:C:T	5.79892e-13	-2.78392e-10	-1.04714
38273382	chr9:38273382:G:T	7.79339e-13	-2.78392e-10	-0.751534
38273531	chr9:38273531:G:A	1.68786e-12	-2.78392e-10	0.0212367
38273597	chr9:38273597:A:G	2.19956e-13	-2.01226	-0.00429271
38273629	chr9:38273629:G:T	1.18615e-13	-1.99069	-0.643405
38273785	chr9:38273785:C:G	6.78792e-14	-1.94073	-1.25152
38273867	chr9:38273867:A:G	1.19444e-11	-2.78392e-10	1.97804
38274257	chr9:38274257:T:C	4.6754e-13	-2.78392e-10	-1.2625
38274270	chr9:38274270:C:T	2.25451e-12	1.43102	-1.12031
38274394	chr9:38274394:T:A	5.43004e-13	-2.78392e-10	-1.11286
38274650	chr9:38274650:G:A	1.66889e-12	1.20751	-1.19758
38274837	chr9:38274837:G:A	4.14431e-13	-0.13009	-1.25298
38274974	chr9:38274974:C:T	4.72723e-13	-2.78392e-10	-1.25147
38275600	chr9:38275600:A:C	3.98956e-13	-0.934781	-0.486349
38275775	chr9:38275775:T:C	6.85363e-14	-1.92541	-1.2572
38276178	chr9:38276178:C:T	4.70121e-13	-2.78392e-10	-1.25699
38276431	chr9:38276431:C:T	6.77578e-14	-1.93433	-1.25971
38276595	chr9:38276595:T:A	1.02059e-12	-0.481846	-2.90061e-10
38276853	chr9:38276853:C:T	4.82164e-13	-2.78392e-10	-1.2317
38277051	chr9:38277051:TCA:T	2.07283e-12	1.38972	-1.16303
38277223	chr9:38277223:C:T	1.67132e-12	1.1967	-1.18532
38277402	chr9:38277402:C:T	4.69158e-13	-2.78392e-10	-1.25904
38277674	chr9:38277674:A:G	4.61804e-13	-1.27543	0.000589774
38277861	chr9:38277861:G:C	7.45048e-13	-2.78392e-10	-0.796532
38277976	chr9:38277976:C:T	3.08301e-12	1.86556	-1.24188
38278089	chr9:38278089:C:T	2.39364e-13	-1.932	-2.90061e-10
38278294	chr9:38278294:A:G	1.81106e-13	-2.01076	-0.20014
38278813	chr9:38278813:T:C	1.23896e-12	-2.78392e-10	-0.287954
38278977	chr9:38278977:C:G	6.56972e-14	-1.96585	-1.25908
38279023	chr9:38279023:T:G	4.68497e-13	-2.78392e-10	-1.26045
38279173	chr9:38279173:G:A	3.93204e-13	-1.0772	-0.35845
38279185	chr9:38279185:G:A	2.43521e-11	3.1732	-0.482805
38279406	chr9:38279406:G:A	8.21821e-14	-1.97368	-1.02736
38279544	chr9:38279544:G:A	5.28098e-13	-2.78392e-10	-1.1407
38279910	chr9:38279910:T:G	2.54397e-12	-2.78392e-10	0.4315
38280247	chr9:38280247:ACTT:A	3.02026e-12	1.72492	-1.1218
38280454	chr9:38280454:C:A	5.10004e-13	-2.78392e-10	-1.17556
38280498	chr9:38280498:C:T	3.29185e-13	-1.51944	-0.0939191
38280694	chr9:38280694:C:T	1.80454e-13	-2.00464	-0.209863
38280876	chr9:38280876:T:A	4.66472e-13	-2.78392e-10	-1.26478
38280958	chr9:38280958:A:G	4.91111e-13	-2.78392e-10	-1.21331
38281010	chr9:38281010:G:A	4.66688e-13	-2.78392e-10	-1.26432
38281317	chr9:38281317:A:C	6.08453e-13	0.255245	-1.25431
38281441	chr9:38281441:A:G	1.6121e-13	-1.65607	-0.671197
38281645	chr9:38281645:A:G	1.60887e-13	-1.56403	-0.765242
38282196	chr9:38282196:C:A	5.74055e-12	1.89799	-0.652665
38282288	chr9:38282288:T:C	6.83501e-14	-1.96176	-1.22357
38282320	chr9:38282320:G:A	1.8162e-13	-1.03671	-1.17135
38282381	chr9:38282381:G:A	8.52961e-14	-1.99787	-0.965979
38282512	chr9:38282512:A:G	7.5999e-13	-2.78392e-10	-0.776675
38282695	chr9:38282695:G:T	8.26123e-14	-1.8474	-1.14842
38282703	chr9:38282703:C:G	7.92183e-14	-1.8672	-1.17057
38282783	chr9:38282783:T:C	2.23813e-13	-1.69761	-0.301559
38282873	chr9:38282873:A:G	6.8901e-13	0.00115527	-0.87588
38282951	chr9:38282951:G:A	5.08582e-13	-2.78392e-10	-1.17835
38282994	chr9:38282994:G:T	2.73689e-12	0.762633	-0.258036
38283049	chr9:38283049:G:A	3.6294e-11	-2.78392e-10	3.08943
38283143	chr9:38283143:C:T	2.68763e-13	-1.14452	-0.671635
38283144	chr9:38283144:A:G	6.56168e-13	-2.78392e-10	-0.923564
38283150	chr9:38283150:T:C	8.8681e-14	-1.99775	-0.927186
38283165	chr9:38283165:C:T	7.99293e-13	-2.78392e-10	-0.726252
38283472	chr9:38283472:C:T	4.68433e-13	-2.78392e-10	-1.26059
38283498	chr9:38283498:T:C	4.80548e-13	-2.78392e-10	-1.23505
38283726	chr9:38283726:G:T	6.51147e-13	-2.78392e-10	-0.931244
38284391	chr9:38284391:G:A	7.48108e-13	-2.78392e-10	-0.792433
38284449	chr9:38284449:C:T	2.02262e-13	-1.00543	-1.09498
38284569	chr9:38284569:C:T	2.21492e-12	-2.78392e-10	0.292989
38284570	chr9:38284570:G:A	7.33642e-14	-1.97888	-1.13567
38284649	chr9:38284649:A:G	2.04863e-13	-0.844269	-1.24337
38284965	chr9:38284965:C:A	4.75926e-13	-2.78392e-10	-1.24472
38285293	chr9:38285293:C:T	8.0936e-14	-1.97645	-1.03987
38285525	chr9:38285525:A:C	6.23127e-14	-2.01232	-1.2655
38285566	chr9:38285566:C:T	4.82627e-13	-2.78392e-10	-1.23074
38286070	chr9:38286070:T:A	4.68744e-13	-2.78392e-10	-1.25992
38286329	chr9:38286329:G:A	3.982e-11	-2.78392e-10	3.18215
38286540	chr9:38286540:A:C	7.55612e-12	2.48693	-0.966803
38286886	chr9:38286886:A:G	7.3674e-14	-1.86859	-1.24174
38286932	chr9:38286932:A:G	5.03695e-13	-2.78392e-10	-1.18801
38287004	chr9:38287004:T:C	5.11806e-13	-2.78392e-10	-1.17204
38287034	chr9:38287034:T:A	8.92055e-13	-2.78392e-10	-0.616452
38287069	chr9:38287069:G:A	3.0228e-13	-1.01901	-0.679619
38287355	chr9:38287355:A:G	5.76338e-13	-2.78392e-10	-1.05329
38287602	chr9:38287602:C:T	5.08437e-13	-2.78392e-10	-1.17864
38288211	chr9:38288211:A:T	4.78187e-13	-2.78392e-10	-1.23998
38288407	chr9:38288407:A:G	4.81577e-13	-2.78392e-10	-1.23291
38288959	chr9:38288959:T:C	8.04922e-13	-2.78392e-10	-0.719234
38289037	chr9:38289037:A:G	5.33392e-13	-2.78392e-10	-1.13072
38289068	chr9:38289068:A:C	1.83959e-13	-1.43585	-0.759416
38289412	chr9:38289412:A:G	1.02533e-12	-2.78392e-10	-0.477208
38289741	chr9:38289741:G:C	6.63243e-13	-2.78392e-10	-0.912838
38289742	chr9:38289742:T:A	7.13042e-14	-1.92009	-1.22293
38289868	chr9:38289868:A:C	9.23109e-13	-2.78392e-10	-0.582232
38289872	chr9:38289872:ACAAT:A	5.18571e-13	-2.78392e-10	-1.1589
38290175	chr9:38290175:C:T	3.60841e-13	-1.28092	-0.24062
38290598	chr9:38290598:T:A	3.27435e-13	-0.404512	-1.21418
38290785	chr9:38290785:G:GT	4.74767e-13	-2.78392e-10	-1.24716
38291284	chr9:38291284:G:A	4.66882e-13	-2.78392e-10	-1.2639
38291387	chr9:38291387:G:T	6.91147e-14	-2.01221	-1.162
38291481	chr9:38291481:G:C	4.68669e-13	-2.78392e-10	-1.26008
38291498	chr9:38291498:T:A	3.22303e-13	-1.63449	-2.90061e-10
38291734	chr9:38291734:A:G	1.49311e-13	-1.44735	-0.956603
38292403	chr9:38292403:G:C	7.22383e-14	-1.88825	-1.24175
38292439	chr9:38292439:G:A	7.40575e-13	-2.78392e-10	-0.802553
38292736	chr9:38292736:C:T	7.90052e-14	-1.99017	-1.0503
38293098	chr9:38293098:A:G	4.72657e-13	-2.78392e-10	-1.25161
38293486	chr9:38293486:G:A	6.49961e-14	-1.97422	-1.26143
38293888	chr9:38293888:A:C	9.21801e-14	-1.91109	-0.975146
38293905	chr9:38293905:T:C	8.20383e-14	-2.00377	-0.999027
38294586	chr9:38294586:G:A	8.35107e-13	-2.78392e-10	-0.68242
38294842	chr9:38294842:A:G	4.68505e-13	-2.78392e-10	-1.26043
38295054	chr9:38295054:A:G	6.54919e-13	-2.78392e-10	-0.925469
38295124	chr9:38295124:T:G	8.57178e-14	-1.85011	-1.10881
38295572	chr9:38295572:G:A	2.23043e-13	-2.00262	-2.90061e-10
38295596	chr9:38295596:A:G	1.4822e-13	-1.69645	-0.714833
38295748	chr9:38295748:T:TTATCATC	2.4989e-13	-1.88896	-2.90061e-10
38296051	chr9:38296051:G:A	7.31923e-13	-2.78392e-10	-0.814305
38296265	chr9:38296265:A:G	1.89481e-13	-1.10802	-1.05767
38296562	chr9:38296562:G:A	1.84004e-12	-2.78392e-10	0.107562
38296612	chr9:38296612:G:A	1.41214e-13	-2.00813	-0.451576
38297595	chr9:38297595:T:C	2.12895e-13	-0.890331	-1.15885
38297777	chr9:38297777:A:G	1.23171e-13	-2.01155	-0.584854
38298060	chr9:38298060:A:G	9.28872e-14	-1.90435	-0.974246
38298207	chr9:38298207:C:G	8.90388e-14	-2.00715	-0.913762
38298282	chr9:38298282:C:T	7.16919e-14	-2.01172	-1.12589
38298807	chr9:38298807:T:C	4.07679e-13	-0.231399	-1.1681
38298904	chr9:38298904:A:G	5.25521e-13	-2.78392e-10	-1.14559
38299188	chr9:38299188:G:A	7.80553e-13	-0.749978	-2.90061e-10
38299358	chr9:38299358:G:C	5.45091e-13	-2.78392e-10	-1.10903
38299422	chr9:38299422:C:A	9.63306e-14	-2.00205	-0.840141
38299716	chr9:38299716:G:A	5.18772e-13	-0.114878	-1.04364
38300077	chr9:38300077:G:A	1.68178e-13	-2.00303	-0.28193
38300079	chr9:38300079:C:T	6.29386e-14	-2.01083	-1.25699
38300931	chr9:38300931:A:G	3.90301e-13	-0.33659	-1.10647
38301209	chr9:38301209:A:G	2.38636e-13	-1.93504	-2.90061e-10
38301451	chr9:38301451:A:G	5.288e-13	-0.256721	-0.882648
38301527	chr9:38301527:C:T	5.17859e-13	-0.170061	-0.990215
38301576	chr9:38301576:T:C	5.50716e-13	0.0293652	-1.12813
38301758	chr9:38301758:A:G	1.64446e-12	-2.78392e-10	-0.00481466
38303136	chr9:38303136:A:T	3.59701e-13	-0.260519	-1.26419
38303227	chr9:38303227:G:C	2.2197e-13	-2.00744	-2.90061e-10
38303246	chr9:38303246:T:C	4.57778e-13	-0.218103	-1.06549
38303539	chr9:38303539:T:C	1.90912e-13	-2.01233	-0.145832
38304010	chr9:38304010:C:T	7.20674e-13	-2.78392e-10	-0.829794
38304261	chr9:38304261:T:G	8.07715e-14	-2.00945	-1.0089
38304837	chr9:38304837:C:T	7.71538e-13	-2.78392e-10	-0.761594
38304876	chr9:38304876:C:T	9.07395e-13	-2.78392e-10	-0.599403
38305040	chr9:38305040:A:G	8.25236e-14	-2.0069	-0.989999
38306067	chr9:38306067:G:A	4.77139e-13	-2.78392e-10	-1.24217
38307273	chr9:38307273:T:G	1.51451e-12	-2.78392e-10	-0.0871299
38307467	chr9:38307467:A:G	6.11256e-13	-2.78392e-10	-0.994464
38307848	chr9:38307848:G:A	1.55801e-12	-2.78392e-10	-0.0588165
38308054	chr9:38308054:G:C	4.78533e-13	-2.78392e-10	-1.23925
38308356	chr9:38308356:TC:T	8.49097e-13	-2.78392e-10	-0.665807
38308417	chr9:38308417:GA:G	6.50236e-13	-2.78392e-10	-0.932644
38308493	chr9:38308493:C:A	9.57294e-11	-2.78392e-10	4.0593
38308851	chr9:38308851:C:T	1.5252e-13	-1.31215	-1.07054
38308937	chr9:38308937:T:A	3.54245e-13	-1.99839	0.458401
38309252	chr9:38309252:A:G	2.24541e-13	-1.99592	-2.90061e-10
38309506	chr9:38309506:T:C	1.08266e-12	0.367025	-0.789833
38309526	chr9:38309526:C:T	1.08876e-12	0.39523	-0.812413
38309633	chr9:38309633:T:G	1.97202e-12	-2.01097	2.1878
38309706	chr9:38309706:C:T	4.08612e-12	-2.78392e-10	0.905371
38309882	chr9:38309882:A:G	5.60899e-13	-2.78392e-10	-1.08044
38310341	chr9:38310341:G:C	8.37899e-13	-2.78392e-10	-0.679083
38310408	chr9:38310408:G:A	8.77547e-13	0.516872	-1.14972
38310562	chr9:38310562:G:A	3.35553e-12	1.93769	-1.2293
38310598	chr9:38310598:A:C	4.76446e-13	-2.78392e-10	-1.24363
38311074	chr9:38311074:C:T	8.7652e-13	-2.78392e-10	-0.634021
38311269	chr9:38311269:C:T	1.21584e-12	-2.78392e-10	-0.30679
38311587	chr9:38311587:G:A	4.66312e-13	-2.78392e-10	-1.26512
38311685	chr9:38311685:C:T	9.93267e-13	-2.78392e-10	-0.508981
38311686	chr9:38311686:G:A	9.00514e-13	0.630561	-1.23758
38311779	chr9:38311779:T:A	7.66725e-14	-1.9788	-1.09163
38311809	chr9:38311809:G:A	8.8788e-13	-2.78392e-10	-0.621144
38311903	chr9:38311903:T:C	8.96469e-13	-2.78392e-10	-0.611517
38312130	chr9:38312130:T:C	8.36263e-13	-0.681037	-2.90061e-10
38312368	chr9:38312368:G:A	4.20042e-13	-0.273406	-1.09622
38312407	chr9:38312407:G:C	4.83524e-13	-2.78392e-10	-1.22888
38312565	chr9:38312565:C:T	4.74277e-13	-2.78392e-10	-1.24819
38312616	chr9:38312616:A:C	4.18036e-13	-0.285335	-1.08908
38312688	chr9:38312688:C:T	7.91225e-14	-1.99647	-1.04251
38312713	chr9:38312713:A:G	4.26005e-13	-0.292753	-1.06278
38312758	chr9:38312758:C:T	7.62784e-14	-1.99642	-1.07917
38312771	chr9:38312771:G:A	6.89804e-13	-2.78392e-10	-0.873573
38312871	chr9:38312871:A:G	4.44141e-13	-0.228763	-1.08508
38313189	chr9:38313189:G:A	4.72182e-13	-0.168048	-1.08457
38313298	chr9:38313298:A:G	4.33797e-13	-0.273286	-1.06412
38313353	chr9:38313353:C:A	4.16134e-13	-0.304213	-1.07476
38313382	chr9:38313382:T:C	4.41116e-13	-0.239342	-1.08133
38313617	chr9:38313617:T:A	6.8875e-13	-2.78392e-10	-0.875102
38313847	chr9:38313847:T:C	6.35673e-14	-2.00891	-1.24897
38313860	chr9:38313860:T:C	4.35113e-13	-0.23862	-1.09575
38313911	chr9:38313911:C:T	4.40925e-13	-0.224846	-1.09626
38313913	chr9:38313913:T:C	4.4204e-13	-0.221758	-1.09682
38314043	chr9:38314043:G:A	8.48475e-13	0.55134	-1.21788
38314068	chr9:38314068:A:G	7.72831e-13	-2.78392e-10	-0.75992
38314186	chr9:38314186:T:C	3.49422e-13	-0.329975	-1.22373
38314299	chr9:38314299:C:G	1.27071e-13	-1.89246	-0.672771
38314569	chr9:38314569:C:T	1.04987e-13	-1.88919	-0.866957
38314715	chr9:38314715:G:T	1.2674e-12	-2.78392e-10	-0.265256
38314826	chr9:38314826:T:A	9.9313e-14	-1.88216	-0.929545
38314952	chr9:38314952:TA:T	1.18247e-12	-2.78392e-10	-0.334618
38315027	chr9:38315027:GT:G	4.02232e-13	-1.28413	-0.128822
38315050	chr9:38315050:T:C	6.45654e-14	-1.97854	-1.26376
38315072	chr9:38315072:T:C	3.1523e-13	-0.406521	-1.25016
38315280	chr9:38315280:A:G	1.25622e-12	-2.78392e-10	-0.274115
38315301	chr9:38315301:G:A	1.53974e-12	-2.78392e-10	-0.0706093
38315351	chr9:38315351:A:G	1.21668e-12	-2.78392e-10	-0.306095
38315385	chr9:38315385:C:G	1.20637e-12	-2.78392e-10	-0.314606
38315470	chr9:38315470:A:G	5.60932e-13	-2.78392e-10	-1.08038
38315647	chr9:38315647:A:G	1.22875e-12	-2.78392e-10	-0.296225
38315730	chr9:38315730:T:C	1.22247e-12	-2.78392e-10	-0.301353
38315789	chr9:38315789:C:A	1.23456e-12	-2.78392e-10	-0.291507
38315915	chr9:38315915:C:T	5.05638e-13	-2.78392e-10	-1.18416
38316138	chr9:38316138:G:A	1.21255e-12	-2.78392e-10	-0.309499
38316334	chr9:38316334:A:C	7.44911e-12	1.14284	0.36303
38317009	chr9:38317009:T:TTC	5.91424e-13	-2.78392e-10	-1.02745
38317183	chr9:38317183:T:A	4.83145e-13	-2.78392e-10	-1.22966
38317189	chr9:38317189:A:C	5.6638e-13	-2.78392e-10	-1.07071
38317236	chr9:38317236:T:C	4.91184e-13	-2.78392e-10	-1.21316
38317299	chr9:38317299:G:A	3.18358e-13	-1.28398	-0.362824
38317336	chr9:38317336:G:A	4.76722e-13	-2.78392e-10	-1.24305
38317420	chr9:38317420:G:A	1.88643e-12	-2.78392e-10	0.132463
38317426	chr9:38317426:C:T	2.04073e-13	-1.16909	-0.922416
38317442	chr9:38317442:C:T	2.6656e-13	-0.67789	-1.14649
38317536	chr9:38317536:A:G	8.67795e-14	-1.71725	-1.22936
38318137	chr9:38318137:A:C	1.3182e-13	-1.53606	-0.992481
38318196	chr9:38318196:T:C	4.81754e-13	-2.78392e-10	-1.23255
38318240	chr9:38318240:G:A	1.23671e-13	-1.5525	-1.03986
38318288	chr9:38318288:T:TA	8.08403e-13	-2.78392e-10	-0.71492
38318619	chr9:38318619:T:C	5.00261e-13	-2.78392e-10	-1.19485
38318694	chr9:38318694:C:T	9.46743e-13	-0.308874	-0.248079
38318785	chr9:38318785:A:G	7.83756e-13	-2.78392e-10	-0.745883
38318946	chr9:38318946:C:G	6.72212e-13	-2.78392e-10	-0.899407
38319022	chr9:38319022:G:A	2.17113e-12	-2.78392e-10	0.273021
38320242	chr9:38320242:C:A	3.38491e-13	-0.368355	-1.21713
38320582	chr9:38320582:G:A	5.30693e-13	-2.78392e-10	-1.1358
38320718	chr9:38320718:T:C	2.25334e-13	-1.9924	-2.90061e-10
38320978	chr9:38320978:CAT:C	2.21877e-12	-2.78392e-10	0.294726
38321650	chr9:38321650:C:T	2.96707e-13	-0.459828	-1.25741
38322187	chr9:38322187:C:T	1.55228e-13	-1.21519	-1.14989
38322507	chr9:38322507:T:C	2.77324e-13	-1.81299	0.0281931
38322929	chr9:38322929:C:T	4.99645e-11	-2.78392e-10	3.40909
38323009	chr9:38323009:C:G	3.49809e-13	-0.516552	-1.03604
38323048	chr9:38323048:C:A	1.08365e-13	-1.85322	-0.871263
38323103	chr9:38323103:A:C	2.44184e-13	-1.91206	-2.90061e-10
38323426	chr9:38323426:A:T	1.1105e-13	-1.81599	-0.88401
38324020	chr9:38324020:CTCTCCG:C	1.61349e-12	-0.0238283	-2.90061e-10
38324635	chr9:38324635:G:T	7.18461e-14	-1.89499	-1.24046
38324676	chr9:38324676:T:C	4.88313e-13	-2.78392e-10	-1.21902
38324833	chr9:38324833:C:T	1.74093e-13	-1.05572	-1.19467
38324835	chr9:38324835:C:T	5.25017e-13	-2.78392e-10	-1.14655
38324855	chr9:38324855:G:A	2.78675e-13	-1.77993	-2.90061e-10
38324862	chr9:38324862:C:T	8.05643e-13	-2.78392e-10	-0.718339
38325148	chr9:38325148:C:T	4.88044e-13	-2.78392e-10	-1.21957
38326027	chr9:38326027:A:T	1.45051e-13	-1.2486	-1.18429
38326525	chr9:38326525:T:C	7.10693e-14	-2.00123	-1.1451
38326833	chr9:38326833:G:A	2.27407e-13	-1.98324	-2.90061e-10
38326904	chr9:38326904:G:A	9.98819e-13	-2.78392e-10	-0.503407
38327063	chr9:38327063:T:G	2.18233e-13	-1.25164	-0.772783
38327406	chr9:38327406:A:G	1.02179e-13	-1.67347	-1.10978
38327751	chr9:38327751:T:C	2.01054e-13	-1.28304	-0.823362
38328020	chr9:38328020:A:G	8.70238e-14	-1.70233	-1.24147
38328529	chr9:38328529:A:G	1.27305e-12	-2.78392e-10	-0.260806
38328560	chr9:38328560:C:T	7.97408e-13	-2.78392e-10	-0.728613
38328637	chr9:38328637:C:G	2.99311e-13	-2.00706	0.29856
38328990	chr9:38328990:T:C	6.31917e-14	-1.99827	-1.26553
38329001	chr9:38329001:G:C	2.21259e-13	-2.01065	-2.90061e-10
38329206	chr9:38329206:C:T	6.297e-14	-2.00379	-1.26353
38329355	chr9:38329355:G:T	6.6938e-14	-2.00055	-1.20567
38329597	chr9:38329597:C:A	5.29518e-13	-2.78392e-10	-1.13801
38329670	chr9:38329670:T:C	2.71626e-12	0.497032	-2.90061e-10
38329683	chr9:38329683:G:A	4.37921e-13	-0.159384	-1.16856
38329689	chr9:38329689:C:T	6.33267e-14	-1.9992	-1.26248
38330117	chr9:38330117:G:A	2.23489e-13	-0.995551	-1.00507
38330139	chr9:38330139:G:T	6.2922e-14	-2.00399	-1.26409
38330220	chr9:38330220:C:T	8.75666e-14	-1.67803	-1.25955
38330252	chr9:38330252:C:T	4.79508e-13	-2.78392e-10	-1.23722
38331066	chr9:38331066:A:T	1.15797e-12	-2.78392e-10	-0.355555
38331213	chr9:38331213:T:G	4.83262e-13	-2.78392e-10	-1.22942
38331367	chr9:38331367:C:G	9.35241e-14	-1.66521	-1.20655
38331678	chr9:38331678:A:G	6.28039e-14	-2.00414	-1.26582
38331705	chr9:38331705:G:A	3.56952e-13	-0.266318	-1.26606
38331843	chr9:38331843:G:T	2.00898e-12	-2.78392e-10	0.195405
38331921	chr9:38331921:A:T	1.93667e-12	-2.78392e-10	0.158745
38331923	chr9:38331923:C:T	7.4808e-14	-1.86276	-1.23229
38332015	chr9:38332015:C:T	8.92315e-14	-2.01234	-0.90641
38332117	chr9:38332117:A:G	6.28251e-14	-2.00724	-1.26239
38332125	chr9:38332125:T:C	5.98786e-13	-2.78392e-10	-1.01508
38332229	chr9:38332229:A:G	4.70974e-13	-2.78392e-10	-1.25518
38332421	chr9:38332421:G:A	5.86249e-13	-2.78392e-10	-1.03624
38332467	chr9:38332467:A:G	1.86826e-13	-1.18434	-0.995458
38332590	chr9:38332590:C:T	6.94107e-13	-2.78392e-10	-0.867354
38332793	chr9:38332793:A:T	6.76206e-14	-2.01028	-1.18579
38332924	chr9:38332924:C:T	3.79534e-12	-2.78392e-10	0.83155
38333067	chr9:38333067:G:A	6.30048e-13	-0.638423	-0.32576
38333187	chr9:38333187:G:A	2.52018e-13	-1.88048	-2.90061e-10
38333456	chr9:38333456:A:T	5.327e-13	0.0992701	-1.23129
38333646	chr9:38333646:C:T	1.87077e-13	-1.69614	-0.482313
38333782	chr9:38333782:A:T	1.30847e-13	-1.28359	-1.25236
38334059	chr9:38334059:C:T	5.05737e-13	0.0667198	-1.25068
38334070	chr9:38334070:T:C	1.21029e-12	-2.78392e-10	-0.311365
38334102	chr9:38334102:G:A	3.69712e-13	-1.49945	0.00219224
38335035	chr9:38335035:C:T	3.2598e-11	2.34549	0.636536
38335299	chr9:38335299:A:G	5.37246e-13	-2.78392e-10	-1.12352
38335478	chr9:38335478:A:G	7.43879e-14	-2.01215	-1.08854
38335551	chr9:38335551:G:A	5.31917e-13	-2.78392e-10	-1.13349
38335578	chr9:38335578:G:A	5.25245e-12	-2.78392e-10	1.15647
38335735	chr9:38335735:C:T	2.44349e-13	-1.91138	-2.90061e-10
38335755	chr9:38335755:T:C	3.59826e-13	-0.55591	-0.96845
38335972	chr9:38335972:A:T	3.51415e-11	2.15951	0.89765
38336550	chr9:38336550:G:A	2.28165e-12	-2.78392e-10	0.322672
38336854	chr9:38336854:T:C	8.79577e-14	-1.70567	-1.22745
38337029	chr9:38337029:T:C	5.64677e-13	-2.78392e-10	-1.07373
38337177	chr9:38337177:T:G	6.24989e-13	-2.78392e-10	-0.972246
38337413	chr9:38337413:G:A	9.86945e-14	-1.90921	-0.908741
38338134	chr9:38338134:C:T	1.33488e-12	-2.78392e-10	-0.213385
38339098	chr9:38339098:A:T	9.04002e-14	-1.97585	-0.929888
38340083	chr9:38340083:C:G	1.28555e-12	-2.78392e-10	-0.251037
38341115	chr9:38341115:A:C	2.67638e-13	-1.82035	-2.90061e-10
38342264	chr9:38342264:C:T	8.09928e-13	-2.78392e-10	-0.713035
38342747	chr9:38342747:T:C	7.02809e-13	0.358588	-1.21348
38342837	chr9:38342837:T:C	1.27476e-13	-1.29933	-1.26273
38342995	chr9:38342995:A:G	6.45339e-13	-2.78392e-10	-0.940204
38343069	chr9:38343069:G:A	6.5044e-13	-2.78392e-10	-0.932332
38343086	chr9:38343086:T:C	6.16529e-13	-2.78392e-10	-0.985875
38343131	chr9:38343131:C:T	2.29573e-13	-1.37636	-0.5974
38343352	chr9:38343352:G:A	1.16457e-13	-1.56412	-1.08833
38343509	chr9:38343509:A:T	1.54169e-13	-1.41002	-0.961908
38343962	chr9:38343962:G:A	2.78549e-13	-1.78039	-2.90061e-10
38344339	chr9:38344339:AT:A	2.93979e-13	-0.587264	-1.13921
38344776	chr9:38344776:T:A	4.42685e-13	-0.0512953	-1.26583
38344907	chr9:38344907:C:T	7.66168e-14	-1.85408	-1.21709
38344983	chr9:38344983:C:T	4.83524e-13	-2.78392e-10	-1.22888
38345001	chr9:38345001:C:A	1.44622e-13	-1.42505	-1.01081
38345516	chr9:38345516:T:G	8.03295e-13	-2.78392e-10	-0.721258
38346078	chr9:38346078:G:A	1.01247e-12	-2.78392e-10	-0.489829
38346582	chr9:38346582:T:C	1.02866e-13	-1.57456	-1.202
38346616	chr9:38346616:C:T	7.01467e-13	-2.78392e-10	-0.856806
38346653	chr9:38346653:C:T	4.69923e-13	-2.78392e-10	-1.25741
38347287	chr9:38347287:T:C	5.11133e-13	-2.78392e-10	-1.17335
38347362	chr9:38347362:C:T	9.8047e-14	-1.69857	-1.12596
38348312	chr9:38348312:C:A	9.97063e-14	-1.61926	-1.18849
38348333	chr9:38348333:T:C	4.6714e-13	-2.78392e-10	-1.26335
38348620	chr9:38348620:A:G	7.76408e-14	-1.98232	-1.07557
38349062	chr9:38349062:T:A	4.70558e-13	-2.78392e-10	-1.25606
38349700	chr9:38349700:G:C	1.22167e-13	-1.3439	-1.26069
38350265	chr9:38350265:A:G	6.46403e-13	-2.78392e-10	-0.938557
38350472	chr9:38350472:T:C	9.83833e-14	-1.55879	-1.26232
38350883	chr9:38350883:G:A	6.64318e-14	-1.99903	-1.21477
38350919	chr9:38350919:CCTTAA:C	6.48074e-14	-1.99532	-1.24324
38351156	chr9:38351156:G:C	4.83014e-13	-2.78392e-10	-1.22993
38351230	chr9:38351230:T:C	4.06635e-13	-1.40206	-2.90061e-10
38351563	chr9:38351563:T:A	4.76949e-13	-2.78392e-10	-1.24257
38352038	chr9:38352038:G:A	5.08422e-13	-2.78392e-10	-1.17867
38352646	chr9:38352646:A:G	3.92712e-13	-0.362037	-1.07487
38352916	chr9:38352916:G:A	5.48005e-13	-2.78392e-10	-1.1037
38353051	chr9:38353051:A:G	5.01096e-13	0.0676485	-1.26083
38353756	chr9:38353756:A:T	7.96278e-13	-2.78392e-10	-0.730031
38353878	chr9:38353878:G:A	7.98598e-13	-0.727123	-2.90061e-10
38353908	chr9:38353908:G:A	8.11011e-13	-2.78392e-10	-0.711698
38353980	chr9:38353980:A:T	7.38679e-14	-1.98583	-1.12187
38354042	chr9:38354042:C:T	1.98572e-13	-0.856097	-1.26273
38354176	chr9:38354176:G:A	6.66903e-13	-2.78392e-10	-0.907335
38354830	chr9:38354830:C:T	6.75802e-14	-2.01234	-1.18432
38355013	chr9:38355013:T:G	2.68606e-13	-0.631273	-1.18546
38355303	chr9:38355303:A:G	1.89576e-12	-2.78392e-10	0.137392
38355312	chr9:38355312:T:G	4.67134e-13	-2.78392e-10	-1.26336
38355313	chr9:38355313:G:A	4.71814e-13	-2.78392e-10	-1.25339
38355455	chr9:38355455:G:A	7.35193e-14	-1.88152	-1.23092
38355793	chr9:38355793:T:C	3.49485e-13	-0.330785	-1.22273
38356083	chr9:38356083:G:C	8.65151e-13	-2.78392e-10	-0.647076
38356250	chr9:38356250:C:T	8.6392e-13	-2.78392e-10	-0.6485
38356686	chr9:38356686:C:T	7.3648e-14	-1.93718	-1.1735
38356813	chr9:38356813:A:C	6.5627e-13	-2.78392e-10	-0.923407
38356922	chr9:38356922:C:T	6.41974e-13	-2.78392e-10	-0.945432
38357068	chr9:38357068:A:G	1.57223e-13	-1.87993	-0.472385
38357847	chr9:38357847:C:T	6.51655e-14	-1.96696	-1.26609
38358019	chr9:38358019:C:T	4.95654e-13	-2.78392e-10	-1.2041
38358025	chr9:38358025:G:C	4.82635e-13	-2.78392e-10	-1.23072
38358511	chr9:38358511:G:A	8.51082e-14	-1.94074	-1.02532
38358539	chr9:38358539:C:T	5.31404e-13	-2.78392e-10	-1.13446
38358550	chr9:38358550:T:A	5.03424e-13	-2.78392e-10	-1.18855
38358643	chr9:38358643:G:A	3.96932e-13	-0.284943	-1.14127
38358678	chr9:38358678:A:C	3.81155e-12	0.835811	-2.90061e-10
38359459	chr9:38359459:C:T	5.49511e-13	-2.78392e-10	-1.10095
38359475	chr9:38359475:C:T	1.02061e-13	-1.51866	-1.26575
38359634	chr9:38359634:T:C	4.77757e-13	-0.215525	-1.02535
38359823	chr9:38359823:T:C	6.21e-13	-2.78392e-10	-0.978649
38360336	chr9:38360336:C:T	2.5693e-13	-0.970975	-0.890203
38360494	chr9:38360494:T:A	2.62934e-13	-0.981572	-0.856507
38360732	chr9:38360732:G:A	5.02448e-13	-2.78392e-10	-1.19049
38360838	chr9:38360838:T:G	4.76728e-13	-2.78392e-10	-1.24303
38360893	chr9:38360893:A:G	9.14134e-14	-1.79824	-1.09635
38361382	chr9:38361382:C:T	1.66236e-13	-1.70848	-0.588088
38361911	chr9:38361911:A:T	7.6553e-13	-2.78392e-10	-0.769412
38362012	chr9:38362012:A:T	6.83769e-13	-2.78392e-10	-0.882361
38362174	chr9:38362174:T:C	1.71975e-13	-1.59193	-0.670703
38362498	chr9:38362498:GTGTA:G	4.7932e-13	-2.78392e-10	-1.23761
38362709	chr9:38362709:A:G	9.53277e-13	-2.78392e-10	-0.550074
38362716	chr9:38362716:A:T	1.2059e-13	-1.39684	-1.22074
38362722	chr9:38362722:G:A	1.41017e-12	-2.78392e-10	-0.158517
38362736	chr9:38362736:T:C	4.82108e-13	-2.78392e-10	-1.23181
38362790	chr9:38362790:A:G	1.0027e-12	-2.78392e-10	-0.499527
38362833	chr9:38362833:A:G	5.20008e-13	-2.78392e-10	-1.15614
38362970	chr9:38362970:C:T	3.51871e-12	-2.78392e-10	0.75587
38363003	chr9:38363003:G:A	5.68001e-13	-2.78392e-10	-1.06786
38363014	chr9:38363014:T:C	2.25488e-13	-1.70712	-0.284591
38363190	chr9:38363190:C:T	4.94787e-13	-2.78392e-10	-1.20585
38363249	chr9:38363249:AAAAC:A	8.31882e-14	-1.82445	-1.16443
38363417	chr9:38363417:C:T	1.00132e-12	-2.78392e-10	-0.500904
38363563	chr9:38363563:T:A	1.00285e-12	-2.78392e-10	-0.49938
38364009	chr9:38364009:T:A	8.36397e-13	-2.78392e-10	-0.680877
38364048	chr9:38364048:C:T	4.74706e-13	-2.78392e-10	-1.24728
38364147	chr9:38364147:G:A	9.28952e-14	-1.62347	-1.25504
38364148	chr9:38364148:T:C	1.0817e-13	-1.48299	-1.24329
38364159	chr9:38364159:A:G	4.67269e-13	-2.78392e-10	-1.26308
38364427	chr9:38364427:G:A	1.05902e-13	-1.48419	-1.26327
38364452	chr9:38364452:G:A	4.66293e-13	-2.78392e-10	-1.26517
38364617	chr9:38364617:C:T	9.54704e-13	-2.78392e-10	-0.548579
38364869	chr9:38364869:T:C	2.81741e-13	-1.76899	-2.90061e-10
38364963	chr9:38364963:T:C	4.66419e-13	-2.78392e-10	-1.2649
38364966	chr9:38364966:C:T	1.00798e-12	-2.78392e-10	-0.494281
38365121	chr9:38365121:G:A	7.99367e-13	-2.78392e-10	-0.72616
38365205	chr9:38365205:C:A	1.11005e-12	-2.78392e-10	-0.397818
38365342	chr9:38365342:A:G	5.77175e-13	-2.78392e-10	-1.05184
38365452	chr9:38365452:A:G	9.54368e-13	-2.78392e-10	-0.548931
38365699	chr9:38365699:G:T	8.71303e-14	-2.01032	-0.932251
38365769	chr9:38365769:T:C	4.14061e-13	-0.822765	-0.561202
38366019	chr9:38366019:T:C	4.8753e-13	-2.78392e-10	-1.22063
38366033	chr9:38366033:GA:G	1.91949e-13	-0.892263	-1.26049
38366056	chr9:38366056:CT:C	1.37996e-12	-2.78392e-10	-0.180174
38366140	chr9:38366140:T:C	1.09852e-12	-2.78392e-10	-0.408257
38366162	chr9:38366162:C:T	1.76511e-13	-1.00783	-1.22876
38366451	chr9:38366451:T:C	4.68926e-13	-2.78392e-10	-1.25954
38366590	chr9:38366590:T:C	9.11839e-13	-2.78392e-10	-0.594516
38366838	chr9:38366838:T:C	8.99521e-13	-2.78392e-10	-0.608118
38366843	chr9:38366843:G:A	4.73804e-13	-2.78392e-10	-1.24919
38366856	chr9:38366856:A:C	8.75359e-13	-2.78392e-10	-0.635346
38366878	chr9:38366878:G:A	8.74157e-13	-2.78392e-10	-0.636721
38366965	chr9:38366965:A:G	5.8329e-13	-2.78392e-10	-1.0413
38367218	chr9:38367218:A:C	8.75745e-13	-2.78392e-10	-0.634906
38367285	chr9:38367285:G:A	9.06662e-14	-1.95348	-0.949316
38367344	chr9:38367344:T:C	8.64975e-13	-2.78392e-10	-0.64728
38367461	chr9:38367461:T:G	4.71235e-13	-2.78392e-10	-1.25462
38367484	chr9:38367484:A:C	8.72785e-13	-2.78392e-10	-0.638291
38367501	chr9:38367501:C:T	1.90227e-13	-0.968073	-1.19369
38367593	chr9:38367593:G:A	6.27821e-13	-2.78392e-10	-0.967725
38367780	chr9:38367780:G:T	8.74157e-13	-2.78392e-10	-0.636721
38367837	chr9:38367837:T:C	9.49028e-13	-2.78392e-10	-0.554542
38367877	chr9:38367877:C:G	8.79958e-13	-2.78392e-10	-0.630106
38368139	chr9:38368139:T:C	1.57231e-13	-1.23002	-1.12224
38368209	chr9:38368209:A:G	1.60813e-13	-1.18472	-1.14502
38368228	chr9:38368228:A:G	4.8692e-13	-2.78392e-10	-1.22188
38368253	chr9:38368253:C:T	1.57816e-13	-1.21345	-1.13511
38368262	chr9:38368262:G:T	5.14569e-13	-2.78392e-10	-1.16665
38368435	chr9:38368435:A:T	1.7067e-13	-1.167	-1.10325
38368853	chr9:38368853:G:A	1.44228e-13	-1.28049	-1.15809
38368989	chr9:38368989:T:C	1.43943e-13	-1.32175	-1.11881
38369012	chr9:38369012:T:C	1.00531e-12	-2.78392e-10	-0.496924
38369172	chr9:38369172:T:C	1.25167e-12	-2.78392e-10	-0.277746
38369281	chr9:38369281:A:G	1.45338e-13	-1.31768	-1.11324
38369462	chr9:38369462:C:A	3.41436e-13	-0.326844	-1.24998
38369582	chr9:38369582:A:G	1.4984e-13	-1.2519	-1.14851
38369829	chr9:38369829:A:T	1.97873e-13	-1.26573	-0.856626
38369927	chr9:38369927:C:T	2.31952e-13	-1.96345	-2.90061e-10
38370022	chr9:38370022:A:G	1.48188e-13	-1.24762	-1.16388
38370387	chr9:38370387:A:G	1.55243e-13	-1.26218	-1.1028
38370394	chr9:38370394:G:A	4.69614e-13	-2.78392e-10	-1.25807
38370406	chr9:38370406:G:A	4.66058e-13	-2.78392e-10	-1.26567
38370495	chr9:38370495:C:T	4.65878e-13	-2.78392e-10	-1.26606
38370540	chr9:38370540:T:C	1.43898e-13	-1.46238	-0.978495
38370793	chr9:38370793:A:G	1.43235e-13	-1.29896	-1.14654
38371403	chr9:38371403:C:T	6.98415e-13	-2.78392e-10	-0.861166
38371405	chr9:38371405:G:A	1.21623e-12	-2.78392e-10	-0.306473
38371437	chr9:38371437:C:T	1.5434e-13	-1.78333	-0.587493
38371951	chr9:38371951:C:T	3.55937e-13	-0.785678	-0.749548
38372080	chr9:38372080:C:G	1.28994e-12	-2.78392e-10	-0.247633
38372180	chr9:38372180:C:T	7.06897e-14	-1.90318	-1.2485
38372474	chr9:38372474:G:A	7.10764e-14	-1.99533	-1.15089
38372891	chr9:38372891:C:A	1.1599e-13	-1.78296	-0.873513
38373537	chr9:38373537:G:GA	6.34108e-14	-2.00468	-1.25566
38373680	chr9:38373680:A:G	5.14025e-12	1.13488	-2.90061e-10
38373833	chr9:38373833:A:G	6.27018e-14	-2.01232	-1.25927
38373937	chr9:38373937:T:C	1.6049e-12	-2.78392e-10	-0.0291616
38374316	chr9:38374316:A:G	3.38309e-13	-0.320189	-1.26583
38374602	chr9:38374602:C:T	4.6913e-13	-2.78392e-10	-1.2591
38374670	chr9:38374670:G:A	2.21759e-13	-0.770253	-1.23814
38374689	chr9:38374689:T:C	4.91325e-13	-2.78392e-10	-1.21287
38374739	chr9:38374739:T:C	1.0947e-13	-1.64921	-1.06511
38374980	chr9:38374980:C:T	9.37179e-14	-1.92979	-0.9399
38375218	chr9:38375218:T:C	6.25524e-14	-2.01019	-1.26379
38375362	chr9:38375362:C:T	4.72422e-13	-2.78392e-10	-1.25211
38375599	chr9:38375599:G:A	6.81836e-13	-2.78392e-10	-0.885191
38375665	chr9:38375665:CAT:C	1.99445e-13	-0.926271	-1.18817
38375767	chr9:38375767:G:A	3.24131e-13	-1.62883	-2.90061e-10
38375768	chr9:38375768:C:G	5.1468e-13	-2.78392e-10	-1.16643
38375774	chr9:38375774:G:A	2.90923e-13	-0.682878	-1.05404
38375875	chr9:38375875:C:T	9.08437e-14	-1.89413	-1.00671
38375945	chr9:38375945:G:A	4.70797e-13	-2.78392e-10	-1.25555
38376314	chr9:38376314:G:T	6.7982e-13	-2.78392e-10	-0.888153
38376530	chr9:38376530:G:T	2.9191e-13	-0.851466	-0.882068
38376595	chr9:38376595:A:G	1.72265e-12	-2.78392e-10	0.0416362
38376612	chr9:38376612:C:T	4.66123e-13	-2.78392e-10	-1.26553
38376713	chr9:38376713:T:A	7.83334e-14	-1.93162	-1.11739
38376930	chr9:38376930:G:A	1.16702e-12	-2.78392e-10	-0.347774
38376979	chr9:38376979:T:C	6.50047e-13	-0.803138	-0.129798
38377231	chr9:38377231:G:A	3.46763e-13	-1.56134	-2.90061e-10
38377562	chr9:38377562:C:A	3.58436e-13	-1.02232	-0.505913
38377563	chr9:38377563:A:G	3.84953e-13	-1.00348	-0.453384
38377593	chr9:38377593:G:A	4.95892e-13	-2.78392e-10	-1.20362
38377610	chr9:38377610:TGC:T	3.47935e-13	-0.990774	-0.567191
38377678	chr9:38377678:C:T	6.36643e-13	-2.78392e-10	-0.953771
38377861	chr9:38377861:G:A	5.23902e-13	-2.78392e-10	-1.14868
38377921	chr9:38377921:A:C	2.021e-12	-2.78392e-10	0.201367
38378006	chr9:38378006:G:T	2.88072e-12	-2.78392e-10	0.555814
38378023	chr9:38378023:A:C	3.459e-13	-0.934042	-0.629789
38378098	chr9:38378098:A:G	5.56527e-13	-2.78392e-10	-1.08827
38378402	chr9:38378402:G:C	1.24967e-13	-2.01189	-0.570042
38378500	chr9:38378500:A:T	1.72464e-12	-2.78392e-10	0.0427916
38378545	chr9:38378545:A:C	1.30318e-13	-2.01234	-0.527663
38378589	chr9:38378589:G:C	3.35894e-13	-0.975296	-0.617888
38378604	chr9:38378604:A:G	1.30791e-13	-2.01112	-0.525253
38378699	chr9:38378699:T:C	3.31918e-13	-0.985014	-0.620079
38378718	chr9:38378718:C:T	4.82846e-13	-2.78392e-10	-1.23028
38378728	chr9:38378728:A:G	3.29228e-13	-0.984073	-0.629157
38378971	chr9:38378971:C:T	3.02706e-13	-1.00125	-0.695974
38378988	chr9:38378988:T:C	3.33546e-13	-0.347932	-1.25227
38379011	chr9:38379011:A:G	6.58891e-13	-2.78392e-10	-0.919422
38379032	chr9:38379032:G:C	4.47246e-13	-0.0465396	-1.26033
38379306	chr9:38379306:T:C	3.17378e-13	-1.02048	-0.629406
38379698	chr9:38379698:C:T	3.37177e-13	-0.991187	-0.598184
38379801	chr9:38379801:A:G	4.75093e-13	-2.78392e-10	-1.24647
38380106	chr9:38380106:A:G	3.48906e-13	-0.964428	-0.590751
38380144	chr9:38380144:C:G	3.82913e-13	-0.196283	-1.26589
38380274	chr9:38380274:C:T	1.47179e-13	-2.012	-0.406328
38380353	chr9:38380353:C:A	6.98652e-14	-1.97469	-1.18872
38380453	chr9:38380453:A:G	4.71304e-13	-0.27596	-0.978517
38380755	chr9:38380755:T:C	5.19471e-13	-2.78392e-10	-1.15717
38380809	chr9:38380809:C:T	8.13041e-13	-2.78392e-10	-0.709199
38380924	chr9:38380924:C:T	5.04793e-13	-2.78392e-10	-1.18583
38381418	chr9:38381418:TCTA:T	6.55511e-13	-2.78392e-10	-0.924564
38381471	chr9:38381471:C:T	1.5258e-12	-2.78392e-10	-0.0797063
38381642	chr9:38381642:A:G	9.1408e-14	-1.62943	-1.26521
38381719	chr9:38381719:C:T	1.34054e-12	-2.78392e-10	-0.209154
38381723	chr9:38381723:G:C	2.02292e-13	-1.83808	-0.262184
38381794	chr9:38381794:A:G	4.95028e-13	-1.96441	0.759046
38381926	chr9:38381926:A:G	8.92668e-13	-2.78392e-10	-0.615766
38381972	chr9:38381972:G:C	7.22315e-13	-2.78392e-10	-0.827519
38382129	chr9:38382129:C:T	4.95669e-13	-2.78392e-10	-1.20407
38382211	chr9:38382211:A:G	5.02404e-13	-2.78392e-10	-1.19058
38382343	chr9:38382343:G:A	1.28433e-13	-1.59354	-0.961037
38382368	chr9:38382368:T:A	3.38961e-13	-0.321268	-1.26283
38382518	chr9:38382518:G:A	7.25628e-13	-2.78392e-10	-0.822943
38382927	chr9:38382927:T:C	6.27635e-13	-2.78392e-10	-0.968021
38383101	chr9:38383101:G:A	1.19652e-13	-1.36466	-1.26074
38383196	chr9:38383196:C:T	9.66691e-14	-1.86114	-0.97755
38383552	chr9:38383552:A:G	7.85406e-14	-1.7951	-1.25126
38383695	chr9:38383695:G:A	2.71755e-13	-1.80508	-2.90061e-10
38383787	chr9:38383787:G:A	8.1768e-14	-1.78184	-1.22425
38383944	chr9:38383944:G:T	6.7133e-14	-2.0107	-1.1926
38384418	chr9:38384418:C:A	1.11645e-13	-1.59673	-1.09793
38384508	chr9:38384508:G:A	5.81449e-13	-2.78392e-10	-1.04446
38384568	chr9:38384568:C:T	1.16285e-13	-1.52137	-1.13257
38384581	chr9:38384581:G:A	1.10866e-13	-1.58788	-1.11378
38384699	chr9:38384699:C:T	1.03204e-12	-2.78392e-10	-0.470686
38384754	chr9:38384754:C:T	4.98665e-13	-2.78392e-10	-1.19805
38384843	chr9:38384843:T:C	5.23464e-13	-2.78392e-10	-1.14951
38384850	chr9:38384850:A:G	4.77037e-13	-2.78392e-10	-1.24239
38384918	chr9:38384918:AC:A	7.00409e-13	-0.858316	-2.90061e-10
38384949	chr9:38384949:C:T	5.47955e-13	-2.78392e-10	-1.10379
38385590	chr9:38385590:G:T	1.15171e-12	-2.78392e-10	-0.360981
38385592	chr9:38385592:C:T	1.28701e-13	-1.41891	-1.13358
38385908	chr9:38385908:A:G	6.6086e-13	-2.78392e-10	-0.916438
38386041	chr9:38386041:G:A	7.10484e-14	-1.9774	-1.16922
38386069	chr9:38386069:C:T	1.8195e-12	-2.78392e-10	0.0963381
38386088	chr9:38386088:G:A	9.52459e-14	-1.59598	-1.25754
38386250	chr9:38386250:C:T	3.06322e-13	-1.68534	-2.90061e-10
38386502	chr9:38386502:G:GAACC	4.94081e-13	-2.78392e-10	-1.20728
38386821	chr9:38386821:T:A	1.06304e-13	-1.49945	-1.24423
38386937	chr9:38386937:G:A	2.57931e-13	-1.85729	-2.90061e-10
38386978	chr9:38386978:G:C	1.54333e-13	-1.15831	-1.21256
38387171	chr9:38387171:C:T	8.24109e-14	-1.83616	-1.1621
38387206	chr9:38387206:A:T	5.23498e-13	-2.78392e-10	-1.14945
38387494	chr9:38387494:T:A	1.38304e-12	-2.78392e-10	-0.177942
38387868	chr9:38387868:A:G	1.20182e-13	-1.35696	-1.26401
38387900	chr9:38387900:T:A	9.27186e-14	-1.94795	-0.932464
38387935	chr9:38387935:C:T	9.5881e-14	-1.82017	-1.0267
38388083	chr9:38388083:G:A	1.39593e-12	-2.78392e-10	-0.168663
38388110	chr9:38388110:C:A	5.40325e-13	-2.78392e-10	-1.11781
38388120	chr9:38388120:A:T	4.67193e-13	-2.78392e-10	-1.26324
38388255	chr9:38388255:T:TCTAG	9.22714e-14	-1.99982	-0.885423
38388481	chr9:38388481:T:C	1.53545e-13	-1.18501	-1.19098
38388987	chr9:38388987:G:A	9.27037e-13	-2.78392e-10	-0.577987
38389211	chr9:38389211:G:T	6.40972e-14	-1.98865	-1.26093
38389245	chr9:38389245:T:C	9.71725e-14	-1.57037	-1.26312
38389369	chr9:38389369:T:A	9.85793e-14	-1.55303	-1.26609
38389425	chr9:38389425:A:G	4.87993e-13	-2.78392e-10	-1.21968
38389514	chr9:38389514:T:G	1.07444e-12	-2.78392e-10	-0.430426
38389517	chr9:38389517:T:C	1.1556e-13	-1.48347	-1.17672
38390072	chr9:38390072:A:G	7.6664e-14	-1.91232	-1.15822
38390159	chr9:38390159:A:T	6.8641e-13	-2.78392e-10	-0.878505
38390243	chr9:38390243:A:C	7.60076e-14	-1.91979	-1.15935
38390462	chr9:38390462:C:T	7.78159e-13	-2.78392e-10	-0.753049
38390499	chr9:38390499:CACAA:C	4.75416e-13	-2.78392e-10	-1.24579
38390584	chr9:38390584:A:C	1.81315e-13	-0.975514	-1.23423
38390925	chr9:38390925:C:T	4.66579e-13	-2.78392e-10	-1.26455
38391090	chr9:38391090:C:T	4.66249e-13	-2.78392e-10	-1.26526
38391540	chr9:38391540:G:A	4.65874e-13	-2.78392e-10	-1.26606
38392009	chr9:38392009:T:C	2.42699e-13	-1.91816	-2.90061e-10
38392259	chr9:38392259:G:A	1.51314e-13	-2.00436	-0.38626
38392405	chr9:38392405:T:A	9.92366e-14	-1.84645	-0.966024
38392941	chr9:38392941:T:C	9.05551e-14	-1.67777	-1.22626
38392989	chr9:38392989:C:T	4.77724e-13	-2.78392e-10	-1.24095
38393174	chr9:38393174:A:G	8.54881e-14	-1.73108	-1.23053
38393212	chr9:38393212:T:C	6.73645e-14	-1.97409	-1.22577
38393241	chr9:38393241:T:C	5.67663e-13	-2.78392e-10	-1.06845
38393282	chr9:38393282:G:C	4.67319e-13	-2.78392e-10	-1.26297
38393354	chr9:38393354:C:T	2.20918e-13	-2.01219	-2.90061e-10
38393355	chr9:38393355:C:T	2.20885e-13	-2.01234	-2.90061e-10
38393454	chr9:38393454:A:G	2.38227e-13	-0.718133	-1.21862
38394320	chr9:38394320:T:C	7.93936e-14	-2.00874	-1.02682
38394566	chr9:38394566:G:A	6.62823e-14	-2.00051	-1.21555
38394720	chr9:38394720:C:T	4.70688e-13	-2.78392e-10	-1.25579
38394796	chr9:38394796:T:G	4.6707e-13	-2.78392e-10	-1.2635
38394809	chr9:38394809:C:T	1.18957e-13	-1.95994	-0.671282
38395265	chr9:38395265:G:A	7.18626e-13	-2.78392e-10	-0.832639
38395302	chr9:38395302:G:A	6.41938e-14	-2.00757	-1.2405
38395943	chr9:38395943:T:C	2.32806e-13	-0.739821	-1.21995
38396005	chr9:38396005:C:T	3.79366e-13	-2.00469	0.533211
38396274	chr9:38396274:G:A	3.06444e-13	-1.68495	-2.90061e-10
38396505	chr9:38396505:G:A	2.43791e-13	-0.664243	-1.24943
38397918	chr9:38397918:G:A	6.96966e-14	-1.91173	-1.2541
38398153	chr9:38398153:G:C	2.63763e-13	-1.91934	0.0844143
38398168	chr9:38398168:T:C	5.88858e-13	-2.78392e-10	-1.0318
38398307	chr9:38398307:T:C	2.23088e-13	-2.00241	-2.90061e-10
38398701	chr9:38398701:A:G	7.9712e-14	-1.92076	-1.1108
38398829	chr9:38398829:G:A	1.0183e-13	-1.78642	-1.00025
38398904	chr9:38398904:C:T	1.6246e-13	-1.93099	-0.388559
38399279	chr9:38399279:T:A	1.35268e-13	-1.56379	-0.938932
38399689	chr9:38399689:A:G	1.375e-13	-1.8581	-0.628253
38399939	chr9:38399939:T:G	4.66212e-13	-2.78392e-10	-1.26534
38399979	chr9:38399979:C:T	1.0506e-13	-2.00971	-0.745742
38399984	chr9:38399984:A:G	5.86416e-13	-2.78392e-10	-1.03595
38400051	chr9:38400051:C:T	2.23766e-13	-1.99938	-2.90061e-10
38400258	chr9:38400258:G:A	7.6551e-14	-1.8239	-1.24812
38400605	chr9:38400605:G:A	5.97576e-13	-2.78392e-10	-1.0171
38400742	chr9:38400742:G:C	5.70318e-13	-2.78392e-10	-1.06379
38400866	chr9:38400866:ACT:A	4.68993e-13	-2.78392e-10	-1.25939
38400869	chr9:38400869:CTT:C	9.53392e-14	-1.80781	-1.04473
38401007	chr9:38401007:A:G	6.09124e-13	-2.78392e-10	-0.997959
38401506	chr9:38401506:A:C	1.44237e-13	-1.33209	-1.10644
38401522	chr9:38401522:C:T	4.69608e-13	-2.78392e-10	-1.25808
38401849	chr9:38401849:T:C	7.43126e-14	-1.99018	-1.11152
38401863	chr9:38401863:C:T	6.99701e-14	-2.00648	-1.15543
38401905	chr9:38401905:A:G	6.96708e-14	-1.90033	-1.26587
38402130	chr9:38402130:G:A	1.46271e-12	-2.78392e-10	-0.121934
38402502	chr9:38402502:T:C	7.33618e-14	-1.98745	-1.12712
38402832	chr9:38402832:C:T	7.50079e-14	-2.00395	-1.08843
38402899	chr9:38402899:G:A	4.662e-13	-2.78392e-10	-1.26536
38403278	chr9:38403278:C:T	9.60741e-13	-1.7316	1.18933
38403520	chr9:38403520:C:T	7.01406e-14	-1.89473	-1.26474
38403680	chr9:38403680:T:C	7.13392e-14	-2.01197	-1.13056
38403721	chr9:38403721:C:T	9.11175e-14	-1.97862	-0.919214
38404108	chr9:38404108:T:C	7.60168e-14	-2.01034	-1.06869
38404201	chr9:38404201:G:A	5.74874e-13	-2.78392e-10	-1.05583
38404217	chr9:38404217:G:C	7.41974e-14	-2.00505	-1.0982
38404263	chr9:38404263:T:C	6.23002e-14	-2.01198	-1.26603
38404295	chr9:38404295:G:A	1.14652e-13	-1.73872	-0.929356
38404355	chr9:38404355:C:T	9.35931e-14	-2.00903	-0.861996
38404523	chr9:38404523:C:G	6.71802e-14	-1.93754	-1.26506
38404635	chr9:38404635:C:T	1.00411e-13	-2.00314	-0.797572
38404645	chr9:38404645:GTTTGA:G	8.8425e-13	-2.78392e-10	-0.625241
38404675	chr9:38404675:G:A	4.68922e-13	-2.78392e-10	-1.25954
38404945	chr9:38404945:T:C	8.80286e-14	-1.72148	-1.21084
38405008	chr9:38405008:C:A	7.29762e-13	-2.78392e-10	-0.817262
38405113	chr9:38405113:A:G	1.46013e-12	-1.60758	1.48388
38405140	chr9:38405140:G:A	4.68774e-13	-2.78392e-10	-1.25986
38405216	chr9:38405216:G:T	6.95592e-13	-2.78392e-10	-0.865217
38405220	chr9:38405220:A:T	6.66895e-14	-1.94643	-1.2635
38405240	chr9:38405240:C:T	1.15371e-13	-1.76873	-0.893093
38405286	chr9:38405286:C:T	2.4277e-13	-1.91786	-2.90061e-10
38405583	chr9:38405583:G:A	6.95847e-14	-2.0067	-1.16074
38405765	chr9:38405765:C:A	6.65329e-14	-1.95116	-1.26112
38405837	chr9:38405837:G:A	1.50777e-13	-1.79451	-0.599671
38406181	chr9:38406181:C:T	7.0064e-14	-1.95357	-1.207
38406343	chr9:38406343:T:C	9.51058e-14	-1.9925	-0.862491
38406461	chr9:38406461:T:C	7.00699e-14	-1.92254	-1.23794
38406593	chr9:38406593:G:A	7.31092e-14	-1.96926	-1.14877
38407038	chr9:38407038:G:C	4.77911e-13	-2.78392e-10	-1.24056
38407093	chr9:38407093:C:T	6.965e-14	-1.90168	-1.26482
38407465	chr9:38407465:A:T	7.50382e-14	-1.84575	-1.24623
38407669	chr9:38407669:AG:A	4.78607e-13	-2.78392e-10	-1.2391
38407751	chr9:38407751:C:G	6.65775e-14	-2.00545	-1.20617
38407863	chr9:38407863:C:A	7.74534e-14	-1.81477	-1.24554
38408528	chr9:38408528:C:A	3.29472e-13	-1.13177	-0.480722
38408595	chr9:38408595:T:C	7.52276e-14	-1.83363	-1.25583
38408691	chr9:38408691:A:C	7.53306e-14	-1.83714	-1.25095
38408786	chr9:38408786:T:C	7.60669e-14	-1.83939	-1.23898
38408951	chr9:38408951:G:A	7.36016e-14	-1.86801	-1.2433
38409040	chr9:38409040:C:A	9.10141e-14	-2.00777	-0.891198
38409065	chr9:38409065:A:T	1.22977e-13	-1.49694	-1.10104
38409084	chr9:38409084:G:A	6.94941e-14	-1.96149	-1.20724
38409172	chr9:38409172:C:T	5.29868e-13	-2.78392e-10	-1.13735
38409214	chr9:38409214:G:C	8.26396e-14	-2.01234	-0.983148
38409235	chr9:38409235:G:A	7.46088e-14	-1.85061	-1.24711
38409262	chr9:38409262:C:G	5.46097e-13	-2.78392e-10	-1.10718
38409359	chr9:38409359:G:A	6.39208e-14	-1.98952	-1.26282
38409406	chr9:38409406:T:C	7.10497e-14	-1.90213	-1.24447
38409486	chr9:38409486:T:A	5.3353e-13	-2.78392e-10	-1.13046
38409666	chr9:38409666:T:C	8.9215e-14	-1.80838	-1.11055
38409914	chr9:38409914:A:C	1.78483e-13	-1.72453	-0.500958
38410083	chr9:38410083:T:G	6.37996e-14	-2.01187	-1.24236
38410210	chr9:38410210:C:T	6.98058e-14	-1.90503	-1.25924
38410271	chr9:38410271:G:A	6.24141e-14	-2.01066	-1.26553
38410293	chr9:38410293:T:C	4.77251e-13	-2.78392e-10	-1.24194
38410408	chr9:38410408:A:G	4.69928e-13	-1.2574	-2.90061e-10
38410415	chr9:38410415:A:G	4.71999e-13	-2.78392e-10	-1.253
38410498	chr9:38410498:AAAT:A	6.75517e-14	-2.01131	-1.18578
38410651	chr9:38410651:G:A	6.16292e-13	-2.78392e-10	-0.98626
38410777	chr9:38410777:T:C	1.0999e-12	-2.78392e-10	-0.407002
38410850	chr9:38410850:T:C	4.80295e-13	-2.78392e-10	-1.23558
38410853	chr9:38410853:A:G	4.82147e-13	-2.78392e-10	-1.23173
38411063	chr9:38411063:CT:C	7.15046e-14	-2.00668	-1.13354
38411094	chr9:38411094:G:A	2.82205e-13	-1.76735	-2.90061e-10
38411348	chr9:38411348:A:G	8.85254e-14	-1.90469	-1.022
38411418	chr9:38411418:A:AT	4.94779e-13	-2.78392e-10	-1.20587
38411727	chr9:38411727:G:A	1.03678e-13	-1.64021	-1.12848
38412069	chr9:38412069:C:T	5.62585e-13	-2.78392e-10	-1.07744
38412485	chr9:38412485:C:T	1.33011e-13	-1.27007	-1.24948
38412566	chr9:38412566:T:A	1.49277e-12	-2.78392e-10	-0.101593
38412740	chr9:38412740:C:T	1.03689e-13	-1.61832	-1.15026
38412783	chr9:38412783:C:G	4.48489e-13	-1.3041	-2.90061e-10
38412904	chr9:38412904:C:A	9.72254e-14	-1.90321	-0.929735
38412921	chr9:38412921:A:G	5.119e-13	-2.78392e-10	-1.17185
38412999	chr9:38412999:C:T	3.1812e-13	-1.96755	0.319993
38413042	chr9:38413042:G:A	3.88806e-13	-1.94958	0.502681
38413162	chr9:38413162:T:G	8.14938e-14	-1.99448	-1.01497
38413212	chr9:38413212:A:C	9.30829e-13	-2.78392e-10	-0.573905
38413328	chr9:38413328:T:C	4.78714e-13	-2.78392e-10	-1.23888
38413543	chr9:38413543:C:T	1.58341e-13	-1.99009	-0.355136
38413647	chr9:38413647:G:A	8.0078e-14	-1.9078	-1.11918
38414146	chr9:38414146:C:A	4.78357e-13	-2.78392e-10	-1.23962
38414411	chr9:38414411:A:G	4.88886e-13	-2.78392e-10	-1.21785
38414455	chr9:38414455:C:T	4.68435e-13	-2.78392e-10	-1.26058
38414781	chr9:38414781:A:G	1.13573e-13	-1.96231	-0.715229
38415011	chr9:38415011:T:C	1.08522e-13	-1.72565	-0.997372
38415441	chr9:38415441:C:A	7.71089e-13	-2.78392e-10	-0.762176
38415898	chr9:38415898:A:G	4.77694e-13	-2.78392e-10	-1.24101
38415980	chr9:38415980:G:A	4.77322e-13	-2.78392e-10	-1.24179
38416138	chr9:38416138:G:A	5.27182e-13	-2.78392e-10	-1.14243
38416148	chr9:38416148:A:G	4.77214e-13	-2.78392e-10	-1.24202
38416154	chr9:38416154:A:C	8.32656e-13	-2.78392e-10	-0.68536
38416198	chr9:38416198:C:T	8.32656e-13	-2.78392e-10	-0.68536
38416414	chr9:38416414:C:CA	9.55234e-13	-2.78392e-10	-0.548023
38417119	chr9:38417119:G:A	2.44618e-13	-0.67226	-1.23802
38417320	chr9:38417320:C:T	4.85983e-13	-2.78392e-10	-1.22381
38417612	chr9:38417612:G:A	7.97413e-13	-2.78392e-10	-0.728608
38417775	chr9:38417775:G:A	4.92401e-13	-2.78392e-10	-1.21069
38417993	chr9:38417993:A:G	6.83699e-14	-1.96973	-1.21532
38418315	chr9:38418315:GTCT:G	4.84112e-13	-2.78392e-10	-1.22766
38418525	chr9:38418525:ACC:A	4.66821e-13	-2.78392e-10	-1.26403
38418557	chr9:38418557:G:A	1.20953e-13	-1.94256	-0.672015
38418638	chr9:38418638:A:G	5.13397e-13	-2.78392e-10	-1.16893
38418897	chr9:38418897:A:AG	4.72895e-13	-2.78392e-10	-1.25111
38418969	chr9:38418969:G:A	5.1348e-13	-2.78392e-10	-1.16877
38418984	chr9:38418984:G:A	6.19892e-13	-2.78392e-10	-0.980434
38419217	chr9:38419217:C:T	1.18149e-13	-1.91835	-0.719683
38419584	chr9:38419584:G:A	9.30835e-14	-1.9695	-0.906984
38419715	chr9:38419715:G:C	4.68696e-13	-2.78392e-10	-1.26002
38419791	chr9:38419791:G:A	6.2805e-14	-2.01171	-1.25823
38419974	chr9:38419974:C:T	6.02743e-13	-2.78392e-10	-1.00849
38420092	chr9:38420092:C:T	6.5361e-13	-2.78392e-10	-0.927469
38420200	chr9:38420200:G:A	6.49827e-13	-2.78392e-10	-0.933275
38420513	chr9:38420513:C:T	1.48682e-13	-1.972	-0.436175
38420528	chr9:38420528:C:T	7.6953e-13	-2.78392e-10	-0.764201
38420567	chr9:38420567:C:T	4.73766e-13	-2.78392e-10	-1.24927
38420604	chr9:38420604:C:T	6.73545e-14	-1.99038	-1.20964
38420628	chr9:38420628:C:T	6.64376e-14	-1.99538	-1.21834
38420629	chr9:38420629:A:G	6.4886e-14	-1.99601	-1.24134
38420705	chr9:38420705:T:C	6.98923e-14	-1.95354	-1.20949
38420710	chr9:38420710:G:A	6.95639e-14	-1.95547	-1.21227
38420892	chr9:38420892:T:C	5.15924e-13	-2.78392e-10	-1.16402
38420919	chr9:38420919:TTTCC:T	9.44816e-13	-0.136772	-0.422219
38421368	chr9:38421368:C:T	5.58727e-13	-2.78392e-10	-1.08432
38421714	chr9:38421714:G:A	9.29809e-14	-1.95969	-0.917893
38421978	chr9:38421978:G:A	1.47025e-13	-1.97769	-0.441687
38422048	chr9:38422048:T:C	7.63825e-13	-1.82915	1.05751
38422159	chr9:38422159:A:G	4.86968e-13	-2.78392e-10	-1.22178
38422537	chr9:38422537:C:T	2.76563e-13	-1.97251	0.184965
38423199	chr9:38423199:T:C	4.31693e-12	-2.78392e-10	0.960321
38423414	chr9:38423414:C:T	1.30969e-13	-1.6184	-0.916617
38423934	chr9:38423934:T:G	5.30099e-13	-2.78392e-10	-1.13692
38423944	chr9:38423944:C:T	4.73622e-13	-2.78392e-10	-1.24957
38424347	chr9:38424347:A:G	7.05149e-14	-1.98097	-1.17319
38424442	chr9:38424442:C:T	5.05189e-13	-2.78392e-10	-1.18505
38424669	chr9:38424669:G:A	6.22139e-13	-2.78392e-10	-0.976817
38425041	chr9:38425041:C:G	7.50367e-14	-1.985	-1.107
38425053	chr9:38425053:C:T	2.20896e-13	-2.01229	-2.90061e-10
38425101	chr9:38425101:T:C	2.20896e-13	-2.01229	-2.90061e-10
38425114	chr9:38425114:A:G	6.20015e-13	-2.78392e-10	-0.980237
38425168	chr9:38425168:A:G	6.88143e-13	-2.78392e-10	-0.875984
38425267	chr9:38425267:A:G	5.79173e-13	-2.78392e-10	-1.04838
38425570	chr9:38425570:A:C	5.00919e-13	-2.78392e-10	-1.19354
38425682	chr9:38425682:A:G	5.78245e-13	-2.78392e-10	-1.04998
38426207	chr9:38426207:CCT:C	7.63e-14	-1.9208	-1.1545
38426459	chr9:38426459:A:T	2.74637e-13	-1.36179	-0.432744
38426600	chr9:38426600:T:C	4.9015e-13	-2.78392e-10	-1.21527
38426773	chr9:38426773:G:A	8.22582e-14	-1.95329	-1.04682
38426964	chr9:38426964:C:T	7.22054e-14	-2.00427	-1.1262
38427026	chr9:38427026:T:G	4.93392e-13	-2.78392e-10	-1.20868
38427174	chr9:38427174:C:T	9.692e-14	-1.96107	-0.875022
38427325	chr9:38427325:T:C	4.01624e-13	-1.94345	0.528989
38427596	chr9:38427596:A:G	4.05833e-13	-1.93303	0.528989
38427643	chr9:38427643:G:A	4.04805e-13	-1.93556	0.528989
38427662	chr9:38427662:A:G	4.06158e-13	-1.93223	0.528989
38427824	chr9:38427824:G:A	4.04358e-13	-1.93335	0.525671
38427835	chr9:38427835:T:C	4.0583e-13	-1.92972	0.525671
38427841	chr9:38427841:T:C	4.03821e-13	-1.938	0.528989
38427890	chr9:38427890:C:T	4.33159e-13	-1.93184	0.592962
38428319	chr9:38428319:T:C	4.11025e-13	-1.93448	0.54315
38428340	chr9:38428340:T:C	4.0853e-13	-1.9418	0.544387
38428494	chr9:38428494:GGCCCACCCAGAATGAACT:G	3.78649e-13	-1.47337	-2.90061e-10
38428590	chr9:38428590:C:G	2.80316e-13	-1.0141	-0.759968
38428781	chr9:38428781:G:C	3.88372e-13	-1.96602	0.518003
38428804	chr9:38428804:A:C	4.2559e-13	-1.96503	0.608526
38428816	chr9:38428816:T:C	4.81427e-13	-1.96905	0.735823
38428938	chr9:38428938:T:G	4.28823e-13	-1.95429	0.605353
38429106	chr9:38429106:A:G	3.97671e-13	-1.95188	0.527528
38429192	chr9:38429192:A:G	3.68236e-13	-1.06771	-0.433546
38429237	chr9:38429237:G:A	4.4649e-13	-1.95026	0.641699
38429267	chr9:38429267:A:C	4.98697e-13	-2.78392e-10	-1.19798
38429283	chr9:38429283:G:A	4.47199e-13	-1.95375	0.646775
38429291	chr9:38429291:T:C	4.1596e-13	-1.95257	0.573179
38429385	chr9:38429385:C:T	4.24936e-13	-1.95529	0.597243
38429525	chr9:38429525:T:C	4.09754e-13	-1.95411	0.559685
38429603	chr9:38429603:A:G	3.97184e-13	-1.96679	0.54121
38429687	chr9:38429687:CTAGG:C	4.07651e-13	-1.94846	0.548891
38429808	chr9:38429808:C:T	5.57041e-13	-2.78392e-10	-1.08734
38429811	chr9:38429811:ATTAT:A	5.03761e-13	-2.78392e-10	-1.18788
38429885	chr9:38429885:A:C	4.74376e-13	0.00241917	-1.2504
38430112	chr9:38430112:T:C	1.24393e-13	-1.37569	-1.21084
38430616	chr9:38430616:AC:A	3.79551e-13	-1.47099	-2.90061e-10
38430735	chr9:38430735:C:T	1.01493e-12	-2.78392e-10	-0.487403
38431010	chr9:38431010:T:C	4.17783e-13	-1.94003	0.565009
38431241	chr9:38431241:A:G	4.08147e-13	-1.95814	0.559787
38431454	chr9:38431454:A:T	3.97434e-13	-1.94378	0.518824
38431481	chr9:38431481:A:G	4.72004e-13	-2.78392e-10	-1.25299
38432578	chr9:38432578:T:C	6.2355e-13	-1.94307	0.968521
38432679	chr9:38432679:T:C	1.00757e-13	-1.96566	-0.83161
38432836	chr9:38432836:G:C	3.29781e-13	-1.04058	-0.570972
38432954	chr9:38432954:G:A	3.42398e-13	-1.57401	-2.90061e-10
38432974	chr9:38432974:C:T	5.19694e-13	0.0991029	-1.25584
38433055	chr9:38433055:G:T	8.26167e-14	-1.74175	-1.25402
38433143	chr9:38433143:A:C	5.59673e-13	0.166963	-1.24959
38433179	chr9:38433179:C:A	4.55346e-13	-0.0303166	-1.25861
38433397	chr9:38433397:G:A	9.66833e-14	-1.97148	-0.867064
38433731	chr9:38433731:T:TC	5.98725e-13	0.229884	-1.24506
38434278	chr9:38434278:C:T	6.63187e-13	0.332171	-1.24509
38434426	chr9:38434426:T:C	5.11274e-13	-2.78392e-10	-1.17308
38434583	chr9:38434583:G:A	6.26027e-13	0.274475	-1.24506
38434754	chr9:38434754:G:A	6.30743e-13	0.277839	-1.24092
38435046	chr9:38435046:T:C	5.20706e-13	-2.78392e-10	-1.15479
38435103	chr9:38435103:G:A	6.31071e-13	0.285058	-1.24762
38435508	chr9:38435508:C:T	4.66428e-13	-2.78392e-10	-1.26488
38435761	chr9:38435761:T:G	6.2438e-13	0.245949	-1.21917
38435828	chr9:38435828:T:G	4.67392e-13	-0.0356234	-1.22719
38436342	chr9:38436342:C:T	7.87573e-14	-1.78138	-1.26223
38436462	chr9:38436462:G:A	4.66215e-13	-2.78392e-10	-1.26533
38436574	chr9:38436574:C:T	3.09561e-13	-1.67483	-2.90061e-10
38436854	chr9:38436854:G:A	5.33082e-13	-2.78392e-10	-1.13131
38436995	chr9:38436995:G:T	7.99622e-14	-1.97341	-1.05501
38437153	chr9:38437153:C:G	5.15307e-13	-2.78392e-10	-1.16522
38437199	chr9:38437199:C:T	8.60604e-14	-1.69423	-1.2607
38437376	chr9:38437376:C:T	2.70799e-12	-2.78392e-10	0.493982
38437460	chr9:38437460:C:T	4.86928e-13	-2.78392e-10	-1.22186
38437587	chr9:38437587:A:G	5.20865e-13	-1.91351	0.759019
38437720	chr9:38437720:T:C	4.68518e-13	-2.78392e-10	-1.26041
38437721	chr9:38437721:C:T	4.68518e-13	-2.78392e-10	-1.26041
38437890	chr9:38437890:G:A	5.73314e-13	-2.78392e-10	-1.05855
38438792	chr9:38438792:G:A	3.33824e-13	-1.59937	-2.90061e-10
38438868	chr9:38438868:T:A	8.88304e-13	0.634934	-1.2556
38438972	chr9:38438972:G:A	8.69046e-13	0.612092	-1.25468
38439045	chr9:38439045:G:A	8.69374e-14	-1.98471	-0.960082
38439054	chr9:38439054:A:T	9.36632e-13	0.679669	-1.24736
38439085	chr9:38439085:C:T	7.12639e-13	0.412807	-1.25381
38439358	chr9:38439358:G:A	9.67157e-14	-1.91863	-0.919579
38439431	chr9:38439431:T:G	8.95873e-13	0.653907	-1.26609
38439574	chr9:38439574:T:C	8.25523e-13	0.570339	-1.2643
38439616	chr9:38439616:G:A	4.65979e-13	-2.78392e-10	-1.26584
38440397	chr9:38440397:GTC:G	8.95507e-14	-1.65752	-1.25765
38440413	chr9:38440413:A:G	8.94338e-14	-1.65403	-1.26245
38440679	chr9:38440679:T:G	1.4971e-13	-1.13713	-1.26415
38440746	chr9:38440746:A:G	4.80939e-13	-2.78392e-10	-1.23424
38440757	chr9:38440757:T:C	9.53086e-13	0.714968	-1.26524
38441111	chr9:38441111:G:T	8.92856e-14	-1.65764	-1.2605
38441290	chr9:38441290:C:T	7.17576e-13	-2.78392e-10	-0.834101
38441589	chr9:38441589:G:A	6.31365e-14	-2.01171	-1.25297
38442143	chr9:38442143:A:G	7.4807e-14	-1.97172	-1.12335
38442423	chr9:38442423:G:A	1.21531e-13	-1.36453	-1.24528
38442658	chr9:38442658:G:A	7.91541e-14	-1.91803	-1.12055
38442976	chr9:38442976:T:C	9.78136e-14	-1.9892	-0.837714
38443192	chr9:38443192:G:A	9.54482e-14	-1.97366	-0.877732
38443280	chr9:38443280:G:A	1.53987e-13	-1.85901	-0.514104
38443370	chr9:38443370:T:G	4.76866e-13	-2.78392e-10	-1.24275
38443568	chr9:38443568:A:G	7.1251e-13	-2.78392e-10	-0.841186
38443655	chr9:38443655:G:A	5.01039e-13	-2.78392e-10	-1.1933
38443696	chr9:38443696:A:C	9.36842e-13	-2.78392e-10	-0.567465
38443761	chr9:38443761:G:A	9.39117e-14	-1.75949	-1.10814
38443795	chr9:38443795:G:T	8.30132e-14	-1.7739	-1.21708
38443796	chr9:38443796:G:A	8.3479e-14	-1.77244	-1.21294
38443820	chr9:38443820:C:T	5.30459e-13	-2.78392e-10	-1.13624
38443931	chr9:38443931:G:A	4.80737e-13	-2.78392e-10	-1.23466
38444254	chr9:38444254:C:A	1.07232e-13	-1.94811	-0.786881
38444391	chr9:38444391:G:A	5.3926e-13	-2.78392e-10	-1.11978
38444398	chr9:38444398:C:T	5.50021e-13	-2.78392e-10	-1.10002
38444634	chr9:38444634:G:A	8.1625e-13	-2.78392e-10	-0.70526
38444718	chr9:38444718:A:C	1.17034e-12	-2.78392e-10	-0.344934
38444830	chr9:38444830:C:G	5.94619e-13	-2.78392e-10	-1.02206
38445255	chr9:38445255:G:A	1.4091e-13	-1.24022	-1.22164
38445280	chr9:38445280:C:T	6.26217e-13	-2.78392e-10	-0.970284
38445364	chr9:38445364:T:C	6.61154e-14	-2.0093	-1.20927
38445540	chr9:38445540:G:A	1.20463e-12	-2.78392e-10	-0.31605
38445602	chr9:38445602:C:T	6.2651e-14	-2.00698	-1.26542
38446041	chr9:38446041:C:A	5.71402e-13	-2.78392e-10	-1.06189
38446111	chr9:38446111:T:C	6.32842e-14	-1.997	-1.26535
38446280	chr9:38446280:T:C	2.53862e-13	-0.612056	-1.26113
38446330	chr9:38446330:C:A	4.66381e-13	-2.78392e-10	-1.26498
38446380	chr9:38446380:TA:T	6.61886e-13	-2.78392e-10	-0.914887
38446395	chr9:38446395:C:T	6.26567e-14	-2.00913	-1.26318
38446488	chr9:38446488:A:G	6.90442e-13	-2.78392e-10	-0.872648
38446494	chr9:38446494:T:A	7.21436e-14	-1.95008	-1.18124
38446572	chr9:38446572:C:T	5.70214e-13	-2.78392e-10	-1.06397
38446833	chr9:38446833:C:T	4.66466e-13	-2.78392e-10	-1.26479
38447820	chr9:38447820:G:T	1.63659e-13	-1.91122	-0.400976
38448048	chr9:38448048:C:T	5.42578e-13	-2.78392e-10	-1.11365
38448064	chr9:38448064:C:T	5.47582e-13	-2.78392e-10	-1.10447
38448226	chr9:38448226:A:C	5.53278e-13	-2.78392e-10	-1.09412
38448320	chr9:38448320:T:C	5.39237e-13	-2.78392e-10	-1.11983
38448683	chr9:38448683:A:G	1.26525e-12	-0.266952	-2.90061e-10
38448724	chr9:38448724:T:C	5.3291e-13	-2.78392e-10	-1.13163
38448870	chr9:38448870:T:TC	5.33683e-13	-2.78392e-10	-1.13018
38448910	chr9:38448910:A:G	5.38054e-13	-2.78392e-10	-1.12202
38448968	chr9:38448968:T:G	5.34196e-13	-2.78392e-10	-1.12922
38449205	chr9:38449205:A:G	2.43035e-13	-1.91677	-2.90061e-10
38449541	chr9:38449541:T:C	5.35396e-13	-2.78392e-10	-1.12697
38449644	chr9:38449644:G:A	7.27646e-14	-1.88794	-1.23481
38449833	chr9:38449833:T:C	5.06243e-13	-2.78392e-10	-1.18296
38450104	chr9:38450104:A:G	5.33683e-13	-2.78392e-10	-1.13018
38450293	chr9:38450293:G:T	5.32193e-13	-2.78392e-10	-1.13297
38450404	chr9:38450404:G:A	5.33683e-13	-2.78392e-10	-1.13018
38450616	chr9:38450616:T:G	5.33683e-13	-2.78392e-10	-1.13018
38450801	chr9:38450801:C:T	4.71094e-13	-2.78392e-10	-1.25492
38450987	chr9:38450987:T:C	7.13282e-14	-1.88976	-1.25293
38451346	chr9:38451346:G:A	9.39311e-14	-1.98121	-0.886207
38451356	chr9:38451356:G:A	5.33683e-13	-2.78392e-10	-1.13018
38451412	chr9:38451412:A:G	5.33631e-13	-2.78392e-10	-1.13028
38451992	chr9:38451992:G:A	5.47355e-13	-2.78392e-10	-1.10488
38452188	chr9:38452188:A:G	5.3401e-13	-2.78392e-10	-1.12957
38452198	chr9:38452198:G:T	2.64111e-13	-1.83361	-2.90061e-10
38452206	chr9:38452206:G:A	5.31455e-13	-2.78392e-10	-1.13436
38452222	chr9:38452222:C:T	5.32495e-13	-2.78392e-10	-1.13241
38452528	chr9:38452528:C:T	5.24668e-13	-2.78392e-10	-1.14722
38452594	chr9:38452594:C:T	6.26151e-14	-2.01156	-1.26141
38452639	chr9:38452639:G:A	6.2577e-14	-2.01164	-1.26194
38452976	chr9:38452976:A:C	4.66912e-13	-2.78392e-10	-1.26384
38452981	chr9:38452981:T:C	5.33683e-13	-2.78392e-10	-1.13018
38453266	chr9:38453266:C:T	9.83044e-13	-2.78392e-10	-0.519327
38453418	chr9:38453418:T:A	5.37819e-13	-2.78392e-10	-1.12246
38453571	chr9:38453571:T:C	5.32869e-13	-2.78392e-10	-1.1317
38453587	chr9:38453587:G:C	7.41679e-13	-2.78392e-10	-0.801064
38453756	chr9:38453756:A:G	4.67398e-13	-2.78392e-10	-1.2628
38453825	chr9:38453825:G:A	2.90198e-13	-2.01229	0.272878
38453936	chr9:38453936:GC:G	5.33683e-13	-2.78392e-10	-1.13018
38453995	chr9:38453995:C:T	3.1504e-13	-1.65728	-2.90061e-10
38454166	chr9:38454166:A:AG	5.33659e-13	-2.78392e-10	-1.13022
38454398	chr9:38454398:G:A	4.71851e-13	-2.78392e-10	-1.25332
38454691	chr9:38454691:G:T	8.14547e-14	-1.76579	-1.24414
38454699	chr9:38454699:A:T	5.25976e-13	-2.78392e-10	-1.14472
38454934	chr9:38454934:CTTT:C	5.72137e-13	-2.78392e-10	-1.0606
38455253	chr9:38455253:T:C	5.4103e-13	-2.78392e-10	-1.11651
38456059	chr9:38456059:T:G	5.33683e-13	-2.78392e-10	-1.13018
38456368	chr9:38456368:G:A	6.2363e-14	-2.01133	-1.26568
38456593	chr9:38456593:G:A	2.58552e-13	-1.85488	-2.90061e-10
38456843	chr9:38456843:A:G	6.35423e-14	-1.99229	-1.26598
38457035	chr9:38457035:C:T	3.54601e-13	-1.53899	-2.90061e-10
38457257	chr9:38457257:G:A	5.25689e-13	-2.78392e-10	-1.14527
38457296	chr9:38457296:C:T	4.661e-13	-2.78392e-10	-1.26558
38457317	chr9:38457317:G:T	6.2309e-14	-2.01192	-1.26596
38457409	chr9:38457409:T:C	5.26447e-13	-2.78392e-10	-1.14383
38457694	chr9:38457694:G:A	5.25689e-13	-2.78392e-10	-1.14527
38457777	chr9:38457777:T:C	5.16091e-13	-2.78392e-10	-1.1637
38457819	chr9:38457819:A:G	5.352e-13	-2.78392e-10	-1.12734
38457827	chr9:38457827:C:T	1.1629e-13	-1.98157	-0.672314
38457959	chr9:38457959:A:G	5.12157e-13	-2.78392e-10	-1.17135
38458121	chr9:38458121:T:C	5.10701e-13	-2.78392e-10	-1.1742
38458184	chr9:38458184:A:G	4.90973e-13	-2.78392e-10	-1.21359
38458350	chr9:38458350:CATCTT:C	1.54788e-13	-2.01215	-0.355771
38458430	chr9:38458430:T:C	6.75932e-13	-2.78392e-10	-0.893889
38458607	chr9:38458607:A:C	2.83736e-12	-2.78392e-10	0.54065
38458719	chr9:38458719:G:T	5.50586e-13	-2.78392e-10	-1.099
38458732	chr9:38458732:C:T	9.28409e-14	-1.64802	-1.23107
38458737	chr9:38458737:A:G	5.05267e-13	-0.758429	-0.426464
38458755	chr9:38458755:G:A	8.48471e-13	-0.537056	-0.129488
38459146	chr9:38459146:G:A	6.12801e-13	-2.78392e-10	-0.99194
38459194	chr9:38459194:T:TA	4.13788e-13	-1.38463	-2.90061e-10
38459355	chr9:38459355:A:G	4.91852e-13	-2.78392e-10	-1.2118
38459575	chr9:38459575:G:T	3.04786e-13	-0.471869	-1.2185
38459585	chr9:38459585:T:A	3.04536e-13	-0.473157	-1.21803
38459622	chr9:38459622:G:A	2.49771e-13	-1.88943	-2.90061e-10
38459766	chr9:38459766:T:C	4.72924e-13	-0.218992	-1.03205
38459851	chr9:38459851:T:C	6.30715e-13	-2.78392e-10	-0.963126
38460109	chr9:38460109:CA:C	3.15104e-13	-1.65708	-2.90061e-10
38460465	chr9:38460465:T:C	2.35004e-13	-1.95038	-2.90061e-10
38460593	chr9:38460593:A:G	2.9193e-13	-0.498769	-1.2347
38460607	chr9:38460607:C:T	7.1501e-13	-2.78392e-10	-0.837683
38461211	chr9:38461211:G:A	5.9728e-13	-2.78392e-10	-1.01759
38461612	chr9:38461612:G:A	2.98883e-13	-0.473523	-1.23641
38461614	chr9:38461614:T:C	7.95969e-13	-2.78392e-10	-0.73042
38461743	chr9:38461743:C:A	4.34369e-13	-0.0830068	-1.25308
38461845	chr9:38461845:G:C	3.04504e-13	-0.455774	-1.23552
38462004	chr9:38462004:A:G	4.22633e-13	-0.112411	-1.25107
38462115	chr9:38462115:C:T	5.32781e-13	-2.78392e-10	-1.13187
38462158	chr9:38462158:G:C	4.77165e-13	-2.78392e-10	-1.24212
38462322	chr9:38462322:A:G	3.08287e-13	-0.452278	-1.22667
38462591	chr9:38462591:C:G	6.90809e-13	-2.78392e-10	-0.872117
38462630	chr9:38462630:G:A	3.04984e-13	-0.45667	-1.23305
38462730	chr9:38462730:G:A	3.91365e-13	-0.463755	-0.976586
38462794	chr9:38462794:G:T	3.03229e-13	-0.463816	-1.23168
38463067	chr9:38463067:A:T	5.0078e-13	-2.78392e-10	-1.19381
38463442	chr9:38463442:G:A	4.87658e-13	-0.380903	-0.839462
38463506	chr9:38463506:A:G	5.3049e-13	-2.78392e-10	-1.13618
38463685	chr9:38463685:GT:G	4.66085e-13	-0.407082	-0.858531
38463810	chr9:38463810:C:T	4.88519e-13	-2.78392e-10	-1.2186
38463820	chr9:38463820:A:C	4.78333e-13	-0.38033	-0.859343
38464011	chr9:38464011:A:G	5.91094e-13	-2.78392e-10	-1.02801
38464031	chr9:38464031:T:C	7.46109e-13	-2.78392e-10	-0.795108
38464895	chr9:38464895:G:A	2.2257e-13	-2.00474	-2.90061e-10
38465377	chr9:38465377:A:C	5.76554e-13	-2.78392e-10	-1.05291
38465950	chr9:38465950:A:T	5.00817e-13	-2.78392e-10	-1.19374
38466034	chr9:38466034:A:G	3.19789e-13	-0.475869	-1.16645
38466271	chr9:38466271:C:T	5.65381e-13	-2.78392e-10	-1.07248
38466277	chr9:38466277:A:G	4.80308e-13	-2.78392e-10	-1.23555
38466586	chr9:38466586:A:T	4.66668e-13	-2.78392e-10	-1.26436
38466587	chr9:38466587:C:T	7.44545e-13	-0.797207	-2.90061e-10
38466718	chr9:38466718:C:T	3.32387e-13	-0.414426	-1.18925
38466885	chr9:38466885:C:G	6.09338e-13	-2.78392e-10	-0.997607
38467445	chr9:38467445:G:A	5.44639e-13	-2.78392e-10	-1.10986
38467527	chr9:38467527:T:C	5.98848e-13	-2.78392e-10	-1.01497
38467819	chr9:38467819:A:G	6.93704e-13	-2.78392e-10	-0.867935
38468573	chr9:38468573:T:G	7.19651e-13	-2.78392e-10	-0.831213
38468711	chr9:38468711:C:T	9.07536e-13	-2.78392e-10	-0.599247
38468789	chr9:38468789:T:G	4.70418e-13	-2.78392e-10	-1.25636
38469011	chr9:38469011:C:T	5.53481e-13	-2.78392e-10	-1.09375
38469070	chr9:38469070:C:T	2.21395e-13	-2.01003	-2.90061e-10
38469136	chr9:38469136:C:T	4.67884e-13	-2.78392e-10	-1.26176
38469253	chr9:38469253:A:G	5.85501e-13	-1.03751	-2.90061e-10
38469794	chr9:38469794:C:T	4.81478e-13	-2.78392e-10	-1.23312
38469920	chr9:38469920:A:G	4.1022e-13	-0.151888	-1.2414
38470027	chr9:38470027:G:A	4.70038e-13	-2.78392e-10	-1.25717
38470304	chr9:38470304:T:C	1.3887e-12	0.964717	-1.13857
38470490	chr9:38470490:A:ACAGCT	8.22985e-13	0.252651	-0.949693
38470663	chr9:38470663:C:T	4.73148e-13	-2.78392e-10	-1.25057
38470955	chr9:38470955:C:A	6.29922e-13	-2.78392e-10	-0.964385
38471062	chr9:38471062:C:A	6.25642e-13	-2.78392e-10	-0.971202
38471168	chr9:38471168:C:T	7.31555e-13	-2.78392e-10	-0.814808
38471357	chr9:38471357:A:C	5.54983e-13	-2.78392e-10	-1.09104
38471625	chr9:38471625:G:A	4.76381e-13	-2.78392e-10	-1.24376
38472020	chr9:38472020:A:T	4.67385e-13	-2.78392e-10	-1.26283
38472065	chr9:38472065:G:A	4.71213e-13	-2.78392e-10	-1.25467
38472203	chr9:38472203:C:T	4.82523e-13	-2.78392e-10	-1.23095
38472311	chr9:38472311:C:G	1.60892e-13	-1.21144	-1.11781
38472421	chr9:38472421:T:C	6.88778e-13	-2.78392e-10	-0.875062
38472862	chr9:38472862:C:T	4.70956e-13	-2.78392e-10	-1.25522
38472944	chr9:38472944:T:A	9.34208e-13	-2.78392e-10	-0.570281
38473005	chr9:38473005:A:G	4.72707e-13	-2.78392e-10	-1.2515
38473078	chr9:38473078:C:T	4.70362e-13	-2.78392e-10	-1.25648
38473184	chr9:38473184:T:C	1.26887e-12	-2.78392e-10	-0.264099
38473273	chr9:38473273:C:T	7.26249e-13	-2.78392e-10	-0.822087
38473296	chr9:38473296:A:G	4.87749e-13	-2.78392e-10	-1.22018
38473341	chr9:38473341:AT:A	5.8288e-13	-2.78392e-10	-1.042
38473523	chr9:38473523:T:C	6.44484e-13	-2.78392e-10	-0.94153
38473900	chr9:38473900:G:T	4.72096e-13	-2.78392e-10	-1.2528
38474229	chr9:38474229:A:G	4.68848e-13	-2.78392e-10	-1.2597
38474381	chr9:38474381:A:G	5.02816e-13	-2.78392e-10	-1.18976
38474772	chr9:38474772:G:A	4.71753e-13	-2.78392e-10	-1.25352
38474930	chr9:38474930:A:G	4.71555e-13	-2.78392e-10	-1.25395
38475237	chr9:38475237:A:G	4.73216e-13	-2.78392e-10	-1.25043
38475257	chr9:38475257:A:T	4.86227e-13	-2.78392e-10	-1.2233
38475331	chr9:38475331:C:G	7.26494e-13	-2.78392e-10	-0.82175
38475386	chr9:38475386:A:T	4.72062e-13	-2.78392e-10	-1.25287
38475493	chr9:38475493:T:C	4.73574e-13	-2.78392e-10	-1.24967
38475631	chr9:38475631:T:G	4.72172e-13	-2.78392e-10	-1.25264
38475687	chr9:38475687:G:A	4.72733e-13	-2.78392e-10	-1.25145
38475823	chr9:38475823:C:A	4.71517e-13	-2.78392e-10	-1.25403
38475879	chr9:38475879:A:AGG	4.65868e-13	-2.78392e-10	-1.26608
38475900	chr9:38475900:C:T	4.99831e-13	-2.78392e-10	-1.19571
38475954	chr9:38475954:C:T	4.65945e-13	-2.78392e-10	-1.26591
38476162	chr9:38476162:T:C	4.67041e-13	-2.78392e-10	-1.26356
38476208	chr9:38476208:A:G	6.77946e-13	-2.78392e-10	-0.890912
38476267	chr9:38476267:G:A	4.65919e-13	-2.78392e-10	-1.26597
38476316	chr9:38476316:G:A	4.67757e-13	-2.78392e-10	-1.26203
38476598	chr9:38476598:G:A	5.99121e-13	-2.78392e-10	-1.01452
38476733	chr9:38476733:G:A	2.24665e-13	-1.99537	-2.90061e-10
38476792	chr9:38476792:G:A	8.24343e-13	-2.78392e-10	-0.695394
38477140	chr9:38477140:C:T	6.34521e-13	-2.78392e-10	-0.95711
38477424	chr9:38477424:GA:G	1.57811e-13	-1.83881	-0.509767
38477475	chr9:38477475:G:A	5.48763e-13	-0.058786	-1.04353
38477634	chr9:38477634:G:A	8.21419e-14	-1.90335	-1.09818
38477716	chr9:38477716:A:G	4.78412e-13	-2.78392e-10	-1.23951
38478162	chr9:38478162:G:A	6.7342e-13	-2.78392e-10	-0.897611
38478235	chr9:38478235:T:C	4.66069e-13	-2.78392e-10	-1.26565
38478416	chr9:38478416:T:C	3.17987e-13	-0.695814	-0.952155
38478429	chr9:38478429:C:A	3.16586e-13	-0.708335	-0.94405
38478565	chr9:38478565:A:G	4.79932e-13	-2.78392e-10	-1.23634
38478570	chr9:38478570:G:A	3.24079e-13	-0.735762	-0.893231
38478689	chr9:38478689:A:G	2.65832e-13	-0.808357	-1.01876
38478780	chr9:38478780:C:T	2.8429e-13	-0.716235	-1.04375
38479117	chr9:38479117:T:A	1.98181e-13	-1.06731	-1.0535
38479132	chr9:38479132:G:C	1.87155e-13	-1.12319	-1.05486
38479309	chr9:38479309:G:T	1.80835e-13	-1.39093	-0.821467
38479390	chr9:38479390:C:T	2.05206e-13	-0.959399	-1.12657
38479497	chr9:38479497:A:C	4.65919e-13	-2.78392e-10	-1.26597
38479531	chr9:38479531:C:A	4.66945e-13	-2.78392e-10	-1.26377
38479926	chr9:38479926:G:C	4.67658e-13	-2.78392e-10	-1.26224
38479934	chr9:38479934:A:G	4.70501e-13	-2.78392e-10	-1.25618
38479964	chr9:38479964:C:T	9.7457e-13	-2.78392e-10	-0.527984
38480346	chr9:38480346:A:G	2.28524e-13	-1.11253	-0.865806
38480655	chr9:38480655:C:T	5.11457e-13	-2.78392e-10	-1.17272
38480709	chr9:38480709:C:T	1.57274e-13	-1.37686	-0.97513
38480716	chr9:38480716:G:T	1.04158e-13	-1.49811	-1.26596
38480791	chr9:38480791:C:T	5.08004e-13	-2.78392e-10	-1.17949
38481224	chr9:38481224:C:G	4.69999e-13	-2.78392e-10	-1.25725
38481722	chr9:38481722:G:A	4.66115e-13	-2.78392e-10	-1.26555
38481825	chr9:38481825:A:G	6.62527e-13	-2.78392e-10	-0.913918
38481969	chr9:38481969:G:A	1.72217e-12	-2.78392e-10	0.041362
38482158	chr9:38482158:A:G	4.69415e-13	-2.78392e-10	-1.25849
38482630	chr9:38482630:C:T	8.14579e-13	-2.78392e-10	-0.707309
38482666	chr9:38482666:G:C	6.15836e-13	-2.78392e-10	-0.986999
38482672	chr9:38482672:C:T	3.41912e-13	-0.376529	-1.1989
38482952	chr9:38482952:A:C	7.90386e-13	-2.78392e-10	-0.737459
38483121	chr9:38483121:G:A	6.3834e-13	-2.78392e-10	-0.951109
38483402	chr9:38483402:G:T	1.35525e-13	-1.42691	-1.07392
38483550	chr9:38483550:G:A	4.65863e-13	-2.78392e-10	-1.26609
38483641	chr9:38483641:G:A	3.77215e-13	-0.89473	-0.582434
38483779	chr9:38483779:G:A	5.56408e-13	-2.78392e-10	-1.08848
38483883	chr9:38483883:A:G	6.75465e-13	-2.78392e-10	-0.894579
38484004	chr9:38484004:AGT:A	4.67098e-13	-2.78392e-10	-1.26344
38484076	chr9:38484076:T:C	4.65886e-13	-2.78392e-10	-1.26604
38484388	chr9:38484388:GC:G	5.00504e-13	-2.78392e-10	-1.19436
38484526	chr9:38484526:C:T	1.11245e-13	-1.43419	-1.26406
38484729	chr9:38484729:C:T	4.68567e-13	-2.78392e-10	-1.2603
38485159	chr9:38485159:G:A	9.39222e-13	-2.78392e-10	-0.564928
38485187	chr9:38485187:A:G	6.39768e-13	-2.78392e-10	-0.948874
38485259	chr9:38485259:T:A	6.36206e-14	-2.00477	-1.25227
38485689	chr9:38485689:C:T	4.65873e-13	-2.78392e-10	-1.26607
38485782	chr9:38485782:G:A	1.10031e-12	-2.78392e-10	-0.406632
38485822	chr9:38485822:G:C	3.48965e-13	-0.998068	-0.55694
38485907	chr9:38485907:T:C	6.86472e-14	-1.9163	-1.2647
38485942	chr9:38485942:A:T	3.72101e-12	-2.78392e-10	0.81177
38486175	chr9:38486175:G:C	8.35475e-13	-2.78392e-10	-0.68198
38486966	chr9:38486966:G:T	4.84149e-13	-2.78392e-10	-1.22759
38487410	chr9:38487410:G:T	4.72013e-13	-2.78392e-10	-1.25297
38487435	chr9:38487435:T:C	5.2924e-13	-2.78392e-10	-1.13854
38487456	chr9:38487456:G:A	4.70434e-13	-2.78392e-10	-1.25632
38487764	chr9:38487764:T:C	4.86371e-13	-2.78392e-10	-1.22301
38487817	chr9:38487817:A:T	2.6114e-13	-0.59736	-1.24757
38488012	chr9:38488012:G:A	8.28777e-13	-2.78392e-10	-0.690029
38488213	chr9:38488213:CG:C	8.60011e-13	0.180577	-0.833613
38488257	chr9:38488257:G:C	5.17199e-13	-1.16155	-2.90061e-10
38488346	chr9:38488346:T:C	4.75136e-13	-2.78392e-10	-1.24638
38488572	chr9:38488572:A:G	7.12969e-13	-2.78392e-10	-0.840542
38488597	chr9:38488597:T:C	1.14336e-13	-1.90227	-0.768572
38488864	chr9:38488864:A:C	9.39044e-14	-1.79496	-1.07274
38488922	chr9:38488922:T:C	8.5501e-14	-1.84068	-1.12077
38488976	chr9:38488976:G:A	7.29343e-14	-1.99318	-1.12724
38489075	chr9:38489075:A:G	7.46929e-13	-1.55016	0.756154
38489348	chr9:38489348:C:T	1.64345e-13	-1.07024	-1.23777
38489355	chr9:38489355:C:A	7.72158e-13	-2.78392e-10	-0.760792
38489401	chr9:38489401:A:T	1.01635e-13	-1.78519	-1.0034
38489508	chr9:38489508:T:C	2.42373e-13	-1.9195	-2.90061e-10
38489577	chr9:38489577:G:A	2.34777e-13	-1.21197	-0.739371
38489606	chr9:38489606:A:G	1.58211e-13	-2.01093	-0.335127
38489711	chr9:38489711:AACAGTATACAAC:A	1.05514e-13	-1.56902	-1.18211
38489865	chr9:38489865:C:G	1.96936e-12	-2.78392e-10	0.175485
38490160	chr9:38490160:G:A	5.12524e-13	-2.78392e-10	-1.17063
38490389	chr9:38490389:C:A	1.15979e-12	-2.78392e-10	-0.353986
38490830	chr9:38490830:C:T	5.17718e-13	-2.78392e-10	-1.16055
38490843	chr9:38490843:G:A	4.71361e-13	-2.78392e-10	-1.25436
38490940	chr9:38490940:CT:C	4.80866e-13	-2.78392e-10	-1.23439
38490949	chr9:38490949:T:C	5.44375e-13	-1.34825	0.237912
38491041	chr9:38491041:G:A	7.6169e-13	-2.78392e-10	-0.774441
38491322	chr9:38491322:G:A	9.32887e-13	-1.35312	0.781421
38491567	chr9:38491567:C:A	1.16249e-13	-1.62974	-1.02451
38491841	chr9:38491841:A:G	4.73595e-13	-2.78392e-10	-1.24963
38491922	chr9:38491922:C:T	4.78945e-13	-2.78392e-10	-1.23839
38492129	chr9:38492129:A:G	2.25255e-13	-1.99275	-2.90061e-10
38492149	chr9:38492149:G:C	8.80689e-13	-2.78392e-10	-0.629276
38492392	chr9:38492392:G:A	1.42197e-13	-1.51866	-0.934103
38492624	chr9:38492624:A:G	4.68437e-13	-2.78392e-10	-1.26058
38492926	chr9:38492926:A:G	7.81179e-13	-2.78392e-10	-0.749176
38492954	chr9:38492954:T:C	8.01813e-13	-2.78392e-10	-0.723105
38493113	chr9:38493113:G:A	9.51786e-13	-2.78392e-10	-0.55164
38493231	chr9:38493231:G:C	5.25114e-13	-2.78392e-10	-1.14637
38493263	chr9:38493263:A:G	4.67509e-13	-2.78392e-10	-1.26256
38493372	chr9:38493372:C:G	4.73778e-13	-2.78392e-10	-1.24924
38493515	chr9:38493515:T:G	4.6592e-13	-2.78392e-10	-1.26597
38493788	chr9:38493788:A:G	1.05703e-13	-1.76018	-0.989166
38493984	chr9:38493984:A:G	1.18345e-13	-1.71266	-0.923709
38494151	chr9:38494151:C:T	1.15835e-13	-1.75009	-0.907718
38494221	chr9:38494221:C:T	4.9335e-13	-2.78392e-10	-1.20876
38494240	chr9:38494240:A:T	8.6907e-13	-2.78392e-10	-0.642557
38494503	chr9:38494503:G:A	9.24553e-13	-2.78392e-10	-0.58067
38494688	chr9:38494688:G:A	4.79649e-13	-2.78392e-10	-1.23693
38494715	chr9:38494715:G:C	1.24921e-13	-1.5761	-1.0062
38494936	chr9:38494936:G:C	1.0752e-13	-1.76471	-0.967596
38494979	chr9:38494979:T:G	1.38473e-13	-1.8745	-0.604811
38495134	chr9:38495134:C:T	9.96193e-14	-1.6179	-1.19072
38495204	chr9:38495204:G:A	1.12022e-13	-1.71129	-0.98
38495331	chr9:38495331:C:T	5.76809e-13	-2.78392e-10	-1.05247
38495622	chr9:38495622:G:A	1.37125e-13	-1.9449	-0.544191
38495774	chr9:38495774:G:A	1.12131e-13	-1.66252	-1.0278
38496011	chr9:38496011:T:G	1.84028e-12	-2.78392e-10	0.107694
38496075	chr9:38496075:T:G	8.89472e-13	-2.78392e-10	-0.619353
38496327	chr9:38496327:CTTCA:C	1.118e-13	-1.84318	-0.850089
38496604	chr9:38496604:G:A	5.09696e-12	-2.78392e-10	1.12642
38496793	chr9:38496793:A:C	6.77938e-13	-2.78392e-10	-0.890924
38496892	chr9:38496892:T:G	1.03215e-13	-1.51371	-1.25946
38497158	chr9:38497158:A:G	5.3871e-13	-2.78392e-10	-1.1208
38497628	chr9:38497628:T:C	1.14906e-12	-2.78392e-10	-0.36328
38497681	chr9:38497681:T:C	1.76772e-13	-1.54402	-0.691096
38497797	chr9:38497797:C:G	6.88769e-13	-2.78392e-10	-0.875074
38498285	chr9:38498285:G:A	9.99517e-13	-2.78392e-10	-0.502708
38498442	chr9:38498442:T:C	6.62806e-13	-2.78392e-10	-0.913498
38498770	chr9:38498770:C:T	5.132e-13	-2.78392e-10	-1.16931
38498815	chr9:38498815:TC:T	4.82842e-13	-2.78392e-10	-1.23029
38498963	chr9:38498963:C:T	5.51027e-13	-2.78392e-10	-1.0982
38499155	chr9:38499155:G:A	4.6656e-13	-2.78392e-10	-1.26459
38499578	chr9:38499578:C:T	4.66592e-13	-2.78392e-10	-1.26453
38499843	chr9:38499843:C:T	4.73889e-13	-2.78392e-10	-1.24901
38499860	chr9:38499860:T:C	5.62391e-13	-2.78392e-10	-1.07778
38499978	chr9:38499978:A:G	1.15622e-13	-1.51109	-1.14857
38500470	chr9:38500470:A:G	5.3424e-13	-2.78392e-10	-1.12914
38500570	chr9:38500570:T:A	5.49756e-13	-2.78392e-10	-1.10051
38501038	chr9:38501038:C:T	8.63514e-14	-2.00576	-0.945799
38501174	chr9:38501174:T:C	4.70395e-13	-2.78392e-10	-1.25641
38501498	chr9:38501498:C:T	4.68259e-13	-2.78392e-10	-1.26096
38502184	chr9:38502184:C:G	4.71825e-13	-2.78392e-10	-1.25337
38502205	chr9:38502205:C:T	2.43818e-12	-2.78392e-10	0.389026
38502213	chr9:38502213:A:G	7.26453e-13	-2.78392e-10	-0.821807
38502237	chr9:38502237:C:A	2.68715e-13	-1.81633	-2.90061e-10
38502358	chr9:38502358:T:C	7.74052e-14	-1.79635	-1.26458
38502411	chr9:38502411:A:G	7.7268e-14	-1.79721	-1.26549
38502519	chr9:38502519:A:G	5.83017e-13	-2.78392e-10	-1.04176
38502523	chr9:38502523:G:A	4.97878e-13	-2.78392e-10	-1.19962
38502785	chr9:38502785:G:A	2.04185e-12	-2.78392e-10	0.211633
38503194	chr9:38503194:C:T	7.31882e-14	-1.85501	-1.26193
38503677	chr9:38503677:A:G	2.2527e-13	-1.99268	-2.90061e-10
38503691	chr9:38503691:A:G	7.36406e-13	-2.78392e-10	-0.808199
38503845	chr9:38503845:T:C	7.01538e-13	-0.856706	-2.90061e-10
38503868	chr9:38503868:G:A	5.62398e-13	-2.78392e-10	-1.07777
38503878	chr9:38503878:G:A	4.65934e-13	-2.78392e-10	-1.26594
38504661	chr9:38504661:C:T	4.88076e-13	-2.78392e-10	-1.21951
38504703	chr9:38504703:C:T	4.98329e-13	-2.78392e-10	-1.19872
38504748	chr9:38504748:G:A	8.42267e-14	-1.93715	-1.03932
38504792	chr9:38504792:G:C	7.92787e-14	-1.77353	-1.26348
38504903	chr9:38504903:G:A	4.71611e-13	-2.78392e-10	-1.25382
38505211	chr9:38505211:A:G	7.60885e-13	-1.52709	0.751591
38505299	chr9:38505299:G:T	5.49236e-13	-2.78392e-10	-1.10145
38505322	chr9:38505322:T:TG	8.84408e-13	-0.625062	-2.90061e-10
38505385	chr9:38505385:A:G	1.03154e-13	-1.7601	-1.01366
38505605	chr9:38505605:T:C	2.25758e-13	-1.99052	-2.90061e-10
38505952	chr9:38505952:T:G	9.13685e-14	-1.66575	-1.22933
38506206	chr9:38506206:A:G	4.66784e-13	-2.78392e-10	-1.26411
38506211	chr9:38506211:A:C	1.12061e-13	-1.76406	-0.926879
38506817	chr9:38506817:T:G	3.35145e-12	-2.78392e-10	0.707169
38507129	chr9:38507129:AAT:A	5.52608e-13	-2.78392e-10	-1.09533
38507149	chr9:38507149:C:T	2.28199e-13	-1.97976	-2.90061e-10
38507344	chr9:38507344:A:G	2.47479e-12	-2.78392e-10	0.403932
38507673	chr9:38507673:G:A	2.42137e-12	-2.78392e-10	0.382108
38507907	chr9:38507907:C:A	2.26533e-12	-2.78392e-10	0.315494
38507918	chr9:38507918:G:A	5.76192e-13	-2.78392e-10	-1.05354
38508204	chr9:38508204:G:A	2.29636e-13	-1.97349	-2.90061e-10
38508385	chr9:38508385:A:C	2.89605e-12	-2.78392e-10	0.561124
38508493	chr9:38508493:G:A	4.08414e-13	-1.3977	-2.90061e-10
38508620	chr9:38508620:G:A	3.12994e-12	-2.78392e-10	0.638789
38508768	chr9:38508768:G:A	2.92608e-12	-2.78392e-10	0.571438
38508965	chr9:38508965:G:T	3.12994e-12	-2.78392e-10	0.638789
38509032	chr9:38509032:C:T	5.05672e-13	-2.78392e-10	-1.18409
38509237	chr9:38509237:A:T	6.28938e-12	-2.78392e-10	1.33664
38509259	chr9:38509259:C:T	3.28263e-13	-0.351861	-1.2643
38509431	chr9:38509431:T:C	8.56108e-14	-1.99479	-0.965376
38509586	chr9:38509586:T:C	4.79717e-13	-2.78392e-10	-1.23678
38510308	chr9:38510308:C:A	3.52557e-12	-2.78392e-10	0.757816
38510413	chr9:38510413:A:G	9.04353e-14	-1.72205	-1.1833
38510466	chr9:38510466:T:C	6.74364e-13	-0.89621	-2.90061e-10
38510486	chr9:38510486:T:C	6.67152e-11	-2.78392e-10	3.69821
38510696	chr9:38510696:A:G	7.49361e-11	-2.78392e-10	3.81441
38510827	chr9:38510827:A:G	5.75341e-13	-2.78392e-10	-1.05502
38511082	chr9:38511082:G:A	6.94627e-11	-2.78392e-10	3.73856
38511109	chr9:38511109:G:A	6.24037e-12	-2.78392e-10	1.32881
38511191	chr9:38511191:CATCA:C	2.97023e-12	-2.78392e-10	0.586415
38511853	chr9:38511853:TATA:T	4.73282e-13	-2.78392e-10	-1.25029
38512009	chr9:38512009:A:C	5.35058e-13	-2.78392e-10	-1.12761
38512014	chr9:38512014:AC:A	7.40298e-13	-0.802927	-2.90061e-10
38512025	chr9:38512025:A:G	1.07069e-13	-1.72639	-1.01012
38512197	chr9:38512197:G:T	3.0377e-12	-2.78392e-10	0.608877
38512627	chr9:38512627:AT:A	1.06223e-11	-2.78392e-10	1.86073
38512628	chr9:38512628:T:A	5.19931e-13	-0.682425	-0.473859
38512631	chr9:38512631:T:A	1.48251e-11	-2.78392e-10	2.1941
38512655	chr9:38512655:G:C	4.68059e-13	-2.78392e-10	-1.26139
38513138	chr9:38513138:T:C	2.42177e-12	-2.78392e-10	0.382273
38513622	chr9:38513622:C:T	7.0296e-11	-2.78392e-10	3.75049
38513646	chr9:38513646:A:C	2.78816e-12	-2.78392e-10	0.523157
38513705	chr9:38513705:A:G	3.17924e-12	-2.78392e-10	0.654416
38513749	chr9:38513749:A:G	4.60427e-12	-2.78392e-10	1.02476
38513925	chr9:38513925:C:T	6.25638e-12	-2.78392e-10	1.33138
38514180	chr9:38514180:A:C	4.7219e-13	-1.2526	-2.90061e-10
38514205	chr9:38514205:AAC:A	4.93949e-13	-2.78392e-10	-1.20755
38514560	chr9:38514560:A:G	5.14373e-12	-2.78392e-10	1.13555
38515033	chr9:38515033:G:A	5.04891e-13	-2.78392e-10	-1.18564
38515362	chr9:38515362:A:G	4.65884e-13	-2.78392e-10	-1.26604
38516108	chr9:38516108:T:G	4.66233e-13	-2.78392e-10	-1.26529
38516313	chr9:38516313:C:G	1.14006e-12	-2.78392e-10	-0.37114
38517132	chr9:38517132:C:T	2.32789e-12	-2.78392e-10	0.342737
38517198	chr9:38517198:C:T	1.81634e-13	-0.953966	-1.25402
38517361	chr9:38517361:C:T	3.22539e-13	-1.63376	-2.90061e-10
38517660	chr9:38517660:G:A	8.08927e-11	-2.78392e-10	3.8909
38517841	chr9:38517841:C:T	2.7109e-12	-2.78392e-10	0.495057
38518061	chr9:38518061:A:G	1.02947e-11	-2.78392e-10	1.82941
38518285	chr9:38518285:A:G	4.5165e-11	-2.78392e-10	3.3081
38518413	chr9:38518413:TTTA:T	3.10388e-12	-2.78392e-10	0.630429
38518509	chr9:38518509:C:A	4.70611e-13	-2.78392e-10	-1.25595
38518615	chr9:38518615:C:T	1.24267e-13	-2.00699	-0.580553
38518636	chr9:38518636:G:A	1.31421e-13	-2.00313	-0.528446
38518719	chr9:38518719:C:T	6.22728e-13	-2.78392e-10	-0.97587
38519440	chr9:38519440:A:G	4.69965e-13	-2.78392e-10	-1.25732
38519472	chr9:38519472:A:AC	7.40146e-14	-1.87067	-1.23505
38519515	chr9:38519515:G:T	1.32807e-12	-2.78392e-10	-0.218496
38519610	chr9:38519610:T:A	1.32567e-13	-2.01086	-0.51203
38519623	chr9:38519623:C:T	3.06162e-12	-2.78392e-10	0.61672
38519722	chr9:38519722:G:A	7.33252e-14	-1.88007	-1.23501
38519750	chr9:38519750:A:G	1.81646e-12	-2.78392e-10	0.0946667
38519753	chr9:38519753:C:T	7.14672e-14	-1.89027	-1.25047
38519817	chr9:38519817:T:G	2.32196e-12	-2.78392e-10	0.340188
38519954	chr9:38519954:C:G	5.06106e-13	-2.78392e-10	-1.18323
38519962	chr9:38519962:C:T	1.58012e-12	-2.78392e-10	-0.0447263
38519976	chr9:38519976:C:T	3.34559e-12	-2.78392e-10	0.705417
38520006	chr9:38520006:A:G	7.35336e-14	-1.86846	-1.24378
38520152	chr9:38520152:G:A	5.02712e-13	-2.78392e-10	-1.18996
38520185	chr9:38520185:T:C	6.85199e-14	-2.00919	-1.17367
38520627	chr9:38520627:A:G	1.58613e-12	-2.78392e-10	-0.0409287
38520766	chr9:38520766:TTTTC:T	3.52606e-12	-2.78392e-10	0.757955
38521102	chr9:38521102:A:G	1.56999e-12	-2.78392e-10	-0.0511585
38521132	chr9:38521132:A:G	5.26305e-13	-2.78392e-10	-1.1441
38521167	chr9:38521167:T:C	9.50823e-14	-1.59922	-1.25602
38521637	chr9:38521637:T:C	7.08698e-14	-1.90198	-1.24715
38521777	chr9:38521777:C:A	6.94835e-14	-1.94854	-1.22035
38521823	chr9:38521823:T:C	4.13756e-12	-2.78392e-10	0.91788
38522058	chr9:38522058:C:A	8.40509e-14	-1.71589	-1.26267
38522124	chr9:38522124:G:A	3.40928e-12	-2.78392e-10	0.724275
38522175	chr9:38522175:T:C	7.61499e-12	-2.78392e-10	1.52789
38522206	chr9:38522206:G:A	7.30412e-14	-1.95346	-1.1655
38522241	chr9:38522241:T:C	8.75781e-14	-1.82768	-1.10977
38522433	chr9:38522433:C:T	4.99312e-13	-2.78392e-10	-1.19675
38522582	chr9:38522582:T:C	2.72021e-12	-2.78392e-10	0.498484
38522945	chr9:38522945:T:C	7.48039e-14	-1.88666	-1.20845
38523107	chr9:38523107:TTCTTTA:T	1.06838e-13	-1.48655	-1.25211
38523146	chr9:38523146:G:C	5.53284e-13	-2.78392e-10	-1.09411
38523208	chr9:38523208:C:T	1.23551e-12	-2.78392e-10	-0.290744
38523323	chr9:38523323:A:G	5.10535e-13	-2.78392e-10	-1.17452
38523394	chr9:38523394:C:G	6.38259e-14	-2.00273	-1.25109
38523710	chr9:38523710:T:C	7.63675e-14	-2.01177	-1.06265
38523893	chr9:38523893:AG:A	1.60848e-13	-1.33678	-0.992738
38523954	chr9:38523954:T:A	4.78295e-13	-2.78392e-10	-1.23975
38523955	chr9:38523955:C:A	4.78344e-13	-2.78392e-10	-1.23965
38523975	chr9:38523975:C:A	1.676e-12	-2.78392e-10	0.0141861
38523995	chr9:38523995:G:A	2.21679e-13	-2.00875	-2.90061e-10
38524140	chr9:38524140:A:G	5.14187e-13	-2.78392e-10	-1.16739
38524383	chr9:38524383:A:G	6.39362e-14	-2.01087	-1.24123
38525001	chr9:38525001:G:A	5.11891e-13	-2.78392e-10	-1.17187
38525161	chr9:38525161:C:A	1.96506e-12	-2.78392e-10	0.173299
38525364	chr9:38525364:G:A	4.96431e-13	-2.78392e-10	-1.20254
38525448	chr9:38525448:A:AT	6.3919e-14	-1.99016	-1.2622
38525496	chr9:38525496:A:C	1.69821e-13	-1.03086	-1.24438
38525514	chr9:38525514:A:T	6.89014e-13	-2.78392e-10	-0.874719
38525858	chr9:38525858:C:T	2.25374e-13	-1.99222	-2.90061e-10
38526202	chr9:38526202:C:A	2.42174e-12	-2.78392e-10	0.38226
38526375	chr9:38526375:A:T	2.2233e-11	-2.78392e-10	2.59935
38526694	chr9:38526694:T:C	5.08559e-13	-2.78392e-10	-1.1784
38526827	chr9:38526827:C:G	2.06773e-13	-1.75965	-0.318705
38526883	chr9:38526883:C:T	5.45842e-13	-2.78392e-10	-1.10765
38527120	chr9:38527120:T:C	3.59867e-13	-0.29077	-1.23348
38527251	chr9:38527251:C:T	1.19949e-12	-2.78392e-10	-0.320325
38527544	chr9:38527544:A:C	3.56839e-13	-0.274862	-1.25783
38527631	chr9:38527631:C:T	1.09452e-12	-2.78392e-10	-0.411906
38527655	chr9:38527655:T:C	5.2032e-13	-2.78392e-10	-1.15554
38527693	chr9:38527693:A:T	3.51124e-13	-0.288679	-1.26016
38527705	chr9:38527705:A:T	5.43544e-12	-2.78392e-10	1.19072
38527890	chr9:38527890:T:C	1.31669e-12	-2.78392e-10	-0.227107
38528070	chr9:38528070:A:G	1.28628e-12	-2.78392e-10	-0.250471
38528079	chr9:38528079:G:A	1.31111e-12	-2.78392e-10	-0.231347
38528166	chr9:38528166:C:T	1.31111e-12	-2.78392e-10	-0.231347
38528427	chr9:38528427:A:G	1.30896e-12	-2.78392e-10	-0.232995
38528458	chr9:38528458:G:A	1.31449e-12	-2.78392e-10	-0.228776
38528534	chr9:38528534:T:C	1.3855e-13	-1.97926	-0.499495
38528686	chr9:38528686:A:G	2.20895e-13	-2.01229	-2.90061e-10
38528786	chr9:38528786:G:T	1.46209e-12	-2.78392e-10	-0.122359
38528795	chr9:38528795:C:T	2.05543e-12	-2.78392e-10	0.218261
38529227	chr9:38529227:T:A	1.32943e-12	-2.78392e-10	-0.217478
38529435	chr9:38529435:A:C	1.30859e-12	-2.78392e-10	-0.233274
38529517	chr9:38529517:TTTA:T	9.3613e-13	-2.78392e-10	-0.568226
38529535	chr9:38529535:A:G	1.39891e-13	-1.96978	-0.49934
38529648	chr9:38529648:G:A	2.44299e-12	-2.78392e-10	0.390999
38529688	chr9:38529688:C:G	2.44613e-12	-2.78392e-10	0.39228
38529705	chr9:38529705:G:C	2.44451e-12	-2.78392e-10	0.39162
38529832	chr9:38529832:A:G	2.44177e-12	-2.78392e-10	0.390496
38530248	chr9:38530248:C:T	1.60939e-12	-2.78392e-10	-0.0263689
38530385	chr9:38530385:G:A	2.4463e-12	-2.78392e-10	0.392352
38530556	chr9:38530556:G:A	1.20742e-12	-2.78392e-10	-0.313743
38530587	chr9:38530587:T:C	7.66024e-14	-1.86343	-1.20792
38530897	chr9:38530897:TTGAG:T	2.43079e-12	-2.78392e-10	0.385993
38531147	chr9:38531147:A:G	2.37438e-12	-2.78392e-10	0.36251
38531546	chr9:38531546:C:T	2.31116e-12	-2.78392e-10	0.335524
38531605	chr9:38531605:G:C	2.44299e-12	-2.78392e-10	0.390998
38531625	chr9:38531625:A:C	2.47001e-12	-2.78392e-10	0.401996
38531664	chr9:38531664:G:A	2.45298e-12	-2.78392e-10	0.39508
38531747	chr9:38531747:A:G	2.43067e-12	-2.78392e-10	0.385944
38531840	chr9:38531840:A:G	7.06623e-13	-2.78392e-10	-0.849483
38532025	chr9:38532025:C:T	1.80327e-12	-2.78392e-10	0.0873785
38532264	chr9:38532264:T:A	5.11349e-13	-2.78392e-10	-1.17293
38532420	chr9:38532420:C:T	4.86925e-13	-2.78392e-10	-1.22187
38532573	chr9:38532573:G:A	1.31111e-12	-2.78392e-10	-0.231347
38532583	chr9:38532583:T:C	1.3163e-12	-2.78392e-10	-0.2274
38532635	chr9:38532635:T:C	5.95568e-13	-2.78392e-10	-1.02046
38532855	chr9:38532855:C:T	1.33842e-12	-2.78392e-10	-0.210737
38532982	chr9:38532982:C:T	1.32687e-12	-2.78392e-10	-0.219404
38533007	chr9:38533007:T:C	8.0383e-14	-1.76806	-1.25511
38533206	chr9:38533206:G:C	2.61344e-12	-2.78392e-10	0.458444
38533314	chr9:38533314:G:A	1.30902e-12	-2.78392e-10	-0.232943
38533471	chr9:38533471:T:C	6.23985e-13	-2.78392e-10	-0.973854
38533500	chr9:38533500:AAGC:A	1.31111e-12	-2.78392e-10	-0.231347
38534192	chr9:38534192:G:A	5.78933e-13	-2.78392e-10	-1.04879
38534248	chr9:38534248:A:G	1.84197e-13	-0.970555	-1.22342
38534529	chr9:38534529:A:G	2.7846e-13	-1.78298	0.00227607
38534785	chr9:38534785:A:G	9.70118e-13	-2.78392e-10	-0.532563
38534902	chr9:38534902:G:A	9.59605e-13	-2.78392e-10	-0.543459
38535062	chr9:38535062:A:G	4.68322e-13	-2.78392e-10	-1.26083
38535083	chr9:38535083:C:T	4.81396e-13	-2.78392e-10	-1.23329
38535482	chr9:38535482:T:C	1.05666e-12	-2.78392e-10	-0.447111
38535601	chr9:38535601:C:T	2.80566e-13	-1.77317	-2.90061e-10
38535628	chr9:38535628:A:G	1.90455e-12	-2.78392e-10	0.142023
38535910	chr9:38535910:C:T	9.61552e-13	-2.78392e-10	-0.541431
38536106	chr9:38536106:C:T	1.01833e-12	-2.78392e-10	-0.484059
38536166	chr9:38536166:C:T	4.98621e-13	-2.78392e-10	-1.19813
38536284	chr9:38536284:C:T	9.7669e-13	-2.78392e-10	-0.525811
38536783	chr9:38536783:C:A	7.94288e-12	-2.78392e-10	1.57005
38537128	chr9:38537128:T:C	5.40404e-13	-2.78392e-10	-1.11766
38537887	chr9:38537887:G:A	1.56354e-13	-2.01192	-0.345935
38538052	chr9:38538052:A:G	9.9527e-13	-2.78392e-10	-0.506966
38538183	chr9:38538183:G:C	9.89201e-13	-2.78392e-10	-0.513082
38538572	chr9:38538572:A:G	2.49904e-13	-1.77889	-0.110014
38538670	chr9:38538670:C:T	4.65959e-13	-2.78392e-10	-1.26588
38538987	chr9:38538987:C:T	5.59387e-13	-2.78392e-10	-1.08314
38539199	chr9:38539199:G:A	5.07852e-12	-2.78392e-10	1.1228
38539248	chr9:38539248:T:A	1.02666e-12	-2.78392e-10	-0.475914
38539284	chr9:38539284:C:T	4.81941e-13	-2.78392e-10	-1.23216
38539309	chr9:38539309:T:C	5.76937e-13	-2.78392e-10	-1.05225
38540374	chr9:38540374:T:A	1.1841e-13	-1.39254	-1.24329
38540451	chr9:38540451:G:A	6.30141e-13	-2.78392e-10	-0.964037
38540816	chr9:38540816:G:A	3.22408e-12	-2.78392e-10	0.668422
38541199	chr9:38541199:T:G	1.21048e-13	-1.35621	-1.25759
38541396	chr9:38541396:C:T	1.30907e-12	-2.78392e-10	-0.232906
38541518	chr9:38541518:C:G	4.77869e-13	-2.78392e-10	-1.24064
38542258	chr9:38542258:A:G	4.86707e-13	-2.78392e-10	-1.22232
38542452	chr9:38542452:C:T	2.60189e-13	-1.84857	-2.90061e-10
38542660	chr9:38542660:C:G	4.69335e-13	-2.78392e-10	-1.25866
38542691	chr9:38542691:G:A	1.37158e-13	-1.77201	-0.716832
38542715	chr9:38542715:C:T	2.68786e-13	-1.81606	-2.90061e-10
38542775	chr9:38542775:T:C	2.44456e-13	-1.96233	0.0513798
38542921	chr9:38542921:T:G	6.7412e-13	-2.78392e-10	-0.896572
38543012	chr9:38543012:A:C	2.60496e-12	-2.78392e-10	0.455191
38543185	chr9:38543185:C:T	5.57438e-13	-2.78392e-10	-1.08663
38543480	chr9:38543480:T:C	3.50251e-12	-2.78392e-10	0.751255
38543778	chr9:38543778:C:T	2.76819e-13	-1.78661	-2.90061e-10
38543895	chr9:38543895:G:T	5.14021e-13	-2.78392e-10	-1.16772
38543950	chr9:38543950:T:C	3.30652e-13	-1.95428	0.345366
38544012	chr9:38544012:T:G	3.32327e-13	-1.94475	0.340885
38544845	chr9:38544845:G:A	3.35831e-13	-2.01235	0.418975
38544865	chr9:38544865:A:T	2.67663e-13	-1.82025	-2.90061e-10
38545036	chr9:38545036:C:G	4.91847e-13	-2.78392e-10	-1.21181
38545046	chr9:38545046:C:G	4.91847e-13	-2.78392e-10	-1.21181
38545062	chr9:38545062:G:A	4.68021e-13	-2.78392e-10	-1.26147
38545063	chr9:38545063:A:G	4.68021e-13	-2.78392e-10	-1.26147
38545592	chr9:38545592:G:A	4.05877e-12	-2.78392e-10	0.898655
38545681	chr9:38545681:G:A	8.00527e-13	-2.78392e-10	-0.72471
38545691	chr9:38545691:A:G	3.27737e-12	-2.78392e-10	0.684815
38545752	chr9:38545752:A:G	6.3307e-14	-2.00181	-1.26017
38545775	chr9:38545775:A:C	4.74782e-13	-2.78392e-10	-1.24712
38545792	chr9:38545792:CACTGACCAGGACCTT:C	3.91766e-12	-2.78392e-10	0.86327
38546338	chr9:38546338:T:G	2.09094e-13	-1.31099	-0.756207
38546433	chr9:38546433:C:T	1.62031e-13	-1.36681	-0.955383
38546450	chr9:38546450:CA:C	4.37786e-13	-1.32825	-2.90061e-10
38546809	chr9:38546809:G:C	2.17403e-12	-2.78392e-10	0.274356
38547033	chr9:38547033:C:A	5.49091e-13	-2.78392e-10	-1.10172
38547153	chr9:38547153:C:T	5.45709e-13	-2.78392e-10	-1.10789
38547157	chr9:38547157:C:T	6.47547e-14	-2.00506	-1.23431
38547260	chr9:38547260:G:T	6.38891e-14	-1.99098	-1.26185
38547513	chr9:38547513:A:G	1.22547e-13	-1.77555	-0.825928
38547808	chr9:38547808:A:G	6.95969e-14	-1.90382	-1.26344
38548526	chr9:38548526:A:T	2.53812e-13	-1.99766	0.124271
38548587	chr9:38548587:C:T	2.25214e-13	-2.01169	0.0187554
38548833	chr9:38548833:G:A	9.77104e-14	-1.7705	-1.05747
38548955	chr9:38548955:A:G	4.73037e-13	-2.78392e-10	-1.25081
38549344	chr9:38549344:A:G	7.06288e-13	-2.78392e-10	-0.849957
38549490	chr9:38549490:T:C	5.00604e-13	-2.78392e-10	-1.19417
38549498	chr9:38549498:A:G	6.25546e-13	-2.78392e-10	-0.971355
38550326	chr9:38550326:G:A	7.18148e-13	-2.78392e-10	-0.833304
38550439	chr9:38550439:T:C	5.81959e-13	-2.78392e-10	-1.04358
38550771	chr9:38550771:A:C	9.98233e-14	-1.95419	-0.852391
38550778	chr9:38550778:A:G	2.51858e-13	-1.99944	0.118328
38551231	chr9:38551231:G:T	6.45141e-14	-2.0092	-1.2339
38551861	chr9:38551861:T:C	8.34544e-14	-1.79797	-1.18771
38552341	chr9:38552341:T:C	8.43048e-14	-1.81352	-1.16203
38552733	chr9:38552733:T:C	2.44744e-13	-1.99099	0.0812226
38552999	chr9:38552999:C:T	2.42169e-13	-1.9967	0.0763544
38553000	chr9:38553000:G:A	6.96957e-14	-2.01213	-1.15371
38553055	chr9:38553055:C:A	1.30366e-12	-2.78392e-10	-0.237051
38553064	chr9:38553064:T:G	1.03046e-13	-1.96402	-0.81078
38553094	chr9:38553094:G:A	1.69255e-12	-2.78392e-10	0.0240104
38553269	chr9:38553269:C:A	5.51085e-13	-2.78392e-10	-1.09809
38553353	chr9:38553353:C:T	5.16144e-13	-2.78392e-10	-1.1636
38553670	chr9:38553670:C:T	9.31504e-14	-1.98215	-0.893616
38553671	chr9:38553671:G:A	7.53536e-14	-1.98201	-1.10578
38554102	chr9:38554102:T:C	6.91647e-14	-1.9993	-1.17418
38554143	chr9:38554143:G:T	1.66872e-13	-1.99033	-0.302423
38554246	chr9:38554246:G:A	9.3936e-14	-1.98431	-0.883057
38554291	chr9:38554291:A:G	5.73679e-13	-2.78392e-10	-1.05791
38554306	chr9:38554306:A:G	1.25005e-13	-1.4891	-1.09253
38555239	chr9:38555239:T:C	6.39726e-14	-1.99648	-1.25504
38555389	chr9:38555389:A:C	6.31122e-14	-1.99973	-1.26533
38555502	chr9:38555502:T:C	6.60872e-13	-2.78392e-10	-0.91642
38555566	chr9:38555566:G:T	2.55869e-13	-1.86531	-2.90061e-10
38555823	chr9:38555823:A:G	6.07896e-12	-2.78392e-10	1.30261
38555841	chr9:38555841:T:C	5.25798e-13	-2.78392e-10	-1.14506
38555910	chr9:38555910:T:C	5.46968e-13	-1.10559	-2.90061e-10
38556189	chr9:38556189:TG:T	7.63595e-13	-2.78392e-10	-0.771942
38556195	chr9:38556195:G:A	5.64811e-13	-2.78392e-10	-1.07349
38556520	chr9:38556520:A:G	4.66182e-13	-2.78392e-10	-1.26541
38556691	chr9:38556691:C:T	1.83779e-13	-2.01043	-0.185814
38556710	chr9:38556710:G:A	1.2154e-13	-2.00577	-0.603961
38556726	chr9:38556726:C:T	2.38953e-12	-2.78392e-10	0.36887
38556875	chr9:38556875:C:T	7.32395e-14	-1.88345	-1.23279
38556885	chr9:38556885:C:T	6.24617e-13	-2.78392e-10	-0.972841
38556903	chr9:38556903:A:T	2.24958e-13	-1.99407	-2.90061e-10
38557730	chr9:38557730:C:T	4.66301e-13	-2.78392e-10	-1.26515
38557825	chr9:38557825:T:A	8.28969e-13	-2.78392e-10	-0.689797
38557879	chr9:38557879:G:A	2.87498e-13	-1.74876	-2.90061e-10
38557933	chr9:38557933:C:T	4.91676e-13	-2.78392e-10	-1.21216
38558251	chr9:38558251:A:G	3.54384e-13	-0.914427	-0.625173
38558414	chr9:38558414:C:T	1.43768e-13	-1.9897	-0.452076
38558433	chr9:38558433:T:G	1.49054e-13	-2.00776	-0.397913
38558537	chr9:38558537:C:T	1.41645e-13	-2.00608	-0.450581
38558677	chr9:38558677:T:C	1.00332e-12	-2.78392e-10	-0.498908
38559146	chr9:38559146:G:C	2.3668e-13	-1.94327	-2.90061e-10
38559455	chr9:38559455:TG:T	2.88506e-13	-1.74526	-2.90061e-10
38560212	chr9:38560212:G:T	1.5034e-13	-2.01215	-0.384932
38560218	chr9:38560218:T:A	5.17785e-13	-2.78392e-10	-1.16042
38561001	chr9:38561001:T:C	5.28057e-13	-2.78392e-10	-1.14078
38562024	chr9:38562024:A:G	5.12782e-13	-2.78392e-10	-1.17013
38562776	chr9:38562776:G:C	7.00111e-14	-1.94983	-1.2115
38562978	chr9:38562978:C:T	6.69632e-13	-2.78392e-10	-0.903252
38563174	chr9:38563174:T:C	6.72507e-14	-1.94444	-1.25711
38565181	chr9:38565181:T:C	4.72495e-13	-2.78392e-10	-1.25195
38566044	chr9:38566044:C:T	1.1269e-13	-1.95075	-0.734594
38566059	chr9:38566059:A:G	4.71971e-13	-2.78392e-10	-1.25306
38566114	chr9:38566114:A:G	4.87973e-13	-2.78392e-10	-1.21972
38566116	chr9:38566116:G:A	7.35526e-14	-1.99646	-1.11552
38566274	chr9:38566274:T:C	7.79403e-14	-1.96699	-1.08705
38566439	chr9:38566439:G:A	8.88497e-14	-1.99045	-0.932585
38567181	chr9:38567181:C:T	4.75929e-13	-2.78392e-10	-1.24471
38567418	chr9:38567418:T:C	7.81344e-13	-2.78392e-10	-0.748964
38567806	chr9:38567806:G:C	3.13713e-13	-1.6615	-2.90061e-10
38567835	chr9:38567835:C:T	8.99269e-13	-2.78392e-10	-0.608398
38567916	chr9:38567916:C:T	9.18442e-14	-1.9771	-0.912786
38568057	chr9:38568057:C:T	6.29401e-14	-2.00295	-1.26485
38568446	chr9:38568446:C:T	8.34726e-14	-2.00208	-0.983383
38568584	chr9:38568584:G:T	8.2831e-14	-2.00287	-0.990304
38568592	chr9:38568592:T:C	9.26372e-14	-1.99863	-0.882664
38568801	chr9:38568801:G:A	4.8597e-13	-2.78392e-10	-1.22383
38568802	chr9:38568802:A:C	2.55503e-13	-2.0092	0.142451
38568876	chr9:38568876:C:T	2.56914e-13	-1.97474	0.113502
38569030	chr9:38569030:G:A	3.48384e-13	-1.55667	-2.90061e-10
38569107	chr9:38569107:A:G	1.173e-13	-1.63488	-1.01037
38569253	chr9:38569253:A:G	2.01683e-13	-1.78438	-0.318907
38569261	chr9:38569261:T:C	3.33696e-13	-2.0123	0.412547
38569265	chr9:38569265:A:G	1.31992e-13	-1.95369	-0.573543
38569291	chr9:38569291:T:C	1.38953e-13	-1.88242	-0.593428
38569306	chr9:38569306:G:T	1.23791e-13	-1.88155	-0.709833
38569325	chr9:38569325:C:T	1.31252e-13	-1.86836	-0.664498
38569524	chr9:38569524:A:G	1.228e-13	-1.40474	-1.19469
38569568	chr9:38569568:A:G	3.23655e-13	-1.925	0.294699
38569600	chr9:38569600:C:T	4.65893e-13	-2.78392e-10	-1.26602
38569601	chr9:38569601:G:A	6.35676e-14	-1.99567	-1.26221
38569652	chr9:38569652:T:A	2.77084e-13	-1.92915	0.143492
38569722	chr9:38569722:C:T	2.99341e-13	-1.7084	-2.90061e-10
38569726	chr9:38569726:G:A	4.65869e-13	-2.78392e-10	-1.26608
38569818	chr9:38569818:T:C	9.73594e-14	-1.97203	-0.859539
38569831	chr9:38569831:G:A	2.72898e-13	-1.80088	-2.90061e-10
38569853	chr9:38569853:T:C	9.67369e-14	-1.94231	-0.895675
38570099	chr9:38570099:G:A	5.25765e-13	-2.78392e-10	-1.14513
38570162	chr9:38570162:T:C	7.421e-14	-1.99789	-1.10519
38570284	chr9:38570284:C:T	1.56094e-12	-0.0569347	-2.90061e-10
38570370	chr9:38570370:C:T	5.29148e-13	-2.78392e-10	-1.13871
38570473	chr9:38570473:T:G	3.19638e-13	-1.64279	-2.90061e-10
38570559	chr9:38570559:C:T	8.13682e-12	-2.78392e-10	1.59417
38570704	chr9:38570704:A:C	6.97674e-14	-2.01228	-1.15253
38570742	chr9:38570742:G:T	3.28739e-13	-1.52766	-0.0870601
38570759	chr9:38570759:T:A	4.65868e-13	-2.78392e-10	-1.26608
38571583	chr9:38571583:T:C	1.01778e-12	-2.78392e-10	-0.484606
38571628	chr9:38571628:G:A	9.24323e-13	-2.78392e-10	-0.580919
38571658	chr9:38571658:C:T	8.24521e-13	-2.78392e-10	-0.695177
38571979	chr9:38571979:T:TTAAA	6.58809e-14	-2.01152	-1.21061
38571989	chr9:38571989:C:G	6.87925e-14	-1.93403	-1.24486
38571995	chr9:38571995:A:G	5.02785e-13	-2.78392e-10	-1.18982
38572219	chr9:38572219:T:C	9.3365e-14	-2.01186	-0.861604
38572354	chr9:38572354:T:C	7.13743e-12	-2.78392e-10	1.46313
38572526	chr9:38572526:A:G	4.67588e-13	-2.78392e-10	-1.26239
38572599	chr9:38572599:C:T	7.91802e-14	-1.99532	-1.04293
38572665	chr9:38572665:G:A	6.56157e-14	-2.00914	-1.21703
38572771	chr9:38572771:G:A	4.65993e-13	-2.78392e-10	-1.26581
38572825	chr9:38572825:C:G	2.31104e-13	-2.0034	0.0362905
38572984	chr9:38572984:T:C	1.36664e-13	-1.95356	-0.5389
38573273	chr9:38573273:C:A	4.91672e-13	-2.78392e-10	-1.21217
38573586	chr9:38573586:A:T	2.9743e-13	-1.7148	-2.90061e-10
38573832	chr9:38573832:TTAAA:T	5.79912e-13	-1.0471	-2.90061e-10
38573977	chr9:38573977:A:G	5.95233e-13	-2.78392e-10	-1.02103
38574017	chr9:38574017:G:A	3.96522e-13	-1.42725	-2.90061e-10
38574139	chr9:38574139:T:C	6.50518e-14	-2.00632	-1.22848
38575112	chr9:38575112:A:G	4.7224e-13	-2.78392e-10	-1.25249
38575150	chr9:38575150:A:C	1.29149e-11	-2.78392e-10	2.05615
38575535	chr9:38575535:T:C	5.83254e-13	-2.78392e-10	-1.04136
38575605	chr9:38575605:T:G	5.00647e-13	-1.43985	0.245771
38575614	chr9:38575614:T:C	4.88107e-13	-2.78392e-10	-1.21945
38575615	chr9:38575615:G:A	4.91398e-13	-2.78392e-10	-1.21273
38575640	chr9:38575640:T:C	1.21846e-13	-1.97094	-0.636285
38575799	chr9:38575799:A:T	1.24679e-13	-1.36805	-1.21619
38575836	chr9:38575836:A:AG	4.97744e-13	-0.683277	-0.516617
38575888	chr9:38575888:T:G	1.42234e-13	-1.98228	-0.470228
38576075	chr9:38576075:C:T	2.21758e-13	-2.0084	-2.90061e-10
38576345	chr9:38576345:A:C	1.20384e-12	-2.78392e-10	-0.31671
38576408	chr9:38576408:C:CTT	4.66873e-13	-2.78392e-10	-1.26392
38576441	chr9:38576441:A:C	4.98685e-13	-2.78392e-10	-1.19801
38576585	chr9:38576585:C:T	2.20663e-12	-2.78392e-10	0.289243
38577002	chr9:38577002:G:A	7.09643e-14	-1.88677	-1.26103
38577013	chr9:38577013:G:C	4.90001e-13	-2.78392e-10	-1.21557
38577095	chr9:38577095:C:G	1.98782e-13	-1.0271	-1.09067
38577242	chr9:38577242:T:C	8.22608e-14	-1.74909	-1.251
38577473	chr9:38577473:T:C	4.42477e-13	-1.31759	-2.90061e-10
38577735	chr9:38577735:T:A	6.41713e-13	-2.78392e-10	-0.945839
38577788	chr9:38577788:A:G	4.00509e-12	-2.78392e-10	0.885341
38578156	chr9:38578156:A:G	1.83906e-13	-1.5801	-0.615459
38578245	chr9:38578245:A:G	4.92893e-13	-2.78392e-10	-1.20969
38578679	chr9:38578679:T:A	2.24109e-13	-1.99785	-2.90061e-10
38578680	chr9:38578680:C:T	2.23314e-13	-2.0014	-2.90061e-10
38578719	chr9:38578719:A:G	6.79652e-13	-2.78392e-10	-0.8884
38578822	chr9:38578822:G:A	1.3001e-12	-2.78392e-10	-0.239788
38578975	chr9:38578975:C:T	4.22935e-13	-0.581607	-0.781156
38578985	chr9:38578985:A:T	2.24369e-13	-1.99669	-2.90061e-10
38579194	chr9:38579194:A:C	2.26134e-13	-1.98885	-2.90061e-10
38579219	chr9:38579219:C:T	9.72945e-14	-1.59652	-1.23572
38579249	chr9:38579249:A:G	2.23473e-13	-1.7412	-0.259493
38579287	chr9:38579287:T:C	1.54511e-13	-1.55541	-0.814305
38579350	chr9:38579350:C:T	2.24419e-13	-1.99646	-2.90061e-10
38579731	chr9:38579731:A:T	2.00819e-13	-0.964964	-1.14261
38580276	chr9:38580276:C:A	7.06208e-14	-1.90849	-1.24416
38580495	chr9:38580495:A:G	4.65874e-13	-2.78392e-10	-1.26606
38580711	chr9:38580711:A:G	6.48686e-14	-1.97316	-1.26446
38580775	chr9:38580775:T:C	2.48899e-13	-0.806628	-1.08631
38580781	chr9:38580781:A:G	1.34998e-12	-2.78392e-10	-0.202132
38580867	chr9:38580867:G:T	2.20977e-13	-2.01192	-2.90061e-10
38580912	chr9:38580912:C:A	4.62094e-13	-0.433255	-0.840958
38580929	chr9:38580929:C:T	7.10053e-14	-2.00448	-1.14275
38580958	chr9:38580958:G:T	3.77603e-12	-2.78392e-10	0.826449
38581120	chr9:38581120:C:A	1.28807e-12	-2.78392e-10	-0.249077
38581186	chr9:38581186:A:C	2.44018e-13	-1.07793	-0.834811
38581516	chr9:38581516:A:G	7.64102e-14	-1.80987	-1.264
38581542	chr9:38581542:C:T	2.66521e-13	-1.02901	-0.795516
38582130	chr9:38582130:G:A	4.15057e-13	-0.494769	-0.886795
38582236	chr9:38582236:T:C	1.29372e-13	-1.71809	-0.829198
38582289	chr9:38582289:A:G	1.29375e-12	-2.78392e-10	-0.244681
38582412	chr9:38582412:A:AT	1.18127e-13	-1.41627	-1.22195
38582771	chr9:38582771:T:C	6.64976e-14	-1.95653	-1.25628
38583482	chr9:38583482:C:T	1.35133e-12	-2.78392e-10	-0.201138
38583486	chr9:38583486:T:G	1.36174e-12	-2.78392e-10	-0.193462
38583771	chr9:38583771:A:T	5.70416e-13	-2.78392e-10	-1.06361
38583830	chr9:38583830:T:C	3.45464e-12	-2.78392e-10	0.737493
38583918	chr9:38583918:C:T	7.64033e-14	-1.90926	-1.1647
38583929	chr9:38583929:G:A	6.67669e-14	-2.01158	-1.1972
38584027	chr9:38584027:G:A	4.61067e-13	-0.986119	-0.290317
38584613	chr9:38584613:C:A	8.88496e-13	-2.78392e-10	-0.62045
38584889	chr9:38584889:T:C	8.4833e-14	-1.70754	-1.26175
38584919	chr9:38584919:C:T	4.69632e-13	-2.78392e-10	-1.25803
38584941	chr9:38584941:A:G	2.1157e-13	-1.12865	-0.92677
38585157	chr9:38585157:T:C	2.03493e-13	-1.17867	-0.915684
38585698	chr9:38585698:A:G	4.70996e-13	-2.78392e-10	-1.25513
38585933	chr9:38585933:T:C	7.29443e-14	-1.86259	-1.25769
38586133	chr9:38586133:T:C	7.33116e-14	-1.86238	-1.25289
38586250	chr9:38586250:C:T	4.06331e-13	-0.174933	-1.22788
38586334	chr9:38586334:T:A	5.31066e-13	-2.78392e-10	-1.13509
38586661	chr9:38586661:C:T	2.0069e-13	-0.856307	-1.25191
38586888	chr9:38586888:G:A	6.56683e-14	-1.97166	-1.2537
38587221	chr9:38587221:G:C	2.29869e-13	-1.97247	-2.90061e-10
38587268	chr9:38587268:T:C	2.34976e-13	-1.9505	-2.90061e-10
38587278	chr9:38587278:G:C	2.31769e-13	-1.96424	-2.90061e-10
38587670	chr9:38587670:G:A	3.34328e-13	-0.334972	-1.26288
38587727	chr9:38587727:A:G	1.27534e-13	-1.36295	-1.19865
38587888	chr9:38587888:G:C	2.29683e-13	-1.97328	-2.90061e-10
38587933	chr9:38587933:C:T	8.26809e-14	-1.82669	-1.16831
38588043	chr9:38588043:G:A	6.49268e-14	-2.01192	-1.2248
38588158	chr9:38588158:TGTAA:T	2.3019e-13	-1.97107	-2.90061e-10
38588234	chr9:38588234:C:T	4.10733e-13	-0.127006	-1.26503
38588576	chr9:38588576:G:A	1.17962e-12	-2.78392e-10	-0.337031
38588623	chr9:38588623:A:G	7.64997e-13	-2.78392e-10	-0.770108
38588765	chr9:38588765:C:T	4.38123e-13	-0.0652592	-1.26222
38588766	chr9:38588766:G:A	5.49415e-13	-2.78392e-10	-1.10113
38589212	chr9:38589212:C:T	4.23144e-13	-0.104159	-1.25811
38589215	chr9:38589215:T:C	4.89383e-13	-2.78392e-10	-1.21684
38589238	chr9:38589238:ACT:A	1.27232e-12	-2.78392e-10	-0.26138
38589564	chr9:38589564:G:A	5.53225e-13	-2.78392e-10	-1.09421
38589684	chr9:38589684:C:T	2.71671e-12	-2.78392e-10	0.497197
38590065	chr9:38590065:A:G	6.79947e-14	-1.92448	-1.26607
38590094	chr9:38590094:G:C	4.71877e-13	-2.78392e-10	-1.25326
38590170	chr9:38590170:CTTCTTTCTCTCT:C	2.25443e-13	-1.99191	-2.90061e-10
38590298	chr9:38590298:T:C	4.27252e-13	-1.35261	-2.90061e-10
38590327	chr9:38590327:G:A	2.2095e-13	-2.01204	-2.90061e-10
38590466	chr9:38590466:C:T	4.85981e-13	-2.78392e-10	-1.22381
38590746	chr9:38590746:G:A	2.4959e-12	-2.78392e-10	0.412423
38590907	chr9:38590907:C:G	8.03502e-13	-2.78392e-10	-0.721
38590912	chr9:38590912:C:T	2.39621e-12	-2.78392e-10	0.371662
38590923	chr9:38590923:T:C	1.33873e-13	-1.72393	-0.789153
38591770	chr9:38591770:T:C	9.28677e-13	-2.78392e-10	-0.576219
38591943	chr9:38591943:G:A	2.49336e-13	-1.65774	-0.233436
38591944	chr9:38591944:C:G	2.69556e-13	-1.65893	-0.154281
38592140	chr9:38592140:G:T	7.51465e-14	-1.82518	-1.26536
38592255	chr9:38592255:GCTAAA:G	2.13985e-13	-1.74029	-0.30379
38592369	chr9:38592369:T:G	4.67435e-13	-2.78392e-10	-1.26272
38592716	chr9:38592716:T:C	1.92324e-13	-1.812	-0.338795
38592851	chr9:38592851:C:T	1.38092e-12	-2.78392e-10	-0.179472
38592902	chr9:38592902:GGT:G	9.15656e-13	-2.78392e-10	-0.590339
38592972	chr9:38592972:G:C	2.12223e-13	-1.71424	-0.338108
38592976	chr9:38592976:G:A	4.76796e-13	-2.78392e-10	-1.24289
38593266	chr9:38593266:T:C	1.24782e-12	-2.78392e-10	-0.28083
38593350	chr9:38593350:C:T	8.69992e-14	-1.8151	-1.12898
38594323	chr9:38594323:A:G	7.64555e-13	-2.78392e-10	-0.770687
38594452	chr9:38594452:G:C	1.08416e-12	-2.78392e-10	-0.421415
38594603	chr9:38594603:T:C	9.99699e-13	-2.78392e-10	-0.502526
38594805	chr9:38594805:C:T	5.00792e-13	-1.19379	-2.90061e-10
38595095	chr9:38595095:T:C	8.95461e-14	-1.65004	-1.26519
38595199	chr9:38595199:G:A	2.70001e-12	-2.78392e-10	0.491031
38595246	chr9:38595246:G:A	1.95796e-12	0.16968	-2.90061e-10
38595394	chr9:38595394:A:G	2.02431e-13	-1.69936	-0.400216
38595437	chr9:38595437:A:G	9.95223e-13	-2.78392e-10	-0.507013
38595889	chr9:38595889:T:C	1.62635e-13	-1.82592	-0.492554
38596083	chr9:38596083:A:G	9.15461e-13	-2.78392e-10	-0.590553
38596120	chr9:38596120:T:G	8.68016e-13	-2.78392e-10	-0.643771
38596275	chr9:38596275:A:G	9.58738e-13	-2.78392e-10	-0.544362
38596437	chr9:38596437:T:C	5.75155e-13	-2.78392e-10	-1.05534
38596453	chr9:38596453:T:C	4.65863e-13	-2.78392e-10	-1.26609
38596651	chr9:38596651:A:T	5.94174e-13	-2.78392e-10	-1.02281
38596733	chr9:38596733:T:C	9.99949e-13	-2.78392e-10	-0.502276
38596880	chr9:38596880:T:G	2.36578e-13	-1.9437	-2.90061e-10
38596967	chr9:38596967:G:C	9.47624e-13	-2.78392e-10	-0.556022
38597064	chr9:38597064:T:C	9.57576e-13	-2.78392e-10	-0.545575
38597409	chr9:38597409:A:G	4.6587e-13	-2.78392e-10	-1.26607
38597449	chr9:38597449:A:C	7.09297e-14	-1.89718	-1.25111
38597469	chr9:38597469:C:T	6.52653e-13	-2.78392e-10	-0.928935
38597958	chr9:38597958:A:G	4.31108e-13	-1.93277	0.589145
38598108	chr9:38598108:T:C	5.54316e-13	-2.78392e-10	-1.09225
38598274	chr9:38598274:T:A	7.49157e-13	-0.662505	-0.128526
38598373	chr9:38598373:C:T	8.58513e-13	-0.654778	-2.90061e-10
38599099	chr9:38599099:T:A	1.33629e-13	-1.60034	-0.914571
38599154	chr9:38599154:C:G	2.62054e-12	-2.78392e-10	0.461156
38599300	chr9:38599300:G:T	4.67458e-13	-2.78392e-10	-1.26267
38599382	chr9:38599382:G:A	1.28962e-13	-1.79574	-0.754727
38599421	chr9:38599421:T:G	2.63727e-13	-1.83507	-2.90061e-10
38599590	chr9:38599590:G:A	8.61896e-13	-2.78392e-10	-0.650846
38599799	chr9:38599799:G:A	1.3759e-12	-2.78392e-10	-0.183113
38600114	chr9:38600114:A:G	5.84627e-13	-2.78392e-10	-1.03901
38600177	chr9:38600177:T:G	5.19349e-13	-2.78392e-10	-1.1574
38600714	chr9:38600714:C:T	6.62781e-13	-2.78392e-10	-0.913536
38600955	chr9:38600955:A:G	7.94412e-14	-1.78638	-1.24859
38601334	chr9:38601334:T:C	2.27642e-13	-1.98221	-2.90061e-10
38601576	chr9:38601576:C:T	3.60511e-13	-1.93209	0.409631
38601638	chr9:38601638:T:C	6.8217e-13	-2.78392e-10	-0.884702
38601838	chr9:38601838:C:T	4.6699e-13	-2.78392e-10	-1.26367
38602084	chr9:38602084:C:T	8.00979e-13	-2.78392e-10	-0.724145
38602253	chr9:38602253:G:T	3.45031e-13	-1.76055	0.194202
38602346	chr9:38602346:A:G	6.31844e-13	-2.78392e-10	-0.961338
38602595	chr9:38602595:A:T	3.04617e-13	-1.91978	0.228851
38602790	chr9:38602790:C:T	4.66174e-13	-2.78392e-10	-1.26542
38602973	chr9:38602973:A:G	1.36699e-13	-1.90669	-0.585512
38603134	chr9:38603134:G:A	7.82844e-14	-1.95992	-1.08971
38603191	chr9:38603191:G:T	5.92374e-13	-2.78392e-10	-1.02584
38603387	chr9:38603387:C:T	6.86863e-14	-2.01182	-1.16861
38603698	chr9:38603698:G:A	6.95154e-14	-1.907	-1.26143
38603706	chr9:38603706:T:C	8.21337e-13	-2.78392e-10	-0.699047
38603733	chr9:38603733:C:T	3.15914e-13	-1.94278	0.288267
38603821	chr9:38603821:T:C	7.05317e-14	-2.00949	-1.14443
38603876	chr9:38603876:T:C	7.90859e-13	-2.78392e-10	-0.736861
38603972	chr9:38603972:G:A	1.28312e-12	-2.78392e-10	-0.252929
38604040	chr9:38604040:T:C	8.52584e-14	-1.75567	-1.20863
38604190	chr9:38604190:C:T	5.30065e-13	-2.78392e-10	-1.13698
38604677	chr9:38604677:A:G	1.75735e-13	-1.98927	-0.25173
38605230	chr9:38605230:G:A	2.2996e-13	-1.97208	-2.90061e-10
38605462	chr9:38605462:G:A	7.02892e-14	-2.01184	-1.14552
38605473	chr9:38605473:C:T	1.13936e-12	-2.78392e-10	-0.371756
38605712	chr9:38605712:C:A	3.54254e-13	-1.53997	-2.90061e-10
38605790	chr9:38605790:T:A	7.99604e-13	-2.78392e-10	-0.725864
38606025	chr9:38606025:T:C	8.08639e-13	-2.78392e-10	-0.714628
38606100	chr9:38606100:C:A	5.08305e-13	-2.78392e-10	-1.1789
38606256	chr9:38606256:T:C	2.29796e-13	-1.97279	-2.90061e-10
38606301	chr9:38606301:GT:G	7.10894e-14	-1.97267	-1.17337
38606433	chr9:38606433:G:A	2.61894e-12	-2.78392e-10	0.460545
38606794	chr9:38606794:G:A	2.63335e-12	-2.78392e-10	0.466032
38607017	chr9:38607017:T:C	1.04212e-12	-2.78392e-10	-0.460966
38607125	chr9:38607125:C:T	1.22592e-13	-1.90966	-0.691467
38607139	chr9:38607139:C:A	6.12375e-13	-2.78392e-10	-0.992636
38607440	chr9:38607440:C:T	1.01376e-12	-2.78392e-10	-0.488563
38607783	chr9:38607783:C:T	1.23001e-12	-2.78392e-10	-0.295203
38607853	chr9:38607853:T:C	1.15032e-13	-1.91378	-0.750987
38607979	chr9:38607979:C:T	6.62457e-14	-1.95061	-1.266
38608024	chr9:38608024:G:A	4.70603e-13	-2.78392e-10	-1.25597
38608274	chr9:38608274:T:C	7.8406e-13	-2.78392e-10	-0.745495
38608385	chr9:38608385:A:G	5.99789e-13	-1.0134	-2.90061e-10
38608656	chr9:38608656:AAAT:A	8.07928e-13	-2.78392e-10	-0.715508
38608808	chr9:38608808:G:A	6.65725e-13	-2.78392e-10	-0.909104
38608914	chr9:38608914:A:G	8.42054e-14	-1.81626	-1.16046
38609240	chr9:38609240:G:A	8.05076e-13	-2.78392e-10	-0.719043
38609368	chr9:38609368:T:C	1.10059e-12	-0.406383	-2.90061e-10
38609416	chr9:38609416:GC:G	1.399e-12	-2.78392e-10	-0.16647
38609684	chr9:38609684:CTCT:C	7.38018e-13	-2.78392e-10	-0.806012
38609694	chr9:38609694:G:A	5.09886e-13	-2.78392e-10	-1.17579
38609719	chr9:38609719:T:C	5.62693e-13	-2.78392e-10	-1.07725
38609895	chr9:38609895:A:G	2.69645e-13	-1.81287	-2.90061e-10
38609917	chr9:38609917:A:G	1.10701e-12	-2.78392e-10	-0.400565
38610362	chr9:38610362:G:A	7.92748e-13	-2.78392e-10	-0.734474
38610582	chr9:38610582:T:A	1.61312e-12	-2.78392e-10	-0.0240541
38610597	chr9:38610597:G:A	1.61753e-12	-2.78392e-10	-0.0213236
38610647	chr9:38610647:C:T	2.32249e-13	-1.96217	-2.90061e-10
38610804	chr9:38610804:A:G	1.58233e-12	-2.78392e-10	-0.0433278
38611556	chr9:38611556:C:A	4.67501e-13	-2.78392e-10	-1.26258
38611863	chr9:38611863:T:C	7.48234e-13	-2.78392e-10	-0.792264
38611954	chr9:38611954:T:C	7.34197e-14	-1.98223	-1.13156
38612449	chr9:38612449:G:T	3.26685e-13	-1.62098	-2.90061e-10
38612479	chr9:38612479:G:C	3.18738e-13	-1.64561	-2.90061e-10
38612816	chr9:38612816:C:T	7.01147e-13	-2.78392e-10	-0.857263
38612817	chr9:38612817:G:A	6.82826e-14	-2.00823	-1.17809
38613174	chr9:38613174:G:A	4.73165e-13	-2.78392e-10	-1.25054
38613175	chr9:38613175:T:C	2.37729e-13	-1.93885	-2.90061e-10
38613204	chr9:38613204:C:A	5.52535e-13	-2.78392e-10	-1.09546
38613225	chr9:38613225:A:G	1.92963e-13	-0.894042	-1.25344
38613400	chr9:38613400:T:C	5.90137e-13	-2.78392e-10	-1.02963
38613446	chr9:38613446:TTTTCTC:T	5.00616e-13	-2.78392e-10	-1.19414
38613464	chr9:38613464:G:A	6.96015e-13	-2.78392e-10	-0.864609
38613550	chr9:38613550:CCAA:C	5.21272e-13	-2.78392e-10	-1.15371
38613596	chr9:38613596:T:C	5.604e-13	-2.78392e-10	-1.08133
38613652	chr9:38613652:A:C	2.72665e-13	-1.65769	-0.144043
38613777	chr9:38613777:C:A	1.57743e-12	-2.78392e-10	-0.0464257
38613808	chr9:38613808:T:C	6.48235e-14	-1.98725	-1.25107
38613895	chr9:38613895:T:C	7.04723e-14	-2.01215	-1.14261
38613905	chr9:38613905:T:C	1.19913e-12	-2.78392e-10	-0.320632
38613969	chr9:38613969:G:T	4.70293e-13	-2.78392e-10	-1.25662
38614155	chr9:38614155:G:A	2.25442e-13	-1.99192	-2.90061e-10
38614307	chr9:38614307:A:G	1.80485e-13	-1.09389	-1.12044
38614397	chr9:38614397:C:T	2.24938e-13	-0.744702	-1.24945
38614515	chr9:38614515:G:A	4.9581e-13	-2.78392e-10	-1.20379
38614554	chr9:38614554:G:C	1.77939e-13	-0.968158	-1.26038
38614613	chr9:38614613:C:T	1.17595e-12	-2.78392e-10	-0.340146
38614753	chr9:38614753:G:A	4.97192e-13	-2.78392e-10	-1.201
38615114	chr9:38615114:A:T	4.70542e-13	-2.78392e-10	-1.25609
38615178	chr9:38615178:C:A	1.75936e-13	-0.978893	-1.26096
38615183	chr9:38615183:C:T	5.18073e-13	-2.78392e-10	-1.15986
38615218	chr9:38615218:T:TCAG	1.34157e-12	-2.78392e-10	-0.208383
38615340	chr9:38615340:C:A	4.74423e-13	-2.78392e-10	-1.24788
38615364	chr9:38615364:AAAG:A	1.34455e-12	-2.78392e-10	-0.206166
38615555	chr9:38615555:A:G	4.69217e-13	-2.78392e-10	-1.25892
38615632	chr9:38615632:G:A	2.22143e-13	-2.00666	-2.90061e-10
38615701	chr9:38615701:C:T	5.07193e-13	-1.148	-0.0330887
38615782	chr9:38615782:T:C	8.27657e-14	-1.8964	-1.09757
38616010	chr9:38616010:C:T	5.8149e-13	-2.78392e-10	-1.04439
38616880	chr9:38616880:T:C	1.73908e-13	-1.818	-0.43345
38618107	chr9:38618107:C:G	8.46147e-13	-2.78392e-10	-0.669288
38618301	chr9:38618301:C:T	2.22685e-13	-0.740618	-1.2636
38618885	chr9:38618885:CATTAT:C	4.76583e-13	-2.78392e-10	-1.24334
38619184	chr9:38619184:CTT:C	4.84971e-13	-2.78392e-10	-1.22589
38619463	chr9:38619463:T:G	4.77367e-13	-2.78392e-10	-1.24169
38619464	chr9:38619464:A:G	1.09482e-12	-2.78392e-10	-0.411634
38619788	chr9:38619788:T:G	4.73277e-13	-2.78392e-10	-1.2503
38619997	chr9:38619997:A:T	8.15925e-13	-2.78392e-10	-0.705658
38620027	chr9:38620027:A:C	7.00785e-14	-1.95178	-1.20858
38620072	chr9:38620072:C:G	1.18822e-12	-2.78392e-10	-0.329772
38620304	chr9:38620304:G:T	1.23774e-12	-2.78392e-10	-0.288936
38620502	chr9:38620502:G:T	4.73758e-13	-2.78392e-10	-1.24928
38621065	chr9:38621065:G:T	1.23943e-12	-2.78392e-10	-0.287574
38621159	chr9:38621159:T:A	7.04607e-13	-2.78392e-10	-0.85234
38621473	chr9:38621473:T:C	5.33307e-13	-2.78392e-10	-1.13088
38621998	chr9:38621998:C:T	9.08014e-13	-1.18768	0.588961
38622260	chr9:38622260:A:G	6.34955e-14	-1.99298	-1.26604
38624257	chr9:38624257:G:A	4.68394e-13	-2.78392e-10	-1.26067
38624275	chr9:38624275:G:A	7.8656e-13	-2.78392e-10	-0.742311
38624503	chr9:38624503:T:C	4.69126e-13	-2.78392e-10	-1.25911
38624545	chr9:38624545:G:A	5.49203e-13	-2.78392e-10	-1.10151
38624619	chr9:38624619:TA:T	4.99236e-13	-2.78392e-10	-1.1969
38625380	chr9:38625380:A:T	1.35875e-13	-2.0122	-0.486039
38625465	chr9:38625465:C:T	2.42698e-12	0.384423	-2.90061e-10
38625528	chr9:38625528:C:CT	2.23233e-13	-2.00176	-2.90061e-10
38626014	chr9:38626014:C:A	1.31363e-12	-2.78392e-10	-0.229434
38626084	chr9:38626084:G:A	4.96268e-13	-2.78392e-10	-1.20286
38626136	chr9:38626136:C:T	2.85361e-13	-1.75622	-2.90061e-10
38626312	chr9:38626312:T:C	6.92401e-13	5.8474e-05	-0.869873
38626454	chr9:38626454:G:A	4.96179e-13	-2.78392e-10	-1.20304
38626541	chr9:38626541:C:T	5.87626e-13	-2.78392e-10	-1.03389
38626685	chr9:38626685:T:C	1.36452e-13	-1.92	-0.574013
38627356	chr9:38627356:G:A	4.69576e-13	-2.78392e-10	-1.25815
38627502	chr9:38627502:A:T	7.93472e-14	-1.98086	-1.05528
38627984	chr9:38627984:G:A	4.75743e-13	-1.47411	0.229006
38628039	chr9:38628039:C:A	4.97467e-13	-2.78392e-10	-1.20045
38628337	chr9:38628337:G:A	6.42679e-13	-2.78392e-10	-0.944334
38628353	chr9:38628353:T:G	4.77763e-13	-2.78392e-10	-1.24087
38629362	chr9:38629362:T:TGCCACATACACACACAC	4.91539e-13	-2.78392e-10	-1.21244
38629922	chr9:38629922:C:G	8.61736e-13	-2.78392e-10	-0.651032
38629957	chr9:38629957:A:G	3.99856e-13	-0.475508	-0.943368
38629998	chr9:38629998:C:A	2.66375e-13	-0.699736	-1.12534
38630070	chr9:38630070:T:G	1.42065e-12	-2.78392e-10	-0.151114
38630090	chr9:38630090:A:G	6.64332e-14	-1.96749	-1.2463
38630472	chr9:38630472:A:G	5.76475e-13	-2.78392e-10	-1.05305
38630548	chr9:38630548:G:A	4.82302e-13	-2.78392e-10	-1.23141
38630775	chr9:38630775:G:T	4.81662e-13	-2.78392e-10	-1.23274
38630847	chr9:38630847:G:C	6.35059e-13	-2.78392e-10	-0.956263
38630872	chr9:38630872:A:G	2.25748e-13	-1.03995	-0.950609
38631087	chr9:38631087:T:C	5.03359e-13	-2.78392e-10	-1.18868
38631102	chr9:38631102:G:A	5.02657e-13	-2.78392e-10	-1.19007
38631131	chr9:38631131:C:A	8.98713e-13	-2.78392e-10	-0.609016
38631326	chr9:38631326:C:T	8.73146e-14	-1.87643	-1.06403
38631452	chr9:38631452:G:A	6.51779e-14	-2.00649	-1.22637
38631562	chr9:38631562:C:T	6.49352e-14	-1.99373	-1.24286
38631636	chr9:38631636:G:T	6.71645e-13	-2.78392e-10	-0.90025
38631649	chr9:38631649:TAGTA:T	1.0051e-12	-2.78392e-10	-0.497136
38631682	chr9:38631682:C:T	8.70622e-14	-1.87937	-1.06399
38631798	chr9:38631798:G:T	8.71914e-14	-1.88357	-1.05831
38631832	chr9:38631832:C:T	8.80394e-14	-1.87951	-1.05269
38631942	chr9:38631942:A:G	5.07403e-13	-2.78392e-10	-1.18067
38631987	chr9:38631987:C:T	1.59292e-13	-1.08359	-1.25565
38632214	chr9:38632214:A:G	6.20767e-13	-0.979024	-2.90061e-10
38632376	chr9:38632376:T:A	1.8794e-13	-1.18039	-0.993468
38632391	chr9:38632391:C:T	8.70275e-14	-1.87902	-1.06473
38632735	chr9:38632735:T:C	5.6218e-13	-2.78392e-10	-1.07816
38633084	chr9:38633084:C:T	1.3029e-13	-1.28293	-1.25728
38633106	chr9:38633106:G:T	1.2716e-13	-1.30569	-1.25885
38633283	chr9:38633283:C:T	1.47474e-13	-1.42808	-0.988253
38633388	chr9:38633388:G:A	7.93321e-14	-1.91991	-1.11642
38633398	chr9:38633398:G:A	8.18348e-14	-1.89338	-1.1119
38633490	chr9:38633490:A:G	4.6768e-13	-2.78392e-10	-1.2622
38633584	chr9:38633584:G:A	1.20191e-13	-1.36998	-1.25092
38633655	chr9:38633655:A:G	1.17036e-13	-1.41794	-1.22956
38633857	chr9:38633857:G:C	6.31425e-14	-1.99875	-1.26584
38634054	chr9:38634054:A:G	1.1323e-12	-0.377978	-2.90061e-10
38634496	chr9:38634496:C:G	4.76782e-13	-2.78392e-10	-1.24292
38634801	chr9:38634801:T:C	1.73266e-13	-1.29331	-0.961844
38634821	chr9:38634821:G:A	8.93502e-14	-1.7995	-1.11792
38634855	chr9:38634855:A:G	6.08629e-13	-2.78392e-10	-0.998772
38635115	chr9:38635115:CA:C	7.95179e-13	-2.78392e-10	-0.731412
38635189	chr9:38635189:C:T	1.63206e-13	-1.05694	-1.25803
38635469	chr9:38635469:T:A	5.22612e-13	-2.78392e-10	-1.15114
38635701	chr9:38635701:G:A	8.52646e-14	-1.8352	-1.12902
38635726	chr9:38635726:T:C	8.89666e-14	-1.81614	-1.10558
38635853	chr9:38635853:T:A	4.72879e-13	-2.78392e-10	-1.25114
38636098	chr9:38636098:C:T	1.33162e-13	-1.47836	-1.04005
38636171	chr9:38636171:G:A	1.57477e-13	-1.48731	-0.86339
38636186	chr9:38636186:C:T	1.67608e-13	-1.32388	-0.964476
38636269	chr9:38636269:G:A	5.01187e-13	-2.78392e-10	-1.193
38636334	chr9:38636334:A:T	1.12972e-13	-1.72712	-0.955716
38636466	chr9:38636466:A:G	1.14717e-13	-1.72261	-0.944905
38637197	chr9:38637197:A:G	9.71737e-14	-1.84474	-0.988738
38637796	chr9:38637796:C:T	2.20952e-13	-2.01203	-2.90061e-10
38637885	chr9:38637885:C:A	5.0941e-13	-2.78392e-10	-1.17673
38638142	chr9:38638142:C:T	1.25039e-12	-2.78392e-10	-0.278771
38638699	chr9:38638699:G:A	4.89133e-13	-2.78392e-10	-1.21735
38638839	chr9:38638839:A:G	1.22665e-13	-1.62883	-0.9717
38638865	chr9:38638865:C:T	6.72729e-14	-1.99485	-1.20637
38639250	chr9:38639250:A:C	4.67023e-13	-2.78392e-10	-1.2636
38639321	chr9:38639321:T:G	1.83954e-13	-1.48422	-0.711073
38639366	chr9:38639366:C:T	4.91759e-13	-2.78392e-10	-1.21199
38639540	chr9:38639540:T:G	2.29362e-13	-1.97468	-2.90061e-10
38639648	chr9:38639648:C:T	4.80915e-13	-2.78392e-10	-1.23429
38639766	chr9:38639766:C:T	5.61632e-13	-2.78392e-10	-1.07913
38639838	chr9:38639838:T:C	6.3786e-13	-2.78392e-10	-0.951861
38639856	chr9:38639856:G:A	2.302e-13	-1.37062	-0.600409
38639968	chr9:38639968:C:T	6.41492e-13	-2.78392e-10	-0.946184
38640050	chr9:38640050:TC:T	4.7434e-13	-2.78392e-10	-1.24806
38640291	chr9:38640291:A:G	1.64825e-13	-1.2212	-1.0839
38640320	chr9:38640320:A:T	1.12161e-13	-1.71504	-0.975003
38640376	chr9:38640376:T:A	8.68919e-14	-1.75777	-1.18755
38640564	chr9:38640564:T:C	4.66421e-13	-2.78392e-10	-1.26489
38640622	chr9:38640622:C:T	1.25168e-13	-1.50036	-1.07996
38641105	chr9:38641105:T:C	5.06876e-13	-2.78392e-10	-1.18171
38641173	chr9:38641173:T:C	9.01858e-13	-2.78392e-10	-0.605523
38641215	chr9:38641215:A:G	7.49626e-11	-2.78392e-10	3.81476
38641325	chr9:38641325:A:C	6.26645e-14	-2.00695	-1.26523
38641333	chr9:38641333:C:A	5.44621e-13	-2.78392e-10	-1.10989
38641338	chr9:38641338:A:G	6.23299e-14	-2.01186	-1.26568
38641445	chr9:38641445:A:G	6.27924e-14	-2.00725	-1.2629
38641479	chr9:38641479:G:A	1.50907e-11	-2.78392e-10	2.21185
38641970	chr9:38641970:C:G	3.90847e-13	-0.195373	-1.24629
38642118	chr9:38642118:A:G	4.99539e-13	-2.78392e-10	-1.19629
38642157	chr9:38642157:G:A	6.50487e-14	-1.99381	-1.24104
38642399	chr9:38642399:A:G	6.21491e-13	-2.78392e-10	-0.977859
38642563	chr9:38642563:C:T	4.82239e-13	-2.78392e-10	-1.23154
38642634	chr9:38642634:A:C	6.02498e-13	-2.78392e-10	-1.0089
38642770	chr9:38642770:G:A	1.16992e-12	-2.78392e-10	-0.345291
38642882	chr9:38642882:A:C	1.07664e-13	-1.95904	-0.771924
38643108	chr9:38643108:G:A	5.434e-13	-2.78392e-10	-1.11213
38643132	chr9:38643132:A:G	1.25835e-13	-1.98312	-0.59189
38643340	chr9:38643340:T:C	5.72535e-13	-2.78392e-10	-1.05991
38643858	chr9:38643858:G:A	4.31776e-13	-1.34207	-2.90061e-10
38643999	chr9:38643999:A:G	1.09852e-13	-1.95534	-0.7555
38644033	chr9:38644033:G:A	4.86799e-13	-2.78392e-10	-1.22213
38644336	chr9:38644336:C:T	5.30486e-13	-2.78392e-10	-1.13619
38644401	chr9:38644401:T:C	8.43452e-13	-2.78392e-10	-0.672477
38644424	chr9:38644424:T:C	1.58882e-13	-1.97846	-0.363358
38644457	chr9:38644457:C:T	5.34973e-13	-2.78392e-10	-1.12776
38644532	chr9:38644532:G:A	1.29613e-13	-1.5245	-1.02093
38645012	chr9:38645012:G:A	6.61787e-14	-1.9918	-1.22582
38645209	chr9:38645209:G:A	3.63974e-13	-0.50579	-1.00711
38645394	chr9:38645394:G:C	5.05176e-13	-2.78392e-10	-1.18507
38645666	chr9:38645666:C:T	2.12629e-13	-1.99823	-0.0521996
38646185	chr9:38646185:A:G	5.55725e-13	-2.78392e-10	-1.08971
38646410	chr9:38646410:A:G	2.0631e-13	-1.44094	-0.639665
38646723	chr9:38646723:C:T	4.87147e-13	-2.78392e-10	-1.22141
38646919	chr9:38646919:G:T	7.56321e-13	-2.78392e-10	-0.781515
38646998	chr9:38646998:T:C	7.50347e-14	-1.96826	-1.12377
38647286	chr9:38647286:G:T	1.44443e-13	-1.33803	-1.09907
38647298	chr9:38647298:G:C	1.48942e-13	-1.30793	-1.0985
38647406	chr9:38647406:C:T	7.4476e-13	-0.796918	-2.90061e-10
38647529	chr9:38647529:G:T	4.66855e-13	-2.78392e-10	-1.26396
38647597	chr9:38647597:T:C	4.67097e-13	-2.78392e-10	-1.26344
38647613	chr9:38647613:CAGT:C	1.46396e-13	-1.31511	-1.10856
38647944	chr9:38647944:G:T	1.06281e-12	-1.28053	0.83922
38648038	chr9:38648038:T:A	9.32334e-14	-1.98829	-0.886586
38648441	chr9:38648441:G:A	5.39757e-13	-2.78392e-10	-1.11886
38648459	chr9:38648459:C:A	1.18344e-13	-1.98432	-0.652064
38649080	chr9:38649080:G:A	1.74075e-13	-1.96447	-0.286027
38649224	chr9:38649224:C:G	1.41554e-13	-1.38714	-1.07016
38649358	chr9:38649358:G:A	3.93301e-13	-1.43541	-2.90061e-10
38649476	chr9:38649476:C:T	4.6684e-13	-2.78392e-10	-1.26399
38649505	chr9:38649505:C:A	2.6271e-13	-0.965529	-0.873401
38649946	chr9:38649946:G:A	7.20471e-13	-2.78392e-10	-0.830076
38650215	chr9:38650215:G:A	5.31962e-13	-2.78392e-10	-1.13341
38650247	chr9:38650247:T:C	3.61015e-13	-1.90577	0.384712
38650382	chr9:38650382:A:T	1.56855e-12	-2.78392e-10	-0.0520728
38650693	chr9:38650693:G:A	5.90206e-13	-2.78392e-10	-1.02951
38650865	chr9:38650865:A:C	5.32683e-13	-2.78392e-10	-1.13205
38651165	chr9:38651165:G:A	1.00122e-12	-2.78392e-10	-0.501009
38651201	chr9:38651201:G:A	3.17791e-13	-1.64859	-2.90061e-10
38651247	chr9:38651247:A:T	5.35617e-13	-2.78392e-10	-1.12656
38651475	chr9:38651475:T:C	5.93573e-13	-1.02382	-2.90061e-10
38651574	chr9:38651574:G:A	5.01329e-13	-2.78392e-10	-1.19272
38651683	chr9:38651683:A:C	3.8744e-13	-0.204601	-1.24582
38651772	chr9:38651772:T:C	6.66668e-13	-2.78392e-10	-0.907688
38651955	chr9:38651955:A:C	6.46657e-14	-2.00901	-1.23173
38652285	chr9:38652285:A:G	4.82383e-13	-2.78392e-10	-1.23124
38652918	chr9:38652918:C:T	8.76643e-14	-1.68754	-1.24893
38653147	chr9:38653147:G:C	4.96738e-13	-2.78392e-10	-1.20192
38653261	chr9:38653261:AT:A	8.87364e-14	-1.68688	-1.23743
38653454	chr9:38653454:C:A	4.65887e-13	-2.78392e-10	-1.26604
38653490	chr9:38653490:T:G	8.2013e-13	-2.78392e-10	-0.700518
38653565	chr9:38653565:A:C	1.07437e-13	-1.47875	-1.25433
38653597	chr9:38653597:G:A	2.80593e-13	-0.864612	-0.908462
38653707	chr9:38653707:A:C	6.34778e-14	-2.00295	-1.25634
38653721	chr9:38653721:G:T	9.51267e-14	-1.79181	-1.06296
38653767	chr9:38653767:C:T	1.19443e-13	-1.63889	-0.98825
38653795	chr9:38653795:C:T	1.81743e-13	-1.22684	-0.980545
38653857	chr9:38653857:T:C	9.57727e-13	-2.78392e-10	-0.545418
38654032	chr9:38654032:C:G	9.0216e-14	-1.7512	-1.15658
38654054	chr9:38654054:A:G	7.82091e-14	-1.78521	-1.26539
38654105	chr9:38654105:G:C	9.56563e-14	-1.7917	-1.05752
38654228	chr9:38654228:C:T	1.08901e-13	-1.45441	-1.26513
38654388	chr9:38654388:T:C	1.6275e-13	-1.31001	-1.00776
38654534	chr9:38654534:AG:A	8.30296e-14	-1.89814	-1.09264
38654539	chr9:38654539:T:C	2.27214e-13	-1.98409	-2.90061e-10
38654685	chr9:38654685:C:T	1.3001e-12	-2.78392e-10	-0.239783
38654741	chr9:38654741:C:T	2.06883e-13	-0.915027	-1.1628
38654817	chr9:38654817:G:A	1.07671e-13	-1.66247	-1.06844
38655072	chr9:38655072:G:A	2.18702e-13	-1.50369	-0.518576
38655115	chr9:38655115:T:C	8.4594e-13	-2.78392e-10	-0.669532
38655156	chr9:38655156:G:A	8.59799e-14	-2.00513	-0.950736
38655222	chr9:38655222:G:A	8.62745e-14	-1.93715	-1.0153
38655272	chr9:38655272:T:C	8.39861e-14	-1.93716	-1.04217
38655838	chr9:38655838:T:C	7.21904e-14	-1.94135	-1.18933
38656189	chr9:38656189:A:G	8.82064e-13	-1.92496	1.29724
38656218	chr9:38656218:G:A	4.65945e-13	-2.78392e-10	-1.26591
38656457	chr9:38656457:C:T	1.36618e-13	-2.01224	-0.480548
38656658	chr9:38656658:A:C	8.3764e-13	-0.679391	-2.90061e-10
38656794	chr9:38656794:C:G	6.82738e-14	-1.99056	-1.19589
38656963	chr9:38656963:G:A	8.49105e-14	-1.91229	-1.05609
38656988	chr9:38656988:C:T	8.66554e-14	-1.89398	-1.05406
38657107	chr9:38657107:A:G	7.51764e-14	-2.00424	-1.0859
38657147	chr9:38657147:T:C	1.1792e-13	-1.91465	-0.725317
38657172	chr9:38657172:C:T	1.17293e-13	-1.91131	-0.733999
38657283	chr9:38657283:C:T	7.75334e-14	-1.99479	-1.06448
38657310	chr9:38657310:T:C	7.64328e-14	-1.99666	-1.07691
38657441	chr9:38657441:A:G	7.61811e-14	-2.00018	-1.07669
38657586	chr9:38657586:A:G	7.59441e-14	-2.00046	-1.07952
38657592	chr9:38657592:A:T	6.52019e-14	-1.97628	-1.25621
38657839	chr9:38657839:G:A	6.2992e-14	-2.00095	-1.26602
38657905	chr9:38657905:G:T	6.83822e-14	-1.98615	-1.19872
38658923	chr9:38658923:C:T	7.45538e-14	-1.99836	-1.1001
38659102	chr9:38659102:G:A	4.6903e-13	-2.78392e-10	-1.25931
38659161	chr9:38659161:G:A	3.12105e-13	-1.66664	-2.90061e-10
38659223	chr9:38659223:A:T	4.72829e-13	-2.78392e-10	-1.25125
38659270	chr9:38659270:C:T	5.09466e-13	-2.78392e-10	-1.17662
38659366	chr9:38659366:A:G	6.43251e-14	-2.01234	-1.23369
38659645	chr9:38659645:A:G	5.04533e-13	-2.78392e-10	-1.18635
38660226	chr9:38660226:C:T	7.34986e-14	-1.9021	-1.21061
38660227	chr9:38660227:G:A	6.51179e-14	-1.98237	-1.25141
38660325	chr9:38660325:C:T	1.01232e-13	-1.9265	-0.866063
38660380	chr9:38660380:T:C	6.24493e-14	-2.01231	-1.26332
38660519	chr9:38660519:A:C	5.07036e-13	-2.78392e-10	-1.1814
38660558	chr9:38660558:T:C	5.09291e-13	-2.78392e-10	-1.17696
38660567	chr9:38660567:C:T	7.07327e-13	-1.95228	1.10379
38660697	chr9:38660697:A:G	6.36568e-14	-1.99406	-1.26241
38660982	chr9:38660982:A:G	1.0138e-13	-1.92879	-0.862317
38660985	chr9:38660985:A:G	6.35221e-14	-2.01093	-1.24767
38661215	chr9:38661215:G:A	1.14627e-13	-1.91728	-0.751014
38661419	chr9:38661419:A:G	6.5336e-14	-1.99669	-1.23374
38661524	chr9:38661524:G:A	4.7038e-13	-2.78392e-10	-1.25644
38661531	chr9:38661531:T:C	1.80869e-13	-1.62416	-0.588046
38661975	chr9:38661975:C:A	3.16167e-13	-1.65371	-2.90061e-10
38662120	chr9:38662120:C:T	7.3508e-14	-1.86483	-1.24776
38662272	chr9:38662272:C:T	6.75073e-14	-1.99239	-1.20535
38663126	chr9:38663126:C:T	7.21639e-14	-1.87762	-1.25342
38663190	chr9:38663190:G:A	4.66169e-13	-2.78392e-10	-1.26543
38663206	chr9:38663206:C:T	6.00242e-13	-2.78392e-10	-1.01265
38663654	chr9:38663654:C:T	6.99126e-14	-1.90655	-1.25619
38663694	chr9:38663694:C:G	4.66797e-13	-2.78392e-10	-1.26409
38663767	chr9:38663767:T:C	7.39127e-14	-1.86414	-1.24296
38664244	chr9:38664244:G:A	7.45328e-14	-1.84288	-1.25586
38664423	chr9:38664423:G:A	1.55162e-13	-1.5525	-0.813008
38664480	chr9:38664480:A:T	3.10393e-13	-1.67214	-2.90061e-10
38664501	chr9:38664501:A:G	8.41551e-14	-1.73593	-1.24139
38664563	chr9:38664563:G:A	8.22695e-14	-1.90663	-1.09335
38664663	chr9:38664663:T:C	7.55128e-14	-1.82813	-1.25755
38664674	chr9:38664674:A:C	1.04004e-12	-2.78392e-10	-0.462962
38664756	chr9:38664756:A:G	8.69702e-14	-1.69204	-1.25238
38664905	chr9:38664905:A:T	1.68629e-13	-1.38353	-0.898742
38664933	chr9:38664933:T:G	8.66399e-14	-1.97446	-0.973759
38665201	chr9:38665201:C:T	2.25051e-13	-1.99365	-2.90061e-10
38665250	chr9:38665250:A:T	9.04634e-13	-1.92282	1.32037
38665444	chr9:38665444:G:A	2.22714e-13	-2.00409	-2.90061e-10
38665729	chr9:38665729:T:C	3.06578e-13	-1.68451	-2.90061e-10
38666109	chr9:38666109:C:T	7.90028e-14	-1.80917	-1.23133
38666157	chr9:38666157:A:C	7.09515e-14	-2.01235	-1.13564
38666291	chr9:38666291:G:C	8.26439e-14	-1.76071	-1.23473
38667366	chr9:38667366:T:C	8.92336e-14	-1.67739	-1.24133
38667604	chr9:38667604:T:TG	8.46709e-14	-1.71807	-1.25313
38667713	chr9:38667713:A:C	1.33039e-13	-1.43631	-1.08303
38667792	chr9:38667792:C:G	5.26658e-13	-2.78392e-10	-1.14343
38667793	chr9:38667793:T:A	5.26615e-13	-2.78392e-10	-1.14351
38667988	chr9:38667988:C:T	1.02022e-12	-2.78392e-10	-0.482207
38667989	chr9:38667989:C:T	2.2705e-13	-1.98481	-2.90061e-10
38668073	chr9:38668073:G:A	8.09816e-14	-1.75453	-1.26123
38668085	chr9:38668085:A:T	8.34764e-14	-1.73445	-1.25096
38668229	chr9:38668229:A:C	8.23283e-14	-1.74847	-1.25079
38668588	chr9:38668588:TTACAGACCTC:T	8.35165e-14	-1.90936	-1.07558
38668795	chr9:38668795:G:A	1.03543e-13	-1.84983	-0.92016
38668826	chr9:38668826:C:T	4.89057e-13	-2.78392e-10	-1.2175
38668932	chr9:38668932:A:G	6.6163e-14	-1.98543	-1.23243
38669010	chr9:38669010:A:AACAT	5.41332e-13	-2.78392e-10	-1.11595
38669065	chr9:38669065:A:G	2.32137e-13	-1.96265	-2.90061e-10
38669365	chr9:38669365:G:A	8.74685e-14	-1.67354	-1.26516
38669424	chr9:38669424:G:A	1.72469e-13	-1.37271	-0.887058
38669428	chr9:38669428:G:A	1.42223e-13	-1.46636	-0.986226
38669435	chr9:38669435:G:A	8.74661e-14	-1.67307	-1.26566
38669855	chr9:38669855:G:A	4.88769e-13	-1.21809	-2.90061e-10
38670269	chr9:38670269:G:A	1.11088e-12	-2.78392e-10	-0.397077
38670293	chr9:38670293:G:A	5.03486e-13	-2.78392e-10	-1.18842
38670426	chr9:38670426:A:T	4.66252e-13	-2.78392e-10	-1.26525
38670781	chr9:38670781:C:T	7.83144e-14	-1.83379	-1.21546
38671566	chr9:38671566:A:AC	7.26667e-14	-1.9842	-1.13989
38671828	chr9:38671828:C:G	6.34387e-14	-2.00913	-1.25078
38671892	chr9:38671892:A:G	6.91082e-14	-1.94592	-1.22838
38672526	chr9:38672526:C:T	7.75767e-14	-1.83887	-1.21984
38672541	chr9:38672541:T:G	4.68439e-13	-2.78392e-10	-1.26057
38673036	chr9:38673036:T:A	5.80466e-13	-2.78392e-10	-1.04615
38673239	chr9:38673239:A:G	1.29051e-13	-1.2837	-1.26607
38673283	chr9:38673283:C:A	9.9925e-13	-2.01131	1.50833
38673342	chr9:38673342:T:G	4.69726e-13	-2.78392e-10	-1.25783
38673609	chr9:38673609:T:G	8.33755e-14	-1.72063	-1.26599
38673915	chr9:38673915:A:C	1.42935e-13	-1.36952	-1.07807
38674189	chr9:38674189:G:A	7.75762e-14	-1.82894	-1.22978
38674219	chr9:38674219:A:G	9.77819e-14	-1.68791	-1.13933
38674457	chr9:38674457:T:C	8.98698e-14	-1.73338	-1.17823
38674573	chr9:38674573:A:G	1.51408e-12	-2.00809	1.92068
38675114	chr9:38675114:G:A	1.64698e-12	-2.78392e-10	-0.00328289
38675368	chr9:38675368:A:G	5.60469e-13	-2.78392e-10	-1.08121
38675468	chr9:38675468:G:A	1.09503e-13	-1.45181	-1.26221
38675482	chr9:38675482:G:A	5.21108e-13	-2.78392e-10	-1.15402
38675624	chr9:38675624:T:C	5.22316e-13	-2.78392e-10	-1.15171
38675701	chr9:38675701:TA:T	7.7303e-14	-1.79618	-1.26607
38676368	chr9:38676368:C:T	1.05664e-13	-1.84603	-0.903688
38676538	chr9:38676538:A:AG	4.66266e-13	-2.78392e-10	-1.26522
38676597	chr9:38676597:A:G	8.42616e-14	-1.99413	-0.981924
38676678	chr9:38676678:C:T	1.10318e-13	-1.64474	-1.06188
38676827	chr9:38676827:G:A	7.59068e-13	-2.78392e-10	-0.77789
38676838	chr9:38676838:G:T	1.05688e-13	-1.82574	-0.923748
38676839	chr9:38676839:A:T	9.57978e-14	-1.89691	-0.95083
38676881	chr9:38676881:G:T	1.35186e-12	-2.78392e-10	-0.200745
38676888	chr9:38676888:CT:C	7.44725e-13	-2.78392e-10	-0.796965
38677074	chr9:38677074:A:G	1.03301e-13	-1.61185	-1.16047
38677303	chr9:38677303:A:G	8.43486e-14	-1.99849	-0.976533
38677653	chr9:38677653:G:T	9.62484e-14	-1.93671	-0.906339
38677740	chr9:38677740:G:A	1.99419e-13	-1.76482	-0.349755
38677950	chr9:38677950:A:G	6.2406e-13	-2.78392e-10	-0.973734
38678454	chr9:38678454:A:G	6.45273e-14	-1.98585	-1.25704
38679095	chr9:38679095:A:G	7.04941e-13	-2.78392e-10	-0.851867
38679270	chr9:38679270:C:T	2.53049e-13	-1.8764	-2.90061e-10
38679509	chr9:38679509:C:T	1.86821e-12	-2.78392e-10	0.122758
38679619	chr9:38679619:C:T	4.74094e-13	-2.78392e-10	-1.24857
38679725	chr9:38679725:G:A	1.3466e-13	-1.25174	-1.25549
38679784	chr9:38679784:G:A	5.26137e-13	-2.78392e-10	-1.14442
38679819	chr9:38679819:A:T	4.66415e-13	-2.78392e-10	-1.2649
38680169	chr9:38680169:A:T	5.37897e-13	-2.78392e-10	-1.12231
38680196	chr9:38680196:A:G	2.89228e-13	-1.87157	0.128803
38680225	chr9:38680225:G:C	3.66066e-13	-1.99577	0.4886
38680243	chr9:38680243:T:C	4.71302e-13	-2.78392e-10	-1.25448
38680782	chr9:38680782:GT:G	5.46785e-13	-2.78392e-10	-1.10593
38680829	chr9:38680829:T:C	7.85979e-14	-1.84506	-1.20058
38680954	chr9:38680954:C:T	5.49425e-13	-2.78392e-10	-1.10111
38681049	chr9:38681049:T:C	3.20234e-13	-2.0123	0.371368
38681072	chr9:38681072:C:A	5.18496e-13	-2.78392e-10	-1.15905
38681097	chr9:38681097:C:A	4.66176e-13	-2.78392e-10	-1.26542
38681276	chr9:38681276:A:G	1.81599e-13	-1.22091	-0.987269
38681444	chr9:38681444:C:A	3.24549e-13	-2.01171	0.384167
38681467	chr9:38681467:A:C	1.49749e-13	-1.31058	-1.09044
38681470	chr9:38681470:T:G	1.48649e-13	-1.31249	-1.0959
38681516	chr9:38681516:C:G	1.47335e-13	-1.32718	-1.09009
38681550	chr9:38681550:G:A	1.37565e-13	-1.2526	-1.23329
38681649	chr9:38681649:A:AC	1.49032e-13	-1.29248	-1.11334
38681764	chr9:38681764:T:C	1.43071e-13	-1.32835	-1.11829
38681796	chr9:38681796:T:C	1.99566e-13	-1.22297	-0.890863
38681970	chr9:38681970:T:A	1.75621e-13	-1.2441	-0.997548
38681983	chr9:38681983:G:A	4.7828e-13	-2.78392e-10	-1.23978
38682103	chr9:38682103:G:A	1.67135e-13	-1.24679	-1.04439
38682157	chr9:38682157:A:G	7.65416e-13	-2.78392e-10	-0.769561
38682529	chr9:38682529:T:C	3.26031e-13	-2.00972	0.386729
38682831	chr9:38682831:C:T	1.48939e-13	-1.33071	-1.07574
38682907	chr9:38682907:A:T	1.53435e-13	-1.16854	-1.20816
38682936	chr9:38682936:G:A	1.5909e-13	-1.32138	-1.01913
38683194	chr9:38683194:C:T	6.10789e-13	-2.78392e-10	-0.995229
38683290	chr9:38683290:A:G	1.01757e-13	-1.89203	-0.895362
38683588	chr9:38683588:C:T	4.69715e-13	-2.78392e-10	-1.25785
38683663	chr9:38683663:A:C	2.16488e-13	-1.13757	-0.894874
38683786	chr9:38683786:G:C	2.23993e-13	-0.803728	-1.19464
38684418	chr9:38684418:C:T	1.16597e-13	-1.47472	-1.17653
38684433	chr9:38684433:G:A	4.86411e-13	-2.78392e-10	-1.22293
38684511	chr9:38684511:ATTTTC:A	4.66129e-13	-2.78392e-10	-1.26552
38684554	chr9:38684554:C:T	4.91061e-13	-2.78392e-10	-1.21341
38684560	chr9:38684560:A:G	5.18043e-13	-2.78392e-10	-1.15992
38684641	chr9:38684641:A:G	2.10785e-13	-0.817252	-1.24189
38684772	chr9:38684772:C:G	1.07047e-13	-1.53859	-1.19813
38684940	chr9:38684940:A:G	2.08968e-13	-0.82884	-1.23896
38685264	chr9:38685264:C:T	1.31615e-13	-1.45931	-1.07078
38685266	chr9:38685266:G:A	4.69659e-13	-2.78392e-10	-1.25797
38685643	chr9:38685643:A:T	4.6619e-13	-2.78392e-10	-1.26539
38685646	chr9:38685646:A:C	7.03728e-14	-1.89073	-1.26545
38686026	chr9:38686026:G:A	5.338e-13	-2.78392e-10	-1.12996
38686161	chr9:38686161:C:T	4.67769e-13	-2.78392e-10	-1.26201
38686572	chr9:38686572:T:C	4.9754e-13	-2.78392e-10	-1.2003
38687022	chr9:38687022:C:T	8.78947e-14	-1.78561	-1.14823
38687108	chr9:38687108:C:T	5.86694e-13	-2.78392e-10	-1.03548
38687367	chr9:38687367:A:G	5.14061e-13	-2.78392e-10	-1.16764
38687513	chr9:38687513:C:T	1.45446e-13	-1.16425	-1.26592
38687687	chr9:38687687:G:A	5.04853e-13	-2.78392e-10	-1.18571
38687712	chr9:38687712:C:G	4.70081e-13	-2.78392e-10	-1.25708
38687799	chr9:38687799:C:G	5.70882e-13	-2.78392e-10	-1.0628
38687969	chr9:38687969:T:C	5.6217e-13	-2.78392e-10	-1.07818
38688019	chr9:38688019:T:C	4.6613e-13	-2.78392e-10	-1.26552
38688216	chr9:38688216:G:A	2.9432e-13	-1.30801	-0.417308
38688346	chr9:38688346:G:A	1.225e-13	-1.90714	-0.694728
38688619	chr9:38688619:T:C	4.24819e-13	-1.35832	-2.90061e-10
38688625	chr9:38688625:G:A	3.62496e-13	-0.554564	-0.962404
38688773	chr9:38688773:G:A	6.69199e-13	-2.78392e-10	-0.9039
38688990	chr9:38688990:T:TA	1.23661e-12	-2.78392e-10	-0.289848
38689210	chr9:38689210:T:C	5.73437e-13	-2.78392e-10	-1.05833
38689665	chr9:38689665:A:G	8.74824e-13	-1.46483	0.828872
38689693	chr9:38689693:C:T	2.24381e-13	-0.751997	-1.24464
38689836	chr9:38689836:A:C	4.21397e-12	-1.6179	2.55408
38689884	chr9:38689884:A:G	3.889e-13	-1.41742	-0.0292388
38689944	chr9:38689944:C:T	3.10076e-13	-0.430945	-1.24222
38689987	chr9:38689987:G:A	4.65867e-13	-2.78392e-10	-1.26608
38690409	chr9:38690409:G:A	6.20273e-13	-2.78392e-10	-0.97982
38690427	chr9:38690427:G:A	8.09398e-14	-1.78171	-1.23456
38690753	chr9:38690753:C:T	4.88493e-13	-2.78392e-10	-1.21866
38690916	chr9:38690916:T:G	2.55112e-13	-0.708348	-1.15993
38691274	chr9:38691274:C:T	1.31855e-13	-1.97665	-0.551625
38691500	chr9:38691500:G:A	3.57368e-13	-0.382814	-1.1484
38692028	chr9:38692028:A:C	1.50037e-13	-1.39431	-1.00478
38692295	chr9:38692295:T:C	2.27657e-13	-1.98214	-2.90061e-10
38692626	chr9:38692626:A:C	4.32201e-13	-1.99791	0.656824
38693050	chr9:38693050:T:C	8.46545e-14	-1.71543	-1.25597
38693227	chr9:38693227:T:C	4.93261e-13	-2.78392e-10	-1.20894
38693238	chr9:38693238:A:T	4.82287e-13	-2.78392e-10	-1.23144
38693309	chr9:38693309:A:C	3.44932e-13	-0.472096	-1.09454
38693549	chr9:38693549:A:C	2.36006e-13	-1.3828	-0.563319
38693823	chr9:38693823:A:T	5.8747e-13	-1.99972	0.965566
38693912	chr9:38693912:G:A	5.3555e-13	-2.78392e-10	-1.12669
38694067	chr9:38694067:G:T	5.87992e-13	-2.78392e-10	-1.03327
38694333	chr9:38694333:A:T	4.97108e-13	-1.20117	-2.90061e-10
38694487	chr9:38694487:G:A	7.21023e-13	-2.78392e-10	-0.829309
38694507	chr9:38694507:C:A	7.17757e-13	-2.78392e-10	-0.833849
38695051	chr9:38695051:T:C	6.66284e-13	-2.78392e-10	-0.908264
38695104	chr9:38695104:A:G	1.32616e-13	-2.00251	-0.520013
38695177	chr9:38695177:T:C	1.78571e-13	-1.78977	-0.435223
38695939	chr9:38695939:G:A	4.95502e-13	-2.78392e-10	-1.20441
38696167	chr9:38696167:A:C	1.50382e-12	-2.78392e-10	-0.0942153
38696551	chr9:38696551:G:A	7.80885e-13	-2.78392e-10	-0.749553
```
