## Supplementary material for "Characterization of shared and ancestry-specific signals driving complex traits using multi-ancestry fine-mapping": susiex_nc2.cs80.snp

```
BP	SNP	PIP(CS1)	LogBF(CS1,Pop1)	LogBF(CS1,Pop2)
37697268	chr9:37697268:G:A	9.9366e-14	-1.60113	-1.24289
37697314	chr9:37697314:A:C	9.83322e-14	-1.61648	-1.238
37697454	chr9:37697454:C:T	1.92226e-12	-2.78392e-10	0.118417
37698092	chr9:37698092:C:T	6.71741e-13	-2.78392e-10	-0.932964
37698667	chr9:37698667:T:G	5.87775e-13	-2.78392e-10	-1.06649
37698682	chr9:37698682:C:T	9.3055e-14	-1.64833	-1.26132
37698807	chr9:37698807:T:C	2.4071e-13	-1.95925	-2.90061e-10
37698874	chr9:37698874:G:A	1.32752e-13	-1.53323	-1.02112
37699240	chr9:37699240:T:C	6.9298e-14	-1.9918	-1.21262
37699867	chr9:37699867:G:A	7.14655e-12	1.43155	-2.90061e-10
37699905	chr9:37699905:A:G	6.94547e-14	-1.98727	-1.21489
37699907	chr9:37699907:A:G	5.40706e-13	-1.14996	-2.90061e-10
37700009	chr9:37700009:A:C	9.62064e-14	-1.61862	-1.25773
37700519	chr9:37700519:C:T	6.84674e-14	-2.00428	-1.2122
37700751	chr9:37700751:T:C	9.49387e-13	-2.78392e-10	-0.587022
37701444	chr9:37701444:A:G	9.75855e-14	-1.63159	-1.23052
37701827	chr9:37701827:G:A	5.9364e-13	-2.78392e-10	-1.05656
37701855	chr9:37701855:C:A	4.42438e-12	-2.78392e-10	0.952047
37701979	chr9:37701979:A:G	2.284e-13	-2.01174	-2.90061e-10
37702053	chr9:37702053:G:A	4.4384e-13	-1.34737	-2.90061e-10
37702171	chr9:37702171:C:T	9.01236e-14	-2.00841	-0.933245
37702754	chr9:37702754:T:C	6.87253e-14	-2.00113	-1.21159
37702877	chr9:37702877:C:T	9.54009e-14	-1.61912	-1.26563
37703010	chr9:37703010:G:C	1.00204e-13	-1.62917	-1.20646
37703526	chr9:37703526:G:A	1.02585e-13	-1.5771	-1.23504
37703749	chr9:37703749:G:T	5.02635e-13	-2.78392e-10	-1.22297
37703991	chr9:37703991:A:G	5.10657e-13	-2.78392e-10	-1.20714
37704052	chr9:37704052:C:T	6.47238e-13	-0.970124	-2.90061e-10
37704244	chr9:37704244:C:T	1.24487e-12	-2.78392e-10	-0.316053
37704356	chr9:37704356:A:C	8.83541e-13	-0.6589	-2.90061e-10
37705530	chr9:37705530:C:T	8.25843e-13	-2.78392e-10	-0.726433
37705682	chr9:37705682:C:A	9.33967e-14	-1.64547	-1.26051
37705709	chr9:37705709:G:A	8.1452e-12	1.56235	-2.90061e-10
37705796	chr9:37705796:A:G	6.84007e-14	-2.00226	-1.21519
37705808	chr9:37705808:C:A	8.92982e-13	-0.648271	-2.90061e-10
37705891	chr9:37705891:C:T	2.3639e-13	-1.97735	-2.90061e-10
37705993	chr9:37705993:AAATAAAT:A	1.23764e-12	-2.78392e-10	-0.321873
37706417	chr9:37706417:T:C	1.02208e-12	-2.78392e-10	-0.51324
37706455	chr9:37706455:A:G	9.74361e-14	-1.59987	-1.26377
37706569	chr9:37706569:G:A	1.21154e-13	-1.45298	-1.1928
37706649	chr9:37706649:G:A	8.6339e-14	-1.74394	-1.24061
37706772	chr9:37706772:C:A	8.76321e-14	-1.72541	-1.24428
37707108	chr9:37707108:C:G	5.34795e-13	-2.78392e-10	-1.16095
37707198	chr9:37707198:T:C	9.16067e-14	-1.67322	-1.25211
37707238	chr9:37707238:C:A	6.74266e-13	-2.78392e-10	-0.929213
37707277	chr9:37707277:G:T	9.18302e-14	-1.66663	-1.25627
37707395	chr9:37707395:T:C	9.36936e-14	-1.65158	-1.25123
37707478	chr9:37707478:G:A	7.27311e-13	-2.78392e-10	-0.853484
37707521	chr9:37707521:T:C	6.1609e-13	-2.78392e-10	-1.01945
37707746	chr9:37707746:G:A	9.39338e-14	-1.65563	-1.24462
37707804	chr9:37707804:G:T	9.46836e-14	-1.73666	-1.15564
37707807	chr9:37707807:C:T	6.74464e-13	-2.78392e-10	-0.928919
37707912	chr9:37707912:C:T	1.06621e-12	-2.78392e-10	-0.47097
37707996	chr9:37707996:G:A	6.07074e-13	-2.78392e-10	-1.03419
37708078	chr9:37708078:C:T	5.07664e-13	-2.78392e-10	-1.21302
37708310	chr9:37708310:A:C	6.7391e-14	-1.98959	-1.24273
37708575	chr9:37708575:A:G	9.12545e-14	-1.67295	-1.25624
37708726	chr9:37708726:C:A	5.29224e-13	-2.78392e-10	-1.17143
37708843	chr9:37708843:T:C	1.08618e-13	-1.5182	-1.23681
37709020	chr9:37709020:G:A	4.46799e-13	-1.34073	-2.90061e-10
37709325	chr9:37709325:A:T	6.75479e-13	-2.78392e-10	-0.927416
37709624	chr9:37709624:A:G	5.45201e-13	-2.78392e-10	-1.14168
37709779	chr9:37709779:T:C	1.10209e-12	-2.78392e-10	-0.437878
37710414	chr9:37710414:A:G	2.89905e-12	-2.78392e-10	0.5293
37710596	chr9:37710596:G:A	9.17748e-14	-1.70255	-1.22095
37710634	chr9:37710634:A:G	5.3136e-13	-2.78392e-10	-1.1674
37710851	chr9:37710851:G:A	2.68228e-13	-1.851	-2.90061e-10
37710915	chr9:37710915:G:A	7.82498e-13	-2.78392e-10	-0.780347
37711597	chr9:37711597:A:C	6.53922e-14	-2.00871	-1.25373
37711844	chr9:37711844:C:T	4.90326e-13	-2.78392e-10	-1.24777
37711927	chr9:37711927:G:A	4.88941e-13	-2.78392e-10	-1.2506
37712042	chr9:37712042:G:A	5.58372e-13	-2.78392e-10	-1.11781
37712282	chr9:37712282:A:G	4.96356e-13	-2.78392e-10	-1.23554
37712392	chr9:37712392:G:A	4.97951e-13	-2.78392e-10	-1.23234
37712394	chr9:37712394:C:T	1.26213e-13	-1.35071	-1.25416
37712417	chr9:37712417:G:A	2.4811e-13	-1.92897	-2.90061e-10
37712442	chr9:37712442:A:G	1.94695e-12	-2.78392e-10	0.131179
37712652	chr9:37712652:G:A	2.6115e-13	-1.87774	-2.90061e-10
37712698	chr9:37712698:C:T	1.17534e-13	-1.41758	-1.25852
37713077	chr9:37713077:A:G	4.96271e-13	-2.78392e-10	-1.23571
37713156	chr9:37713156:C:G	1.10153e-13	-1.53399	-1.20697
37713290	chr9:37713290:G:C	9.5894e-13	-2.78392e-10	-0.57701
37713526	chr9:37713526:G:T	8.61841e-14	-1.75287	-1.23348
37713732	chr9:37713732:G:A	6.38611e-13	-2.78392e-10	-0.983543
37714344	chr9:37714344:G:C	9.0408e-13	-2.78392e-10	-0.63592
37714396	chr9:37714396:T:C	4.97387e-13	-2.78392e-10	-1.23347
37714470	chr9:37714470:G:A	3.42606e-13	-1.60626	-2.90061e-10
37715216	chr9:37715216:T:A	1.13062e-13	-1.47797	-1.23694
37715245	chr9:37715245:A:T	9.00574e-14	-1.72842	-1.21397
37715251	chr9:37715251:C:T	7.9461e-13	-2.78392e-10	-0.764986
37715486	chr9:37715486:G:A	2.2844e-13	-2.01157	-2.90061e-10
37715531	chr9:37715531:G:A	2.98897e-12	-2.78392e-10	0.559848
37715577	chr9:37715577:G:C	1.17286e-13	-1.4264	-1.25182
37715727	chr9:37715727:T:G	2.15943e-13	-0.837862	-1.22996
37715973	chr9:37715973:C:T	2.49626e-13	-1.92287	-2.90061e-10
37715980	chr9:37715980:T:A	2.48023e-13	-1.92932	-2.90061e-10
37716240	chr9:37716240:C:A	1.16937e-13	-1.44567	-1.23553
37716245	chr9:37716245:G:A	1.12502e-13	-1.474	-1.24587
37716610	chr9:37716610:A:G	2.75798e-12	-2.78392e-10	0.479414
37716703	chr9:37716703:T:C	1.21342e-13	-1.65858	-0.985638
37717161	chr9:37717161:CA:C	1.29504e-12	-2.78392e-10	-0.276542
37717231	chr9:37717231:T:C	1.46494e-12	-2.78392e-10	-0.153271
37717303	chr9:37717303:AT:A	2.38411e-13	-1.14443	-0.824414
37717433	chr9:37717433:A:G	4.98204e-13	-2.78392e-10	-1.23183
37717748	chr9:37717748:C:T	1.86207e-13	-1.3631	-0.852874
37718249	chr9:37718249:A:G	2.187e-13	-1.83948	-0.215655
37718849	chr9:37718849:T:C	4.96281e-13	-2.78392e-10	-1.2357
37718897	chr9:37718897:G:C	4.41501e-13	-1.35266	-2.90061e-10
37719014	chr9:37719014:T:C	1.55227e-13	-1.64838	-0.749567
37719476	chr9:37719476:G:A	8.74394e-14	-1.72307	-1.24882
37720308	chr9:37720308:C:T	5.55576e-13	-2.78392e-10	-1.12283
37720521	chr9:37720521:C:T	2.68296e-13	-1.85075	-2.90061e-10
37720644	chr9:37720644:G:A	5.88713e-13	-2.78392e-10	-1.0649
37720915	chr9:37720915:T:C	3.50458e-13	-0.891576	-0.692022
37721280	chr9:37721280:T:A	2.48645e-13	-1.92681	-2.90061e-10
37721542	chr9:37721542:G:A	8.2574e-13	-2.78392e-10	-0.726558
37721632	chr9:37721632:A:G	9.39603e-13	-2.78392e-10	-0.597381
37721765	chr9:37721765:T:C	8.90002e-13	-2.78392e-10	-0.651614
37722245	chr9:37722245:G:A	1.24823e-13	-1.44382	-1.17212
37722320	chr9:37722320:G:A	5.34759e-13	-2.78392e-10	-1.16102
37722593	chr9:37722593:A:C	5.34319e-13	-2.78392e-10	-1.16184
37723296	chr9:37723296:C:T	2.3581e-13	-1.97981	-2.90061e-10
37723333	chr9:37723333:G:A	1.13794e-13	-1.50249	-1.20596
37723551	chr9:37723551:G:A	5.26569e-13	-2.78392e-10	-1.17646
37723595	chr9:37723595:C:T	1.20337e-13	-1.4749	-1.17764
37723621	chr9:37723621:G:A	5.57069e-13	-2.78392e-10	-1.12015
37723980	chr9:37723980:C:T	1.13736e-12	-2.78392e-10	-0.406372
37724150	chr9:37724150:G:A	5.27023e-13	-2.78392e-10	-1.17559
37724198	chr9:37724198:A:G	2.72711e-13	-0.568581	-1.26584
37724458	chr9:37724458:G:A	5.35212e-13	-2.78392e-10	-1.16017
37725158	chr9:37725158:T:C	1.02819e-12	-2.78392e-10	-0.507285
37725374	chr9:37725374:C:T	2.47303e-13	-1.96111	0.0288845
37725520	chr9:37725520:C:T	1.05172e-12	-2.78392e-10	-0.484653
37725614	chr9:37725614:C:T	4.82557e-13	-2.78392e-10	-1.26374
37725715	chr9:37725715:T:A	1.40001e-13	-1.24052	-1.26067
37725943	chr9:37725943:C:A	3.07011e-13	-0.453365	-1.26259
37726157	chr9:37726157:G:A	6.5617e-13	-2.78392e-10	-0.956418
37726229	chr9:37726229:T:C	1.11019e-12	-2.78392e-10	-0.430547
37726541	chr9:37726541:T:C	1.23763e-12	-2.78392e-10	-0.321881
37726685	chr9:37726685:C:T	1.06814e-12	-2.78392e-10	-0.469167
37726803	chr9:37726803:G:T	1.19469e-12	-2.78392e-10	-0.357193
37727382	chr9:37727382:G:A	5.19969e-13	-2.78392e-10	-1.18907
37727386	chr9:37727386:A:G	1.22994e-13	-1.55917	-1.07153
37727410	chr9:37727410:A:G	1.65705e-12	-2.78392e-10	-0.0300451
37727740	chr9:37727740:G:A	3.96212e-13	-0.245242	-1.21565
37727941	chr9:37727941:G:A	4.88862e-13	-2.78392e-10	-1.25076
37728007	chr9:37728007:A:G	1.06049e-13	-1.52161	-1.25733
37728098	chr9:37728098:C:T	1.13431e-12	-2.78392e-10	-0.409062
37728458	chr9:37728458:G:C	1.47912e-13	-1.36027	-1.08595
37728559	chr9:37728559:A:G	4.81398e-13	-2.78392e-10	-1.26614
37728759	chr9:37728759:T:C	7.69141e-13	-0.797564	-2.90061e-10
37728824	chr9:37728824:G:A	6.21568e-13	-2.78392e-10	-1.01059
37728832	chr9:37728832:G:A	4.30059e-13	-0.21948	-1.15944
37728859	chr9:37728859:A:T	3.67949e-13	-0.372875	-1.16202
37728891	chr9:37728891:T:A	3.03966e-13	-0.57075	-1.15517
37728941	chr9:37728941:C:T	4.83498e-13	-2.78392e-10	-1.26179
37729339	chr9:37729339:C:T	1.22245e-13	-1.37956	-1.25725
37729789	chr9:37729789:C:T	1.2568e-13	-1.45944	-1.14966
37730470	chr9:37730470:T:C	5.27379e-13	-2.78392e-10	-1.17492
37731010	chr9:37731010:C:T	8.00805e-14	-1.88413	-1.17568
37731015	chr9:37731015:G:A	3.14484e-12	-2.78392e-10	0.610679
37731448	chr9:37731448:G:T	4.98319e-13	-2.78392e-10	-1.2316
37731638	chr9:37731638:G:A	6.05435e-13	-2.78392e-10	-1.03689
37731722	chr9:37731722:A:T	9.59324e-14	-1.73534	-1.14385
37731860	chr9:37731860:G:A	3.72119e-13	-0.286837	-1.23679
37731881	chr9:37731881:A:G	1.82784e-12	-2.78392e-10	0.068051
37732145	chr9:37732145:T:C	1.88822e-13	-1.81404	-0.387992
37732755	chr9:37732755:C:T	7.5975e-13	-2.78392e-10	-0.809849
37732869	chr9:37732869:T:G	5.71048e-13	-2.78392e-10	-1.09537
37733086	chr9:37733086:T:C	2.70619e-13	-0.69914	-1.14298
37733830	chr9:37733830:G:GT	5.97712e-13	-2.78392e-10	-1.04973
37733839	chr9:37733839:A:C	1.33067e-12	-2.78392e-10	-0.249402
37733980	chr9:37733980:C:T	9.82209e-14	-1.77708	-1.07854
37733983	chr9:37733983:C:T	6.49989e-13	-2.78392e-10	-0.965883
37734500	chr9:37734500:T:C	4.84872e-13	-2.78392e-10	-1.25895
37734516	chr9:37734516:A:G	4.81597e-13	-2.78392e-10	-1.26573
37734857	chr9:37734857:C:T	5.16728e-13	-2.78392e-10	-1.19532
37735098	chr9:37735098:A:G	2.2832e-13	-2.01209	-2.90061e-10
37735126	chr9:37735126:A:G	9.94871e-14	-1.7862	-1.05661
37735521	chr9:37735521:T:C	6.95602e-13	-2.78392e-10	-0.89806
37735683	chr9:37735683:G:A	2.13058e-13	-0.878654	-1.20262
37735728	chr9:37735728:C:T	4.84927e-13	-2.78392e-10	-1.25884
37735739	chr9:37735739:C:G	7.22442e-13	-2.78392e-10	-0.860201
37735994	chr9:37735994:C:A	3.31474e-13	-0.731215	-0.908074
37736063	chr9:37736063:C:T	7.19157e-13	-2.78392e-10	-0.864758
37736145	chr9:37736145:C:T	8.73265e-13	-2.78392e-10	-0.670599
37736202	chr9:37736202:T:C	4.83656e-13	-2.78392e-10	-1.26146
37736237	chr9:37736237:G:A	4.63705e-13	-0.159128	-1.14446
37736586	chr9:37736586:A:G	1.64119e-12	-2.78392e-10	-0.0396585
37736845	chr9:37736845:G:A	5.4157e-13	-2.78392e-10	-1.14837
37736882	chr9:37736882:TGTGC:T	5.10009e-13	-2.78392e-10	-1.20841
37736884	chr9:37736884:TGC:T	4.7638e-13	-0.44192	-0.834703
37737561	chr9:37737561:C:T	7.82565e-14	-1.91078	-1.17207
37737974	chr9:37737974:G:T	5.33837e-13	-2.78392e-10	-1.16275
37738145	chr9:37738145:G:A	5.40406e-13	-2.78392e-10	-1.15052
37738214	chr9:37738214:A:C	5.00271e-13	-2.78392e-10	-1.22769
37738535	chr9:37738535:C:T	5.62797e-13	-2.78392e-10	-1.10992
37738939	chr9:37738939:C:T	6.45555e-13	-2.78392e-10	-0.972728
37739044	chr9:37739044:C:T	7.95805e-13	-2.78392e-10	-0.763483
37739106	chr9:37739106:T:A	3.48219e-12	-2.78392e-10	0.712579
37739323	chr9:37739323:G:A	5.30972e-13	-2.78392e-10	-1.16813
37739333	chr9:37739333:C:T	1.23503e-13	-1.52325	-1.10332
37739641	chr9:37739641:A:G	4.84742e-13	-2.78392e-10	-1.25922
37739935	chr9:37739935:G:A	1.04435e-13	-1.96003	-0.834245
37739986	chr9:37739986:G:A	5.43354e-13	-2.78392e-10	-1.14508
37740640	chr9:37740640:T:C	1.16161e-13	-2.00157	-0.686293
37740787	chr9:37740787:C:G	5.92002e-13	-2.78392e-10	-1.05933
37740944	chr9:37740944:A:G	5.56059e-13	-2.78392e-10	-1.12196
37741080	chr9:37741080:A:G	8.3162e-13	-2.78392e-10	-0.719462
37741247	chr9:37741247:C:A	9.62347e-13	-2.78392e-10	-0.573463
37741872	chr9:37741872:T:C	2.90144e-13	-1.77246	-2.90061e-10
37742379	chr9:37742379:C:T	4.91367e-13	-2.78392e-10	-1.24565
37742482	chr9:37742482:C:T	5.09196e-13	-2.78392e-10	-1.21001
37742679	chr9:37742679:A:G	2.16538e-12	-2.78392e-10	0.237513
37743050	chr9:37743050:C:A	2.79372e-13	-0.994946	-0.815349
37743198	chr9:37743198:T:G	8.90114e-13	-2.78392e-10	-0.651489
37743252	chr9:37743252:A:G	2.96381e-13	-0.608051	-1.14314
37743270	chr9:37743270:T:G	4.85302e-13	-2.78392e-10	-1.25807
37744045	chr9:37744045:T:C	1.41062e-13	-1.34098	-1.15266
37744422	chr9:37744422:C:A	5.64063e-13	-2.78392e-10	-1.10767
37744512	chr9:37744512:G:A	5.47806e-13	-2.78392e-10	-1.13692
37744914	chr9:37744914:C:T	5.18625e-13	-2.78392e-10	-1.19166
37745307	chr9:37745307:G:A	5.20338e-13	-2.78392e-10	-1.18836
37745416	chr9:37745416:G:A	1.12103e-13	-1.9965	-0.726921
37745440	chr9:37745440:C:T	5.25101e-13	-2.78392e-10	-1.17925
37745442	chr9:37745442:C:T	7.0766e-13	-2.78392e-10	-0.880875
37745565	chr9:37745565:C:T	4.90053e-13	-2.78392e-10	-1.24832
37745681	chr9:37745681:G:A	5.13523e-13	-2.78392e-10	-1.20154
37745692	chr9:37745692:C:T	5.03001e-13	-2.78392e-10	-1.22225
37745744	chr9:37745744:G:T	8.40164e-13	-2.78392e-10	-0.709241
37745806	chr9:37745806:A:G	4.81397e-13	-2.78392e-10	-1.26615
37746772	chr9:37746772:A:G	9.79114e-13	-2.78392e-10	-0.556189
37746916	chr9:37746916:A:G	1.16576e-12	-2.78392e-10	-0.381712
37747155	chr9:37747155:G:A	4.84373e-13	-2.78392e-10	-1.25998
37747166	chr9:37747166:G:A	2.28839e-13	-2.00982	-2.90061e-10
37747383	chr9:37747383:CAT:C	4.85057e-13	-2.78392e-10	-1.25857
37747716	chr9:37747716:T:C	6.45029e-13	-2.78392e-10	-0.973542
37747988	chr9:37747988:A:G	1.29912e-13	-1.39171	-1.18427
37748145	chr9:37748145:T:A	5.86695e-13	-2.78392e-10	-1.06833
37748338	chr9:37748338:T:G	4.95777e-13	-2.78392e-10	-1.23671
37748448	chr9:37748448:C:T	5.50806e-13	-2.78392e-10	-1.13145
37748559	chr9:37748559:T:A	6.71289e-13	-2.78392e-10	-0.933638
37748724	chr9:37748724:A:G	5.04432e-13	-2.78392e-10	-1.21941
37749216	chr9:37749216:G:A	1.27028e-13	-1.38538	-1.21305
37749259	chr9:37749259:T:C	1.92012e-13	-0.99394	-1.19134
37749363	chr9:37749363:T:C	2.05186e-13	-0.909387	-1.20954
37749486	chr9:37749486:A:G	4.91109e-13	-2.78392e-10	-1.24617
37749511	chr9:37749511:A:G	1.41955e-13	-1.22214	-1.26519
37749532	chr9:37749532:T:C	1.00967e-12	-2.78392e-10	-0.525456
37749712	chr9:37749712:A:G	2.36618e-13	-0.826043	-1.15035
37749961	chr9:37749961:A:C	2.08931e-13	-0.856227	-1.24461
37750294	chr9:37750294:A:G	3.12607e-13	-0.461482	-1.23641
37751222	chr9:37751222:T:C	9.01814e-14	-1.89628	-1.04473
37751318	chr9:37751318:G:A	7.1562e-13	-2.78392e-10	-0.869689
37751542	chr9:37751542:G:A	2.38534e-13	-1.96833	-2.90061e-10
37751687	chr9:37751687:T:A	7.87062e-13	-2.78392e-10	-0.774531
37751703	chr9:37751703:G:A	2.68938e-13	-1.84836	-2.90061e-10
37751847	chr9:37751847:C:T	4.81757e-13	-2.78392e-10	-1.2654
37752142	chr9:37752142:G:A	3.60696e-13	-0.340747	-1.21406
37752333	chr9:37752333:T:C	8.39152e-14	-1.9956	-1.01743
37752717	chr9:37752717:T:C	4.27181e-13	-0.915385	-0.470245
37752869	chr9:37752869:G:A	3.64551e-13	-1.54417	-2.90061e-10
37752871	chr9:37752871:G:C	3.4886e-13	-1.58817	-2.90061e-10
37752950	chr9:37752950:T:C	1.74544e-13	-1.73525	-0.545412
37753079	chr9:37753079:G:A	2.84073e-13	-0.527575	-1.26603
37753181	chr9:37753181:G:A	6.91229e-13	-2.78392e-10	-0.904366
37753193	chr9:37753193:A:G	5.99236e-13	-2.78392e-10	-1.04718
37753400	chr9:37753400:C:G	2.58252e-13	-1.8889	-2.90061e-10
37753515	chr9:37753515:CCA:C	5.16706e-13	-0.447829	-0.747536
37753795	chr9:37753795:C:T	3.06443e-13	-0.467007	-1.2508
37753849	chr9:37753849:T:G	2.56697e-13	-0.635527	-1.25941
37754497	chr9:37754497:A:G	3.00416e-13	-1.73767	-2.90061e-10
37754568	chr9:37754568:C:G	8.76218e-13	-2.78392e-10	-0.667223
37754803	chr9:37754803:G:A	1.23986e-12	-2.78392e-10	-0.320083
37754985	chr9:37754985:A:C	3.79294e-13	-0.722687	-0.781841
37755081	chr9:37755081:T:C	1.70296e-12	-2.78392e-10	-0.00271726
37755131	chr9:37755131:A:G	9.05683e-14	-1.99511	-0.941627
37755344	chr9:37755344:T:C	4.81436e-13	-2.78392e-10	-1.26606
37755372	chr9:37755372:G:GT	1.12959e-12	-2.78392e-10	-0.413225
37755374	chr9:37755374:G:T	1.13545e-12	-2.78392e-10	-0.408053
37755615	chr9:37755615:G:GGT	1.0433e-12	-2.78392e-10	-0.492698
37755623	chr9:37755623:C:T	6.72405e-14	-1.99831	-1.23625
37755984	chr9:37755984:G:T	6.91438e-14	-1.97978	-1.22687
37756182	chr9:37756182:G:T	4.01552e-13	-1.4475	-2.90061e-10
37756257	chr9:37756257:A:G	6.84866e-14	-1.9926	-1.2236
37756369	chr9:37756369:C:T	9.18571e-13	-2.78392e-10	-0.620019
37756745	chr9:37756745:C:T	4.81409e-13	-2.78392e-10	-1.26612
37756771	chr9:37756771:T:G	2.80709e-12	-2.78392e-10	0.497065
37757708	chr9:37757708:ATAG:A	5.66466e-13	-0.890214	-0.213208
37757952	chr9:37757952:AACT:A	4.83335e-13	-2.78392e-10	-1.26213
37758035	chr9:37758035:A:C	2.31573e-13	-1.99794	-2.90061e-10
37758258	chr9:37758258:A:G	3.04854e-13	-1.723	-2.90061e-10
37758271	chr9:37758271:G:T	5.74359e-13	-2.78392e-10	-1.08958
37758318	chr9:37758318:G:A	5.13316e-13	-2.78392e-10	-1.20195
37758331	chr9:37758331:G:A	2.19171e-12	-2.78392e-10	0.249602
37758574	chr9:37758574:TA:T	2.19586e-12	-2.78392e-10	0.251491
37759743	chr9:37759743:G:A	4.87639e-13	-2.78392e-10	-1.25326
37759786	chr9:37759786:C:T	5.95549e-13	-2.78392e-10	-1.05335
37759840	chr9:37759840:A:G	1.1736e-12	-2.78392e-10	-0.375007
37760021	chr9:37760021:C:G	6.24794e-13	-2.78392e-10	-1.00542
37760242	chr9:37760242:A:T	2.40081e-13	-1.96186	-2.90061e-10
37760349	chr9:37760349:C:A	5.31273e-13	-2.78392e-10	-1.16756
37760482	chr9:37760482:C:T	1.02444e-12	-2.78392e-10	-0.510938
37760675	chr9:37760675:AC:A	1.24662e-13	-1.5918	-1.02543
37761047	chr9:37761047:T:C	3.90175e-13	-0.748503	-0.727738
37761420	chr9:37761420:T:C	6.45717e-14	-2.01158	-1.26348
37761487	chr9:37761487:T:G	5.11212e-13	-2.78392e-10	-1.20605
37761691	chr9:37761691:C:T	9.2471e-14	-1.99677	-0.919169
37761926	chr9:37761926:A:G	1.72569e-12	-2.78392e-10	0.0105444
37761964	chr9:37761964:A:C	5.7389e-13	-2.78392e-10	-1.0904
37762102	chr9:37762102:T:C	1.74176e-12	-2.78392e-10	0.0198139
37762213	chr9:37762213:C:T	1.99221e-12	-2.78392e-10	0.154163
37762536	chr9:37762536:T:C	1.31447e-12	-2.78392e-10	-0.261648
37765036	chr9:37765036:A:G	3.37783e-13	-0.693721	-0.926714
37765048	chr9:37765048:G:A	3.04579e-13	-1.72391	-2.90061e-10
37765819	chr9:37765819:G:A	3.22383e-13	-1.42751	-0.239586
37766450	chr9:37766450:G:A	5.54804e-13	-2.78392e-10	-1.12422
37766608	chr9:37766608:C:T	5.03754e-13	-2.78392e-10	-1.22075
37766841	chr9:37766841:C:T	3.43845e-13	-1.22503	-0.377615
37766849	chr9:37766849:C:G	4.85493e-13	-2.78392e-10	-1.25767
37766963	chr9:37766963:C:T	1.35075e-12	-2.78392e-10	-0.234419
37767165	chr9:37767165:C:G	2.89158e-13	-1.77587	-2.90061e-10
37767322	chr9:37767322:C:T	1.12926e-12	-2.78392e-10	-0.413523
37768314	chr9:37768314:G:T	1.19226e-12	-2.78392e-10	-0.359234
37768387	chr9:37768387:ATCC:A	2.32557e-12	-2.78392e-10	0.308884
37768745	chr9:37768745:A:G	6.46204e-14	-2.01022	-1.26409
37769256	chr9:37769256:T:C	2.20438e-13	-1.9904	-0.0568208
37769453	chr9:37769453:C:T	3.35853e-13	-0.865265	-0.760898
37769814	chr9:37769814:T:G	3.32151e-13	-1.29371	-0.343535
37769860	chr9:37769860:C:T	7.72042e-13	-2.78392e-10	-0.7938
37770298	chr9:37770298:T:A	2.30236e-13	-2.00373	-2.90061e-10
37770494	chr9:37770494:C:T	7.01671e-13	-2.78392e-10	-0.889374
37771158	chr9:37771158:G:T	2.92802e-13	-1.76334	-2.90061e-10
37771203	chr9:37771203:ATGTT:A	4.83524e-13	-2.78392e-10	-1.26174
37771460	chr9:37771460:TTCTA:T	5.03767e-13	-2.78392e-10	-1.22072
37771484	chr9:37771484:G:A	3.84532e-13	-0.676331	-0.814481
37771514	chr9:37771514:G:A	2.32561e-12	-2.78392e-10	0.308898
37771578	chr9:37771578:A:T	4.81476e-13	-2.78392e-10	-1.26598
37772119	chr9:37772119:C:T	6.30536e-13	-2.78392e-10	-0.996268
37772124	chr9:37772124:G:A	4.97514e-13	-0.956249	-0.276965
37772427	chr9:37772427:C:T	2.31679e-13	-1.99748	-2.90061e-10
37773167	chr9:37773167:G:A	3.7536e-13	-0.694659	-0.820294
37773220	chr9:37773220:G:A	9.76019e-13	-2.78392e-10	-0.559356
37773535	chr9:37773535:C:T	1.03707e-13	-1.9928	-0.808468
37773573	chr9:37773573:C:T	5.65527e-13	-2.78392e-10	-1.10508
37774457	chr9:37774457:G:A	3.36072e-13	-1.62551	-2.90061e-10
37774679	chr9:37774679:T:A	3.85187e-13	-1.36026	-0.128852
37774896	chr9:37774896:G:A	2.31397e-13	-1.23874	-0.759962
37775020	chr9:37775020:A:G	2.53012e-12	-2.78392e-10	0.393183
37775322	chr9:37775322:CCTTT:C	9.75647e-13	-2.78392e-10	-0.559737
37775470	chr9:37775470:T:C	6.57337e-14	-2.00139	-1.25584
37775520	chr9:37775520:G:A	3.79095e-13	-0.675835	-0.829217
37775532	chr9:37775532:C:T	2.90343e-13	-1.77178	-2.90061e-10
37775643	chr9:37775643:C:G	1.2695e-12	-2.78392e-10	-0.296458
37775686	chr9:37775686:A:G	5.11257e-13	-2.78392e-10	-1.20597
37775711	chr9:37775711:G:T	2.44011e-13	-1.94562	-2.90061e-10
37775905	chr9:37775905:C:A	2.29758e-13	-2.00581	-2.90061e-10
37776286	chr9:37776286:T:C	4.93339e-13	-2.78392e-10	-1.24164
37776495	chr9:37776495:CTG:C	1.34931e-12	-2.78392e-10	-0.235486
37776575	chr9:37776575:G:A	1.30088e-12	-2.78392e-10	-0.272039
37776921	chr9:37776921:C:T	4.82512e-13	-2.78392e-10	-1.26383
37777010	chr9:37777010:A:C	5.03267e-13	-2.78392e-10	-1.22172
37777057	chr9:37777057:A:G	4.83712e-13	-2.78392e-10	-1.26135
37777651	chr9:37777651:T:C	4.89196e-13	-2.78392e-10	-1.25007
37777795	chr9:37777795:CAGG:C	7.33386e-12	-2.78392e-10	1.45742
37778233	chr9:37778233:TGTG:T	4.83807e-13	-2.78392e-10	-1.26115
37778496	chr9:37778496:T:C	4.91873e-13	-2.78392e-10	-1.24462
37778501	chr9:37778501:C:T	3.41962e-13	-0.72157	-0.886567
37778664	chr9:37778664:A:C	4.81857e-13	-2.78392e-10	-1.26519
37778974	chr9:37778974:TATTG:T	4.79783e-13	-1.2695	-2.90061e-10
37778979	chr9:37778979:AT:A	5.82517e-13	-2.78392e-10	-1.07548
37778997	chr9:37778997:ATAGC:A	7.30233e-13	-2.78392e-10	-0.849475
37779027	chr9:37779027:G:A	4.89095e-13	-2.78392e-10	-1.25028
37779406	chr9:37779406:A:G	5.06566e-13	-2.78392e-10	-1.21518
37779407	chr9:37779407:T:C	5.06407e-13	-2.78392e-10	-1.2155
37779442	chr9:37779442:A:C	1.11196e-13	-1.61318	-1.11837
37779506	chr9:37779506:CAG:C	4.82353e-13	-2.78392e-10	-1.26416
37780102	chr9:37780102:TATA:T	1.34942e-13	-1.66877	-0.869217
37780383	chr9:37780383:A:G	2.75842e-13	-1.82301	-2.90061e-10
37780482	chr9:37780482:G:A	2.98858e-13	-1.74287	-2.90061e-10
37780834	chr9:37780834:A:G	3.94695e-13	-1.91605	0.451324
37781121	chr9:37781121:A:G	1.19438e-12	-2.78392e-10	-0.357458
37781645	chr9:37781645:G:C	8.33622e-13	-2.78392e-10	-0.717058
37781741	chr9:37781741:T:G	2.98777e-13	-1.74314	-2.90061e-10
37781894	chr9:37781894:C:T	3.58729e-13	-0.566282	-0.993987
37782072	chr9:37782072:A:G	5.41734e-13	-2.78392e-10	-1.14806
37782114	chr9:37782114:C:T	2.37004e-13	-1.65749	-0.317273
37782470	chr9:37782470:G:C	2.45471e-12	-2.78392e-10	0.362926
37782711	chr9:37782711:C:T	6.64966e-13	-0.943102	-2.90061e-10
37782752	chr9:37782752:A:C	4.83916e-13	-2.78392e-10	-1.26093
37782760	chr9:37782760:G:A	6.1711e-13	-2.78392e-10	-1.01779
37782859	chr9:37782859:G:C	5.08773e-13	-2.78392e-10	-1.21084
37782871	chr9:37782871:C:G	3.53876e-13	-0.73949	-0.834401
37782894	chr9:37782894:C:T	2.35948e-13	-1.26814	-0.711083
37782918	chr9:37782918:G:A	6.07162e-12	-2.78392e-10	1.26854
37782928	chr9:37782928:G:A	2.25612e-13	-1.67008	-0.353939
37783295	chr9:37783295:G:A	3.10112e-13	-1.7059	-2.90061e-10
37783501	chr9:37783501:A:G	5.1084e-13	-2.78392e-10	-1.20678
37785056	chr9:37785056:C:G	8.14596e-13	-2.78392e-10	-0.740145
37785476	chr9:37785476:G:A	2.07126e-12	-2.78392e-10	0.193073
37785763	chr9:37785763:C:T	8.74935e-13	-2.78392e-10	-0.668689
37785902	chr9:37785902:A:G	4.84859e-13	-2.78392e-10	-1.25898
37786395	chr9:37786395:C:T	3.64889e-13	-0.597117	-0.946126
37786914	chr9:37786914:C:A	4.89248e-13	-2.78392e-10	-1.24997
37787016	chr9:37787016:T:C	3.46799e-13	-0.679823	-0.914271
37787020	chr9:37787020:G:A	6.53388e-14	-1.99725	-1.266
37787241	chr9:37787241:C:T	7.76683e-13	-2.78392e-10	-0.787806
37787727	chr9:37787727:G:T	1.86874e-12	0.0901832	-2.90061e-10
37787849	chr9:37787849:A:G	1.17922e-13	-1.73246	-0.940355
37788404	chr9:37788404:C:T	3.13641e-13	-1.69459	-2.90061e-10
37788787	chr9:37788787:G:A	6.88777e-14	-2.00956	-1.20095
37788887	chr9:37788887:G:A	6.66592e-14	-2.01192	-1.23132
37788914	chr9:37788914:T:C	4.62499e-13	-1.55456	0.248365
37789178	chr9:37789178:T:C	9.3763e-13	-1.24221	0.642726
37789505	chr9:37789505:C:T	2.28991e-13	-2.00916	-2.90061e-10
37789506	chr9:37789506:G:A	6.89896e-14	-2.00971	-1.19917
37789695	chr9:37789695:G:A	6.09538e-13	-2.78392e-10	-1.03014
37789731	chr9:37789731:G:A	6.87298e-14	-2.01015	-1.20251
37789910	chr9:37789910:G:A	6.82827e-14	-2.00811	-1.21107
37790073	chr9:37790073:C:T	3.00162e-13	-0.71783	-1.02069
37790130	chr9:37790130:C:A	6.82776e-14	-2.00743	-1.21183
37790615	chr9:37790615:C:T	7.48854e-13	-2.78392e-10	-0.824295
37790895	chr9:37790895:C:A	6.83153e-13	-1.54288	0.626758
37790927	chr9:37790927:G:A	6.87423e-14	-2.01001	-1.20246
37790953	chr9:37790953:C:T	6.86353e-14	-2.00909	-1.20494
37791598	chr9:37791598:C:T	6.84339e-14	-2.01	-1.20697
37791658	chr9:37791658:C:T	2.4988e-13	-1.92186	-2.90061e-10
37792630	chr9:37792630:C:G	7.49099e-14	-2.01025	-1.1163
37792692	chr9:37792692:A:C	1.11884e-12	-2.78392e-10	-0.422786
37792741	chr9:37792741:C:T	3.494e-13	-0.787725	-0.798894
37792868	chr9:37792868:G:GA	8.44071e-13	-2.78392e-10	-0.704601
37793059	chr9:37793059:AT:A	5.75608e-13	-2.78392e-10	-1.08741
37793302	chr9:37793302:C:T	2.51709e-13	-1.91457	-2.90061e-10
37793377	chr9:37793377:T:C	5.73346e-13	-2.78392e-10	-1.09135
37793402	chr9:37793402:GA:G	3.0605e-13	-1.71909	-2.90061e-10
37793547	chr9:37793547:G:T	3.03627e-13	-1.72704	-2.90061e-10
37793552	chr9:37793552:CTA:C	1.60827e-12	-2.78392e-10	-0.0599264
37793881	chr9:37793881:A:T	1.2852e-12	-2.78392e-10	-0.284165
37794758	chr9:37794758:T:C	5.84039e-13	-2.78392e-10	-1.07287
37794770	chr9:37794770:G:A	4.83885e-13	-2.78392e-10	-1.26099
37794787	chr9:37794787:C:T	2.57179e-13	-1.06109	-0.831976
37795013	chr9:37795013:T:C	2.66373e-13	-1.02937	-0.828573
37795343	chr9:37795343:A:G	4.81397e-13	-2.78392e-10	-1.26615
37795519	chr9:37795519:T:G	7.80129e-13	-2.78392e-10	-0.783379
37796044	chr9:37796044:CTT:C	5.53819e-13	-2.78392e-10	-1.126
37796075	chr9:37796075:A:T	1.19425e-12	-2.78392e-10	-0.357561
37796104	chr9:37796104:T:C	9.90704e-13	-2.78392e-10	-0.544422
37796110	chr9:37796110:T:G	5.45595e-13	-2.78392e-10	-1.14096
37796345	chr9:37796345:G:A	4.3707e-13	-0.690152	-0.672591
37796768	chr9:37796768:T:C	2.57351e-13	-1.04888	-0.843514
37796985	chr9:37796985:C:G	7.76277e-13	-2.78392e-10	-0.788328
37796993	chr9:37796993:G:A	1.25305e-12	-2.78392e-10	-0.309505
37797232	chr9:37797232:A:G	9.93905e-13	-2.78392e-10	-0.541197
37797314	chr9:37797314:A:G	4.9006e-13	-2.78392e-10	-1.24831
37797540	chr9:37797540:C:T	2.83027e-13	-1.7973	-2.90061e-10
37797802	chr9:37797802:A:G	3.61965e-13	-0.733201	-0.81809
37797944	chr9:37797944:C:T	2.57549e-13	-1.05983	-0.831796
37798373	chr9:37798373:C:T	4.10774e-13	-1.90065	0.475854
37798558	chr9:37798558:G:A	4.28612e-13	-1.38229	-2.90061e-10
37798827	chr9:37798827:G:T	9.11105e-13	-2.78392e-10	-0.628179
37799268	chr9:37799268:G:T	2.80436e-13	-1.80649	-2.90061e-10
37799368	chr9:37799368:A:G	6.10769e-13	-2.78392e-10	-1.02812
37800015	chr9:37800015:G:A	7.73443e-13	-2.78392e-10	-0.791985
37800529	chr9:37800529:C:A	2.31033e-13	-2.00028	-2.90061e-10
37800553	chr9:37800553:C:T	2.24765e-13	-1.00556	-1.02222
37800673	chr9:37800673:TC:T	1.14844e-12	-2.78392e-10	-0.396678
37801465	chr9:37801465:C:T	7.21097e-13	-2.78392e-10	-0.862064
37801717	chr9:37801717:G:C	5.06856e-13	-1.21461	-2.90061e-10
37802237	chr9:37802237:A:G	2.38823e-13	-1.07059	-0.896523
37802761	chr9:37802761:A:G	9.83221e-13	-2.78392e-10	-0.552004
37802882	chr9:37802882:C:T	2.28524e-13	-2.0112	-2.90061e-10
37803213	chr9:37803213:T:C	2.56844e-13	-1.01001	-0.884359
37803412	chr9:37803412:TTTTATA:T	1.47675e-12	-2.78392e-10	-0.145236
37803527	chr9:37803527:C:T	1.51023e-12	-2.78392e-10	-0.122821
37803894	chr9:37803894:T:C	7.80966e-13	-2.78392e-10	-0.782306
37803951	chr9:37803951:G:A	7.47299e-13	-2.78392e-10	-0.826373
37804147	chr9:37804147:C:T	4.81403e-13	-2.78392e-10	-1.26613
37804194	chr9:37804194:AAC:A	5.64055e-13	-2.78392e-10	-1.10769
37804546	chr9:37804546:G:A	2.72914e-13	-1.83368	-2.90061e-10
37804598	chr9:37804598:G:A	7.79319e-13	-2.78392e-10	-0.784418
37805007	chr9:37805007:A:G	5.70861e-13	-2.78392e-10	-1.09569
37805196	chr9:37805196:G:A	2.86425e-13	-1.78536	-2.90061e-10
37805653	chr9:37805653:A:G	4.8351e-13	-2.78392e-10	-1.26177
37805954	chr9:37805954:G:A	3.50615e-13	-0.675659	-0.907491
37806009	chr9:37806009:G:A	3.49736e-13	-0.763382	-0.822277
37806248	chr9:37806248:T:C	2.22736e-13	-0.99249	-1.04436
37806428	chr9:37806428:A:C	2.01309e-13	-1.06396	-1.07404
37806465	chr9:37806465:C:T	2.40737e-13	-0.940525	-1.01861
37806580	chr9:37806580:T:C	3.48981e-13	-0.713114	-0.874708
37806633	chr9:37806633:T:C	2.9532e-13	-1.75478	-2.90061e-10
37807061	chr9:37807061:C:A	2.0234e-13	-1.0577	-1.07518
37807064	chr9:37807064:T:C	3.48841e-13	-0.713574	-0.874646
37807570	chr9:37807570:T:A	5.64938e-13	-2.78392e-10	-1.10612
37807823	chr9:37807823:C:T	9.25516e-14	-1.68986	-1.22521
37808118	chr9:37808118:C:T	3.09778e-13	-1.70698	-2.90061e-10
37808214	chr9:37808214:A:C	2.37186e-12	-2.78392e-10	0.328591
37809903	chr9:37809903:C:T	2.30612e-13	-0.962548	-1.03955
37810193	chr9:37810193:A:G	6.19923e-13	-1.01324	-2.90061e-10
37810396	chr9:37810396:G:T	2.14515e-13	-1.03449	-1.03997
37810525	chr9:37810525:A:G	2.32994e-13	-1.10166	-0.890168
37810859	chr9:37810859:C:T	2.22899e-13	-1.00283	-1.03329
37810929	chr9:37810929:C:G	5.70952e-13	-2.78392e-10	-1.09553
37811291	chr9:37811291:CACT:C	3.469e-13	-0.762321	-0.83148
37811303	chr9:37811303:G:A	1.73339e-12	-2.78392e-10	0.0149957
37811407	chr9:37811407:G:A	6.95848e-13	-2.78392e-10	-0.897706
37811462	chr9:37811462:T:C	3.32753e-13	-0.778093	-0.857344
37811772	chr9:37811772:GA:G	9.39449e-14	-1.64191	-1.25822
37811956	chr9:37811956:G:A	6.13347e-13	-2.78392e-10	-1.02391
37812169	chr9:37812169:CCTT:C	1.67825e-12	-1.20749	1.19016
37812561	chr9:37812561:G:A	9.44307e-14	-1.66674	-1.22823
37812612	chr9:37812612:G:A	5.56975e-13	-2.78392e-10	-1.12032
37812794	chr9:37812794:T:A	7.9926e-14	-2.01113	-1.05061
37812865	chr9:37812865:A:G	4.84189e-13	-2.78392e-10	-1.26036
37814704	chr9:37814704:G:T	2.51885e-13	-1.91386	-2.90061e-10
37814722	chr9:37814722:T:C	2.60749e-13	-1.00967	-0.869614
37815204	chr9:37815204:C:G	2.3876e-13	-1.06791	-0.899473
37815517	chr9:37815517:C:T	5.00987e-13	-2.78392e-10	-1.22626
37815541	chr9:37815541:A:T	4.82787e-13	-2.78392e-10	-1.26326
37815547	chr9:37815547:C:T	2.75562e-13	-0.955628	-0.868396
37815606	chr9:37815606:T:C	3.24889e-13	-0.756853	-0.902501
37815667	chr9:37815667:A:G	5.72563e-13	-2.78392e-10	-1.09272
37815711	chr9:37815711:A:C	2.92862e-13	-1.76314	-2.90061e-10
37815719	chr9:37815719:TAATAG:T	4.82706e-13	-2.78392e-10	-1.26343
37815736	chr9:37815736:C:T	2.26651e-13	-1.07976	-0.939665
37815883	chr9:37815883:TC:T	1.47827e-12	-2.78392e-10	-0.144209
37816064	chr9:37816064:A:G	2.31415e-13	-1.1016	-0.897026
37816930	chr9:37816930:A:C	1.14741e-12	-2.78392e-10	-0.397574
37816963	chr9:37816963:C:T	2.44688e-13	-1.05422	-0.888637
37817082	chr9:37817082:G:C	1.04478e-12	-2.78392e-10	-0.491281
37817353	chr9:37817353:C:A	1.2842e-12	-2.78392e-10	-0.284951
37817592	chr9:37817592:CGTCTCAGAAAAAAAGAATCTCCCAGA:C	3.02965e-13	-0.769964	-0.959257
37817687	chr9:37817687:G:A	4.82319e-13	-2.78392e-10	-1.26423
37817717	chr9:37817717:A:G	3.09248e-13	-0.821387	-0.887308
37817904	chr9:37817904:A:C	2.51736e-13	-1.04043	-0.874025
37817935	chr9:37817935:G:A	2.23715e-13	-1.12015	-0.912312
37818037	chr9:37818037:T:G	2.61287e-13	-0.983676	-0.893543
37818481	chr9:37818481:TAATC:T	9.72381e-13	-2.78392e-10	-0.563091
37818596	chr9:37818596:C:T	5.76999e-13	-2.78392e-10	-1.085
37818723	chr9:37818723:T:C	5.59819e-13	-2.78392e-10	-1.11522
37819062	chr9:37819062:G:C	2.38372e-13	-1.07169	-0.897319
37819525	chr9:37819525:T:C	1.01612e-12	-2.78392e-10	-0.519093
37819684	chr9:37819684:T:C	6.02065e-13	-2.78392e-10	-1.04247
37819790	chr9:37819790:T:C	4.92372e-13	-0.637301	-0.606303
37819996	chr9:37819996:T:TAGG	2.53742e-13	-1.03443	-0.872089
37820419	chr9:37820419:G:A	1.53872e-12	-1.26138	1.15725
37820464	chr9:37820464:T:A	4.81584e-13	-2.78392e-10	-1.26576
37820691	chr9:37820691:G:A	3.39401e-13	-0.724707	-0.890948
37820795	chr9:37820795:A:G	1.55741e-13	-1.62611	-0.768535
37820829	chr9:37820829:C:T	4.32088e-13	-1.21275	-0.161453
37821106	chr9:37821106:C:T	4.94547e-13	-2.78392e-10	-1.23919
37821164	chr9:37821164:T:C	4.82302e-13	-2.78392e-10	-1.26427
37821179	chr9:37821179:C:T	2.48488e-13	-1.07161	-0.855834
37821675	chr9:37821675:A:T	5.18978e-13	-2.78392e-10	-1.19098
37822072	chr9:37822072:G:A	2.60765e-13	-1.04498	-0.83424
37822073	chr9:37822073:C:T	5.49919e-13	-2.78392e-10	-1.13307
37822200	chr9:37822200:CA:C	8.41781e-13	-2.78392e-10	-0.707318
37822268	chr9:37822268:A:G	3.61658e-13	-0.682846	-0.869294
37822481	chr9:37822481:C:T	2.65386e-13	-1.86165	-2.90061e-10
37822605	chr9:37822605:G:T	1.57791e-12	-2.78392e-10	-0.0789789
37822638	chr9:37822638:A:C	9.44094e-13	-0.787457	0.194845
37822734	chr9:37822734:T:C	2.32142e-13	-1.10522	-0.890272
37822762	chr9:37822762:G:A	2.29469e-13	-1.10839	-0.89868
37822911	chr9:37822911:T:G	3.31152e-13	-1.64026	-2.90061e-10
37823540	chr9:37823540:T:C	1.03587e-12	-2.78392e-10	-0.499839
37823586	chr9:37823586:G:A	8.37762e-13	-0.712104	-2.90061e-10
37824062	chr9:37824062:G:A	2.60557e-13	-1.01314	-0.866878
37824083	chr9:37824083:G:A	6.56645e-14	-2.01031	-1.24797
37824182	chr9:37824182:T:C	5.68063e-13	-2.78392e-10	-1.10061
37824306	chr9:37824306:G:A	5.51332e-13	-2.78392e-10	-1.1305
37824420	chr9:37824420:T:C	1.49981e-12	-2.78392e-10	-0.129747
37824939	chr9:37824939:A:G	5.70869e-13	-2.78392e-10	-1.09568
37825912	chr9:37825912:G:A	1.03538e-13	-1.9865	-0.816401
37825913	chr9:37825913:T:G	3.07166e-13	-1.71545	-2.90061e-10
37825928	chr9:37825928:A:G	2.41751e-13	-1.07491	-0.880014
37826221	chr9:37826221:T:C	3.76652e-13	-1.51152	-2.90061e-10
37826288	chr9:37826288:G:A	2.64008e-13	-0.991715	-0.875142
37826422	chr9:37826422:A:G	3.32607e-13	-0.7864	-0.849477
37826580	chr9:37826580:C:T	1.47402e-12	-2.78392e-10	-0.147088
37826614	chr9:37826614:C:T	7.32445e-13	-2.78392e-10	-0.84645
37827001	chr9:37827001:T:C	2.77637e-13	-1.81652	-2.90061e-10
37828327	chr9:37828327:ACAAATATAAGTCTGCCAGGTGCAGTGGCACACACCTGTAGTT:A	2.39698e-13	-1.96346	-2.90061e-10
37828458	chr9:37828458:AG:A	2.58543e-12	-2.78392e-10	0.414808
37829269	chr9:37829269:G:A	5.72394e-13	-2.78392e-10	-1.09301
37829603	chr9:37829603:C:T	4.81455e-13	-2.78392e-10	-1.26602
37829807	chr9:37829807:G:C	1.52698e-12	-2.78392e-10	-0.111794
37830091	chr9:37830091:TAGAG:T	2.064e-13	-1.04765	-1.06538
37830213	chr9:37830213:T:A	1.28938e-12	-2.78392e-10	-0.280925
37830554	chr9:37830554:C:T	2.30723e-13	-1.09898	-0.902641
37831241	chr9:37831241:A:G	2.39505e-13	-1.08978	-0.874487
37831559	chr9:37831559:G:A	3.5786e-13	-0.704592	-0.858105
37831823	chr9:37831823:T:C	2.20989e-13	-1.12542	-0.919302
37832223	chr9:37832223:C:T	7.45946e-14	-1.96988	-1.16089
37832327	chr9:37832327:G:A	4.84765e-13	-2.78392e-10	-1.25917
37832789	chr9:37832789:C:T	2.62331e-13	-1.01808	-0.855154
37832957	chr9:37832957:T:C	7.42302e-13	-2.78392e-10	-0.833082
37833298	chr9:37833298:C:T	4.81426e-13	-2.78392e-10	-1.26609
37833844	chr9:37833844:G:C	6.30523e-13	-2.78392e-10	-0.996289
37833881	chr9:37833881:CTTTAA:C	4.85812e-13	-2.78392e-10	-1.25702
37834165	chr9:37834165:T:C	2.39331e-13	-1.09213	-0.872862
37834323	chr9:37834323:CAATT:C	6.13347e-13	-2.78392e-10	-1.02391
37834373	chr9:37834373:C:T	2.57025e-13	-1.03115	-0.862517
37835303	chr9:37835303:G:A	4.02876e-13	-1.8854	0.44119
37835382	chr9:37835382:C:T	1.85788e-13	-0.955015	-1.26322
37835533	chr9:37835533:G:A	4.81422e-13	-2.78392e-10	-1.26609
37835691	chr9:37835691:G:A	2.6109e-13	-1.01936	-0.858611
37836101	chr9:37836101:G:A	5.57283e-13	-2.78392e-10	-1.11976
37836511	chr9:37836511:T:C	2.52155e-13	-1.05524	-0.857556
37836944	chr9:37836944:T:C	2.4783e-13	-1.05306	-0.877037
37837044	chr9:37837044:G:C	2.48917e-13	-1.04768	-0.878036
37837143	chr9:37837143:C:A	2.49855e-13	-1.05004	-0.87192
37837328	chr9:37837328:A:G	2.56378e-13	-1.02425	-0.871935
37837520	chr9:37837520:A:C	2.49004e-13	-1.06411	-0.861256
37837650	chr9:37837650:G:T	2.59011e-13	-0.996198	-0.889767
37838199	chr9:37838199:A:G	4.81415e-13	-2.78392e-10	-1.26611
37839529	chr9:37839529:C:A	1.03782e-13	-1.9906	-0.809944
37839795	chr9:37839795:C:T	2.57921e-13	-1.03715	-0.853039
37839875	chr9:37839875:G:A	5.71051e-13	-2.78392e-10	-1.09536
37840024	chr9:37840024:C:G	2.52037e-13	-1.05207	-0.86119
37840539	chr9:37840539:T:C	2.60505e-13	-1.02813	-0.852089
37840670	chr9:37840670:T:A	7.1629e-13	-2.78392e-10	-0.868752
37840690	chr9:37840690:A:G	5.71402e-13	-2.78392e-10	-1.09474
37841176	chr9:37841176:C:G	7.82929e-13	-1.38518	0.605386
37841201	chr9:37841201:G:A	1.14881e-12	-2.78392e-10	-0.396353
37841383	chr9:37841383:A:G	2.63403e-13	-1.00883	-0.860318
37842340	chr9:37842340:G:C	4.81837e-13	-2.78392e-10	-1.26523
37842611	chr9:37842611:T:C	9.7018e-13	-2.78392e-10	-0.565356
37843268	chr9:37843268:T:C	2.43178e-13	-1.0915	-0.857543
37843324	chr9:37843324:C:T	8.33943e-13	-2.78392e-10	-0.716673
37843362	chr9:37843362:G:A	5.21769e-13	-2.78392e-10	-1.18561
37843432	chr9:37843432:G:C	7.23761e-13	-2.78392e-10	-0.858377
37843632	chr9:37843632:CAT:C	6.08702e-13	-2.78392e-10	-1.03151
37844242	chr9:37844242:C:T	2.65643e-13	-1.45405	-0.406631
37844243	chr9:37844243:G:A	1.34599e-12	-0.745388	0.507435
37844374	chr9:37844374:C:T	3.74747e-13	-0.653443	-0.863145
37844471	chr9:37844471:A:G	2.81131e-13	-1.38429	-0.41973
37844605	chr9:37844605:T:C	1.00526e-12	-2.78392e-10	-0.529838
37844699	chr9:37844699:G:T	1.01926e-12	-2.78392e-10	-0.51601
37844750	chr9:37844750:C:T	1.95147e-13	-0.902962	-1.26612
37844856	chr9:37844856:G:A	5.7564e-13	-2.78392e-10	-1.08736
37844904	chr9:37844904:AT:A	3.59824e-13	-0.734301	-0.822923
37845706	chr9:37845706:A:G	2.22285e-13	-1.11595	-0.922924
37845803	chr9:37845803:T:G	3.47699e-13	-0.690177	-0.901323
37846167	chr9:37846167:T:C	1.72907e-12	-2.78392e-10	0.0125023
37846398	chr9:37846398:C:T	4.96894e-13	-2.78392e-10	-1.23446
37846489	chr9:37846489:G:A	3.64303e-13	-0.697239	-0.847613
37846691	chr9:37846691:A:G	9.37569e-14	-1.6492	-1.25293
37846703	chr9:37846703:A:G	2.18684e-13	-1.00146	-1.05375
37846724	chr9:37846724:G:A	7.18521e-13	-2.78392e-10	-0.865644
37846920	chr9:37846920:C:T	7.28571e-13	-2.78392e-10	-0.851752
37846924	chr9:37846924:T:C	7.28843e-13	-2.78392e-10	-0.85138
37847024	chr9:37847024:C:T	7.1776e-13	-2.78392e-10	-0.866703
37847146	chr9:37847146:A:G	2.37821e-13	-0.962306	-1.00901
37847296	chr9:37847296:T:C	2.34574e-13	-1.02744	-0.95763
37848378	chr9:37848378:A:C	2.51441e-13	-1.01561	-0.900024
37848413	chr9:37848413:G:A	7.48146e-13	-2.78392e-10	-0.825239
37848486	chr9:37848486:C:T	9.75536e-13	-2.78392e-10	-0.55985
37848602	chr9:37848602:A:C	9.6313e-13	-2.78392e-10	-0.57265
37848635	chr9:37848635:G:A	1.00719e-12	-2.78392e-10	-0.527922
37848741	chr9:37848741:G:T	1.16918e-12	-2.78392e-10	-0.378777
37848742	chr9:37848742:GA:G	2.50488e-13	-1.06652	-0.852906
37848798	chr9:37848798:T:C	2.25832e-13	-1.14885	-0.874193
37848874	chr9:37848874:G:A	4.84346e-13	-2.78392e-10	-1.26004
37848967	chr9:37848967:T:C	2.59457e-13	-0.943108	-0.941139
37849097	chr9:37849097:T:C	6.49346e-13	-0.966872	-2.90061e-10
37849247	chr9:37849247:A:G	6.20134e-13	-2.78392e-10	-1.0129
37849603	chr9:37849603:C:T	5.91523e-13	-2.78392e-10	-1.06014
37849835	chr9:37849835:G:A	8.09819e-13	-0.959005	0.212978
37849894	chr9:37849894:C:A	5.01513e-13	-2.78392e-10	-1.22521
37849925	chr9:37849925:C:T	6.54392e-13	-0.959131	-2.90061e-10
37849960	chr9:37849960:G:A	7.32004e-13	-2.78392e-10	-0.847052
37850312	chr9:37850312:A:G	2.64967e-13	-0.98349	-0.879742
37850475	chr9:37850475:G:A	2.45386e-13	-1.04155	-0.898455
37851099	chr9:37851099:C:G	7.21006e-13	-2.78392e-10	-0.86219
37851390	chr9:37851390:G:A	2.40537e-13	-1.04375	-0.916214
37851421	chr9:37851421:C:T	5.12314e-13	-2.78392e-10	-1.2039
37851433	chr9:37851433:G:T	2.66873e-13	-1.85606	-2.90061e-10
37851553	chr9:37851553:G:C	4.81828e-13	-2.78392e-10	-1.26525
37851560	chr9:37851560:C:T	2.34399e-13	-1.98581	-2.90061e-10
37851603	chr9:37851603:TG:T	5.22656e-13	-2.78392e-10	-1.18392
37851668	chr9:37851668:G:A	2.52102e-13	-0.982441	-0.930563
37852178	chr9:37852178:TAGTC:T	6.20675e-13	-2.78392e-10	-1.01203
37852602	chr9:37852602:A:AAG	2.15355e-13	-1.13274	-0.937805
37852682	chr9:37852682:G:A	5.55728e-13	-2.78392e-10	-1.12256
37853040	chr9:37853040:T:G	4.35071e-13	-0.704113	-0.663217
37853049	chr9:37853049:G:A	4.81397e-13	-2.78392e-10	-1.26615
37853108	chr9:37853108:C:T	2.98896e-13	-1.74274	-2.90061e-10
37853120	chr9:37853120:C:G	4.81497e-13	-2.78392e-10	-1.26594
37853144	chr9:37853144:C:T	1.37901e-12	-2.78392e-10	-0.213714
37853511	chr9:37853511:T:C	5.18827e-13	-2.78392e-10	-1.19127
37853649	chr9:37853649:CA:C	1.35495e-12	-2.78392e-10	-0.231321
37853651	chr9:37853651:G:T	1.36603e-12	-2.78392e-10	-0.223173
37853815	chr9:37853815:C:T	6.88092e-13	-0.970313	0.0613975
37854277	chr9:37854277:T:C	2.33892e-13	-1.11821	-0.869774
37855006	chr9:37855006:A:G	1.98725e-13	-1.14503	-1.00589
37855041	chr9:37855041:G:A	2.12711e-13	-1.07631	-1.00659
37855086	chr9:37855086:G:A	2.44366e-13	-1.02013	-0.924044
37855555	chr9:37855555:A:G	3.53086e-13	-0.785342	-0.790783
37855699	chr9:37855699:G:T	1.57439e-12	-1.23021	1.149
37855700	chr9:37855700:C:T	1.59383e-12	-1.23219	1.16325
37855738	chr9:37855738:G:A	9.72982e-13	-2.78392e-10	-0.562473
37855750	chr9:37855750:C:T	5.09745e-13	-1.20893	-2.90061e-10
37855991	chr9:37855991:A:C	1.34367e-12	-2.78392e-10	-0.239675
37856003	chr9:37856003:T:C	7.45557e-13	-2.78392e-10	-0.828707
37856471	chr9:37856471:G:GT	2.04806e-13	-1.14568	-0.975092
37856783	chr9:37856783:G:A	3.24019e-13	-0.79372	-0.868315
37857070	chr9:37857070:G:C	5.73474e-13	-2.78392e-10	-1.09113
37857428	chr9:37857428:C:A	5.25103e-13	-2.78392e-10	-1.17924
37857606	chr9:37857606:G:A	4.82137e-13	-2.78392e-10	-1.26461
37857669	chr9:37857669:C:T	4.85207e-13	-2.78392e-10	-1.25826
37857681	chr9:37857681:GTATAAA:G	7.69021e-13	-2.78392e-10	-0.797719
37858399	chr9:37858399:A:G	5.45114e-13	-0.581214	-0.560629
37858864	chr9:37858864:C:G	2.00474e-13	-1.20078	-0.941375
37858871	chr9:37858871:A:C	4.86023e-13	-2.78392e-10	-1.25658
37858930	chr9:37858930:G:A	4.81706e-13	-2.78392e-10	-1.2655
37858963	chr9:37858963:C:T	4.0295e-13	-1.8887	0.444679
37859734	chr9:37859734:G:A	3.67311e-13	-0.688106	-0.848523
37859894	chr9:37859894:T:C	1.39493e-12	-2.78392e-10	-0.202238
37860061	chr9:37860061:A:G	1.77223e-12	0.0371544	-2.90061e-10
37860261	chr9:37860261:G:C	2.27676e-13	-1.10903	-0.90588
37860902	chr9:37860902:A:T	2.96551e-13	-1.75062	-2.90061e-10
37860972	chr9:37860972:A:AG	9.88228e-13	-2.78392e-10	-0.546925
37860973	chr9:37860973:G:C	1.99499e-13	-1.0834	-1.06362
37862127	chr9:37862127:A:T	3.64886e-13	-0.709524	-0.833728
37862181	chr9:37862181:A:T	3.66063e-13	-0.695719	-0.844314
37862632	chr9:37862632:G:A	5.49923e-13	-2.78392e-10	-1.13306
37862781	chr9:37862781:G:A	2.04536e-13	-1.18778	-0.934312
37863065	chr9:37863065:T:C	2.04894e-13	-1.14795	-0.972393
37863199	chr9:37863199:A:G	2.17184e-13	-1.14103	-0.921063
37863648	chr9:37863648:T:C	4.83603e-13	-2.78392e-10	-1.26157
37864022	chr9:37864022:AC:A	8.80868e-14	-1.70408	-1.26044
37864097	chr9:37864097:G:A	3.62563e-13	-1.54964	-2.90061e-10
37864265	chr9:37864265:A:G	2.11139e-13	-1.15138	-0.938944
37864473	chr9:37864473:A:AC	4.81409e-13	-2.78392e-10	-1.26612
37864475	chr9:37864475:TCAG:T	4.81404e-13	-2.78392e-10	-1.26613
37864539	chr9:37864539:G:A	5.41617e-13	-2.78392e-10	-1.14828
37865058	chr9:37865058:T:C	3.82658e-13	-0.654074	-0.841623
37865307	chr9:37865307:C:G	1.24652e-12	-2.78392e-10	-0.314727
37865754	chr9:37865754:G:A	4.81435e-13	-2.78392e-10	-1.26607
37865819	chr9:37865819:CTT:C	3.01091e-13	-1.73542	-2.90061e-10
37865946	chr9:37865946:A:G	2.24233e-13	-1.15109	-0.879059
37866554	chr9:37866554:C:T	3.64035e-13	-0.676503	-0.869086
37866635	chr9:37866635:G:A	3.67065e-13	-0.687092	-0.850207
37867036	chr9:37867036:A:C	3.47836e-13	-1.59111	-2.90061e-10
37867194	chr9:37867194:T:C	1.98172e-13	-1.14201	-1.01169
37867992	chr9:37867992:T:C	7.92873e-13	-2.78392e-10	-0.767175
37868113	chr9:37868113:G:A	8.96044e-13	-2.78392e-10	-0.644849
37868169	chr9:37868169:C:T	5.21226e-13	-2.78392e-10	-1.18665
37868214	chr9:37868214:T:C	9.01408e-13	-2.78392e-10	-0.63888
37868845	chr9:37868845:T:C	2.34613e-13	-1.00255	-0.982353
37869210	chr9:37869210:C:T	1.37226e-12	-2.78392e-10	-0.218624
37869229	chr9:37869229:G:A	8.12333e-14	-1.78111	-1.2644
37869285	chr9:37869285:T:C	1.09173e-13	-2.01136	-0.738548
37869638	chr9:37869638:T:C	5.01114e-13	-2.78392e-10	-1.226
37869677	chr9:37869677:A:C	2.19962e-13	-1.05756	-0.991826
37870354	chr9:37870354:A:C	2.6582e-13	-0.900372	-0.959648
37870695	chr9:37870695:T:A	5.12391e-13	-2.78392e-10	-1.20375
37871115	chr9:37871115:C:T	1.60326e-12	-2.78392e-10	-0.0630411
37871169	chr9:37871169:C:T	4.86796e-13	-2.78392e-10	-1.25499
37871359	chr9:37871359:G:A	4.81416e-13	-2.78392e-10	-1.26611
37871562	chr9:37871562:C:G	1.83598e-12	-2.78392e-10	0.0724935
37871688	chr9:37871688:A:G	4.99454e-13	-2.78392e-10	-1.22932
37871707	chr9:37871707:T:G	1.98097e-13	-1.63334	-0.520745
37871993	chr9:37871993:T:C	8.13311e-13	-2.78392e-10	-0.741725
37872220	chr9:37872220:C:A	1.20005e-12	-2.78392e-10	-0.352716
37872430	chr9:37872430:G:C	5.83378e-13	-2.78392e-10	-1.074
37872689	chr9:37872689:C:T	2.38979e-13	-1.96646	-2.90061e-10
37873132	chr9:37873132:T:C	5.04942e-13	-2.78392e-10	-1.21839
37873140	chr9:37873140:C:T	3.0507e-13	-1.7223	-2.90061e-10
37873177	chr9:37873177:G:A	9.30764e-13	-2.78392e-10	-0.606832
37873400	chr9:37873400:T:C	1.15675e-13	-1.42629	-1.26576
37873467	chr9:37873467:G:A	5.89059e-13	-1.03742	-0.026894
37873508	chr9:37873508:A:G	2.91154e-13	-1.76899	-2.90061e-10
37873519	chr9:37873519:CT:C	5.35706e-13	-2.78392e-10	-1.15925
37873816	chr9:37873816:A:C	6.48431e-13	-0.985648	0.0173665
37873984	chr9:37873984:G:A	1.46269e-12	-2.78392e-10	-0.154803
37874093	chr9:37874093:C:T	6.2046e-13	-1.01294	0.00056062
37874254	chr9:37874254:CT:C	7.65967e-14	-1.99255	-1.11173
37874434	chr9:37874434:C:T	5.907e-13	-1.03673	-0.0247982
37874437	chr9:37874437:C:T	1.25286e-12	-2.78392e-10	-0.309651
37874467	chr9:37874467:C:T	2.80687e-13	-1.8056	-2.90061e-10
37874468	chr9:37874468:G:A	2.74783e-13	-0.879659	-0.947199
37874668	chr9:37874668:G:A	4.81705e-13	-2.78392e-10	-1.26551
37875173	chr9:37875173:G:A	5.67573e-13	-1.0039	-0.0975714
37876039	chr9:37876039:A:G	5.84556e-13	-0.992094	-0.079891
37876495	chr9:37876495:T:C	7.87557e-13	-2.78392e-10	-0.773902
37876549	chr9:37876549:T:C	1.24236e-12	-2.78392e-10	-0.318067
37876562	chr9:37876562:C:T	3.0443e-13	-0.768835	-0.955561
37876928	chr9:37876928:C:T	8.71103e-13	-2.78392e-10	-0.673078
37877007	chr9:37877007:A:G	5.04457e-13	-2.78392e-10	-1.21936
37877068	chr9:37877068:T:C	2.86448e-13	-0.834633	-0.950649
37877193	chr9:37877193:C:T	5.90562e-13	-2.78392e-10	-1.06176
37877244	chr9:37877244:A:G	6.17551e-13	-0.975051	-0.0420246
37877679	chr9:37877679:G:A	8.27182e-14	-2.00635	-1.02105
37878083	chr9:37878083:G:A	2.82079e-13	-0.847464	-0.953188
37878091	chr9:37878091:T:C	2.52312e-13	-0.981281	-0.930889
37878189	chr9:37878189:A:G	5.92432e-13	-0.95462	-0.103982
37878971	chr9:37878971:G:A	5.9447e-13	-0.945603	-0.109565
37879043	chr9:37879043:T:C	2.73824e-13	-0.683855	-1.1465
37879329	chr9:37879329:G:A	5.71694e-13	-2.78392e-10	-1.09423
37879680	chr9:37879680:A:G	8.30661e-13	-2.78392e-10	-0.720616
37879708	chr9:37879708:T:C	2.98904e-13	-0.794388	-0.948326
37880225	chr9:37880225:G:A	4.48628e-13	-0.902957	-0.433687
37880419	chr9:37880419:T:C	4.59596e-13	-0.552355	-0.760136
37880849	chr9:37880849:T:C	1.25286e-12	-2.78392e-10	-0.309651
37881206	chr9:37881206:A:AC	5.05092e-13	-2.78392e-10	-1.2181
37881510	chr9:37881510:G:A	5.8095e-13	-2.78392e-10	-1.07817
37881525	chr9:37881525:C:T	1.41323e-12	-0.189201	-2.90061e-10
37881890	chr9:37881890:G:C	5.7468e-13	-2.78392e-10	-1.08903
37882019	chr9:37882019:G:A	5.42208e-13	-2.78392e-10	-1.14719
37882146	chr9:37882146:A:C	7.35184e-13	-2.78392e-10	-0.842718
37882270	chr9:37882270:C:T	1.37315e-12	-0.217979	-2.90061e-10
37882415	chr9:37882415:C:T	5.3765e-13	-2.78392e-10	-1.15563
37882679	chr9:37882679:C:T	4.87629e-13	-2.78392e-10	-1.25328
37882900	chr9:37882900:G:A	8.54348e-13	-2.78392e-10	-0.692499
37882976	chr9:37882976:C:T	4.86532e-13	-2.78392e-10	-1.25553
37883029	chr9:37883029:G:C	1.00553e-12	-2.78392e-10	-0.529567
37883430	chr9:37883430:C:T	5.11238e-13	-2.78392e-10	-1.206
37883744	chr9:37883744:G:C	1.25286e-12	-2.78392e-10	-0.309651
37884010	chr9:37884010:A:G	1.50764e-12	-0.12454	-2.90061e-10
37884039	chr9:37884039:C:G	5.35762e-13	-2.78392e-10	-1.15915
37884240	chr9:37884240:A:G	2.53702e-13	-0.924853	-0.981825
37884368	chr9:37884368:T:C	7.41153e-14	-1.90742	-1.2298
37884921	chr9:37884921:A:G	5.07697e-13	-2.78392e-10	-1.21295
37885459	chr9:37885459:C:T	9.51213e-14	-1.99961	-0.888074
37885976	chr9:37885976:T:C	5.87811e-13	-2.78392e-10	-1.06643
37886514	chr9:37886514:A:G	3.16353e-13	-1.07537	-0.610608
37887027	chr9:37887027:C:T	1.77256e-13	-1.30865	-0.956588
37888104	chr9:37888104:C:T	1.39712e-13	-1.62388	-0.879371
37889113	chr9:37889113:C:T	6.22788e-13	-2.78392e-10	-1.00863
37889244	chr9:37889244:C:T	9.90542e-14	-1.89102	-0.956152
37889290	chr9:37889290:C:T	5.90562e-13	-2.78392e-10	-1.06176
37889422	chr9:37889422:C:T	5.90562e-13	-2.78392e-10	-1.06176
37889661	chr9:37889661:G:A	6.23596e-13	-2.78392e-10	-1.00733
37889692	chr9:37889692:G:A	3.21641e-13	-1.6694	-2.90061e-10
37889861	chr9:37889861:C:T	9.80568e-14	-1.63439	-1.2229
37890533	chr9:37890533:G:A	5.46682e-13	-2.78392e-10	-1.13897
37890731	chr9:37890731:C:A	5.09434e-13	-2.78392e-10	-1.20954
37891347	chr9:37891347:C:G	6.44333e-13	-2.78392e-10	-0.974623
37892247	chr9:37892247:T:G	7.37272e-13	-2.78392e-10	-0.839881
37892534	chr9:37892534:T:C	5.05963e-13	-2.78392e-10	-1.21637
37892650	chr9:37892650:T:C	2.59009e-13	-0.668819	-1.21716
37892655	chr9:37892655:C:T	1.06202e-13	-1.58789	-1.18961
37892798	chr9:37892798:A:G	7.63507e-13	-2.78392e-10	-0.804915
37892802	chr9:37892802:C:T	3.28759e-13	-1.64751	-2.90061e-10
37892826	chr9:37892826:G:A	5.48957e-13	-2.78392e-10	-1.13482
37893135	chr9:37893135:C:G	4.90791e-13	-2.78392e-10	-1.24682
37893302	chr9:37893302:ACAATCTAT:A	6.65914e-13	-2.78392e-10	-0.941677
37893546	chr9:37893546:C:G	5.35507e-13	-2.78392e-10	-1.15962
37893671	chr9:37893671:C:T	1.33635e-12	-0.245137	-2.90061e-10
37893761	chr9:37893761:A:T	6.01495e-13	-2.78392e-10	-1.04342
37894605	chr9:37894605:T:C	7.23077e-14	-1.94355	-1.21836
37894837	chr9:37894837:A:G	5.97875e-13	-2.78392e-10	-1.04946
37895175	chr9:37895175:T:C	7.26907e-14	-1.98361	-1.17301
37895244	chr9:37895244:C:G	3.55448e-13	-1.56946	-2.90061e-10
37895360	chr9:37895360:T:G	5.56016e-13	-2.78392e-10	-1.12204
37895631	chr9:37895631:A:G	7.28413e-14	-1.98323	-1.17133
37895690	chr9:37895690:A:G	8.60504e-13	-2.78392e-10	-0.685319
37896019	chr9:37896019:G:T	4.82542e-13	-2.78392e-10	-1.26377
37896134	chr9:37896134:A:G	1.00452e-12	-2.78392e-10	-0.530577
37896514	chr9:37896514:G:A	5.28266e-13	-2.78392e-10	-1.17324
37896893	chr9:37896893:G:A	3.41456e-13	-1.60962	-2.90061e-10
37897036	chr9:37897036:T:C	4.82185e-13	-2.78392e-10	-1.26451
37897497	chr9:37897497:G:C	6.58056e-13	-2.78392e-10	-0.953549
37897538	chr9:37897538:A:C	5.72309e-13	-2.78392e-10	-1.09316
37897562	chr9:37897562:T:C	3.14708e-13	-1.69119	-2.90061e-10
37898101	chr9:37898101:T:C	6.86372e-13	-2.78392e-10	-0.911418
37898232	chr9:37898232:A:G	7.46882e-14	-1.96372	-1.16579
37898284	chr9:37898284:G:A	5.3333e-13	-2.78392e-10	-1.1637
37898771	chr9:37898771:A:G	1.38918e-13	-1.9086	-0.600352
37898864	chr9:37898864:G:A	1.2151e-13	-2.01211	-0.63073
37898883	chr9:37898883:A:G	7.25287e-14	-1.93025	-1.2286
37899027	chr9:37899027:T:G	4.82678e-13	-2.78392e-10	-1.26349
37899799	chr9:37899799:A:G	7.29406e-13	-2.78392e-10	-0.850607
37899898	chr9:37899898:T:C	5.00823e-13	-2.78392e-10	-1.22659
37900184	chr9:37900184:C:T	7.39298e-14	-1.91711	-1.22261
37900222	chr9:37900222:G:A	4.87218e-13	-2.78392e-10	-1.25413
37900805	chr9:37900805:T:A	6.41091e-13	-2.78392e-10	-0.979666
37901153	chr9:37901153:A:G	6.89122e-14	-2.00868	-1.20133
37901669	chr9:37901669:T:C	1.61703e-13	-1.18147	-1.17561
37901814	chr9:37901814:T:C	4.81476e-13	-2.78392e-10	-1.26598
37901886	chr9:37901886:A:G	1.12782e-13	-1.45782	-1.25956
37902404	chr9:37902404:T:C	7.3208e-14	-1.93186	-1.21767
37902427	chr9:37902427:G:A	3.0021e-13	-1.73835	-2.90061e-10
37902665	chr9:37902665:T:C	4.93164e-13	-2.78392e-10	-1.242
37904234	chr9:37904234:G:C	1.11366e-12	-2.78392e-10	-0.42743
37904390	chr9:37904390:C:G	5.05114e-13	-2.78392e-10	-1.21805
37904791	chr9:37904791:G:T	4.951e-13	-2.78392e-10	-1.23808
37904978	chr9:37904978:C:T	4.81964e-13	-2.78392e-10	-1.26497
37905745	chr9:37905745:A:G	4.83595e-13	-2.78392e-10	-1.26159
37905848	chr9:37905848:G:A	2.03679e-13	-1.48396	-0.642334
37905945	chr9:37905945:A:G	1.8395e-13	-1.49488	-0.733295
37905959	chr9:37905959:G:A	2.28739e-13	-2.01026	-2.90061e-10
37906495	chr9:37906495:G:A	4.74447e-13	-1.28069	-2.90061e-10
37907202	chr9:37907202:A:T	1.21111e-13	-1.49647	-1.14965
37908055	chr9:37908055:A:G	5.90614e-13	-2.78392e-10	-1.06168
37908353	chr9:37908353:G:A	2.23918e-13	-1.42636	-0.6052
37908433	chr9:37908433:G:GA	4.90733e-13	-2.78392e-10	-1.24694
37908652	chr9:37908652:C:T	4.90221e-13	-2.78392e-10	-1.24798
37908661	chr9:37908661:G:A	7.15882e-14	-1.93112	-1.24079
37908703	chr9:37908703:CT:C	6.40977e-13	-2.78392e-10	-0.979844
37908814	chr9:37908814:C:G	4.90262e-13	-2.78392e-10	-1.2479
37908961	chr9:37908961:A:G	4.9086e-13	-2.78392e-10	-1.24668
37909308	chr9:37909308:A:G	2.33535e-13	-1.98951	-2.90061e-10
37909581	chr9:37909581:C:A	9.00259e-13	-2.78392e-10	-0.640156
37909749	chr9:37909749:A:ATTTTG	7.51922e-14	-1.89839	-1.2244
37909827	chr9:37909827:C:T	6.58598e-13	-2.78392e-10	-0.952725
37909898	chr9:37909898:A:G	4.87362e-13	-2.78392e-10	-1.25383
37909946	chr9:37909946:G:A	2.60409e-13	-1.88059	-2.90061e-10
37909956	chr9:37909956:C:G	1.06807e-13	-1.5663	-1.20552
37910006	chr9:37910006:A:C	4.86338e-13	-2.78392e-10	-1.25593
37910026	chr9:37910026:G:A	5.03639e-13	-2.78392e-10	-1.22098
37910150	chr9:37910150:T:C	5.0728e-13	-2.78392e-10	-1.21377
37910206	chr9:37910206:T:C	1.19749e-12	-2.78392e-10	-0.354856
37910567	chr9:37910567:A:G	6.15885e-13	-2.78392e-10	-1.01978
37910584	chr9:37910584:A:G	4.84911e-13	-2.78392e-10	-1.25887
37910698	chr9:37910698:A:G	8.80066e-13	-2.78392e-10	-0.662841
37911150	chr9:37911150:G:C	3.15465e-13	-1.68879	-2.90061e-10
37911487	chr9:37911487:C:T	1.25824e-13	-1.64235	-0.965596
37911534	chr9:37911534:C:T	2.20335e-13	-0.838565	-1.20912
37911929	chr9:37911929:G:A	3.16486e-13	-1.68556	-2.90061e-10
37912193	chr9:37912193:G:A	2.91437e-13	-1.44959	-0.31842
37912320	chr9:37912320:C:T	5.23257e-13	-2.78392e-10	-1.18277
37912515	chr9:37912515:A:T	2.2412e-13	-1.42516	-0.605491
37912680	chr9:37912680:T:C	5.42112e-13	-2.78392e-10	-1.14736
37912730	chr9:37912730:T:A	5.65003e-13	-2.78392e-10	-1.10601
37912951	chr9:37912951:G:A	1.10062e-12	-2.78392e-10	-0.439206
37913105	chr9:37913105:C:T	6.55714e-13	-2.78392e-10	-0.957114
37913885	chr9:37913885:A:C	5.04653e-13	-2.78392e-10	-1.21897
37914006	chr9:37914006:G:A	1.00407e-12	-2.78392e-10	-0.531017
37914264	chr9:37914264:C:T	4.92618e-13	-2.78392e-10	-1.2431
37914269	chr9:37914269:C:T	6.68578e-13	-2.78392e-10	-0.937685
37914285	chr9:37914285:C:T	5.77569e-13	-2.78392e-10	-1.08401
37914299	chr9:37914299:T:G	2.7107e-13	-0.594869	-1.24559
37914497	chr9:37914497:G:A	7.54248e-13	-2.78392e-10	-0.817117
37914533	chr9:37914533:G:A	1.33489e-13	-1.76404	-0.784778
37914545	chr9:37914545:G:C	9.14489e-13	-2.78392e-10	-0.624472
37914685	chr9:37914685:G:A	5.13807e-13	-2.78392e-10	-1.20099
37914724	chr9:37914724:G:C	9.39509e-13	-2.78392e-10	-0.597481
37914916	chr9:37914916:C:T	2.3727e-13	-1.97364	-2.90061e-10
37915445	chr9:37915445:A:G	2.55678e-13	-1.89892	-2.90061e-10
37916137	chr9:37916137:C:T	9.18615e-13	-2.78392e-10	-0.619971
37916167	chr9:37916167:C:T	9.50122e-14	-1.67552	-1.21332
37916196	chr9:37916196:G:A	4.20499e-13	-1.4014	-2.90061e-10
37916353	chr9:37916353:G:A	8.72036e-13	-2.78392e-10	-0.672008
37916411	chr9:37916411:T:C	8.74503e-14	-1.72514	-1.24663
37916734	chr9:37916734:C:T	9.18972e-14	-1.66885	-1.25332
37917271	chr9:37917271:C:T	1.58765e-12	-2.78392e-10	-0.0728289
37917385	chr9:37917385:A:G	5.22166e-13	-2.78392e-10	-1.18485
37917476	chr9:37917476:G:A	5.40514e-13	-2.78392e-10	-1.15032
37918212	chr9:37918212:G:A	8.50733e-13	-2.78392e-10	-0.696739
37918843	chr9:37918843:TG:T	6.75651e-13	-2.78392e-10	-0.927161
37918846	chr9:37918846:T:C	4.9619e-13	-2.78392e-10	-1.23588
37919247	chr9:37919247:A:G	1.57038e-12	-2.78392e-10	-0.0837627
37919625	chr9:37919625:G:A	4.98389e-13	-2.78392e-10	-1.23146
37919746	chr9:37919746:T:C	8.07962e-14	-1.797	-1.2539
37920127	chr9:37920127:T:C	2.73411e-13	-1.83186	-2.90061e-10
37920204	chr9:37920204:C:T	4.85514e-13	-2.78392e-10	-1.25763
37920364	chr9:37920364:T:C	4.85768e-13	-2.78392e-10	-1.25711
37920815	chr9:37920815:T:C	1.26393e-13	-1.42154	-1.18191
37920970	chr9:37920970:A:G	9.32943e-14	-1.84394	-1.06314
37921499	chr9:37921499:A:G	1.02567e-12	-2.78392e-10	-0.509739
37921715	chr9:37921715:G:A	7.90548e-14	-1.82288	-1.24981
37921845	chr9:37921845:G:A	4.91141e-13	-2.78392e-10	-1.24611
37921932	chr9:37921932:C:T	4.87881e-13	-2.78392e-10	-1.25277
37923280	chr9:37923280:C:T	6.11566e-13	-2.78392e-10	-1.02682
37923375	chr9:37923375:C:T	1.13568e-13	-1.63064	-1.0798
37923551	chr9:37923551:T:C	2.30294e-13	-2.00348	-2.90061e-10
37923599	chr9:37923599:T:C	1.01713e-12	-2.78392e-10	-0.518094
37923692	chr9:37923692:C:T	4.87042e-13	-2.78392e-10	-1.25449
37923789	chr9:37923789:TC:T	2.28472e-13	-2.01142	-2.90061e-10
37923909	chr9:37923909:G:A	5.20242e-13	-2.78392e-10	-1.18854
37924038	chr9:37924038:A:G	4.87236e-13	-2.78392e-10	-1.25409
37924823	chr9:37924823:A:G	8.2068e-14	-1.779	-1.25629
37925338	chr9:37925338:A:G	1.07193e-12	-2.78392e-10	-0.465624
37925406	chr9:37925406:G:A	3.52994e-13	-1.57639	-2.90061e-10
37925408	chr9:37925408:G:A	1.55155e-12	-2.78392e-10	-0.095826
37925661	chr9:37925661:C:T	4.90858e-13	-2.78392e-10	-1.24668
37925694	chr9:37925694:C:G	8.28034e-14	-1.79077	-1.2356
37925750	chr9:37925750:T:C	5.61718e-13	-2.78392e-10	-1.11184
37925829	chr9:37925829:G:C	8.1794e-14	-1.78506	-1.25357
37926451	chr9:37926451:T:G	1.2654e-13	-1.35098	-1.2513
37926711	chr9:37926711:C:G	4.86527e-13	-2.78392e-10	-1.25555
37926980	chr9:37926980:G:A	1.14555e-13	-1.67518	-1.0266
37927266	chr9:37927266:T:C	8.39464e-14	-1.7594	-1.25326
37927421	chr9:37927421:G:A	8.48117e-14	-1.77799	-1.22441
37927527	chr9:37927527:T:C	5.80556e-13	-2.78392e-10	-1.07885
37927936	chr9:37927936:CTT:C	6.82036e-13	-2.78392e-10	-0.917756
37928186	chr9:37928186:A:G	4.82971e-13	-2.78392e-10	-1.26288
37928295	chr9:37928295:T:C	4.88528e-13	-2.78392e-10	-1.25144
37928373	chr9:37928373:C:A	1.09439e-12	-2.78392e-10	-0.444881
37928491	chr9:37928491:A:G	9.85207e-14	-1.59606	-1.25651
37928509	chr9:37928509:A:T	4.82369e-13	-2.78392e-10	-1.26413
37928584	chr9:37928584:C:T	1.28316e-13	-1.37744	-1.2109
37928707	chr9:37928707:T:G	4.87769e-13	-2.78392e-10	-1.253
37928869	chr9:37928869:A:G	8.69457e-13	-2.78392e-10	-0.67497
37928886	chr9:37928886:A:G	4.82376e-13	-2.78392e-10	-1.26411
37929012	chr9:37929012:G:A	1.08213e-13	-1.58216	-1.17658
37929061	chr9:37929061:T:C	4.82428e-13	-2.78392e-10	-1.26401
37929327	chr9:37929327:A:G	4.87803e-13	-2.78392e-10	-1.25293
37929447	chr9:37929447:G:A	1.55039e-13	-1.28713	-1.11202
37929686	chr9:37929686:C:T	1.67705e-13	-1.20902	-1.11161
37929812	chr9:37929812:G:C	1.30909e-13	-1.42333	-1.14501
37929841	chr9:37929841:T:C	9.58403e-14	-1.65575	-1.2244
37929959	chr9:37929959:G:A	8.99047e-14	-1.76314	-1.18095
37930156	chr9:37930156:G:A	4.81419e-13	-2.78392e-10	-1.2661
37930489	chr9:37930489:T:G	4.8251e-13	-2.78392e-10	-1.26384
37930512	chr9:37930512:T:G	9.53436e-14	-1.69719	-1.18816
37930837	chr9:37930837:G:A	4.82376e-13	-2.78392e-10	-1.26411
37930846	chr9:37930846:A:G	4.95219e-13	-2.78392e-10	-1.23784
37931631	chr9:37931631:C:T	2.40955e-13	-1.95823	-2.90061e-10
37931888	chr9:37931888:C:T	9.45028e-14	-1.69536	-1.19884
37931942	chr9:37931942:C:A	1.486e-12	-2.78392e-10	-0.138995
37931955	chr9:37931955:AG:A	4.8792e-13	-2.78392e-10	-1.25269
37931985	chr9:37931985:T:TA	1.69168e-13	-1.33494	-0.977007
37932128	chr9:37932128:A:G	3.48509e-13	-0.675899	-0.913276
37932330	chr9:37932330:A:G	1.64416e-13	-1.44222	-0.898224
37932403	chr9:37932403:A:T	1.65801e-12	-2.78392e-10	-0.0294623
37932626	chr9:37932626:G:A	5.23168e-13	-2.78392e-10	-1.18294
37932800	chr9:37932800:T:G	1.36118e-13	-1.38204	-1.14727
37933054	chr9:37933054:T:C	3.17529e-13	-1.68227	-2.90061e-10
37933656	chr9:37933656:A:G	1.32814e-12	-2.78392e-10	-0.251305
37933822	chr9:37933822:A:G	5.33571e-13	-2.78392e-10	-1.16325
37934667	chr9:37934667:A:G	1.24403e-13	-1.35317	-1.26614
37934705	chr9:37934705:T:A	1.02663e-13	-1.55966	-1.25172
37934783	chr9:37934783:T:C	1.22853e-13	-1.68675	-0.945097
37934901	chr9:37934901:T:C	7.56418e-14	-1.85088	-1.26595
37934927	chr9:37934927:A:C	9.01705e-13	-2.78392e-10	-0.638551
37935721	chr9:37935721:T:C	4.82326e-13	-2.78392e-10	-1.26422
37935753	chr9:37935753:G:A	6.35419e-13	-2.78392e-10	-0.988554
37935770	chr9:37935770:C:T	5.72179e-13	-2.78392e-10	-1.09339
37935784	chr9:37935784:T:C	4.81637e-13	-2.78392e-10	-1.26565
37935951	chr9:37935951:G:A	7.82054e-14	-1.83803	-1.24547
37936184	chr9:37936184:C:T	4.8246e-13	-2.78392e-10	-1.26394
37936467	chr9:37936467:C:A	7.58539e-14	-1.91478	-1.19925
37936480	chr9:37936480:C:T	4.81829e-13	-2.78392e-10	-1.26525
37936506	chr9:37936506:C:T	4.81419e-13	-2.78392e-10	-1.2661
37936703	chr9:37936703:T:C	7.09263e-13	-2.78392e-10	-0.878612
37936765	chr9:37936765:A:G	5.38224e-13	-2.78392e-10	-1.15456
37937109	chr9:37937109:A:C	4.86462e-13	-2.78392e-10	-1.25568
37937283	chr9:37937283:G:A	9.73456e-13	-2.78392e-10	-0.561985
37937619	chr9:37937619:C:T	1.57525e-13	-1.11744	-1.26582
37937642	chr9:37937642:T:C	4.8245e-13	-2.78392e-10	-1.26396
37937946	chr9:37937946:C:A	1.90873e-13	-1.7689	-0.42233
37938133	chr9:37938133:C:G	5.26287e-13	-2.78392e-10	-1.17699
37938227	chr9:37938227:C:T	2.85744e-13	-1.78774	-2.90061e-10
37938556	chr9:37938556:G:A	3.29949e-13	-1.05302	-0.590885
37938849	chr9:37938849:G:C	4.81665e-13	-2.78392e-10	-1.26559
37939596	chr9:37939596:C:A	2.52726e-13	-1.91053	-2.90061e-10
37939676	chr9:37939676:G:T	8.74182e-14	-1.70688	-1.26526
37940442	chr9:37940442:T:C	8.9452e-14	-1.87725	-1.07188
37940627	chr9:37940627:TC:T	5.23506e-13	-2.78392e-10	-1.18229
37941306	chr9:37941306:A:G	9.22808e-14	-1.66042	-1.25758
37941314	chr9:37941314:C:T	1.20643e-13	-1.59967	-1.05033
37941748	chr9:37941748:C:T	1.13514e-13	-1.63387	-1.07704
37942008	chr9:37942008:A:G	9.16289e-14	-1.67099	-1.2541
37942155	chr9:37942155:C:A	9.95328e-14	-1.60202	-1.24033
37942623	chr9:37942623:C:T	4.90792e-13	-2.78392e-10	-1.24682
37942677	chr9:37942677:T:A	4.83837e-13	-2.78392e-10	-1.26109
37943095	chr9:37943095:T:C	1.56734e-13	-1.17743	-1.21086
37943167	chr9:37943167:C:T	1.67459e-13	-1.14863	-1.17347
37943408	chr9:37943408:C:T	2.05509e-12	-2.78392e-10	0.185239
37943563	chr9:37943563:C:T	1.5718e-13	-1.52235	-0.863096
37943568	chr9:37943568:G:A	5.54738e-13	-2.78392e-10	-1.12434
37943574	chr9:37943574:T:C	2.15206e-13	-0.941974	-1.12927
37943982	chr9:37943982:T:C	1.21075e-13	-1.52995	-1.11648
37944430	chr9:37944430:G:A	1.09705e-13	-1.93126	-0.813781
37944591	chr9:37944591:A:G	1.38497e-12	-2.78392e-10	-0.209402
37944710	chr9:37944710:C:T	2.17572e-13	-1.65234	-0.407964
37945024	chr9:37945024:G:A	4.81435e-13	-2.78392e-10	-1.26607
37945417	chr9:37945417:G:A	5.53812e-13	-2.78392e-10	-1.12601
37945964	chr9:37945964:G:A	1.01445e-11	-2.78392e-10	1.78185
37946105	chr9:37946105:C:T	5.88077e-13	-2.78392e-10	-1.06598
37946176	chr9:37946176:G:A	1.14476e-13	-1.47358	-1.2289
37946632	chr9:37946632:A:G	2.37518e-13	-0.79844	-1.17415
37947046	chr9:37947046:G:A	6.23085e-13	-2.78392e-10	-1.00815
37947423	chr9:37947423:C:G	2.94691e-13	-0.720104	-1.03681
37947604	chr9:37947604:T:C	5.11342e-13	-0.290983	-0.914817
37947649	chr9:37947649:T:C	2.36401e-13	-1.97731	-2.90061e-10
37947700	chr9:37947700:T:C	5.05183e-13	-2.78392e-10	-1.21792
37947854	chr9:37947854:G:A	1.019e-11	-2.78392e-10	1.78632
37948006	chr9:37948006:A:G	1.01445e-11	-2.78392e-10	1.78185
37948066	chr9:37948066:C:T	9.04794e-14	-1.67769	-1.26003
37948078	chr9:37948078:T:C	4.84816e-13	-2.78392e-10	-1.25907
37948435	chr9:37948435:G:A	2.29811e-13	-0.7684	-1.23718
37948439	chr9:37948439:G:C	3.82085e-13	-1.4972	-2.90061e-10
37948502	chr9:37948502:C:T	7.0208e-13	-2.78392e-10	-0.888791
37948727	chr9:37948727:T:C	2.91124e-13	-0.721387	-1.0477
37949291	chr9:37949291:G:GC	1.09785e-12	-2.78392e-10	-0.441733
37949412	chr9:37949412:A:C	2.85057e-13	-0.711231	-1.07892
37949457	chr9:37949457:G:A	4.8678e-13	-2.78392e-10	-1.25503
37949470	chr9:37949470:G:A	1.11479e-13	-1.51668	-1.21232
37949545	chr9:37949545:C:A	6.10476e-13	-2.78392e-10	-1.0286
37949625	chr9:37949625:G:A	9.49478e-13	-2.78392e-10	-0.586926
37949641	chr9:37949641:G:A	3.16414e-13	-0.66473	-1.02106
37949642	chr9:37949642:C:T	6.37461e-13	-2.78392e-10	-0.985345
37949681	chr9:37949681:T:C	7.61371e-13	-2.78392e-10	-0.807717
37949753	chr9:37949753:T:C	5.27852e-13	-2.78392e-10	-1.17402
37949962	chr9:37949962:G:A	1.0854e-13	-1.53323	-1.22249
37950416	chr9:37950416:C:T	2.28545e-13	-2.0111	-2.90061e-10
37950607	chr9:37950607:T:C	1.67028e-13	-1.11619	-1.20848
37951045	chr9:37951045:T:C	9.4475e-13	-2.78392e-10	-0.591918
37951179	chr9:37951179:T:C	1.6713e-13	-1.13963	-1.18443
37951190	chr9:37951190:T:C	6.56908e-13	-2.78392e-10	-0.955295
37951487	chr9:37951487:T:A	1.08634e-13	-1.53237	-1.22249
37951862	chr9:37951862:A:G	1.12634e-13	-1.5058	-1.2129
37952051	chr9:37952051:G:A	2.0034e-13	-1.41574	-0.727081
37952147	chr9:37952147:G:A	9.11188e-14	-1.66471	-1.26596
37952152	chr9:37952152:CAG:C	2.19287e-13	-1.3896	-0.662856
37952195	chr9:37952195:G:A	1.13409e-13	-1.49162	-1.22021
37952233	chr9:37952233:C:T	5.29714e-13	-0.028858	-1.14164
37952389	chr9:37952389:G:A	5.15451e-13	-2.78392e-10	-1.1978
37952621	chr9:37952621:G:A	1.1524e-13	-1.47821	-1.21761
37952634	chr9:37952634:A:G	5.74383e-13	0.0442381	-1.13378
37952731	chr9:37952731:C:A	4.94321e-13	-2.78392e-10	-1.23965
37952811	chr9:37952811:G:A	2.43713e-13	-1.94685	-2.90061e-10
37953133	chr9:37953133:G:A	1.50014e-12	-0.99589	0.866369
37953394	chr9:37953394:G:A	1.05902e-13	-1.56198	-1.21834
37954291	chr9:37954291:C:T	6.05097e-13	-2.78392e-10	-1.03745
37954427	chr9:37954427:T:G	1.04155e-13	-1.65865	-1.13831
37954916	chr9:37954916:G:A	3.44167e-13	-0.425063	-1.17665
37955268	chr9:37955268:C:T	8.95785e-14	-1.7298	-1.21792
37955436	chr9:37955436:G:A	9.23066e-14	-1.65904	-1.25868
37955503	chr9:37955503:G:C	5.2789e-13	-2.78392e-10	-1.17395
37956009	chr9:37956009:G:A	8.19595e-13	-2.78392e-10	-0.734027
37956274	chr9:37956274:G:A	3.61285e-13	-0.319726	-1.23345
37956376	chr9:37956376:A:G	3.18388e-13	-0.428762	-1.2508
37957601	chr9:37957601:A:G	3.59691e-13	-0.450065	-1.10753
37958220	chr9:37958220:A:AGGCAGTGCCCGCCAGTG	3.50698e-13	-1.58291	-2.90061e-10
37958337	chr9:37958337:T:G	4.8429e-13	-2.78392e-10	-1.26015
37958732	chr9:37958732:T:C	2.95187e-13	-0.502251	-1.25298
37958868	chr9:37958868:GAGA:G	2.40582e-13	-1.95978	-2.90061e-10
37959400	chr9:37959400:C:T	3.09211e-13	-0.45854	-1.25027
37959696	chr9:37959696:C:T	1.2828e-13	-1.32307	-1.26555
37959843	chr9:37959843:AC:A	3.17281e-13	-0.431433	-1.25162
37960184	chr9:37960184:C:T	8.52466e-13	-2.78392e-10	-0.694704
37960205	chr9:37960205:C:T	1.29888e-13	-1.34766	-1.2285
37960696	chr9:37960696:C:A	2.9789e-13	-0.496879	-1.24923
37961925	chr9:37961925:C:T	2.75513e-13	-0.571903	-1.2523
37962096	chr9:37962096:G:C	4.90596e-13	-2.78392e-10	-1.24722
37962279	chr9:37962279:A:T	5.1084e-13	-2.78392e-10	-1.20678
37962586	chr9:37962586:C:A	2.82623e-13	-0.548759	-1.24996
37962595	chr9:37962595:C:T	2.7665e-13	-0.578327	-1.24176
37962804	chr9:37962804:T:C	2.31243e-13	-0.779197	-1.22017
37963078	chr9:37963078:GC:G	2.33488e-13	-1.98971	-2.90061e-10
37964331	chr9:37964331:A:C	4.8623e-13	-2.78392e-10	-1.25616
37964733	chr9:37964733:T:C	3.44025e-13	-0.497299	-1.10482
37965644	chr9:37965644:C:T	3.57852e-13	-0.437728	-1.12499
37965662	chr9:37965662:A:G	2.78464e-13	-1.81355	-2.90061e-10
37965819	chr9:37965819:T:C	3.3708e-13	-0.471162	-1.15135
37966134	chr9:37966134:T:C	3.37593e-13	-0.524073	-1.09692
37966152	chr9:37966152:T:C	5.64047e-12	-2.78392e-10	1.19488
37966218	chr9:37966218:C:T	1.18789e-13	-1.85534	-0.810143
37966338	chr9:37966338:T:TTTC	4.9892e-13	-2.78392e-10	-1.23039
37966346	chr9:37966346:A:T	5.68053e-12	-2.78392e-10	1.20196
37966526	chr9:37966526:C:G	1.80568e-13	-1.45131	-0.795422
37967150	chr9:37967150:C:A	1.56132e-12	-2.78392e-10	-0.089553
37967581	chr9:37967581:T:C	3.5786e-13	-0.413307	-1.14939
37967610	chr9:37967610:T:C	4.83812e-12	-2.78392e-10	1.04144
37968004	chr9:37968004:G:A	7.76401e-13	-2.78392e-10	-0.788168
37968261	chr9:37968261:T:C	6.99729e-13	-2.78392e-10	-0.892145
37968270	chr9:37968270:T:C	2.1599e-13	-1.88589	-0.18171
37968918	chr9:37968918:C:T	8.78638e-14	-1.73502	-1.23203
37969038	chr9:37969038:T:A	3.21517e-13	-0.518358	-1.15143
37969283	chr9:37969283:C:T	8.75893e-13	-0.667594	-2.90061e-10
37969662	chr9:37969662:G:A	7.91268e-14	-1.86321	-1.20858
37969871	chr9:37969871:G:T	5.1809e-13	-2.78392e-10	-1.19269
37969885	chr9:37969885:C:T	3.43181e-13	-0.496217	-1.10836
37970112	chr9:37970112:C:T	5.82883e-12	-2.78392e-10	1.22773
37970488	chr9:37970488:G:A	6.48377e-13	-0.562762	-0.405603
37970967	chr9:37970967:G:A	1.21095e-13	-1.89218	-0.754084
37971033	chr9:37971033:A:G	2.85593e-13	-1.87439	0.0861154
37971289	chr9:37971289:C:T	4.86711e-13	-2.78392e-10	-1.25517
37971349	chr9:37971349:G:A	7.75991e-13	0.212427	-1.00112
37971392	chr9:37971392:C:G	1.25257e-13	-1.46959	-1.14288
37971663	chr9:37971663:CTCTG:C	6.10955e-13	-2.78392e-10	-1.02781
37971759	chr9:37971759:T:C	7.39151e-13	-0.837336	-2.90061e-10
37971990	chr9:37971990:G:A	2.3274e-13	-1.99291	-2.90061e-10
37972146	chr9:37972146:C:T	6.18622e-13	-2.78392e-10	-1.01534
37972168	chr9:37972168:A:G	6.63487e-13	0.269767	-1.2151
37972378	chr9:37972378:G:A	6.63977e-13	0.278297	-1.22289
37972394	chr9:37972394:T:G	9.37965e-14	-1.65761	-1.2441
37972403	chr9:37972403:A:G	1.06166e-12	0.268748	-0.743994
37972515	chr9:37972515:T:C	1.70383e-12	1.2304	-1.2326
37972820	chr9:37972820:G:C	7.76401e-13	-2.78392e-10	-0.788168
37973348	chr9:37973348:T:C	6.72052e-13	0.300692	-1.23319
37974114	chr9:37974114:G:A	6.43356e-13	0.260127	-1.23627
37974746	chr9:37974746:T:C	6.36748e-13	0.248712	-1.23518
37974917	chr9:37974917:A:T	6.10062e-13	-2.78392e-10	-1.02928
37974960	chr9:37974960:G:A	4.84239e-13	-2.78392e-10	-1.26026
37975005	chr9:37975005:G:A	6.41937e-13	0.254965	-1.23331
37975056	chr9:37975056:G:A	7.8514e-13	-2.78392e-10	-0.776976
37975107	chr9:37975107:C:T	6.22094e-13	0.222977	-1.23272
37975117	chr9:37975117:A:C	1.12369e-13	-1.65959	-1.06145
37975558	chr9:37975558:C:T	6.33621e-13	0.242156	-1.23354
37975752	chr9:37975752:T:C	5.04913e-13	-2.78392e-10	-1.21845
37975964	chr9:37975964:G:C	1.97301e-13	-1.91935	-0.238755
37976129	chr9:37976129:G:A	1.0407e-12	-2.78392e-10	-0.495192
37976666	chr9:37976666:C:T	6.30439e-13	0.237476	-1.2339
37976670	chr9:37976670:G:A	8.38226e-13	0.0167164	-0.728266
37976695	chr9:37976695:C:A	1.28967e-13	-1.62418	-0.959108
37977320	chr9:37977320:G:T	5.33242e-13	-2.78392e-10	-1.16386
37977562	chr9:37977562:C:A	6.39291e-13	0.223109	-1.20559
37977993	chr9:37977993:C:T	6.30865e-13	0.241241	-1.23699
37978586	chr9:37978586:C:T	6.15702e-13	0.217819	-1.23789
37978613	chr9:37978613:AAT:A	4.83777e-13	-2.78392e-10	-1.26121
37978951	chr9:37978951:C:A	1.82212e-13	-1.91336	-0.324308
37979223	chr9:37979223:G:A	2.08362e-13	-0.841654	-1.26191
37979381	chr9:37979381:A:T	2.19529e-13	-0.788153	-1.2632
37979794	chr9:37979794:T:C	4.84674e-13	-2.78392e-10	-1.25936
37979860	chr9:37979860:C:T	7.14271e-13	0.346583	-1.21816
37980013	chr9:37980013:G:A	5.15102e-13	-2.78392e-10	-1.19847
37980159	chr9:37980159:C:T	5.11902e-12	-2.78392e-10	1.09788
37980213	chr9:37980213:C:T	6.75551e-13	0.319304	-1.24661
37980438	chr9:37980438:T:A	6.65613e-13	0.309258	-1.25139
37980553	chr9:37980553:T:C	5.73241e-13	-2.78392e-10	-1.09153
37981454	chr9:37981454:AG:A	4.82468e-13	-2.78392e-10	-1.26392
37981572	chr9:37981572:T:TCAA	6.13808e-13	0.209156	-1.23231
37981631	chr9:37981631:T:C	6.19924e-13	0.238038	-1.25128
37981884	chr9:37981884:G:A	6.1911e-13	-2.78392e-10	-1.01455
37982246	chr9:37982246:G:A	1.38724e-13	-1.69967	-0.81068
37982505	chr9:37982505:T:A	4.72332e-13	-1.28516	-2.90061e-10
37982596	chr9:37982596:T:C	5.4952e-12	-2.78392e-10	1.16879
37982609	chr9:37982609:G:A	2.26309e-13	-0.763891	-1.25704
37982756	chr9:37982756:G:A	6.86383e-13	0.335316	-1.24672
37982919	chr9:37982919:C:T	6.59818e-13	0.301	-1.25187
37983437	chr9:37983437:T:C	8.74667e-13	0.552215	-1.22121
37983445	chr9:37983445:C:T	7.0178e-13	0.32843	-1.21765
37983760	chr9:37983760:G:A	2.40765e-13	-1.95902	-2.90061e-10
37983773	chr9:37983773:C:T	4.70833e-13	-0.119453	-1.16888
37983971	chr9:37983971:G:C	6.28356e-13	-2.78392e-10	-0.999731
37984723	chr9:37984723:A:C	1.05562e-12	-2.78392e-10	-0.480958
37985309	chr9:37985309:A:G	4.82163e-13	-2.78392e-10	-1.26456
37985373	chr9:37985373:T:C	4.81793e-13	-2.78392e-10	-1.26532
37986223	chr9:37986223:G:C	5.02399e-13	-2.78392e-10	-1.22344
37986298	chr9:37986298:T:A	2.69648e-13	-1.84572	-2.90061e-10
37986831	chr9:37986831:A:G	1.50065e-13	-1.61179	-0.819983
37986981	chr9:37986981:G:A	6.44494e-13	0.276185	-1.25056
37987170	chr9:37987170:A:G	7.76167e-13	-2.78392e-10	-0.78847
37987230	chr9:37987230:T:C	3.38209e-13	-1.61917	-2.90061e-10
37987300	chr9:37987300:G:A	9.39469e-14	-1.63516	-1.26495
37987320	chr9:37987320:C:T	6.29711e-13	-2.78392e-10	-0.997577
37987389	chr9:37987389:A:G	6.77289e-13	-2.78392e-10	-0.92474
37987411	chr9:37987411:T:C	1.32346e-13	-1.34574	-1.21167
37987527	chr9:37987527:G:A	1.2927e-12	0.97966	-1.25801
37988650	chr9:37988650:T:C	6.87709e-13	0.343919	-1.25339
37989263	chr9:37989263:A:T	5.53703e-13	-2.78392e-10	-1.12621
37989317	chr9:37989317:C:T	1.38739e-13	-1.41324	-1.097
37989359	chr9:37989359:C:T	6.1818e-13	-1.01606	-2.90061e-10
37989621	chr9:37989621:G:C	5.08094e-13	-2.78392e-10	-1.21217
37990174	chr9:37990174:C:T	5.61986e-13	-2.78392e-10	-1.11136
37990202	chr9:37990202:C:T	3.83717e-13	-0.496407	-0.996526
37990211	chr9:37990211:TGTTCA:T	6.15155e-13	0.226777	-1.24774
37990804	chr9:37990804:G:A	1.95873e-13	-0.940955	-1.22442
37990822	chr9:37990822:C:T	6.42261e-13	-2.78392e-10	-0.977843
37990960	chr9:37990960:G:A	3.02438e-13	-1.73096	-2.90061e-10
37991173	chr9:37991173:C:T	4.27451e-13	-0.257634	-1.12736
37991396	chr9:37991396:C:T	4.85558e-13	-2.78392e-10	-1.25754
37991792	chr9:37991792:T:C	1.3048e-13	-1.5471	-1.02452
37991897	chr9:37991897:G:A	5.17815e-13	-2.78392e-10	-1.19322
37991906	chr9:37991906:G:A	5.20404e-13	-2.78392e-10	-1.18823
37991916	chr9:37991916:C:T	1.69585e-13	-1.04493	-1.26456
37992122	chr9:37992122:C:T	8.23585e-13	0.471947	-1.20112
37992333	chr9:37992333:G:A	4.76151e-13	-1.2771	-2.90061e-10
37992369	chr9:37992369:C:A	6.60768e-12	-2.78392e-10	1.35315
37992469	chr9:37992469:G:A	5.20404e-13	-2.78392e-10	-1.18823
37992524	chr9:37992524:AAGAGGCTTACACTTC:A	7.19465e-13	-2.78392e-10	-0.86433
37992585	chr9:37992585:C:T	6.83083e-13	0.32048	-1.2367
37993272	chr9:37993272:G:A	5.42673e-13	-0.833868	-0.312463
37993306	chr9:37993306:G:T	9.81981e-14	-1.61176	-1.24409
37993511	chr9:37993511:G:A	3.47685e-13	-0.492373	-1.09917
37993699	chr9:37993699:C:T	9.78681e-14	-1.70186	-1.15735
37994145	chr9:37994145:G:T	1.5318e-13	-1.39195	-1.01927
37994337	chr9:37994337:A:G	6.69714e-13	0.302713	-1.2387
37994479	chr9:37994479:C:T	5.03698e-13	-2.78392e-10	-1.22086
37994657	chr9:37994657:C:T	5.2067e-13	-2.78392e-10	-1.18772
37995102	chr9:37995102:G:A	6.46633e-13	0.275913	-1.24697
37995220	chr9:37995220:G:A	6.27577e-13	-2.78392e-10	-1.00097
37995573	chr9:37995573:T:C	5.97673e-13	-2.78392e-10	-1.04979
37995848	chr9:37995848:T:C	6.03573e-13	0.219528	-1.2595
37996125	chr9:37996125:C:T	2.6947e-13	-1.84638	-2.90061e-10
37996146	chr9:37996146:G:A	4.85433e-13	-2.78392e-10	-1.2578
37996499	chr9:37996499:G:A	5.03698e-13	-2.78392e-10	-1.22086
37996651	chr9:37996651:T:C	5.03731e-13	-2.78392e-10	-1.2208
37996727	chr9:37996727:G:T	1.07737e-13	-1.62062	-1.14253
37997298	chr9:37997298:G:A	5.10501e-13	-2.78392e-10	-1.20745
37997311	chr9:37997311:G:A	1.75963e-13	-1.34683	-0.925732
37997531	chr9:37997531:A:G	2.29978e-13	-2.00485	-2.90061e-10
37997564	chr9:37997564:T:C	6.29968e-13	0.257201	-1.25437
37997571	chr9:37997571:T:A	5.24129e-13	-0.918282	-0.262818
37997608	chr9:37997608:T:C	4.82363e-13	-2.78392e-10	-1.26414
37997684	chr9:37997684:TGTG:T	1.73602e-13	-1.33792	-0.948151
37997766	chr9:37997766:C:T	1.69571e-13	-1.35385	-0.955713
37997790	chr9:37997790:A:G	6.1652e-13	0.235368	-1.25412
37997830	chr9:37997830:C:T	1.97083e-13	-1.24627	-0.912947
37998492	chr9:37998492:A:G	5.99475e-13	0.212841	-1.25963
37998581	chr9:37998581:T:C	8.042e-13	-2.78392e-10	-0.75299
37998757	chr9:37998757:A:G	6.8476e-13	0.335561	-1.24933
37998832	chr9:37998832:T:G	1.78371e-13	-1.31185	-0.947121
37998862	chr9:37998862:A:G	5.03698e-13	-2.78392e-10	-1.22086
37999040	chr9:37999040:A:G	6.90789e-13	0.349513	-1.25452
38000203	chr9:38000203:A:G	8.74099e-13	-2.78392e-10	-0.669644
38000377	chr9:38000377:C:T	5.17305e-13	-2.78392e-10	-1.1942
38000419	chr9:38000419:T:C	5.60131e-13	-2.78392e-10	-1.11467
38000587	chr9:38000587:G:A	5.38946e-13	-2.78392e-10	-1.15322
38000650	chr9:38000650:C:T	6.85317e-13	0.333459	-1.24642
38000663	chr9:38000663:C:T	4.81417e-13	-2.78392e-10	-1.2661
38000727	chr9:38000727:G:A	4.85969e-13	-2.78392e-10	-1.25669
38001107	chr9:38001107:C:T	5.17345e-13	-2.78392e-10	-1.19413
38001146	chr9:38001146:T:C	4.8611e-13	-1.2564	-2.90061e-10
38001314	chr9:38001314:G:A	2.73433e-13	-1.75439	-0.0773906
38001625	chr9:38001625:G:A	7.46205e-13	0.426195	-1.25403
38001905	chr9:38001905:C:T	7.09982e-13	0.377608	-1.25521
38001984	chr9:38001984:GCA:G	7.43455e-13	0.417924	-1.24945
38002081	chr9:38002081:G:A	5.17305e-13	-2.78392e-10	-1.1942
38002415	chr9:38002415:A:T	2.33495e-13	-1.73916	-0.250516
38002866	chr9:38002866:C:T	5.38312e-13	-2.78392e-10	-1.1544
38002920	chr9:38002920:G:C	5.62913e-13	-2.78392e-10	-1.10971
38003127	chr9:38003127:G:T	1.17614e-13	-1.43071	-1.24472
38003164	chr9:38003164:G:A	8.02465e-13	-2.78392e-10	-0.75515
38003516	chr9:38003516:G:A	1.39205e-13	-1.47935	-1.02754
38003549	chr9:38003549:C:G	1.61764e-13	-1.12385	-1.23285
38003570	chr9:38003570:C:T	1.1945e-13	-1.54005	-1.1199
38003574	chr9:38003574:T:C	6.1772e-13	-2.78392e-10	-1.0168
38003758	chr9:38003758:G:A	7.06108e-14	-1.92352	-1.26213
38003806	chr9:38003806:C:T	3.21959e-13	-0.402712	-1.2657
38003827	chr9:38003827:C:T	5.55554e-12	-2.78392e-10	1.17971
38003859	chr9:38003859:G:A	8.14008e-14	-1.78035	-1.26311
38004142	chr9:38004142:T:C	6.47717e-14	-2.01138	-1.26059
38004148	chr9:38004148:A:C	2.74848e-13	-0.57222	-1.2544
38004240	chr9:38004240:A:C	6.606e-13	-2.78392e-10	-0.94969
38004276	chr9:38004276:T:G	5.32764e-13	-2.78392e-10	-1.16476
38004354	chr9:38004354:G:T	6.94923e-13	-2.78392e-10	-0.899036
38004512	chr9:38004512:C:T	4.66186e-13	-0.744864	-0.55339
38004758	chr9:38004758:G:A	2.40531e-12	-2.78392e-10	0.342596
38004862	chr9:38004862:T:C	1.3284e-12	1.01467	-1.26578
38005460	chr9:38005460:T:C	2.08179e-13	-0.897792	-1.20665
38005463	chr9:38005463:C:T	5.2094e-13	-2.78392e-10	-1.1872
38005628	chr9:38005628:C:G	1.38013e-13	-1.73655	-0.778939
38006416	chr9:38006416:G:A	1.12185e-12	-0.4201	-2.90061e-10
38006559	chr9:38006559:G:A	5.37259e-13	-2.78392e-10	-1.15636
38006619	chr9:38006619:C:A	1.37731e-13	-1.7771	-0.740439
38006760	chr9:38006760:C:T	9.6827e-13	0.698152	-1.26548
38007112	chr9:38007112:G:A	1.72564e-13	-1.70288	-0.589183
38007490	chr9:38007490:G:A	2.39802e-12	-2.78392e-10	0.339562
38008138	chr9:38008138:C:A	7.94421e-13	-0.765224	-2.90061e-10
38008370	chr9:38008370:C:A	5.37674e-13	-2.78392e-10	-1.15559
38008395	chr9:38008395:T:C	6.31328e-13	-2.78392e-10	-0.995012
38008534	chr9:38008534:T:C	4.91424e-13	-2.78392e-10	-1.24553
38008614	chr9:38008614:C:T	5.20331e-13	-1.18837	-2.90061e-10
38008620	chr9:38008620:T:C	4.98815e-13	-2.78392e-10	-1.2306
38008684	chr9:38008684:G:A	6.31328e-13	-2.78392e-10	-0.995012
38008735	chr9:38008735:G:A	9.9874e-13	0.729393	-1.26574
38008849	chr9:38008849:G:A	9.78348e-13	0.708832	-1.2658
38009226	chr9:38009226:T:C	6.22732e-13	-2.78392e-10	-1.00872
38009258	chr9:38009258:A:G	4.06367e-13	-0.176972	-1.25861
38009409	chr9:38009409:C:T	1.12177e-12	0.806543	-1.22672
38009473	chr9:38009473:G:C	4.814e-13	-2.78392e-10	-1.26614
38009648	chr9:38009648:G:A	3.47568e-13	-1.59188	-2.90061e-10
38009666	chr9:38009666:A:G	8.72488e-13	0.211858	-0.883347
38009902	chr9:38009902:T:C	1.39921e-13	-1.76336	-0.738398
38010219	chr9:38010219:C:T	5.37674e-13	-2.78392e-10	-1.15559
38010438	chr9:38010438:A:G	9.21474e-14	-1.65411	-1.26534
38011050	chr9:38011050:T:C	4.63822e-13	-0.453127	-0.850211
38011090	chr9:38011090:G:C	6.2769e-13	-2.78392e-10	-1.00079
38011093	chr9:38011093:A:G	1.21966e-13	-1.66957	-0.969529
38011615	chr9:38011615:C:T	3.62611e-13	-1.54951	-2.90061e-10
38012494	chr9:38012494:CGTT:C	1.27844e-13	-1.77726	-0.814767
38012495	chr9:38012495:G:A	3.7075e-12	0.775274	-2.90061e-10
38012526	chr9:38012526:T:C	4.82559e-13	-2.78392e-10	-1.26373
38012942	chr9:38012942:C:T	4.93157e-13	-2.78392e-10	-1.24201
38012975	chr9:38012975:G:A	6.13747e-13	-2.78392e-10	-1.02326
38013096	chr9:38013096:C:T	5.35293e-13	-2.78392e-10	-1.16002
38013227	chr9:38013227:G:C	1.0413e-12	0.766224	-1.26084
38013590	chr9:38013590:G:A	5.05564e-13	-2.78392e-10	-1.21716
38014325	chr9:38014325:T:C	1.17189e-12	0.824967	-1.20143
38014334	chr9:38014334:G:A	6.2769e-13	-2.78392e-10	-1.00079
38014368	chr9:38014368:G:C	1.14926e-12	-2.78392e-10	-0.395961
38014639	chr9:38014639:T:C	1.19297e-12	0.851725	-1.21036
38014678	chr9:38014678:C:T	1.25046e-13	-1.82032	-0.793831
38014777	chr9:38014777:ACAG:A	6.26673e-13	-2.78392e-10	-1.00241
38014899	chr9:38014899:C:T	6.2769e-13	-2.78392e-10	-1.00079
38015040	chr9:38015040:T:C	1.05177e-12	0.779849	-1.26445
38015649	chr9:38015649:C:G	1.04492e-12	-1.41441	0.923268
38016045	chr9:38016045:G:A	5.7638e-13	-2.78392e-10	-1.08607
38016161	chr9:38016161:C:T	1.34883e-13	-1.74706	-0.791372
38016250	chr9:38016250:T:C	8.4623e-13	0.186988	-0.889035
38016686	chr9:38016686:T:C	6.39373e-13	-2.78392e-10	-0.98235
38016927	chr9:38016927:A:G	1.42508e-13	-1.72598	-0.75746
38017333	chr9:38017333:G:A	5.60428e-13	-1.11414	-2.90061e-10
38017684	chr9:38017684:A:G	8.38467e-13	0.150161	-0.861423
38017692	chr9:38017692:C:T	6.35503e-13	-2.78392e-10	-0.988422
38018256	chr9:38018256:T:C	8.39489e-13	-2.78392e-10	-0.710045
38018263	chr9:38018263:T:A	5.50566e-13	-2.78392e-10	-1.13189
38018372	chr9:38018372:T:C	5.93734e-13	-2.78392e-10	-1.05641
38018380	chr9:38018380:C:T	1.37054e-13	-1.7266	-0.795868
38018404	chr9:38018404:G:A	4.82534e-13	-2.78392e-10	-1.26379
38018693	chr9:38018693:T:C	8.61025e-13	0.576863	-1.26158
38019009	chr9:38019009:T:A	5.4224e-13	-2.78392e-10	-1.14713
38019148	chr9:38019148:T:C	9.26947e-13	0.650225	-1.26117
38019461	chr9:38019461:A:G	1.22896e-12	0.475606	-0.80452
38019566	chr9:38019566:C:A	2.42163e-12	-2.78392e-10	0.349359
38019665	chr9:38019665:C:T	6.32695e-13	-2.78392e-10	-0.992849
38019706	chr9:38019706:C:T	1.05321e-13	-1.54754	-1.23829
38019725	chr9:38019725:A:G	5.01052e-13	-2.78392e-10	-1.22613
38019869	chr9:38019869:G:A	6.38876e-12	-2.78392e-10	1.31946
38019922	chr9:38019922:T:C	6.40191e-13	-2.78392e-10	-0.981071
38020039	chr9:38020039:A:G	9.59555e-14	-1.618	-1.26095
38020547	chr9:38020547:T:G	1.3489e-13	-1.43514	-1.10324
38020811	chr9:38020811:G:A	2.77145e-12	-2.78392e-10	0.48429
38020813	chr9:38020813:G:T	5.42608e-13	-2.78392e-10	-1.14645
38021045	chr9:38021045:TG:T	6.07263e-13	-2.78392e-10	-1.03388
38021047	chr9:38021047:ATG:A	6.06221e-13	-2.78392e-10	-1.03559
38021271	chr9:38021271:T:C	4.89026e-13	-2.78392e-10	-1.25042
38021383	chr9:38021383:C:T	4.61618e-13	-0.0556713	-1.25243
38021689	chr9:38021689:T:C	4.45798e-13	-0.0922394	-1.25073
38021892	chr9:38021892:C:T	5.03002e-13	-0.0409	-1.18134
38022429	chr9:38022429:G:A	6.23073e-13	-2.78392e-10	-1.00817
38022492	chr9:38022492:T:C	4.91329e-13	-2.78392e-10	-1.24572
38022645	chr9:38022645:C:T	4.83117e-13	-2.78392e-10	-1.26258
38022662	chr9:38022662:G:A	7.78591e-13	-2.78392e-10	-0.785352
38022956	chr9:38022956:A:G	3.34281e-13	-0.667257	-0.9636
38023388	chr9:38023388:T:C	2.86894e-13	-1.78372	-2.90061e-10
38023414	chr9:38023414:G:A	5.09038e-13	-2.78392e-10	-1.21032
38023453	chr9:38023453:G:C	5.70421e-13	-2.78392e-10	-1.09646
38023590	chr9:38023590:G:C	5.72421e-13	-0.360936	-0.732027
38023656	chr9:38023656:C:T	4.91789e-13	-0.0544414	-1.19035
38023909	chr9:38023909:A:G	5.98817e-13	-1.04788	-2.90061e-10
38024461	chr9:38024461:G:A	1.31941e-13	-1.41422	-1.14626
38024526	chr9:38024526:A:G	5.02349e-13	-0.0303955	-1.19315
38024815	chr9:38024815:G:A	4.97527e-13	-0.0523338	-1.18085
38025200	chr9:38025200:T:A	5.35147e-13	-2.78392e-10	-1.1603
38025228	chr9:38025228:C:T	1.30827e-13	-1.96043	-0.608538
38025230	chr9:38025230:G:A	5.2615e-13	-2.78392e-10	-1.17725
38025901	chr9:38025901:G:C	4.50527e-13	-0.0700138	-1.26241
38025985	chr9:38025985:G:C	8.68841e-14	-1.73055	-1.24772
38026340	chr9:38026340:G:A	5.59257e-13	-2.78392e-10	-1.11623
38026762	chr9:38026762:C:T	6.37733e-13	-2.78392e-10	-0.984919
38027081	chr9:38027081:T:C	5.32336e-13	-2.78392e-10	-1.16556
38027089	chr9:38027089:C:T	5.1605e-13	-2.78392e-10	-1.19664
38027165	chr9:38027165:C:T	1.28237e-13	-1.34477	-1.24419
38027263	chr9:38027263:A:G	4.89982e-12	-2.78392e-10	1.05412
38027383	chr9:38027383:C:T	2.41804e-12	-2.78392e-10	0.347873
38027647	chr9:38027647:C:T	7.25103e-14	-2.00996	-1.14915
38027946	chr9:38027946:A:T	1.35676e-13	-1.32215	-1.21042
38028001	chr9:38028001:G:A	5.66873e-13	-2.78392e-10	-1.1027
38028065	chr9:38028065:G:C	2.90821e-13	-1.77013	-2.90061e-10
38028429	chr9:38028429:C:A	2.42787e-13	-1.26282	-0.687829
38029139	chr9:38029139:T:G	2.5912e-12	-2.78392e-10	0.417039
38029301	chr9:38029301:A:G	1.73907e-13	-1.29463	-0.989686
38029458	chr9:38029458:C:T	2.3739e-13	-1.97313	-2.90061e-10
38029595	chr9:38029595:ATTCTCT:A	1.74765e-13	-1.30462	-0.974776
38029819	chr9:38029819:T:G	2.11169e-13	-1.10296	-0.987224
38029968	chr9:38029968:T:A	5.18356e-13	-1.19217	-2.90061e-10
38029995	chr9:38029995:A:G	4.89488e-13	-2.78392e-10	-1.24948
38030033	chr9:38030033:G:A	2.59316e-12	-2.78392e-10	0.417796
38030298	chr9:38030298:C:T	1.66981e-13	-1.31827	-1.00669
38030601	chr9:38030601:G:A	5.00996e-13	-2.78392e-10	-1.22624
38031033	chr9:38031033:A:G	2.85474e-13	-1.14346	-0.645224
38031622	chr9:38031622:A:G	5.94189e-13	-2.78392e-10	-1.05564
38031637	chr9:38031637:T:C	1.93511e-13	-1.30633	-0.87117
38032013	chr9:38032013:G:C	8.89036e-13	-2.78392e-10	-0.6527
38032338	chr9:38032338:C:T	5.26015e-13	-1.17751	-2.90061e-10
38032377	chr9:38032377:T:C	3.50922e-13	-0.332881	-1.24939
38032593	chr9:38032593:C:T	5.81394e-13	-2.78392e-10	-1.07741
38032871	chr9:38032871:C:T	9.84241e-14	-1.58747	-1.26608
38033226	chr9:38033226:C:T	2.28379e-13	-2.01183	-2.90061e-10
38033425	chr9:38033425:C:A	5.80209e-13	-2.78392e-10	-1.07945
38033457	chr9:38033457:G:C	4.9118e-13	-2.78392e-10	-1.24603
38033571	chr9:38033571:G:A	2.40714e-12	-2.78392e-10	0.343356
38033612	chr9:38033612:C:T	4.99018e-13	-2.78392e-10	-1.2302
38034024	chr9:38034024:C:T	5.42585e-13	-1.14649	-2.90061e-10
38034184	chr9:38034184:T:A	2.70159e-13	-1.18891	-0.654922
38034234	chr9:38034234:G:A	9.72005e-14	-1.6113	-1.25476
38034325	chr9:38034325:A:T	5.00487e-13	-2.78392e-10	-1.22726
38035098	chr9:38035098:A:G	1.5919e-13	-1.38958	-0.983167
38035310	chr9:38035310:T:C	3.88224e-13	-0.257229	-1.22403
38035349	chr9:38035349:G:C	1.11675e-13	-1.59522	-1.13202
38035519	chr9:38035519:G:GA	6.24055e-13	-2.78392e-10	-1.0066
38035668	chr9:38035668:C:A	1.23035e-13	-1.47055	-1.15982
38035761	chr9:38035761:C:T	1.07866e-13	-1.67112	-1.09083
38036103	chr9:38036103:C:G	1.6934e-13	-1.34111	-0.969815
38036329	chr9:38036329:AAC:A	4.90745e-13	-2.78392e-10	-1.24691
38036398	chr9:38036398:A:G	8.89853e-13	-2.78392e-10	-0.651781
38036400	chr9:38036400:C:T	5.66357e-13	-1.10361	-2.90061e-10
38036743	chr9:38036743:C:T	5.02587e-13	-2.78392e-10	-1.22307
38036744	chr9:38036744:T:C	1.90924e-13	-1.13913	-1.05183
38036793	chr9:38036793:A:G	5.78576e-13	-2.78392e-10	-1.08227
38036881	chr9:38036881:A:G	5.94136e-13	-2.78392e-10	-1.05573
38037008	chr9:38037008:C:T	2.58945e-12	-2.78392e-10	0.416361
38037089	chr9:38037089:C:T	3.96912e-13	-0.216086	-1.24304
38037599	chr9:38037599:T:C	7.37494e-13	-2.78392e-10	-0.83958
38037615	chr9:38037615:C:T	2.40913e-13	-1.9584	-2.90061e-10
38037855	chr9:38037855:G:T	5.80857e-13	-0.0947431	-0.98359
38037959	chr9:38037959:T:A	7.44024e-14	-1.90969	-1.22365
38037960	chr9:38037960:A:T	5.0826e-13	-2.78392e-10	-1.21185
38038338	chr9:38038338:G:A	7.10204e-14	-2.00896	-1.17091
38039054	chr9:38039054:G:A	6.27265e-13	-1.00147	-2.90061e-10
38039692	chr9:38039692:C:T	4.84052e-13	-2.78392e-10	-1.26065
38039928	chr9:38039928:A:G	2.24426e-13	-0.991244	-1.03805
38040244	chr9:38040244:G:A	8.50382e-13	-2.78392e-10	-0.697153
38040262	chr9:38040262:C:T	5.8112e-13	-2.78392e-10	-1.07788
38040352	chr9:38040352:A:C	4.98451e-13	-2.78392e-10	-1.23133
38040476	chr9:38040476:G:A	5.06128e-13	-2.78392e-10	-1.21605
38041538	chr9:38041538:G:A	1.92617e-13	-1.01005	-1.17208
38042228	chr9:38042228:A:G	1.26389e-13	-1.55414	-1.04934
38042532	chr9:38042532:A:G	1.55696e-13	-1.4815	-0.91344
38043224	chr9:38043224:T:C	5.0337e-13	-2.78392e-10	-1.22151
38043802	chr9:38043802:T:C	8.38546e-13	-2.78392e-10	-0.711168
38043970	chr9:38043970:T:G	1.56388e-13	-1.48918	-0.901312
38044011	chr9:38044011:T:C	1.40373e-13	-1.50016	-0.998374
38044525	chr9:38044525:A:AGGTG	4.88173e-13	-2.78392e-10	-1.25217
38044716	chr9:38044716:T:A	5.25893e-13	-2.78392e-10	-1.17774
38044978	chr9:38044978:G:A	4.86667e-13	-2.78392e-10	-1.25526
38045772	chr9:38045772:G:A	4.82449e-13	-2.78392e-10	-1.26396
38046002	chr9:38046002:G:A	5.46684e-13	-2.78392e-10	-1.13897
38046791	chr9:38046791:G:A	4.42234e-13	-1.351	-2.90061e-10
38046896	chr9:38046896:G:T	5.74809e-13	-2.78392e-10	-1.0888
38047276	chr9:38047276:A:T	4.97242e-13	-2.78392e-10	-1.23376
38047360	chr9:38047360:T:TAGAAA	4.91151e-13	-2.78392e-10	-1.24609
38047363	chr9:38047363:T:A	4.91151e-13	-2.78392e-10	-1.24609
38047377	chr9:38047377:G:A	5.47308e-13	-2.78392e-10	-1.13783
38047713	chr9:38047713:G:A	8.92345e-14	-1.69004	-1.26153
38048822	chr9:38048822:T:C	4.9842e-13	-2.78392e-10	-1.23139
38049007	chr9:38049007:G:A	2.34127e-13	-1.98697	-2.90061e-10
38049090	chr9:38049090:G:A	4.97242e-13	-2.78392e-10	-1.23376
38049392	chr9:38049392:T:C	4.99119e-13	-1.22999	-2.90061e-10
38049458	chr9:38049458:A:C	4.93453e-13	-2.78392e-10	-1.24141
38049943	chr9:38049943:G:A	4.90735e-13	-2.78392e-10	-1.24693
38050527	chr9:38050527:G:T	9.80609e-13	-2.78392e-10	-0.554664
38051036	chr9:38051036:A:T	4.92626e-13	-2.78392e-10	-1.24309
38051192	chr9:38051192:CA:C	4.88546e-13	-2.78392e-10	-1.2514
38052327	chr9:38052327:C:G	2.67137e-13	-1.85508	-2.90061e-10
38052393	chr9:38052393:G:A	4.92626e-13	-2.78392e-10	-1.24309
38052858	chr9:38052858:T:C	5.30762e-13	-2.78392e-10	-1.16852
38053240	chr9:38053240:G:T	6.35073e-13	-2.78392e-10	-0.989098
38053514	chr9:38053514:G:A	4.81606e-13	-2.78392e-10	-1.26571
38053975	chr9:38053975:G:A	2.39159e-13	-1.96571	-2.90061e-10
38054495	chr9:38054495:G:T	2.28314e-13	-2.01211	-2.90061e-10
38054771	chr9:38054771:G:A	5.7763e-13	-1.08391	-2.90061e-10
38054837	chr9:38054837:A:G	6.63141e-13	-0.945851	-2.90061e-10
38055104	chr9:38055104:T:C	4.96726e-13	-2.78392e-10	-1.2348
38055131	chr9:38055131:A:G	1.07849e-13	-1.84297	-0.919137
38055601	chr9:38055601:T:C	6.21197e-13	-2.78392e-10	-1.01119
38055922	chr9:38055922:T:A	4.09476e-13	-0.320447	-1.10751
38056293	chr9:38056293:C:T	8.60899e-14	-1.73104	-1.25641
38056630	chr9:38056630:A:G	4.86713e-13	-2.78392e-10	-1.25516
38056869	chr9:38056869:T:C	5.6974e-13	-2.78392e-10	-1.09766
38057022	chr9:38057022:C:T	5.74738e-13	-2.78392e-10	-1.08892
38057335	chr9:38057335:T:C	4.83461e-13	-2.78392e-10	-1.26187
38057452	chr9:38057452:T:A	4.84392e-13	-2.78392e-10	-1.25994
38057532	chr9:38057532:G:A	4.83333e-13	-2.78392e-10	-1.26213
38057606	chr9:38057606:C:T	8.2702e-13	-2.78392e-10	-0.725009
38057865	chr9:38057865:C:G	5.06357e-13	-2.78392e-10	-1.2156
38058000	chr9:38058000:G:C	2.50224e-13	-1.92048	-2.90061e-10
38058305	chr9:38058305:A:G	1.79125e-13	-1.0018	-1.25296
38058427	chr9:38058427:C:T	1.07813e-13	-1.83163	-0.930815
38058581	chr9:38058581:G:A	3.71025e-13	-0.36711	-1.15946
38058668	chr9:38058668:G:A	2.38655e-13	-1.1746	-0.793216
38058754	chr9:38058754:T:C	5.52433e-13	-2.78392e-10	-1.12851
38059066	chr9:38059066:C:CA	5.36392e-13	-2.78392e-10	-1.15797
38059228	chr9:38059228:T:C	5.1856e-13	-2.78392e-10	-1.19178
38059733	chr9:38059733:T:C	8.67343e-13	-2.78392e-10	-0.677404
38059891	chr9:38059891:A:G	5.28047e-13	-2.78392e-10	-1.17365
38060056	chr9:38060056:A:G	5.29065e-13	-2.78392e-10	-1.17173
38060364	chr9:38060364:A:G	5.37248e-13	-2.78392e-10	-1.15638
38060637	chr9:38060637:T:A	5.43995e-13	-2.78392e-10	-1.1439
38060971	chr9:38060971:T:C	1.56755e-13	-1.12591	-1.26225
38061617	chr9:38061617:T:C	5.52644e-13	-2.78392e-10	-1.12812
38061684	chr9:38061684:G:A	8.37222e-13	-2.78392e-10	-0.712749
38062283	chr9:38062283:T:C	2.29971e-13	-2.00489	-2.90061e-10
38062430	chr9:38062430:T:C	5.36206e-13	-2.78392e-10	-1.15832
38062519	chr9:38062519:GA:G	5.15631e-13	-2.78392e-10	-1.19745
38063236	chr9:38063236:C:A	5.67168e-13	-2.78392e-10	-1.10218
38063380	chr9:38063380:A:G	5.69051e-13	-2.78392e-10	-1.09887
38063404	chr9:38063404:C:T	2.28315e-13	-2.01211	-2.90061e-10
38063605	chr9:38063605:G:C	1.05547e-13	-1.90112	-0.882561
38063764	chr9:38063764:T:TA	4.82656e-13	-2.78392e-10	-1.26353
38063834	chr9:38063834:T:C	5.23413e-13	-2.78392e-10	-1.18247
38063872	chr9:38063872:A:T	2.05333e-13	-0.952727	-1.16548
38064069	chr9:38064069:A:G	5.69083e-13	-2.78392e-10	-1.09881
38064474	chr9:38064474:CAT:C	5.37431e-13	-1.15604	-2.90061e-10
38065032	chr9:38065032:T:C	4.92409e-13	-2.78392e-10	-1.24353
38065598	chr9:38065598:G:C	8.75849e-14	-2.00281	-0.967419
38065937	chr9:38065937:T:C	6.10348e-13	-2.78392e-10	-1.02881
38066556	chr9:38066556:T:C	6.35985e-13	-2.78392e-10	-0.987664
38066722	chr9:38066722:T:C	7.2992e-13	-2.78392e-10	-0.849904
38066811	chr9:38066811:C:T	6.58976e-14	-1.98928	-1.26546
38067114	chr9:38067114:G:A	4.8652e-13	-2.78392e-10	-1.25556
38067469	chr9:38067469:T:A	6.63302e-13	-2.78392e-10	-0.945607
38067635	chr9:38067635:C:T	1.98163e-12	-2.78392e-10	0.148838
38067651	chr9:38067651:A:G	2.00728e-13	-1.28849	-0.852399
38068373	chr9:38068373:G:A	1.4587e-12	-2.78392e-10	-0.157539
38068454	chr9:38068454:T:C	1.67115e-13	-1.39806	-0.926098
38068457	chr9:38068457:G:A	1.94243e-12	-2.78392e-10	0.128858
38068532	chr9:38068532:C:T	8.67001e-13	-2.78392e-10	-0.677798
38068535	chr9:38068535:A:G	6.52631e-14	-2.00605	-1.25836
38068983	chr9:38068983:G:T	7.7991e-13	-2.78392e-10	-0.783659
38069379	chr9:38069379:C:G	1.3157e-12	-2.78392e-10	-0.26071
38069466	chr9:38069466:T:C	6.532e-14	-2.00816	-1.25538
38069558	chr9:38069558:G:A	8.82838e-13	-2.78392e-10	-0.659696
38069878	chr9:38069878:G:T	1.48605e-12	-2.78392e-10	-0.13896
38069992	chr9:38069992:GC:G	8.78952e-13	-2.78392e-10	-0.664108
38070026	chr9:38070026:A:C	4.08751e-13	-1.42973	-2.90061e-10
38070158	chr9:38070158:G:C	1.48605e-12	-2.78392e-10	-0.13896
38070222	chr9:38070222:C:T	5.14196e-13	-2.78392e-10	-1.20023
38070254	chr9:38070254:G:A	1.13949e-13	-1.7353	-0.971784
38070263	chr9:38070263:T:A	2.87048e-13	-1.78319	-2.90061e-10
38070318	chr9:38070318:C:A	5.28029e-13	-1.17369	-2.90061e-10
38070536	chr9:38070536:G:A	8.49415e-13	-2.78392e-10	-0.69829
38070570	chr9:38070570:T:G	1.26445e-12	-2.78392e-10	-0.300445
38070571	chr9:38070571:G:T	8.83277e-13	-2.78392e-10	-0.6592
38070606	chr9:38070606:T:C	1.25039e-12	-2.78392e-10	-0.311628
38070774	chr9:38070774:A:G	5.10471e-13	-2.78392e-10	-1.2075
38070807	chr9:38070807:G:A	8.49415e-13	-2.78392e-10	-0.69829
38070808	chr9:38070808:T:C	8.49415e-13	-2.78392e-10	-0.69829
38071440	chr9:38071440:G:A	8.9682e-13	-2.78392e-10	-0.643983
38071493	chr9:38071493:G:A	2.64476e-13	-1.86509	-2.90061e-10
38071503	chr9:38071503:C:T	2.28775e-13	-2.0101	-2.90061e-10
38071744	chr9:38071744:C:G	9.94697e-14	-1.64712	-1.19586
38072107	chr9:38072107:C:G	1.07816e-13	-1.56103	-1.20139
38072522	chr9:38072522:T:C	6.51183e-14	-2.00547	-1.26116
38072745	chr9:38072745:C:T	5.7e-13	-1.0972	-2.90061e-10
38072842	chr9:38072842:A:G	4.89432e-13	-2.78392e-10	-1.24959
38073271	chr9:38073271:A:G	8.67428e-13	-2.78392e-10	-0.677305
38073455	chr9:38073455:A:T	9.16939e-13	-2.78392e-10	-0.621797
38073569	chr9:38073569:G:A	1.13238e-12	-2.78392e-10	-0.410765
38073570	chr9:38073570:T:G	1.15314e-12	-2.78392e-10	-0.39259
38074518	chr9:38074518:C:T	7.43324e-13	-2.78392e-10	-0.831707
38074530	chr9:38074530:A:C	1.11149e-13	-1.75221	-0.979753
38074579	chr9:38074579:C:G	3.96774e-13	-1.45947	-2.90061e-10
38074621	chr9:38074621:G:T	2.28533e-13	-2.01116	-2.90061e-10
38074718	chr9:38074718:T:C	4.83706e-13	-2.78392e-10	-1.26136
38075084	chr9:38075084:T:C	4.91346e-13	-2.78392e-10	-1.24569
38075126	chr9:38075126:T:C	8.64346e-13	-2.78392e-10	-0.680865
38075218	chr9:38075218:C:T	7.14339e-13	-2.78392e-10	-0.87148
38075377	chr9:38075377:A:G	8.70264e-13	-2.78392e-10	-0.674041
38075715	chr9:38075715:C:T	9.52937e-14	-1.86664	-1.01923
38075880	chr9:38075880:A:G	4.88533e-13	-2.78392e-10	-1.25143
38076247	chr9:38076247:A:C	5.13497e-13	-2.78392e-10	-1.20159
38076571	chr9:38076571:G:A	4.19756e-13	-1.40317	-2.90061e-10
38076782	chr9:38076782:T:C	6.57761e-14	-1.99749	-1.25909
38076783	chr9:38076783:G:A	9.00737e-14	-1.97137	-0.970836
38076827	chr9:38076827:G:A	8.24163e-13	-2.78392e-10	-0.728469
38076828	chr9:38076828:C:T	4.92165e-13	-2.78392e-10	-1.24402
38076863	chr9:38076863:C:T	1.75561e-12	0.0277356	-2.90061e-10
38076871	chr9:38076871:G:A	8.1034e-13	-2.78392e-10	-0.745384
38076928	chr9:38076928:T:C	2.14622e-12	-2.78392e-10	0.228625
38077039	chr9:38077039:T:A	1.23569e-12	-2.78392e-10	-0.323455
38077049	chr9:38077049:C:T	1.57285e-13	-1.23124	-1.15354
38077122	chr9:38077122:T:TC	7.77654e-13	-2.78392e-10	-0.786556
38077123	chr9:38077123:ATCTGT:A	7.8359e-13	-2.78392e-10	-0.778952
38077135	chr9:38077135:TG:T	7.11333e-13	-2.78392e-10	-0.875698
38077139	chr9:38077139:C:G	7.97828e-13	-2.78392e-10	-0.760945
38077263	chr9:38077263:TTG:T	8.10694e-13	-2.78392e-10	-0.744947
38077281	chr9:38077281:C:T	9.04559e-13	0.255166	-0.890557
38077579	chr9:38077579:T:C	1.31798e-12	-2.78392e-10	-0.25898
38077754	chr9:38077754:A:G	7.55902e-13	-2.78392e-10	-0.814926
38078575	chr9:38078575:C:T	7.64019e-13	-2.78392e-10	-0.804245
38078576	chr9:38078576:G:A	1.24506e-12	-2.78392e-10	-0.3159
38078618	chr9:38078618:TAAAAG:T	5.32115e-13	-2.78392e-10	-1.16598
38078853	chr9:38078853:G:A	5.72952e-13	-2.78392e-10	-1.09204
38078996	chr9:38078996:G:A	8.91996e-13	-2.78392e-10	-0.649376
38079177	chr9:38079177:T:G	1.19678e-12	-2.78392e-10	-0.355447
38079425	chr9:38079425:A:G	1.27194e-13	-1.56346	-1.03366
38079466	chr9:38079466:C:T	6.08626e-13	-1.03163	-2.90061e-10
38079519	chr9:38079519:T:G	1.53687e-13	-1.66358	-0.744347
38079849	chr9:38079849:A:C	2.83235e-13	-1.09747	-0.699089
38079865	chr9:38079865:T:G	1.49655e-12	-2.78392e-10	-0.131922
38079975	chr9:38079975:C:T	1.53788e-12	-2.78392e-10	-0.10468
38080750	chr9:38080750:G:A	6.87213e-14	-2.00021	-1.21257
38080763	chr9:38080763:T:C	8.47447e-13	-2.78392e-10	-0.70061
38080879	chr9:38080879:G:C	2.28422e-13	-2.01164	-2.90061e-10
38081183	chr9:38081183:A:G	4.29076e-13	-1.3812	-2.90061e-10
38081213	chr9:38081213:A:G	1.56268e-13	-1.21546	-1.1758
38081264	chr9:38081264:T:C	6.57172e-14	-2.00212	-1.25536
38081278	chr9:38081278:C:T	9.07676e-13	-2.78392e-10	-0.631951
38081321	chr9:38081321:G:A	1.49838e-12	-2.78392e-10	-0.130696
38081337	chr9:38081337:T:A	3.33575e-13	-1.63297	-2.90061e-10
38081923	chr9:38081923:C:T	9.37666e-14	-1.88203	-1.02
38081924	chr9:38081924:G:A	8.75388e-13	-2.78392e-10	-0.668171
38082452	chr9:38082452:T:A	2.07701e-13	-1.26494	-0.8418
38082556	chr9:38082556:A:G	7.32497e-13	-2.78392e-10	-0.846379
38082612	chr9:38082612:G:C	1.9426e-12	-2.78392e-10	0.128943
38082801	chr9:38082801:T:C	1.62686e-13	-1.20836	-1.14266
38082940	chr9:38082940:C:T	6.51513e-13	-2.78392e-10	-0.963541
38083215	chr9:38083215:G:A	7.07063e-13	-2.78392e-10	-0.881718
38083261	chr9:38083261:G:T	4.83515e-13	-2.78392e-10	-1.26176
38083284	chr9:38083284:T:C	4.83511e-13	-2.78392e-10	-1.26176
38083521	chr9:38083521:C:T	1.23158e-12	-2.78392e-10	-0.326783
38083818	chr9:38083818:A:G	9.18893e-13	-2.78392e-10	-0.619668
38084434	chr9:38084434:A:T	7.11304e-14	-1.95877	-1.21955
38085078	chr9:38085078:A:G	1.54192e-12	-2.78392e-10	-0.102056
38085658	chr9:38085658:A:G	7.6859e-13	-2.78392e-10	-0.79828
38085787	chr9:38085787:A:G	1.00852e-13	-1.75697	-1.07221
38086029	chr9:38086029:C:G	5.86021e-13	-2.78392e-10	-1.06948
38086928	chr9:38086928:A:T	2.30439e-13	-2.00285	-2.90061e-10
38087214	chr9:38087214:A:G	4.8158e-13	-2.78392e-10	-1.26577
38087216	chr9:38087216:G:A	5.14109e-13	-2.78392e-10	-1.2004
38087396	chr9:38087396:C:T	1.18911e-12	-2.78392e-10	-0.361878
38087456	chr9:38087456:C:T	1.06467e-13	-1.58612	-1.18888
38087868	chr9:38087868:C:T	1.51585e-12	-2.78392e-10	-0.119105
38088021	chr9:38088021:C:T	1.43655e-13	-1.44526	-1.03017
38088030	chr9:38088030:C:T	1.45608e-13	-1.46118	-1.00074
38088139	chr9:38088139:G:A	6.07423e-13	-2.78392e-10	-1.03361
38088385	chr9:38088385:G:T	1.00694e-12	-2.78392e-10	-0.528162
38088432	chr9:38088432:C:G	1.25209e-12	-2.78392e-10	-0.31027
38088569	chr9:38088569:A:G	6.46904e-13	-2.78392e-10	-0.970641
38088599	chr9:38088599:C:T	1.8173e-12	-2.78392e-10	0.0622715
38088694	chr9:38088694:G:A	2.09306e-13	-1.49861	-0.600428
38088924	chr9:38088924:A:G	5.37149e-13	-2.78392e-10	-1.15656
38089740	chr9:38089740:G:A	4.82078e-13	-2.78392e-10	-1.26473
38089972	chr9:38089972:C:T	1.85286e-13	-2.00244	-0.218502
38090148	chr9:38090148:A:G	1.01702e-13	-1.73883	-1.08196
38090305	chr9:38090305:C:T	4.93504e-13	-2.78392e-10	-1.24131
38090311	chr9:38090311:TAAC:T	5.44166e-13	-1.14358	-2.90061e-10
38090453	chr9:38090453:C:T	5.67608e-13	-2.78392e-10	-1.10141
38090576	chr9:38090576:T:G	4.8707e-13	-2.78392e-10	-1.25443
38090683	chr9:38090683:C:T	7.13378e-13	-2.78392e-10	-0.872826
38090796	chr9:38090796:T:C	1.6759e-13	-1.14968	-1.17164
38090915	chr9:38090915:C:A	6.87101e-13	-2.78392e-10	-0.910357
38090932	chr9:38090932:G:T	6.09213e-13	-2.78392e-10	-1.03067
38091434	chr9:38091434:A:G	2.32054e-13	-1.99587	-2.90061e-10
38091513	chr9:38091513:T:C	1.34094e-13	-1.39298	-1.15132
38091550	chr9:38091550:A:G	7.50626e-13	-2.78392e-10	-0.821931
38091571	chr9:38091571:A:G	5.8075e-13	-2.78392e-10	-1.07852
38091726	chr9:38091726:T:C	9.82085e-14	-1.59852	-1.25722
38091970	chr9:38091970:C:T	9.82818e-13	-2.78392e-10	-0.552414
38091991	chr9:38091991:A:G	5.83538e-13	-2.78392e-10	-1.07373
38092055	chr9:38092055:G:A	8.24237e-14	-1.9171	-1.11386
38092583	chr9:38092583:A:T	1.23734e-13	-1.49424	-1.13046
38092690	chr9:38092690:G:T	6.4422e-14	-2.01155	-1.26583
38092754	chr9:38092754:C:T	1.5061e-12	-2.78392e-10	-0.125556
38093618	chr9:38093618:G:A	5.78019e-13	-2.78392e-10	-1.08323
38093887	chr9:38093887:G:T	1.69463e-13	-1.73734	-0.572863
38094126	chr9:38094126:G:A	8.02985e-13	-2.78392e-10	-0.754502
38094209	chr9:38094209:T:C	9.13169e-14	-1.9569	-0.9716
38094732	chr9:38094732:T:C	4.86206e-13	-2.78392e-10	-1.25621
38094794	chr9:38094794:T:C	6.12238e-13	-2.78392e-10	-1.02572
38094980	chr9:38094980:C:T	5.92966e-13	-2.78392e-10	-1.0577
38095070	chr9:38095070:GTGTGTGTGTGTGTGTGTGTGTA:G	6.10432e-13	-2.78392e-10	-1.02867
38095246	chr9:38095246:G:C	4.95628e-13	-2.78392e-10	-1.23701
38095300	chr9:38095300:C:T	5.6569e-13	-2.78392e-10	-1.10479
38095912	chr9:38095912:C:T	9.93568e-14	-1.90975	-0.934369
38095931	chr9:38095931:G:A	1.32585e-13	-1.29567	-1.25994
38095973	chr9:38095973:C:T	1.28467e-13	-1.61676	-0.970407
38096219	chr9:38096219:G:T	7.36514e-13	-2.78392e-10	-0.84091
38096296	chr9:38096296:A:G	1.31995e-12	-2.78392e-10	-0.257492
38096325	chr9:38096325:T:C	5.03667e-13	-2.78392e-10	-1.22092
38096501	chr9:38096501:G:A	1.34241e-13	-1.2831	-1.26009
38096523	chr9:38096523:C:G	2.60289e-13	-1.88105	-2.90061e-10
38096642	chr9:38096642:T:C	1.47744e-13	-1.81793	-0.629427
38096658	chr9:38096658:C:G	1.70475e-13	-1.75099	-0.553264
38096985	chr9:38096985:T:G	4.94448e-13	-2.78392e-10	-1.2394
38097126	chr9:38097126:A:G	1.44591e-12	-2.78392e-10	-0.166345
38097273	chr9:38097273:A:G	1.41913e-13	-1.2279	-1.25972
38097285	chr9:38097285:A:G	5.40612e-13	-2.78392e-10	-1.15014
38097301	chr9:38097301:C:G	5.95793e-13	-2.78392e-10	-1.05295
38097425	chr9:38097425:TTC:T	5.64003e-13	-2.78392e-10	-1.10778
38097439	chr9:38097439:T:C	1.0966e-12	-2.78392e-10	-0.442871
38097447	chr9:38097447:G:T	4.81915e-13	-2.78392e-10	-1.26507
38097579	chr9:38097579:T:A	4.81527e-13	-2.78392e-10	-1.26587
38097650	chr9:38097650:AAAC:A	1.44049e-13	-1.20928	-1.26341
38097772	chr9:38097772:A:G	5.55999e-13	-2.78392e-10	-1.12207
38097949	chr9:38097949:A:G	1.35663e-13	-1.26874	-1.26392
38098040	chr9:38098040:T:TG	8.00164e-13	-0.758022	-2.90061e-10
38098211	chr9:38098211:C:T	4.82189e-13	-2.78392e-10	-1.2645
38098366	chr9:38098366:T:C	1.11398e-13	-1.93879	-0.79093
38098618	chr9:38098618:G:A	5.87434e-13	-2.78392e-10	-1.06707
38098779	chr9:38098779:T:C	7.79064e-13	-2.78392e-10	-0.784745
38098863	chr9:38098863:A:C	1.11637e-13	-1.93277	-0.794811
38098965	chr9:38098965:G:C	4.86309e-13	-2.78392e-10	-1.25599
38099156	chr9:38099156:G:A	9.9901e-14	-1.57505	-1.26361
38099304	chr9:38099304:C:A	7.37141e-13	-2.78392e-10	-0.840059
38099452	chr9:38099452:C:T	5.63159e-13	-2.78392e-10	-1.10928
38099699	chr9:38099699:G:A	4.84136e-13	-2.78392e-10	-1.26047
38099899	chr9:38099899:T:C	4.91749e-13	-2.78392e-10	-1.24487
38100069	chr9:38100069:C:A	6.80027e-13	-2.78392e-10	-0.920706
38100344	chr9:38100344:C:T	6.35915e-13	-2.78392e-10	-0.987772
38100401	chr9:38100401:T:A	2.38455e-13	-1.96866	-2.90061e-10
38100459	chr9:38100459:C:CA	4.86467e-13	-2.78392e-10	-1.25567
38100533	chr9:38100533:A:G	5.41068e-13	-2.78392e-10	-1.14929
38100777	chr9:38100777:A:G	9.90982e-13	-2.78392e-10	-0.544141
38100843	chr9:38100843:T:G	1.7404e-12	-2.78392e-10	0.0190316
38101408	chr9:38101408:G:A	1.35419e-13	-1.27451	-1.25996
38101437	chr9:38101437:A:G	5.38531e-13	-2.78392e-10	-1.15399
38101546	chr9:38101546:C:T	1.50443e-12	-2.78392e-10	-0.126667
38101901	chr9:38101901:T:C	1.22587e-13	-1.4144	-1.21961
38101923	chr9:38101923:C:T	4.82111e-13	-2.78392e-10	-1.26466
38101926	chr9:38101926:G:A	4.15676e-12	-2.78392e-10	0.889653
38102329	chr9:38102329:A:G	5.11723e-13	-2.78392e-10	-1.20506
38102563	chr9:38102563:A:C	1.74496e-12	-2.78392e-10	0.0216505
38102597	chr9:38102597:A:G	7.57035e-14	-1.92941	-1.18661
38102991	chr9:38102991:G:A	5.36811e-13	-2.78392e-10	-1.15719
38103016	chr9:38103016:A:G	1.74856e-12	-2.78392e-10	0.0237094
38103036	chr9:38103036:TAAAC:T	6.07945e-13	-2.78392e-10	-1.03275
38103121	chr9:38103121:T:C	8.83626e-14	-1.9264	-1.03499
38103154	chr9:38103154:C:G	1.74496e-12	-2.78392e-10	0.0216505
38103289	chr9:38103289:G:T	4.8237e-13	-2.78392e-10	-1.26413
38103431	chr9:38103431:C:G	6.41697e-13	-2.78392e-10	-0.978721
38103442	chr9:38103442:A:G	1.08156e-13	-1.50485	-1.25441
38103549	chr9:38103549:A:G	1.30255e-13	-1.31332	-1.26002
38103775	chr9:38103775:G:A	3.78083e-13	-1.50773	-2.90061e-10
38103972	chr9:38103972:C:T	4.81883e-13	-2.78392e-10	-1.26514
38104103	chr9:38104103:C:T	5.30692e-13	-2.78392e-10	-1.16866
38104147	chr9:38104147:C:G	1.0719e-13	-1.63335	-1.13488
38104268	chr9:38104268:G:A	1.20387e-12	-2.78392e-10	-0.349537
38104640	chr9:38104640:C:T	2.36427e-13	-1.9772	-2.90061e-10
38104880	chr9:38104880:T:C	6.35837e-13	-2.78392e-10	-0.987896
38104923	chr9:38104923:T:C	5.64763e-13	-2.78392e-10	-1.10643
38105058	chr9:38105058:C:T	7.24247e-13	-2.78392e-10	-0.857705
38105075	chr9:38105075:A:G	1.74769e-12	-2.78392e-10	0.0232095
38105211	chr9:38105211:C:T	7.17603e-13	-2.78392e-10	-0.866921
38105459	chr9:38105459:G:A	5.35197e-13	-2.78392e-10	-1.1602
38105707	chr9:38105707:A:AGT	1.07339e-13	-1.51191	-1.25494
38106032	chr9:38106032:C:T	8.55726e-14	-1.99924	-0.994234
38106083	chr9:38106083:T:C	6.23284e-13	-2.78392e-10	-1.00784
38106332	chr9:38106332:G:A	7.78593e-13	-2.78392e-10	-0.78535
38106616	chr9:38106616:G:A	7.47992e-13	-2.78392e-10	-0.825446
38106695	chr9:38106695:C:T	1.19052e-13	-1.49593	-1.16734
38106855	chr9:38106855:G:T	7.342e-13	-2.78392e-10	-0.844057
38107311	chr9:38107311:A:G	4.83388e-13	-2.78392e-10	-1.26202
38107383	chr9:38107383:A:G	5.42407e-13	-2.78392e-10	-1.14682
38107561	chr9:38107561:G:A	5.57458e-13	-2.78392e-10	-1.11945
38107799	chr9:38107799:G:A	5.64339e-13	-2.78392e-10	-1.10718
38107846	chr9:38107846:G:A	5.23986e-13	-2.78392e-10	-1.18137
38108140	chr9:38108140:C:T	7.36242e-13	-2.78392e-10	-0.841278
38108164	chr9:38108164:G:A	4.85334e-13	-2.78392e-10	-1.258
38108478	chr9:38108478:C:A	6.30722e-13	-2.78392e-10	-0.995973
38108513	chr9:38108513:T:C	8.77033e-14	-1.90892	-1.05996
38108746	chr9:38108746:C:T	8.86092e-14	-1.93094	-1.02766
38108960	chr9:38108960:C:T	8.25473e-14	-2.01148	-1.01799
38109535	chr9:38109535:C:T	4.99939e-13	-2.78392e-10	-1.22835
38109558	chr9:38109558:C:T	1.64724e-13	-1.82023	-0.518338
38109582	chr9:38109582:T:C	1.23333e-12	-2.78392e-10	-0.325361
38109696	chr9:38109696:G:A	5.63207e-13	-2.78392e-10	-1.10919
38109876	chr9:38109876:C:A	4.8237e-13	-2.78392e-10	-1.26413
38109952	chr9:38109952:T:C	4.89114e-13	-2.78392e-10	-1.25024
38110305	chr9:38110305:G:C	7.75013e-13	-0.789958	-2.90061e-10
38110624	chr9:38110624:GA:G	1.30031e-13	-1.31515	-1.25991
38110869	chr9:38110869:G:A	1.28825e-13	-1.32442	-1.25996
38111023	chr9:38111023:A:G	7.19555e-13	-2.78392e-10	-0.864205
38111245	chr9:38111245:T:G	1.76452e-12	-2.78392e-10	0.0327941
38111350	chr9:38111350:TTG:T	1.16362e-13	-1.4569	-1.22923
38111355	chr9:38111355:AT:A	1.17268e-13	-1.45471	-1.22367
38111357	chr9:38111357:T:A	1.14379e-13	-1.47831	-1.22501
38111691	chr9:38111691:G:A	1.30342e-13	-1.31271	-1.25997
38111870	chr9:38111870:A:G	4.8463e-13	-2.78392e-10	-1.25945
38111894	chr9:38111894:G:A	5.89083e-13	-2.78392e-10	-1.06427
38112118	chr9:38112118:T:C	1.29102e-13	-1.32237	-1.25987
38112838	chr9:38112838:C:T	1.13507e-13	-1.45021	-1.26077
38112952	chr9:38112952:G:A	7.21235e-13	-2.78392e-10	-0.861873
38113204	chr9:38113204:T:C	1.28744e-13	-1.31947	-1.26555
38113250	chr9:38113250:G:A	1.87744e-12	0.0948254	-2.90061e-10
38113274	chr9:38113274:AAAAC:A	1.11975e-13	-1.46367	-1.26089
38113387	chr9:38113387:T:TG	1.92663e-12	0.120692	-2.90061e-10
38113534	chr9:38113534:C:A	5.09182e-13	-2.78392e-10	-1.21003
38113583	chr9:38113583:A:G	6.1003e-13	-2.78392e-10	-1.02933
38113847	chr9:38113847:C:T	5.63362e-13	-2.78392e-10	-1.10892
38114455	chr9:38114455:G:A	4.85458e-13	-2.78392e-10	-1.25775
38114560	chr9:38114560:T:C	7.33138e-14	-1.88211	-1.26598
38114685	chr9:38114685:C:T	4.84956e-13	-2.78392e-10	-1.25878
38114953	chr9:38114953:A:G	4.83794e-13	-2.78392e-10	-1.26118
38115073	chr9:38115073:T:G	4.83751e-13	-2.78392e-10	-1.26127
38115214	chr9:38115214:T:C	6.11394e-13	-2.78392e-10	-1.0271
38115458	chr9:38115458:C:T	6.19888e-13	-2.78392e-10	-1.0133
38115631	chr9:38115631:G:A	4.82108e-13	-2.78392e-10	-1.26467
38115761	chr9:38115761:C:G	6.12563e-13	-2.78392e-10	-1.02519
38116383	chr9:38116383:T:C	1.29182e-13	-1.78944	-0.792169
38116473	chr9:38116473:G:A	9.48342e-13	-2.78392e-10	-0.588123
38116545	chr9:38116545:G:A	6.115e-13	-2.78392e-10	-1.02692
38116657	chr9:38116657:G:A	5.90312e-13	-2.78392e-10	-1.06219
38116815	chr9:38116815:G:A	2.40143e-12	-2.78392e-10	0.340981
38116945	chr9:38116945:C:T	6.91224e-13	-2.78392e-10	-0.904374
38117269	chr9:38117269:T:C	1.35109e-13	-1.74051	-0.796245
38117613	chr9:38117613:C:T	2.50603e-12	-2.78392e-10	0.383616
38117650	chr9:38117650:T:C	7.44941e-14	-1.97509	-1.15703
38117661	chr9:38117661:C:T	5.02345e-13	-2.78392e-10	-1.22355
38117677	chr9:38117677:G:A	1.35511e-12	-2.78392e-10	-0.231199
38117766	chr9:38117766:A:G	1.3409e-13	-1.27822	-1.26611
38117966	chr9:38117966:G:C	1.31552e-13	-1.29732	-1.26611
38118038	chr9:38118038:G:A	1.28569e-13	-1.32026	-1.26611
38118198	chr9:38118198:C:T	7.3826e-13	-2.78392e-10	-0.838542
38118224	chr9:38118224:G:A	1.00685e-13	-1.75599	-1.07485
38118252	chr9:38118252:G:A	1.25194e-13	-1.34686	-1.26612
38118264	chr9:38118264:T:C	6.52369e-13	-2.78392e-10	-0.962228
38118283	chr9:38118283:C:T	1.59341e-13	-1.91627	-0.455523
38118380	chr9:38118380:A:G	1.34181e-13	-1.27753	-1.26612
38118400	chr9:38118400:G:A	5.32926e-13	-2.78392e-10	-1.16446
38118996	chr9:38118996:G:A	1.19112e-12	-2.78392e-10	-0.360192
38119054	chr9:38119054:T:A	4.8667e-13	-2.78392e-10	-1.25525
38119337	chr9:38119337:A:G	1.18663e-13	-1.41855	-1.248
38119572	chr9:38119572:T:C	8.08651e-13	-2.78392e-10	-0.74747
38119860	chr9:38119860:A:G	5.16394e-13	-2.78392e-10	-1.19597
38119910	chr9:38119910:G:A	1.44716e-12	-2.78392e-10	-0.165477
38120481	chr9:38120481:G:A	1.33249e-13	-1.28548	-1.26514
38120588	chr9:38120588:G:GA	5.76315e-13	-2.78392e-10	-1.08618
38120624	chr9:38120624:A:G	1.01239e-13	-1.77641	-1.04895
38121058	chr9:38121058:T:C	1.28812e-13	-1.31845	-1.26604
38121114	chr9:38121114:A:G	6.92509e-13	-2.78392e-10	-0.902516
38121181	chr9:38121181:G:A	1.31347e-13	-1.29888	-1.26611
38121303	chr9:38121303:G:A	9.55855e-14	-1.9339	-0.948919
38121341	chr9:38121341:C:G	1.31208e-13	-1.75339	-0.812667
38122321	chr9:38122321:T:A	5.68109e-13	-2.78392e-10	-1.10053
38122504	chr9:38122504:C:T	5.06693e-13	-2.78392e-10	-1.21493
38122643	chr9:38122643:C:A	2.00591e-13	-0.888197	-1.25337
38122655	chr9:38122655:C:G	5.72869e-13	-2.78392e-10	-1.09218
38122660	chr9:38122660:A:T	7.84825e-13	-2.78392e-10	-0.777377
38122775	chr9:38122775:T:C	1.39944e-13	-1.3116	-1.18999
38122803	chr9:38122803:C:T	7.34322e-14	-1.99552	-1.15095
38123112	chr9:38123112:G:A	1.30466e-13	-1.75491	-0.816813
38123124	chr9:38123124:G:A	5.75342e-13	-2.78392e-10	-1.08787
38123269	chr9:38123269:T:C	4.90512e-13	-2.78392e-10	-1.24739
38123404	chr9:38123404:C:G	1.71699e-13	-1.03413	-1.26297
38123429	chr9:38123429:C:T	4.82354e-13	-2.78392e-10	-1.26416
38123836	chr9:38123836:A:AT	1.62121e-13	-1.09226	-1.26224
38124153	chr9:38124153:A:G	6.9109e-13	-2.78392e-10	-0.904568
38124189	chr9:38124189:T:C	2.14557e-13	-0.81351	-1.26075
38124258	chr9:38124258:A:G	5.733e-13	-2.78392e-10	-1.09143
38124276	chr9:38124276:C:T	1.11322e-13	-1.74105	-0.989357
38124385	chr9:38124385:G:C	2.28435e-13	-0.7509	-1.26069
38124585	chr9:38124585:G:A	2.96271e-12	-2.78392e-10	0.551022
38124650	chr9:38124650:C:T	5.39869e-13	-2.78392e-10	-1.15151
38124984	chr9:38124984:T:C	1.43414e-13	-1.93214	-0.544958
38125176	chr9:38125176:G:C	1.14455e-13	-1.43775	-1.26491
38125275	chr9:38125275:C:T	2.31379e-13	-0.738627	-1.26016
38125366	chr9:38125366:AC:A	5.26153e-13	-2.78392e-10	-1.17725
38125555	chr9:38125555:C:T	5.2532e-13	-2.78392e-10	-1.17883
38125847	chr9:38125847:G:A	1.84762e-12	-2.78392e-10	0.078814
38125973	chr9:38125973:C:T	2.28401e-13	-2.01174	-2.90061e-10
38126383	chr9:38126383:G:C	1.17811e-13	-1.98099	-0.692771
38126514	chr9:38126514:G:A	6.84257e-14	-1.9988	-1.21829
38126537	chr9:38126537:C:T	1.10712e-13	-2.00335	-0.732556
38126618	chr9:38126618:TTTTC:T	6.5905e-14	-1.99302	-1.26161
38126692	chr9:38126692:T:A	4.82501e-13	-2.78392e-10	-1.26385
38126749	chr9:38126749:G:T	1.19303e-13	-1.39557	-1.2656
38126850	chr9:38126850:A:G	4.82333e-13	-1.2642	-2.90061e-10
38127028	chr9:38127028:G:A	5.18612e-13	-2.78392e-10	-1.19168
38127900	chr9:38127900:A:G	6.62424e-14	-2.01009	-1.23943
38128079	chr9:38128079:C:T	5.13495e-13	-2.78392e-10	-1.2016
38128183	chr9:38128183:C:T	4.90007e-13	-2.78392e-10	-1.24842
38128499	chr9:38128499:C:T	4.92365e-13	-2.78392e-10	-1.24362
38128600	chr9:38128600:G:A	6.47335e-14	-2.00756	-1.265
38128838	chr9:38128838:G:A	5.13495e-13	-2.78392e-10	-1.2016
38129036	chr9:38129036:T:C	1.16828e-13	-2.00232	-0.67981
38129203	chr9:38129203:T:G	5.02398e-13	-2.78392e-10	-1.22344
38129358	chr9:38129358:A:G	4.92027e-13	-2.78392e-10	-1.2443
38129378	chr9:38129378:G:T	1.01088e-13	-2.01203	-0.814819
38129747	chr9:38129747:C:T	5.15191e-13	-2.78392e-10	-1.1983
38129847	chr9:38129847:G:A	5.10769e-13	-2.78392e-10	-1.20692
38129898	chr9:38129898:A:G	1.92788e-12	-2.78392e-10	0.12134
38130113	chr9:38130113:GGT:G	6.57644e-14	-2.01123	-1.24553
38130484	chr9:38130484:C:T	4.92579e-13	-2.78392e-10	-1.24318
38130485	chr9:38130485:G:A	6.46746e-14	-2.00761	-1.26586
38130765	chr9:38130765:G:A	4.92289e-13	-2.78392e-10	-1.24377
38130976	chr9:38130976:T:C	9.28711e-13	-2.78392e-10	-0.60904
38131583	chr9:38131583:C:T	6.60068e-14	-1.99489	-1.25819
38131696	chr9:38131696:G:A	6.81644e-13	-2.78392e-10	-0.918331
38131922	chr9:38131922:G:A	6.45514e-14	-2.012	-1.26337
38132171	chr9:38132171:A:T	1.97473e-12	-2.78392e-10	0.14535
38132480	chr9:38132480:T:C	8.5784e-14	-1.80083	-1.19017
38132569	chr9:38132569:A:C	2.54399e-13	-1.90393	-2.90061e-10
38132688	chr9:38132688:T:A	1.20796e-13	-2.00288	-0.645857
38132734	chr9:38132734:A:G	1.2958e-13	-2.0118	-0.56674
38132789	chr9:38132789:G:A	1.96707e-12	-2.78392e-10	0.141464
38133149	chr9:38133149:C:T	1.96707e-12	-2.78392e-10	0.141464
38133344	chr9:38133344:G:A	6.83718e-13	-2.78392e-10	-0.915293
38134160	chr9:38134160:G:T	1.40128e-13	-1.24933	-1.25095
38134181	chr9:38134181:C:T	6.52604e-14	-2.00976	-1.25469
38134407	chr9:38134407:T:C	6.4935e-14	-2.0041	-1.26535
38134597	chr9:38134597:A:C	4.17083e-13	-1.40955	-2.90061e-10
38134835	chr9:38134835:T:C	6.45343e-14	-2.00996	-1.26568
38134883	chr9:38134883:C:T	4.8278e-13	-2.78392e-10	-1.26328
38135028	chr9:38135028:G:A	6.50919e-14	-2.00242	-1.26461
38135090	chr9:38135090:C:T	9.46101e-14	-1.87003	-1.02305
38135154	chr9:38135154:T:C	5.07945e-13	-2.78392e-10	-1.21247
38135567	chr9:38135567:G:A	1.57532e-13	-2.01118	-0.372029
38135780	chr9:38135780:C:T	6.438e-14	-2.0119	-1.26614
38136264	chr9:38136264:G:C	2.2885e-13	-2.00977	-2.90061e-10
38136275	chr9:38136275:C:T	1.13884e-13	-2.00945	-0.698207
38136347	chr9:38136347:G:T	1.37836e-13	-1.76731	-0.749469
38136384	chr9:38136384:C:T	5.80809e-13	-2.78392e-10	-1.07842
38136424	chr9:38136424:GGA:G	1.57715e-13	-2.01156	-0.370484
38136453	chr9:38136453:C:T	5.90485e-13	-2.78392e-10	-1.06189
38136995	chr9:38136995:C:G	5.23649e-13	-2.78392e-10	-1.18202
38137022	chr9:38137022:A:G	1.2126e-12	-2.78392e-10	-0.342316
38137025	chr9:38137025:A:G	1.60385e-13	-2.0116	-0.353664
38137042	chr9:38137042:G:A	4.85935e-13	-2.78392e-10	-1.25676
38137348	chr9:38137348:A:G	6.43684e-14	-2.01212	-1.2661
38137727	chr9:38137727:T:G	1.12539e-13	-1.99097	-0.728566
38137808	chr9:38137808:G:A	1.42911e-13	-1.23644	-1.24418
38138430	chr9:38138430:C:T	2.62392e-12	-2.78392e-10	0.429586
38138441	chr9:38138441:T:C	8.7598e-14	-2.00994	-0.960141
38138567	chr9:38138567:T:TC	7.42231e-14	-2.01138	-1.12438
38138883	chr9:38138883:C:T	7.65903e-14	-1.84246	-1.2619
38138894	chr9:38138894:C:A	2.28317e-13	-2.0121	-2.90061e-10
38138950	chr9:38138950:C:A	7.90508e-14	-2.00262	-1.07012
38139052	chr9:38139052:T:G	6.55506e-13	-2.78392e-10	-0.95743
38139471	chr9:38139471:G:C	6.72087e-14	-2.01198	-1.22306
38139754	chr9:38139754:TGTTTTTCG:T	1.38458e-12	-2.78392e-10	-0.209683
38139885	chr9:38139885:G:A	1.19392e-13	-1.4874	-1.17303
38140133	chr9:38140133:A:G	5.24473e-13	-2.78392e-10	-1.18044
38140441	chr9:38140441:T:C	5.00718e-13	-2.78392e-10	-1.2268
38140635	chr9:38140635:G:T	1.30415e-13	-1.63996	-0.932152
38140775	chr9:38140775:A:G	6.50936e-14	-2.01181	-1.2552
38140869	chr9:38140869:A:C	5.34477e-13	-2.78392e-10	-1.16155
38140910	chr9:38140910:A:G	2.41199e-13	-1.95722	-2.90061e-10
38141019	chr9:38141019:A:G	8.10119e-13	-2.78392e-10	-0.745657
38141263	chr9:38141263:T:C	4.11654e-13	-1.42266	-2.90061e-10
38141374	chr9:38141374:A:G	5.16948e-13	-2.78392e-10	-1.1949
38141744	chr9:38141744:A:G	1.28765e-13	-2.01211	-0.572744
38142289	chr9:38142289:G:T	9.68291e-14	-1.98753	-0.882357
38142620	chr9:38142620:T:G	5.70154e-13	-2.78392e-10	-1.09693
38142745	chr9:38142745:G:T	5.16198e-13	-2.78392e-10	-1.19635
38142754	chr9:38142754:A:G	5.15976e-13	-2.78392e-10	-1.19678
38143287	chr9:38143287:C:T	5.09856e-13	-2.78392e-10	-1.20871
38143597	chr9:38143597:A:G	6.38576e-13	-2.78392e-10	-0.983598
38144010	chr9:38144010:C:T	2.28329e-13	-2.01205	-2.90061e-10
38144047	chr9:38144047:T:C	5.19956e-13	-2.78392e-10	-1.18909
38144262	chr9:38144262:T:C	1.02419e-12	-2.78392e-10	-0.511177
38145086	chr9:38145086:GTGTGTGTGTGTGTC:G	7.8348e-14	-1.8546	-1.22708
38145531	chr9:38145531:G:A	9.64633e-14	-2.00059	-0.873082
38145722	chr9:38145722:T:C	8.06165e-14	-1.78771	-1.26542
38145802	chr9:38145802:C:T	5.03246e-13	-2.78392e-10	-1.22176
38146187	chr9:38146187:T:C	9.35374e-14	-1.89978	-1.0047
38146295	chr9:38146295:A:G	1.25951e-12	-2.78392e-10	-0.304356
38146299	chr9:38146299:G:A	5.10041e-13	-2.78392e-10	-1.20835
38146771	chr9:38146771:G:A	5.85905e-13	-2.78392e-10	-1.06968
38147410	chr9:38147410:C:G	1.10791e-12	-2.78392e-10	-0.432604
38147547	chr9:38147547:G:A	5.72951e-13	-2.78392e-10	-1.09204
38147675	chr9:38147675:G:T	4.94804e-13	-2.78392e-10	-1.23868
38147787	chr9:38147787:T:G	1.06189e-12	-2.78392e-10	-0.475037
38147998	chr9:38147998:TA:T	5.72951e-13	-2.78392e-10	-1.09204
38148435	chr9:38148435:G:A	6.76391e-14	-2.00133	-1.22732
38148451	chr9:38148451:G:A	1.189e-12	-2.78392e-10	-0.36197
38148827	chr9:38148827:A:G	5.26503e-13	-2.78392e-10	-1.17658
38149126	chr9:38149126:A:AG	5.12912e-13	-2.78392e-10	-1.20273
38149733	chr9:38149733:AT:A	1.25379e-12	-2.78392e-10	-0.30891
38149886	chr9:38149886:A:G	1.91417e-13	-0.937914	-1.25047
38149934	chr9:38149934:T:A	1.08779e-12	-2.78392e-10	-0.450938
38150170	chr9:38150170:T:G	1.85617e-13	-2.01123	-0.207923
38151193	chr9:38151193:C:T	7.18666e-14	-1.90281	-1.26522
38151967	chr9:38151967:T:C	7.21294e-14	-1.8995	-1.26488
38152054	chr9:38152054:C:A	4.94422e-13	-2.78392e-10	-1.23945
38152086	chr9:38152086:T:C	1.72584e-12	-2.78392e-10	0.0106335
38152171	chr9:38152171:G:A	5.52629e-13	-2.78392e-10	-1.12815
38152641	chr9:38152641:T:C	7.20934e-14	-1.90017	-1.26471
38152844	chr9:38152844:C:T	7.3714e-14	-1.87796	-1.26469
38152846	chr9:38152846:T:A	7.29507e-14	-1.88819	-1.26486
38152901	chr9:38152901:T:C	4.97482e-13	-2.78392e-10	-1.23328
38152993	chr9:38152993:C:T	5.2046e-13	-2.78392e-10	-1.18813
38153453	chr9:38153453:G:A	4.96084e-13	-2.78392e-10	-1.23609
38153551	chr9:38153551:C:G	4.96772e-13	-2.78392e-10	-1.23471
38153833	chr9:38153833:A:G	4.83327e-13	-2.78392e-10	-1.26214
38154140	chr9:38154140:G:A	7.64621e-14	-1.87953	-1.22651
38154237	chr9:38154237:C:G	5.16719e-13	-2.78392e-10	-1.19534
38154713	chr9:38154713:G:A	4.81543e-13	-2.78392e-10	-1.26584
38154762	chr9:38154762:C:T	8.70608e-14	-2.01174	-0.964493
38154945	chr9:38154945:C:T	2.26815e-12	-2.78392e-10	0.283882
38155133	chr9:38155133:T:C	9.51185e-13	0.676564	-1.26169
38155176	chr9:38155176:TG:T	8.12286e-13	-2.78392e-10	-0.742985
38156013	chr9:38156013:T:C	2.23813e-12	-2.78392e-10	0.270558
38156017	chr9:38156017:G:A	2.28867e-13	-2.0097	-2.90061e-10
38156037	chr9:38156037:G:A	5.063e-13	-2.78392e-10	-1.21571
38157073	chr9:38157073:C:T	1.19811e-12	-0.35434	-2.90061e-10
38157092	chr9:38157092:G:C	4.88663e-13	-2.78392e-10	-1.25116
38157099	chr9:38157099:T:C	4.94267e-13	-2.78392e-10	-1.23976
38157127	chr9:38157127:T:C	5.79839e-13	-2.78392e-10	-1.08009
38157205	chr9:38157205:G:A	1.47544e-13	-1.30529	-1.14342
38157248	chr9:38157248:A:G	7.43181e-13	-2.78392e-10	-0.831899
38157996	chr9:38157996:A:C	8.08185e-13	-2.78392e-10	-0.748047
38158022	chr9:38158022:G:T	8.08185e-13	-2.78392e-10	-0.748047
38158047	chr9:38158047:T:C	5.09391e-13	-2.78392e-10	-1.20962
38159006	chr9:38159006:G:A	6.1569e-13	-2.78392e-10	-1.02009
38159478	chr9:38159478:G:A	1.52446e-13	-1.85868	-0.557349
38159695	chr9:38159695:C:G	1.59415e-13	-1.91488	-0.456444
38160402	chr9:38160402:A:G	4.87957e-13	-2.78392e-10	-1.25261
38160534	chr9:38160534:C:A	2.41383e-12	-2.78392e-10	0.346133
38160750	chr9:38160750:G:A	9.1584e-13	-2.78392e-10	-0.622997
38161137	chr9:38161137:A:G	5.67863e-13	-2.78392e-10	-1.10096
38161184	chr9:38161184:T:C	1.44381e-13	-1.95873	-0.511653
38161224	chr9:38161224:T:A	2.58152e-11	2.71588	-2.90061e-10
38161549	chr9:38161549:T:C	3.75464e-11	4.28886	-1.19837
38162089	chr9:38162089:T:C	4.89288e-13	-2.78392e-10	-1.24989
38163087	chr9:38163087:C:T	1.1976e-12	0.911264	-1.26602
38163424	chr9:38163424:A:T	1.09872e-13	-1.50401	-1.23951
38163498	chr9:38163498:A:G	5.15775e-13	-2.78392e-10	-1.19717
38163601	chr9:38163601:A:G	2.02596e-10	5.52467	-0.748537
38164065	chr9:38164065:T:G	5.26288e-13	-2.78392e-10	-1.17699
38164229	chr9:38164229:G:C	5.66167e-12	1.95663	-0.757998
38164237	chr9:38164237:C:T	7.57965e-13	-2.78392e-10	-0.8122
38164367	chr9:38164367:C:T	1.71333e-13	-1.4619	-0.837329
38164600	chr9:38164600:T:TC	1.98871e-10	5.99592	-1.23835
38164890	chr9:38164890:C:G	4.97567e-13	-2.78392e-10	-1.23311
38165185	chr9:38165185:C:T	7.78733e-13	-2.78392e-10	-0.78517
38165374	chr9:38165374:G:A	5.08672e-13	-2.78392e-10	-1.21103
38165388	chr9:38165388:C:T	1.0573e-13	-1.59115	-1.1908
38165581	chr9:38165581:G:A	5.06145e-13	-2.78392e-10	-1.21601
38165649	chr9:38165649:A:G	1.73556e-12	1.17584	-1.15959
38165819	chr9:38165819:C:A	1.07992e-13	-1.51521	-1.24557
38166011	chr9:38166011:G:C	1.66623e-12	-2.78392e-10	-0.0245187
38166018	chr9:38166018:A:G	1.78563e-13	-1.91188	-0.346014
38166038	chr9:38166038:C:T	4.95263e-13	-2.78392e-10	-1.23775
38166381	chr9:38166381:A:G	6.54175e-13	-2.78392e-10	-0.959463
38166838	chr9:38166838:C:T	4.82412e-13	-2.78392e-10	-1.26404
38167023	chr9:38167023:A:G	6.83839e-13	-2.78392e-10	-0.915115
38167250	chr9:38167250:CAGAT:C	6.83019e-13	-2.78392e-10	-0.916315
38167569	chr9:38167569:T:C	7.92493e-13	-2.78392e-10	-0.767655
38167787	chr9:38167787:G:A	4.9306e-13	-2.78392e-10	-1.24221
38167959	chr9:38167959:T:C	7.07229e-13	-2.78392e-10	-0.881483
38168124	chr9:38168124:G:A	4.92858e-13	-2.78392e-10	-1.24262
38168156	chr9:38168156:A:G	8.25758e-14	-1.94508	-1.08404
38168195	chr9:38168195:G:A	4.91478e-13	-2.78392e-10	-1.24542
38168324	chr9:38168324:G:A	9.52953e-14	-1.94575	-0.940108
38168485	chr9:38168485:T:C	4.82445e-13	-2.78392e-10	-1.26397
38168514	chr9:38168514:A:G	1.36188e-12	-2.78392e-10	-0.226216
38168570	chr9:38168570:T:C	1.29524e-12	0.986481	-1.26287
38168735	chr9:38168735:A:G	6.16467e-13	-2.78392e-10	-1.01883
38168963	chr9:38168963:A:G	3.03002e-12	1.45538	-0.88189
38169523	chr9:38169523:G:A	5.62219e-13	-2.78392e-10	-1.11095
38169914	chr9:38169914:T:A	4.97204e-13	-2.78392e-10	-1.23384
38170122	chr9:38170122:A:G	4.85936e-13	-2.78392e-10	-1.25676
38170550	chr9:38170550:C:T	8.93226e-13	-2.78392e-10	-0.647998
38170805	chr9:38170805:C:T	4.94162e-13	-2.78392e-10	-1.23997
38171049	chr9:38171049:G:A	5.63373e-13	-1.1089	-2.90061e-10
38171058	chr9:38171058:C:T	6.167e-13	-2.78392e-10	-1.01846
38171370	chr9:38171370:G:A	7.18176e-13	-2.78392e-10	-0.866123
38171456	chr9:38171456:A:G	3.32362e-12	1.56431	-0.898336
38172718	chr9:38172718:G:A	4.82267e-13	-2.78392e-10	-1.26434
38172870	chr9:38172870:AAC:A	6.37157e-13	-2.78392e-10	-0.985822
38173061	chr9:38173061:A:C	4.85705e-13	-2.78392e-10	-1.25724
38174188	chr9:38174188:A:C	1.25014e-12	0.75707	-1.0689
38174243	chr9:38174243:T:A	4.83803e-13	-2.78392e-10	-1.26116
38174287	chr9:38174287:G:A	1.25836e-13	-1.61789	-0.989969
38174369	chr9:38174369:C:T	2.31885e-12	1.03488	-0.728893
38174381	chr9:38174381:G:A	1.0365e-13	-1.53721	-1.26461
38174426	chr9:38174426:C:T	9.88265e-13	-0.546887	-2.90061e-10
38174427	chr9:38174427:G:A	4.85858e-13	-2.78392e-10	-1.25692
38174521	chr9:38174521:G:A	2.25669e-12	-2.78392e-10	0.278816
38175576	chr9:38175576:CAG:C	8.1005e-13	-2.78392e-10	-0.745742
38175833	chr9:38175833:G:T	8.88667e-13	-0.653115	-2.90061e-10
38175921	chr9:38175921:G:A	5.7117e-13	-2.78392e-10	-1.09515
38176153	chr9:38176153:T:C	1.43578e-12	-2.78392e-10	-0.173372
38176243	chr9:38176243:C:T	9.60524e-13	-2.78392e-10	-0.575359
38176643	chr9:38176643:G:A	3.10779e-13	-0.723247	-0.980509
38177402	chr9:38177402:G:A	3.70785e-11	3.92693	-0.848973
38178584	chr9:38178584:AAAATCTGC:A	7.92402e-13	-2.78392e-10	-0.767769
38179057	chr9:38179057:G:A	1.09139e-13	-1.8643	-0.885909
38179152	chr9:38179152:A:C	3.10426e-12	1.50182	-0.904131
38179232	chr9:38179232:G:A	4.86358e-13	-2.78392e-10	-1.25589
38179248	chr9:38179248:G:A	1.08793e-13	-1.85323	-0.900156
38179316	chr9:38179316:G:A	4.85808e-13	-2.78392e-10	-1.25703
38179510	chr9:38179510:T:C	1.66389e-12	0.989959	-1.01588
38179520	chr9:38179520:T:C	1.40085e-12	0.95753	-1.15554
38179654	chr9:38179654:A:G	3.21989e-12	1.62957	-0.995305
38179992	chr9:38179992:A:G	7.88314e-14	-1.97628	-1.09925
38181388	chr9:38181388:T:C	4.88322e-13	-2.78392e-10	-1.25186
38181631	chr9:38181631:G:A	6.40905e-13	-2.78392e-10	-0.979957
38181665	chr9:38181665:G:A	4.92606e-13	-2.78392e-10	-1.24313
38182129	chr9:38182129:A:T	4.88697e-13	-2.78392e-10	-1.2511
38182299	chr9:38182299:A:G	4.88577e-13	-2.78392e-10	-1.25134
38182523	chr9:38182523:A:G	5.14729e-13	-2.78392e-10	-1.1992
38182643	chr9:38182643:A:C	4.91005e-13	-2.78392e-10	-1.24638
38182820	chr9:38182820:G:GC	6.74818e-13	-2.78392e-10	-0.928395
38182862	chr9:38182862:C:T	5.41758e-13	-2.78392e-10	-1.14802
38182932	chr9:38182932:T:C	1.4332e-11	3.3578	-1.23039
38183011	chr9:38183011:T:C	5.22391e-13	-2.78392e-10	-1.18442
38183187	chr9:38183187:G:A	9.09051e-14	-1.68136	-1.25166
38183319	chr9:38183319:G:A	5.20952e-13	-2.78392e-10	-1.18718
38183413	chr9:38183413:C:T	5.17827e-12	1.10939	-2.90061e-10
38183533	chr9:38183533:G:A	9.44703e-14	-1.62918	-1.26537
38183659	chr9:38183659:T:G	9.34368e-14	-1.71935	-1.1862
38183727	chr9:38183727:A:C	1.08056e-13	-1.87839	-0.881801
38183746	chr9:38183746:G:A	5.20952e-13	-2.78392e-10	-1.18718
38184227	chr9:38184227:CAG:C	5.00027e-13	-2.78392e-10	-1.22818
38184240	chr9:38184240:G:A	1.2064e-12	0.901339	-1.24878
38185925	chr9:38185925:C:G	1.46689e-12	-2.78392e-10	-0.151935
38186099	chr9:38186099:T:C	8.0021e-14	-1.80101	-1.25954
38186150	chr9:38186150:A:AG	3.22997e-13	-1.6652	-2.90061e-10
38186341	chr9:38186341:C:T	4.88396e-13	-2.78392e-10	-1.25171
38186435	chr9:38186435:A:G	7.73188e-14	-1.89132	-1.20358
38186614	chr9:38186614:G:A	6.20705e-13	-2.78392e-10	-1.01198
38186736	chr9:38186736:A:G	4.87365e-13	-2.78392e-10	-1.25382
38187177	chr9:38187177:C:T	5.39544e-13	-2.78392e-10	-1.15211
38187410	chr9:38187410:A:G	4.91629e-13	-2.78392e-10	-1.24511
38187419	chr9:38187419:C:T	1.11188e-13	-2.01192	-0.719697
38187489	chr9:38187489:A:G	9.30595e-14	-1.76043	-1.14917
38187712	chr9:38187712:C:T	5.01288e-13	-0.430648	-0.79501
38187736	chr9:38187736:T:C	1.26837e-13	-1.88442	-0.715518
38187796	chr9:38187796:A:G	4.99142e-13	-2.78392e-10	-1.22995
38187869	chr9:38187869:A:C	5.36791e-13	-2.78392e-10	-1.15723
38188527	chr9:38188527:T:C	4.59415e-08	7.67086	2.52918
38188607	chr9:38188607:T:G	1.8723e-09	6.72946	0.270383
38188652	chr9:38188652:AG:A	4.9174e-13	-2.78392e-10	-1.24489
38188922	chr9:38188922:G:A	5.64648e-13	-2.78392e-10	-1.10664
38189012	chr9:38189012:C:G	2.97377e-13	-1.74784	-2.90061e-10
38189229	chr9:38189229:G:T	1.94318e-09	7.00546	0.0315393
38189447	chr9:38189447:C:T	4.1454e-09	6.30647	1.4882
38189530	chr9:38189530:T:C	3.09009e-09	6.06894	1.43193
38189658	chr9:38189658:T:C	2.64409e-09	5.90744	1.43756
38189824	chr9:38189824:G:A	2.48297e-09	5.95414	1.32799
38190451	chr9:38190451:T:A	5.18333e-13	-2.78392e-10	-1.19222
38190526	chr9:38190526:A:G	1.53577e-13	-1.95626	-0.452373
38190550	chr9:38190550:G:T	4.82652e-13	-2.78392e-10	-1.26354
38190564	chr9:38190564:C:T	6.76145e-14	-2.00506	-1.22395
38190727	chr9:38190727:T:G	5.31688e-13	-2.78392e-10	-1.16678
38191120	chr9:38191120:G:A	1.6336e-09	7.09861	-0.235149
38191484	chr9:38191484:G:A	3.66018e-09	6.15982	1.51036
38191530	chr9:38191530:C:T	5.82902e-13	-2.78392e-10	-1.07482
38191684	chr9:38191684:A:T	1.24961e-12	-2.78392e-10	-0.312249
38191818	chr9:38191818:C:T	5.21473e-13	-2.78392e-10	-1.18618
38191907	chr9:38191907:A:C	5.93706e-13	-0.319428	-0.737026
38192315	chr9:38192315:T:A	8.47305e-12	-2.78392e-10	1.60181
38192582	chr9:38192582:A:T	2.05674e-12	-2.78392e-10	0.186039
38192605	chr9:38192605:T:C	1.23563e-09	6.42179	0.162461
38193045	chr9:38193045:C:T	1.73139e-11	-2.78392e-10	2.31643
38193125	chr9:38193125:AT:A	2.54297e-13	-1.49979	-0.404543
38193443	chr9:38193443:G:A	5.50407e-13	-2.78392e-10	-1.13218
38194529	chr9:38194529:T:C	2.16822e-08	8.52077	0.928393
38194669	chr9:38194669:A:C	5.07429e-13	-2.78392e-10	-1.21348
38194860	chr9:38194860:G:T	5.43858e-13	-2.78392e-10	-1.14415
38194968	chr9:38194968:G:A	1.16212e-11	1.9112	0.00654887
38194986	chr9:38194986:T:C	2.72206e-13	-1.83628	-2.90061e-10
38195357	chr9:38195357:C:T	4.91145e-13	-2.78392e-10	-1.2461
38195759	chr9:38195759:T:C	0.0691236	22.9299	1.49418
38195813	chr9:38195813:C:A	4.89197e-13	-2.78392e-10	-1.25007
38196120	chr9:38196120:G:C	0.215083	24.4521	1.10708
38196326	chr9:38196326:A:G	1.5211e-10	5.74082	-1.2513
38196566	chr9:38196566:A:G	0.0771297	23.6877	0.846007
38196746	chr9:38196746:G:T	5.25062e-13	-2.78392e-10	-1.17932
38196749	chr9:38196749:C:T	0.120402	23.9104	1.06858
38196807	chr9:38196807:G:A	2.01667e-12	-2.78392e-10	0.166363
38197036	chr9:38197036:A:G	0.0671534	23.3601	1.03503
38197082	chr9:38197082:C:T	0.240343	24.9685	0.701758
38197352	chr9:38197352:G:T	5.13791e-13	-2.78392e-10	-1.20102
38197387	chr9:38197387:C:T	2.81574e-10	6.10114	-0.995827
38197433	chr9:38197433:G:A	0.111334	24.25	0.650749
38197485	chr9:38197485:G:A	1.03908e-12	-1.85358	1.35683
38198033	chr9:38198033:T:C	2.54783e-13	-1.90243	-2.90061e-10
38198063	chr9:38198063:G:A	5.16942e-13	-2.78392e-10	-1.19491
38198231	chr9:38198231:T:TG	0.0705073	23.8566	0.587282
38198541	chr9:38198541:G:A	1.66751e-11	-2.78392e-10	2.27883
38198613	chr9:38198613:A:G	2.80131e-13	-1.80758	-2.90061e-10
38198632	chr9:38198632:C:T	1.81933e-09	7.7008	-0.729661
38199078	chr9:38199078:C:T	4.87695e-13	-2.78392e-10	-1.25315
38199268	chr9:38199268:A:G	0.00732354	21.71	0.469302
38199497	chr9:38199497:C:T	0.0178803	22.7739	0.297974
38199824	chr9:38199824:G:A	0.00102165	20.3157	-0.106078
38199995	chr9:38199995:C:T	2.96697e-13	-0.716341	-1.03378
38199999	chr9:38199999:TA:T	4.82056e-13	-2.78392e-10	-1.26478
38200218	chr9:38200218:G:A	0.000458842	19.8902	-0.481072
38200673	chr9:38200673:T:C	0.00224	21.0855	-0.0908869
38200851	chr9:38200851:C:T	4.82e-13	-2.78392e-10	-1.26489
38200996	chr9:38200996:C:T	5.33303e-13	-2.78392e-10	-1.16375
38201209	chr9:38201209:G:A	5.38703e-13	-2.78392e-10	-1.15367
38201322	chr9:38201322:TAC:T	2.2492e-11	-2.78392e-10	2.57808
38201431	chr9:38201431:T:C	6.10971e-13	-2.78392e-10	-1.02779
38201463	chr9:38201463:G:A	4.83382e-13	-2.78392e-10	-1.26203
38201534	chr9:38201534:G:A	4.81772e-13	-2.78392e-10	-1.26537
38201555	chr9:38201555:G:A	4.86662e-13	-2.78392e-10	-1.25527
38201628	chr9:38201628:G:A	6.18147e-13	-2.78392e-10	-1.01611
38202071	chr9:38202071:C:CA	8.04855e-14	-1.83687	-1.21789
38202149	chr9:38202149:C:T	1.88526e-08	10.3902	-1.08085
38202544	chr9:38202544:G:A	3.62138e-08	11.0844	-1.1223
38202634	chr9:38202634:G:A	1.25496e-12	-0.307978	-2.90061e-10
38202641	chr9:38202641:G:A	7.41314e-14	-1.89691	-1.24009
38202882	chr9:38202882:A:AT	4.27727e-13	-0.382947	-1.00141
38203438	chr9:38203438:C:T	2.65283e-11	3.79208	-1.04896
38203451	chr9:38203451:A:T	1.47083e-09	6.40162	0.356878
38203511	chr9:38203511:A:C	2.36882e-10	5.97339	-1.04091
38204163	chr9:38204163:G:A	1.17058e-12	-2.78392e-10	-0.377588
38205004	chr9:38205004:A:G	2.49189e-10	6.08036	-1.09723
38205412	chr9:38205412:C:T	2.53694e-10	6.11745	-1.1164
38205580	chr9:38205580:A:G	4.82503e-13	-2.78392e-10	-1.26385
38205901	chr9:38205901:A:C	2.10643e-09	6.63618	0.481486
38205966	chr9:38205966:C:T	7.24151e-14	-1.90396	-1.25646
38206100	chr9:38206100:A:G	7.43737e-14	-1.89183	-1.24191
38206103	chr9:38206103:A:G	3.40164e-10	6.3945	-1.10015
38206220	chr9:38206220:C:T	4.27831e-11	-2.78392e-10	3.22106
38206241	chr9:38206241:C:T	3.75972e-13	-1.51332	-2.90061e-10
38206243	chr9:38206243:C:G	4.57262e-11	-2.78392e-10	3.28759
38206275	chr9:38206275:C:T	2.8165e-10	6.23988	-1.1343
38206284	chr9:38206284:C:G	2.20454e-10	5.90057	-1.03997
38206365	chr9:38206365:T:A	4.82512e-13	-2.78392e-10	-1.26383
38206793	chr9:38206793:C:T	4.45473e-11	-2.78392e-10	3.26147
38206799	chr9:38206799:C:G	4.45482e-11	-2.78392e-10	3.26149
38207034	chr9:38207034:C:T	7.03597e-13	-2.78392e-10	-0.886633
38207060	chr9:38207060:G:A	2.3148e-10	5.94503	-1.03562
38207188	chr9:38207188:A:G	2.22601e-10	5.88847	-1.01817
38207244	chr9:38207244:T:C	2.13001e-10	5.81709	-0.990877
38207258	chr9:38207258:C:T	4.0721e-11	-2.78392e-10	3.17166
38207325	chr9:38207325:C:T	4.42636e-11	-2.78392e-10	3.25508
38207492	chr9:38207492:A:C	2.24752e-10	5.88051	-1.00059
38207498	chr9:38207498:G:A	1.59959e-12	0.166181	-0.231517
38207642	chr9:38207642:A:G	1.83518e-12	-2.78392e-10	0.0720588
38207657	chr9:38207657:G:A	2.3332e-10	5.88271	-0.965377
38207736	chr9:38207736:C:T	4.04094e-13	-0.27932	-1.16187
38208696	chr9:38208696:G:A	4.34593e-13	-0.270189	-1.09824
38208723	chr9:38208723:G:A	1.21946e-07	11.9527	-0.776456
38208804	chr9:38208804:A:G	4.90698e-13	-2.78392e-10	-1.24701
38209133	chr9:38209133:A:G	7.10431e-13	-2.78392e-10	-0.876966
38209179	chr9:38209179:G:A	5.46738e-13	-2.78392e-10	-1.13887
38209250	chr9:38209250:C:T	6.9939e-08	11.5245	-0.904224
38209253	chr9:38209253:A:T	7.30662e-13	-2.78392e-10	-0.848886
38209497	chr9:38209497:A:G	4.76515e-13	-0.613881	-0.662459
38209707	chr9:38209707:A:G	4.28339e-13	-0.118008	-1.26492
38209778	chr9:38209778:A:T	1.0733e-12	0.752198	-1.21654
38209954	chr9:38209954:G:A	7.62776e-14	-1.84641	-1.26205
38209981	chr9:38209981:T:C	1.32149e-12	-2.78392e-10	-0.256321
38210079	chr9:38210079:C:T	6.1294e-13	-2.78392e-10	-1.02457
38210427	chr9:38210427:T:C	6.57198e-13	-2.78392e-10	-0.954852
38210603	chr9:38210603:A:G	1.09265e-11	-1.99742	3.85353
38210624	chr9:38210624:T:C	6.47472e-12	2.40132	-1.06849
38210831	chr9:38210831:C:T	5.56755e-13	-2.78392e-10	-1.12071
38211762	chr9:38211762:G:A	1.18557e-13	-1.78128	-0.88617
38212173	chr9:38212173:G:A	4.94943e-12	2.28404	-1.21985
38212182	chr9:38212182:A:T	5.81739e-13	0.0584467	-1.13526
38212661	chr9:38212661:A:C	5.09536e-13	-2.78392e-10	-1.20934
38213057	chr9:38213057:G:A	9.17268e-13	-2.78392e-10	-0.621438
38213261	chr9:38213261:T:C	1.57853e-12	-2.78392e-10	-0.0785856
38214050	chr9:38214050:C:T	7.34288e-09	9.33442	-0.968022
38214343	chr9:38214343:C:T	6.63044e-13	-2.78392e-10	-0.945997
38214871	chr9:38214871:AACTC:A	8.38398e-13	-2.78392e-10	-0.711345
38215012	chr9:38215012:T:C	1.01411e-12	-2.78392e-10	-0.521067
38215225	chr9:38215225:A:G	7.67067e-13	-1.98411	1.18384
38215852	chr9:38215852:C:G	7.14834e-13	-2.78392e-10	-0.870787
38216118	chr9:38216118:A:G	1.55415e-12	0.790917	-0.88507
38216786	chr9:38216786:C:G	2.07092e-12	0.819903	-0.626993
38217107	chr9:38217107:G:A	7.67313e-13	-2.78392e-10	-0.799943
38217672	chr9:38217672:A:C	5.51768e-13	-2.78392e-10	-1.12971
38218147	chr9:38218147:T:C	1.10366e-11	-2.78392e-10	1.86613
38218632	chr9:38218632:T:C	2.4701e-12	0.969637	-0.600462
38219329	chr9:38219329:G:A	1.03441e-12	0.693642	-1.19489
38219703	chr9:38219703:G:A	6.0152e-13	0.0520498	-1.09543
38219721	chr9:38219721:T:C	4.28236e-09	9.05276	-1.22558
38220091	chr9:38220091:A:G	5.50807e-13	-2.78392e-10	-1.13145
38220648	chr9:38220648:T:C	1.70015e-12	0.932977	-0.937345
38220683	chr9:38220683:C:T	1.19884e-12	-2.00957	1.65583
38221031	chr9:38221031:C:A	1.16245e-12	0.880171	-1.26473
38221165	chr9:38221165:CA:C	5.93105e-13	-2.78392e-10	-1.05747
38221277	chr9:38221277:T:C	9.34325e-13	-1.97235	1.36934
38221605	chr9:38221605:G:A	6.58184e-13	-0.953353	-2.90061e-10
38221897	chr9:38221897:A:G	6.17961e-13	0.239638	-1.25605
38221950	chr9:38221950:C:T	6.10356e-13	-2.78392e-10	-1.0288
38222743	chr9:38222743:G:T	5.44872e-13	-2.78392e-10	-1.14229
38223151	chr9:38223151:A:G	5.75783e-13	-2.78392e-10	-1.08711
38223667	chr9:38223667:G:A	6.5234e-13	-2.78392e-10	-0.962271
38223678	chr9:38223678:G:A	6.01273e-12	2.52231	-1.26351
38223747	chr9:38223747:G:T	8.9278e-13	-2.78392e-10	-0.648498
38223826	chr9:38223826:G:C	2.65423e-10	6.26926	-1.22302
38224122	chr9:38224122:C:T	4.81803e-13	-2.78392e-10	-1.2653
38224123	chr9:38224123:A:G	5.16788e-13	-2.78392e-10	-1.19521
38224592	chr9:38224592:T:C	5.73766e-13	0.113617	-1.20423
38225028	chr9:38225028:T:TC	2.4576e-12	1.01438	-0.650273
38225267	chr9:38225267:C:T	2.37944e-12	1.12074	-0.78896
38225316	chr9:38225316:C:T	3.40385e-10	6.47442	-1.17942
38225599	chr9:38225599:T:A	7.15695e-13	-2.78392e-10	-0.869584
38226142	chr9:38226142:A:G	1.08735e-11	0.917609	0.933639
38226360	chr9:38226360:G:A	1.31709e-12	1.00561	-1.26527
38226361	chr9:38226361:T:C	2.43147e-12	1.59993	-1.24652
38226362	chr9:38226362:G:A	2.31192e-12	1.55819	-1.25519
38226567	chr9:38226567:A:G	3.4237e-12	0.28076	0.41488
38226651	chr9:38226651:G:A	3.47106e-09	8.76501	-1.14788
38226895	chr9:38226895:G:A	1.18979e-10	5.46799	-1.22412
38227217	chr9:38227217:C:T	1.1301e-10	5.44581	-1.25342
38227535	chr9:38227535:A:T	7.51221e-13	-2.78392e-10	-0.821137
38227684	chr9:38227684:G:A	8.12747e-13	-2.78392e-10	-0.742418
38227706	chr9:38227706:T:G	7.03764e-13	-2.78392e-10	-0.886395
38227881	chr9:38227881:G:A	1.43382e-13	-1.2229	-1.25442
38228524	chr9:38228524:G:A	3.76871e-12	2.00462	-1.21296
38228532	chr9:38228532:G:A	7.73546e-13	-2.78392e-10	-0.791852
38228592	chr9:38228592:T:G	4.19685e-12	2.09927	-1.20001
38229020	chr9:38229020:C:G	6.36794e-13	-2.78392e-10	-0.986392
38229467	chr9:38229467:G:A	6.36232e-13	-2.78392e-10	-0.987275
38229480	chr9:38229480:C:T	6.90529e-12	2.52972	-1.13251
38229663	chr9:38229663:G:A	7.97773e-12	-2.78392e-10	1.54157
38229851	chr9:38229851:G:A	2.87731e-13	-0.91022	-0.87059
38229874	chr9:38229874:G:A	6.91262e-13	-2.78392e-10	-0.904319
38230147	chr9:38230147:A:G	6.95842e-14	-1.93642	-1.26388
38230675	chr9:38230675:C:G	5.23927e-13	-2.78392e-10	-1.18149
38230881	chr9:38230881:C:T	5.9306e-12	2.48874	-1.2437
38230987	chr9:38230987:C:T	8.35414e-12	-2.78392e-10	1.58767
38231233	chr9:38231233:A:G	1.67318e-12	1.24575	-1.26611
38231448	chr9:38231448:T:C	9.93344e-14	-1.64015	-1.2042
38231463	chr9:38231463:G:A	2.31399e-13	-1.99869	-2.90061e-10
38231669	chr9:38231669:T:A	1.26255e-12	-2.78392e-10	-0.301947
38231983	chr9:38231983:T:G	9.24164e-13	-2.78392e-10	-0.613948
38232046	chr9:38232046:T:C	1.80478e-12	1.30417	-1.24881
38232453	chr9:38232453:A:G	2.98637e-13	-1.81409	0.0704788
38232477	chr9:38232477:G:A	9.68305e-14	-1.79493	-1.07494
38232516	chr9:38232516:G:A	1.35864e-13	-1.27346	-1.25773
38232699	chr9:38232699:T:C	6.41164e-13	-2.78392e-10	-0.979553
38232925	chr9:38232925:G:T	5.13632e-13	-2.78392e-10	-1.20133
38233100	chr9:38233100:A:G	5.96083e-13	-2.78392e-10	-1.05246
38233401	chr9:38233401:C:T	2.89965e-13	-1.77308	-2.90061e-10
38233541	chr9:38233541:G:A	5.02914e-13	-2.78392e-10	-1.22242
38233596	chr9:38233596:G:C	2.7115e-12	1.69123	-1.22881
38234260	chr9:38234260:C:T	1.77852e-11	2.34329	-2.90061e-10
38234515	chr9:38234515:T:C	6.30338e-13	-2.78392e-10	-0.996582
38234619	chr9:38234619:T:C	5.72291e-13	-2.78392e-10	-1.09319
38234818	chr9:38234818:G:A	4.81921e-13	-2.78392e-10	-1.26506
38235208	chr9:38235208:G:T	7.69887e-13	-2.78392e-10	-0.796594
38235587	chr9:38235587:G:C	8.06243e-14	-1.85877	-1.19426
38235662	chr9:38235662:A:G	8.19108e-14	-1.86797	-1.16923
38235811	chr9:38235811:A:G	1.03108e-12	-2.78392e-10	-0.504472
38236003	chr9:38236003:C:T	4.87312e-13	-2.78392e-10	-1.25393
38236161	chr9:38236161:A:G	1.05394e-12	-0.482547	-2.90061e-10
38236201	chr9:38236201:A:G	5.5181e-12	2.42036	-1.24741
38237408	chr9:38237408:A:C	5.13086e-13	-2.78392e-10	-1.20239
38238157	chr9:38238157:G:A	5.65883e-13	-2.78392e-10	-1.10445
38238468	chr9:38238468:C:T	3.12917e-12	1.86856	-1.26288
38238697	chr9:38238697:G:A	5.71519e-13	-2.78392e-10	-1.09454
38238720	chr9:38238720:A:G	2.29737e-13	-2.0059	-2.90061e-10
38238761	chr9:38238761:G:A	2.28318e-13	-2.0121	-2.90061e-10
38239202	chr9:38239202:G:A	5.49722e-13	-2.78392e-10	-1.13343
38239490	chr9:38239490:A:C	8.78576e-12	-2.78392e-10	1.63805
38239832	chr9:38239832:C:T	3.68021e-12	2.02967	-1.26178
38240142	chr9:38240142:A:G	1.98664e-12	-2.78392e-10	0.151364
38240404	chr9:38240404:G:T	6.71148e-13	-2.78392e-10	-0.933848
38240640	chr9:38240640:A:G	4.8357e-13	-2.78392e-10	-1.26164
38241357	chr9:38241357:G:A	8.18269e-12	-2.78392e-10	1.56694
38242377	chr9:38242377:C:T	7.2856e-13	-2.78392e-10	-0.851768
38243254	chr9:38243254:C:T	7.85114e-13	-2.78392e-10	-0.77701
38244224	chr9:38244224:T:C	1.99945e-13	-0.939388	-1.20541
38244419	chr9:38244419:A:G	1.66707e-13	-1.06231	-1.26429
38244942	chr9:38244942:C:T	7.60266e-13	-2.78392e-10	-0.809169
38245216	chr9:38245216:A:C	1.23582e-12	-2.78392e-10	-0.323348
38245232	chr9:38245232:C:G	5.66853e-13	-2.78392e-10	-1.10274
38245347	chr9:38245347:T:A	6.11065e-12	1.27495	-2.90061e-10
38245458	chr9:38245458:T:A	2.28416e-13	-2.01167	-2.90061e-10
38245537	chr9:38245537:A:C	1.70268e-12	-2.78392e-10	-0.00287742
38245543	chr9:38245543:G:A	1.81131e-13	-1.005	-1.23861
38245584	chr9:38245584:G:A	1.21153e-13	-1.98797	-0.657808
38246316	chr9:38246316:T:A	7.84403e-13	-2.78392e-10	-0.777914
38246424	chr9:38246424:T:C	1.37274e-13	-1.29633	-1.22453
38246659	chr9:38246659:A:T	1.9455e-13	-0.925531	-1.24662
38246676	chr9:38246676:T:G	5.07834e-13	-2.78392e-10	-1.21268
38246774	chr9:38246774:T:C	6.97899e-13	-0.894763	-2.90061e-10
38247802	chr9:38247802:A:G	5.50841e-13	-2.78392e-10	-1.13139
38248144	chr9:38248144:C:T	7.14489e-13	-2.78392e-10	-0.87127
38248163	chr9:38248163:C:G	4.8437e-13	-2.78392e-10	-1.25999
38248216	chr9:38248216:G:C	5.50841e-13	-2.78392e-10	-1.13139
38248475	chr9:38248475:T:A	6.02037e-13	-2.78392e-10	-1.04252
38249043	chr9:38249043:A:G	8.76064e-12	-2.78392e-10	1.63519
38249079	chr9:38249079:C:A	5.33811e-13	-2.78392e-10	-1.1628
38249729	chr9:38249729:C:T	1.23383e-13	-1.74068	-0.886864
38249881	chr9:38249881:T:C	3.02522e-13	-1.73068	-2.90061e-10
38249915	chr9:38249915:T:A	1.00468e-12	-2.78392e-10	-0.530414
38250015	chr9:38250015:T:A	1.25632e-12	-2.78392e-10	-0.306897
38250026	chr9:38250026:G:A	1.31167e-13	-1.81205	-0.754319
38250046	chr9:38250046:A:G	7.84235e-13	-2.78392e-10	-0.778129
38250071	chr9:38250071:TTTC:T	5.3264e-13	-2.78392e-10	-1.16499
38250852	chr9:38250852:G:A	3.17201e-13	-1.9895	0.306198
38250953	chr9:38250953:G:A	9.30522e-14	-1.833	-1.07668
38251251	chr9:38251251:T:C	7.77956e-12	2.76735	-1.25094
38251834	chr9:38251834:A:G	2.55925e-13	-1.89795	-2.90061e-10
38251943	chr9:38251943:A:G	2.0672e-13	-1.53704	-0.57443
38252379	chr9:38252379:A:G	2.15902e-12	-2.78392e-10	0.234573
38252529	chr9:38252529:C:T	1.76065e-11	2.71138	-0.378198
38252915	chr9:38252915:G:A	5.48952e-13	-2.78392e-10	-1.13483
38253517	chr9:38253517:C:T	6.45245e-14	-2.01141	-1.26438
38253694	chr9:38253694:G:A	1.64334e-13	-1.43895	-0.901984
38253840	chr9:38253840:C:G	3.22412e-13	-0.800649	-0.866357
38254021	chr9:38254021:T:G	3.23436e-11	4.16641	-1.22507
38254749	chr9:38254749:T:C	6.70235e-14	-2.00877	-1.22903
38254914	chr9:38254914:A:C	7.10409e-14	-2.00958	-1.17
38255262	chr9:38255262:A:T	4.85185e-13	-2.78392e-10	-1.25831
38255719	chr9:38255719:A:AAG	2.91628e-13	-1.1815	-0.585854
38255874	chr9:38255874:A:G	4.85368e-13	-2.78392e-10	-1.25793
38255875	chr9:38255875:A:G	8.32397e-14	-2.01212	-1.009
38256540	chr9:38256540:C:G	1.18829e-13	-1.82843	-0.83672
38256929	chr9:38256929:G:A	4.81471e-13	-2.78392e-10	-1.26599
38257052	chr9:38257052:T:C	5.843e-11	4.53673	-1.00399
38257287	chr9:38257287:A:T	4.9229e-13	-2.78392e-10	-1.24377
38257363	chr9:38257363:T:C	1.681e-12	0.892384	-0.908076
38257509	chr9:38257509:T:A	8.51267e-14	-1.77848	-1.22022
38257535	chr9:38257535:A:AT	1.03056e-12	-2.78392e-10	-0.504983
38257662	chr9:38257662:T:C	4.82649e-13	-2.78392e-10	-1.26355
38258053	chr9:38258053:G:A	6.10857e-13	-2.78392e-10	-1.02797
38258140	chr9:38258140:T:G	7.04717e-14	-1.97444	-1.21319
38258416	chr9:38258416:T:C	3.90414e-12	1.5892	-0.762239
38258458	chr9:38258458:A:G	2.74797e-13	-1.8268	-2.90061e-10
38258657	chr9:38258657:G:A	4.82885e-13	-2.78392e-10	-1.26306
38258970	chr9:38258970:C:A	4.86077e-13	-2.78392e-10	-1.25647
38259827	chr9:38259827:CTAGA:C	3.04947e-12	-2.78392e-10	0.579886
38259875	chr9:38259875:T:G	5.69059e-13	-1.75585	0.656998
38260154	chr9:38260154:A:G	4.81537e-13	-2.78392e-10	-1.26585
38260696	chr9:38260696:A:G	1.31431e-11	-2.78392e-10	2.04081
38260718	chr9:38260718:T:C	6.77224e-14	-1.96212	-1.2653
38260816	chr9:38260816:G:A	2.52951e-13	-1.90964	-2.90061e-10
38260871	chr9:38260871:A:G	6.81848e-14	-1.95637	-1.26424
38260923	chr9:38260923:T:A	5.75463e-13	-2.78392e-10	-1.08766
38261504	chr9:38261504:C:T	6.74089e-14	-1.96592	-1.26614
38261595	chr9:38261595:G:A	2.44202e-13	-1.80904	-0.135803
38261836	chr9:38261836:G:A	1.93499e-11	2.08733	0.340277
38263156	chr9:38263156:T:G	2.63627e-13	-1.99701	0.128709
38263877	chr9:38263877:A:G	2.25657e-12	-2.78392e-10	0.278762
38263946	chr9:38263946:A:C	2.48029e-12	-2.78392e-10	0.373291
38264356	chr9:38264356:C:T	4.81432e-13	-2.78392e-10	-1.26607
38264552	chr9:38264552:C:T	1.14003e-11	2.97737	-1.07881
38264575	chr9:38264575:C:T	4.81485e-13	-2.78392e-10	-1.26596
38264700	chr9:38264700:T:G	8.923e-12	-2.78392e-10	1.65355
38265222	chr9:38265222:G:A	1.25465e-12	-2.78392e-10	-0.308229
38265273	chr9:38265273:T:C	6.7595e-14	-1.96517	-1.26413
38265680	chr9:38265680:C:T	1.86913e-12	-2.78392e-10	0.0903878
38266149	chr9:38266149:A:C	6.64877e-13	-2.78392e-10	-0.943237
38266185	chr9:38266185:A:G	8.2083e-11	4.32682	-0.454177
38266283	chr9:38266283:T:C	1.06599e-11	2.23332	-0.401915
38266325	chr9:38266325:A:T	4.81432e-13	-2.78392e-10	-1.26607
38266385	chr9:38266385:A:G	7.248e-11	4.17554	-0.42731
38266420	chr9:38266420:A:G	4.81757e-13	-2.78392e-10	-1.2654
38266519	chr9:38266519:C:T	7.97696e-11	4.16925	-0.325189
38266595	chr9:38266595:C:T	6.81322e-14	-1.95862	-1.26277
38266634	chr9:38266634:C:G	5.06701e-13	-2.78392e-10	-1.21492
38267161	chr9:38267161:A:C	1.27813e-12	0.796156	-1.08584
38267291	chr9:38267291:C:A	1.11831e-13	-1.97038	-0.755468
38267330	chr9:38267330:G:A	1.13146e-12	-2.78392e-10	-0.411577
38267367	chr9:38267367:A:G	7.34227e-14	-1.97314	-1.17347
38267597	chr9:38267597:G:T	8.62652e-11	4.36103	-0.438682
38267655	chr9:38267655:C:T	2.5941e-12	1.36558	-0.947421
38267845	chr9:38267845:G:A	1.44338e-13	-1.62836	-0.842325
38268234	chr9:38268234:A:G	2.63575e-13	-1.8685	-2.90061e-10
38268290	chr9:38268290:G:C	7.9295e-14	-1.96862	-1.10104
38268381	chr9:38268381:C:A	7.54636e-13	-2.78392e-10	-0.816603
38268699	chr9:38268699:A:G	5.47641e-13	-2.78392e-10	-1.13722
38268890	chr9:38268890:ATATATACT:A	4.84073e-13	-2.78392e-10	-1.2606
38268928	chr9:38268928:GA:GAA	6.80829e-14	-1.95818	-1.26393
38268945	chr9:38268945:A:G	5.26248e-13	-2.78392e-10	-1.17707
38269272	chr9:38269272:G:A	1.16375e-12	-2.78392e-10	-0.383437
38269620	chr9:38269620:G:A	7.74875e-13	-2.78392e-10	-0.790137
38269715	chr9:38269715:G:T	6.90964e-13	-2.78392e-10	-0.90475
38269723	chr9:38269723:A:G	7.08676e-13	-2.78392e-10	-0.879439
38269880	chr9:38269880:T:C	2.72545e-13	-1.83504	-2.90061e-10
38270019	chr9:38270019:C:T	1.01214e-12	-2.78392e-10	-0.523016
38270106	chr9:38270106:G:A	7.31247e-13	-2.78392e-10	-0.848087
38270362	chr9:38270362:G:T	3.30174e-13	-0.972907	-0.670312
38270821	chr9:38270821:C:G	8.05598e-13	-2.78392e-10	-0.751253
38270955	chr9:38270955:G:A	2.62536e-13	-1.87245	-2.90061e-10
38271042	chr9:38271042:T:C	7.46021e-12	-2.78392e-10	1.4745
38271396	chr9:38271396:G:A	3.20745e-13	-1.94245	0.270261
38271420	chr9:38271420:C:T	2.42996e-13	-1.94979	-2.90061e-10
38271660	chr9:38271660:C:T	1.55541e-11	3.17812	-0.968873
38271941	chr9:38271941:C:T	5.61494e-13	-2.78392e-10	-1.11224
38272108	chr9:38272108:C:A	8.53504e-12	-2.78392e-10	1.6091
38272624	chr9:38272624:T:C	5.0028e-13	-2.78392e-10	-1.22767
38272816	chr9:38272816:C:G	7.18942e-14	-1.9547	-1.21295
38272980	chr9:38272980:G:C	2.48285e-12	1.52242	-1.14809
38273064	chr9:38273064:T:C	1.99931e-11	-2.78392e-10	2.4603
38273286	chr9:38273286:ATATCT:A	5.32436e-13	-2.78392e-10	-1.16537
38273302	chr9:38273302:C:T	6.01916e-13	-2.78392e-10	-1.04272
38273382	chr9:38273382:G:T	7.60013e-13	-2.78392e-10	-0.809502
38273531	chr9:38273531:G:A	1.64959e-12	-2.78392e-10	-0.034553
38273597	chr9:38273597:A:G	2.11379e-13	-2.01205	-0.0771367
38273629	chr9:38273629:G:T	1.18855e-13	-1.99026	-0.674675
38273785	chr9:38273785:C:G	7.0052e-14	-1.94059	-1.25301
38273867	chr9:38273867:A:G	1.0681e-11	-2.78392e-10	1.83338
38274257	chr9:38274257:T:C	4.82913e-13	-2.78392e-10	-1.263
38274270	chr9:38274270:C:T	2.22293e-12	1.40635	-1.14261
38274394	chr9:38274394:T:A	5.41362e-13	-2.78392e-10	-1.14875
38274650	chr9:38274650:G:A	1.70648e-12	1.19924	-1.19989
38274837	chr9:38274837:G:A	4.27179e-13	-0.129766	-1.25587
38274974	chr9:38274974:C:T	4.83939e-13	-2.78392e-10	-1.26088
38275600	chr9:38275600:A:C	4.10129e-13	-0.936573	-0.489794
38275775	chr9:38275775:T:C	7.07505e-14	-1.92529	-1.25839
38276178	chr9:38276178:C:T	4.86048e-13	-2.78392e-10	-1.25653
38276431	chr9:38276431:C:T	6.99581e-14	-1.9342	-1.26074
38276595	chr9:38276595:T:A	1.05031e-12	-0.485993	-2.90061e-10
38276853	chr9:38276853:C:T	5.02069e-13	-2.78392e-10	-1.2241
38277051	chr9:38277051:TCA:T	2.11749e-12	1.38118	-1.16603
38277223	chr9:38277223:C:T	1.70836e-12	1.1885	-1.18805
38277402	chr9:38277402:C:T	4.84526e-13	-2.78392e-10	-1.25967
38277674	chr9:38277674:A:G	4.72453e-13	-1.27706	-0.00783582
38277861	chr9:38277861:G:C	7.6162e-13	-2.78392e-10	-0.80739
38277976	chr9:38277976:C:T	3.11272e-12	1.83958	-1.23916
38278089	chr9:38278089:C:T	2.4727e-13	-1.93236	-2.90061e-10
38278294	chr9:38278294:A:G	1.74381e-13	-2.0106	-0.270993
38278813	chr9:38278813:T:C	1.25277e-12	-2.78392e-10	-0.309725
38278977	chr9:38278977:C:G	6.78248e-14	-1.96569	-1.26022
38279023	chr9:38279023:T:G	4.84413e-13	-2.78392e-10	-1.2599
38279173	chr9:38279173:G:A	4.02026e-13	-1.07866	-0.367666
38279185	chr9:38279185:G:A	2.36701e-11	3.14189	-0.51276
38279406	chr9:38279406:G:A	8.42302e-14	-1.97352	-1.03576
38279544	chr9:38279544:G:A	5.4317e-13	-2.78392e-10	-1.14542
38279910	chr9:38279910:T:G	2.48771e-12	-2.78392e-10	0.376281
38280247	chr9:38280247:ACTT:A	3.08259e-12	1.716	-1.12531
38280454	chr9:38280454:C:A	5.29986e-13	-2.78392e-10	-1.16999
38280498	chr9:38280498:C:T	3.34735e-13	-1.52048	-0.10902
38280694	chr9:38280694:C:T	1.77466e-13	-2.0043	-0.259757
38280876	chr9:38280876:T:A	4.82163e-13	-2.78392e-10	-1.26456
38280958	chr9:38280958:A:G	5.07241e-13	-2.78392e-10	-1.21385
38281010	chr9:38281010:G:A	4.82101e-13	-2.78392e-10	-1.26468
38281317	chr9:38281317:A:C	6.17973e-13	0.240105	-1.2565
38281441	chr9:38281441:A:G	1.65405e-13	-1.65649	-0.677947
38281645	chr9:38281645:A:G	1.62847e-13	-1.56538	-0.784644
38282196	chr9:38282196:C:A	5.68585e-12	1.87537	-0.672471
38282288	chr9:38282288:T:C	7.05351e-14	-1.9618	-1.22493
38282320	chr9:38282320:G:A	1.82184e-13	-1.0488	-1.18902
38282381	chr9:38282381:G:A	8.67552e-14	-1.99762	-0.982125
38282512	chr9:38282512:A:G	7.60327e-13	-2.78392e-10	-0.809089
38282695	chr9:38282695:G:T	8.36579e-14	-1.84761	-1.16849
38282703	chr9:38282703:C:G	8.0316e-14	-1.86737	-1.18949
38282783	chr9:38282783:T:C	2.26851e-13	-1.69842	-0.320129
38282873	chr9:38282873:A:G	7.05434e-13	-0.011843	-0.872182
38282951	chr9:38282951:G:A	5.30022e-13	-2.78392e-10	-1.16992
38282994	chr9:38282994:G:T	2.73423e-12	0.74628	-0.275511
38283049	chr9:38283049:G:A	2.88648e-11	-2.78392e-10	2.82754
38283143	chr9:38283143:C:T	2.76041e-13	-1.15353	-0.668761
38283144	chr9:38283144:A:G	6.52322e-13	-2.78392e-10	-0.962299
38283150	chr9:38283150:T:C	9.18492e-14	-1.99755	-0.925142
38283165	chr9:38283165:C:T	8.21862e-13	-2.78392e-10	-0.731266
38283472	chr9:38283472:C:T	4.83605e-13	-2.78392e-10	-1.26157
38283498	chr9:38283498:T:C	4.98149e-13	-2.78392e-10	-1.23194
38283726	chr9:38283726:G:T	6.48035e-13	-2.78392e-10	-0.968893
38284391	chr9:38284391:G:A	7.23395e-13	-2.78392e-10	-0.858883
38284449	chr9:38284449:C:T	2.16752e-13	-1.00642	-1.05766
38284569	chr9:38284569:C:T	2.0941e-12	-2.78392e-10	0.20404
38284570	chr9:38284570:G:A	7.49496e-14	-1.97879	-1.14724
38284649	chr9:38284649:A:G	2.11808e-13	-0.843052	-1.24411
38284965	chr9:38284965:C:A	4.90948e-13	-2.78392e-10	-1.2465
38285293	chr9:38285293:C:T	8.25464e-14	-1.9764	-1.05308
38285525	chr9:38285525:A:C	6.44594e-14	-2.01209	-1.26472
38285566	chr9:38285566:C:T	5.01492e-13	-2.78392e-10	-1.22525
38286070	chr9:38286070:T:A	4.84659e-13	-2.78392e-10	-1.25939
38286329	chr9:38286329:G:A	3.15852e-11	-2.78392e-10	2.9176
38286540	chr9:38286540:A:C	7.63605e-12	2.4612	-0.963399
38286886	chr9:38286886:A:G	7.59649e-14	-1.86859	-1.24398
38286932	chr9:38286932:A:G	5.21557e-13	-2.78392e-10	-1.18602
38287004	chr9:38287004:T:C	5.26375e-13	-2.78392e-10	-1.17682
38287034	chr9:38287034:T:A	9.29657e-13	-2.78392e-10	-0.608022
38287069	chr9:38287069:G:A	2.90328e-13	-1.01947	-0.75236
38287355	chr9:38287355:A:G	5.93885e-13	-2.78392e-10	-1.05615
38287602	chr9:38287602:C:T	5.27853e-13	-2.78392e-10	-1.17402
38288211	chr9:38288211:A:T	4.92663e-13	-2.78392e-10	-1.24301
38288407	chr9:38288407:A:G	4.95958e-13	-2.78392e-10	-1.23635
38288959	chr9:38288959:T:C	8.19366e-13	-2.78392e-10	-0.734307
38289037	chr9:38289037:A:G	5.48459e-13	-2.78392e-10	-1.13573
38289068	chr9:38289068:A:C	1.96985e-13	-1.44089	-0.718824
38289412	chr9:38289412:A:G	9.81848e-13	-2.78392e-10	-0.553402
38289741	chr9:38289741:G:C	6.57873e-13	-2.78392e-10	-0.953825
38289742	chr9:38289742:T:A	7.44508e-14	-1.92144	-1.21126
38289868	chr9:38289868:A:C	9.48942e-13	-2.78392e-10	-0.58749
38289872	chr9:38289872:ACAAT:A	5.32952e-13	-2.78392e-10	-1.16441
38290175	chr9:38290175:C:T	3.65301e-13	-1.28134	-0.260777
38290598	chr9:38290598:T:A	3.36565e-13	-0.412198	-1.21185
38290785	chr9:38290785:G:GT	4.90483e-13	-2.78392e-10	-1.24745
38291284	chr9:38291284:G:A	4.82471e-13	-2.78392e-10	-1.26392
38291387	chr9:38291387:G:T	7.0535e-14	-2.01203	-1.1747
38291481	chr9:38291481:G:C	4.81906e-13	-2.78392e-10	-1.26509
38291498	chr9:38291498:T:A	3.33709e-13	-1.63257	-2.90061e-10
38291734	chr9:38291734:A:G	1.5308e-13	-1.45506	-0.956816
38292403	chr9:38292403:G:C	7.41182e-14	-1.89098	-1.2462
38292439	chr9:38292439:G:A	7.73878e-13	-2.78392e-10	-0.791424
38292736	chr9:38292736:C:T	8.15903e-14	-1.99045	-1.05068
38293098	chr9:38293098:A:G	4.87816e-13	-2.78392e-10	-1.2529
38293486	chr9:38293486:G:A	6.71192e-14	-1.97471	-1.26166
38293888	chr9:38293888:A:C	9.31933e-14	-1.91268	-0.995487
38293905	chr9:38293905:T:C	8.48486e-14	-2.00379	-0.99818
38294586	chr9:38294586:G:A	8.73691e-13	-2.78392e-10	-0.670111
38294842	chr9:38294842:A:G	4.89161e-13	-2.78392e-10	-1.25015
38295054	chr9:38295054:A:G	6.72159e-13	-2.78392e-10	-0.932343
38295124	chr9:38295124:T:G	8.69465e-14	-1.85229	-1.12525
38295572	chr9:38295572:G:A	2.3056e-13	-2.00233	-2.90061e-10
38295596	chr9:38295596:A:G	1.54745e-13	-1.69997	-0.701091
38295748	chr9:38295748:T:TTATCATC	2.58488e-13	-1.88799	-2.90061e-10
38296051	chr9:38296051:G:A	7.62305e-13	-2.78392e-10	-0.806491
38296265	chr9:38296265:A:G	1.95196e-13	-1.11336	-1.05547
38296562	chr9:38296562:G:A	1.74817e-12	-2.78392e-10	0.0234892
38296612	chr9:38296612:G:A	1.45052e-13	-2.00807	-0.457674
38297595	chr9:38297595:T:C	2.17167e-13	-0.901076	-1.16109
38297777	chr9:38297777:A:G	1.28032e-13	-2.01124	-0.579317
38298060	chr9:38298060:A:G	9.41727e-14	-1.90533	-0.992375
38298207	chr9:38298207:C:G	9.26344e-14	-2.00653	-0.907645
38298282	chr9:38298282:C:T	7.3445e-14	-2.01158	-1.13473
38298807	chr9:38298807:T:C	4.21036e-13	-0.237427	-1.16269
38298904	chr9:38298904:A:G	5.43891e-13	-2.78392e-10	-1.14409
38299188	chr9:38299188:G:A	8.00509e-13	-0.75759	-2.90061e-10
38299358	chr9:38299358:G:C	5.62532e-13	-2.78392e-10	-1.11039
38299422	chr9:38299422:C:A	1.00304e-13	-2.00127	-0.833363
38299716	chr9:38299716:G:A	5.36872e-13	-0.121033	-1.03605
38300077	chr9:38300077:G:A	1.75786e-13	-2.00228	-0.271286
38300079	chr9:38300079:C:T	6.49075e-14	-2.01046	-1.25942
38300931	chr9:38300931:A:G	4.03656e-13	-0.342466	-1.09981
38301209	chr9:38301209:A:G	2.46943e-13	-1.93368	-2.90061e-10
38301451	chr9:38301451:A:G	5.48597e-13	-0.262774	-0.872699
38301527	chr9:38301527:C:T	5.36385e-13	-0.176255	-0.98173
38301576	chr9:38301576:T:C	5.68962e-13	0.0227262	-1.12175
38301758	chr9:38301758:A:G	1.5499e-12	-2.78392e-10	-0.0968901
38303136	chr9:38303136:A:T	3.69662e-13	-0.267054	-1.2632
38303227	chr9:38303227:G:C	2.29415e-13	-2.0073	-2.90061e-10
38303246	chr9:38303246:T:C	4.73714e-13	-0.224264	-1.05797
38303539	chr9:38303539:T:C	1.94434e-13	-2.01211	-0.160631
38304010	chr9:38304010:C:T	7.49836e-13	-2.78392e-10	-0.822983
38304261	chr9:38304261:T:G	8.18268e-14	-2.00884	-1.02939
38304837	chr9:38304837:C:T	7.94776e-13	-2.78392e-10	-0.764778
38304876	chr9:38304876:C:T	9.44822e-13	-2.78392e-10	-0.591842
38305040	chr9:38305040:A:G	8.35437e-14	-2.00615	-1.01132
38306067	chr9:38306067:G:A	4.94009e-13	-2.78392e-10	-1.24028
38307273	chr9:38307273:T:G	1.4482e-12	-2.78392e-10	-0.164764
38307467	chr9:38307467:A:G	6.28238e-13	-2.78392e-10	-0.999919
38307848	chr9:38307848:G:A	1.63655e-12	-2.78392e-10	-0.0424901
38308054	chr9:38308054:G:C	4.93599e-13	-2.78392e-10	-1.24111
38308356	chr9:38308356:TC:T	8.82335e-13	-2.78392e-10	-0.660266
38308417	chr9:38308417:GA:G	6.71471e-13	-2.78392e-10	-0.933367
38308493	chr9:38308493:C:A	7.44751e-11	-2.78392e-10	3.77538
38308851	chr9:38308851:C:T	1.56165e-13	-1.32262	-1.06931
38308937	chr9:38308937:T:A	3.59449e-13	-1.99845	0.440187
38309252	chr9:38309252:A:G	2.32057e-13	-1.99586	-2.90061e-10
38309506	chr9:38309506:T:C	1.12203e-12	0.355737	-0.775682
38309526	chr9:38309526:C:T	1.1281e-12	0.383896	-0.798441
38309633	chr9:38309633:T:G	1.99981e-12	-2.01083	2.1688
38309706	chr9:38309706:C:T	3.74131e-12	-2.78392e-10	0.784352
38309882	chr9:38309882:A:G	5.81185e-13	-2.78392e-10	-1.07777
38310341	chr9:38310341:G:C	8.58787e-13	-2.78392e-10	-0.687316
38310408	chr9:38310408:G:A	8.87625e-13	0.501058	-1.15535
38310562	chr9:38310562:G:A	3.38153e-12	1.91667	-1.23342
38310598	chr9:38310598:A:C	4.92358e-13	-2.78392e-10	-1.24363
38311074	chr9:38311074:C:T	8.9871e-13	-2.78392e-10	-0.641878
38311269	chr9:38311269:C:T	1.27865e-12	-2.78392e-10	-0.289275
38311587	chr9:38311587:G:A	4.81705e-13	-2.78392e-10	-1.26551
38311685	chr9:38311685:C:T	9.98073e-13	-2.78392e-10	-0.537011
38311686	chr9:38311686:G:A	9.12677e-13	0.614517	-1.24097
38311779	chr9:38311779:T:A	7.95924e-14	-1.97912	-1.0868
38311809	chr9:38311809:G:A	9.11001e-13	-2.78392e-10	-0.628294
38311903	chr9:38311903:T:C	9.19825e-13	-2.78392e-10	-0.618655
38312130	chr9:38312130:T:C	8.57403e-13	-0.68893	-2.90061e-10
38312368	chr9:38312368:G:A	4.26758e-13	-0.289844	-1.09678
38312407	chr9:38312407:G:C	4.913e-13	-2.78392e-10	-1.24578
38312565	chr9:38312565:C:T	4.97118e-13	-2.78392e-10	-1.23401
38312616	chr9:38312616:A:C	4.24754e-13	-0.301684	-1.08964
38312688	chr9:38312688:C:T	8.21928e-14	-1.99661	-1.03716
38312713	chr9:38312713:A:G	4.32847e-13	-0.309074	-1.06338
38312758	chr9:38312758:C:T	7.91984e-14	-1.99657	-1.07431
38312771	chr9:38312771:G:A	7.1132e-13	-2.78392e-10	-0.875716
38312871	chr9:38312871:A:G	4.51125e-13	-0.24541	-1.08568
38313189	chr9:38313189:G:A	4.79231e-13	-0.184991	-1.08566
38313298	chr9:38313298:A:G	4.40709e-13	-0.289712	-1.06474
38313353	chr9:38313353:C:A	4.22673e-13	-0.320456	-1.07578
38313382	chr9:38313382:T:C	4.47878e-13	-0.255939	-1.08238
38313617	chr9:38313617:T:A	7.10232e-13	-2.78392e-10	-0.877247
38313847	chr9:38313847:T:C	6.59112e-14	-2.00825	-1.24628
38313860	chr9:38313860:T:C	4.41798e-13	-0.255213	-1.09677
38313911	chr9:38313911:C:T	4.47667e-13	-0.241513	-1.09728
38313913	chr9:38313913:T:C	4.48792e-13	-0.238439	-1.09784
38314043	chr9:38314043:G:A	8.59293e-13	0.535575	-1.2223
38314068	chr9:38314068:A:G	8.09953e-13	-2.78392e-10	-0.745862
38314186	chr9:38314186:T:C	3.55034e-13	-0.345832	-1.22479
38314299	chr9:38314299:C:G	1.27621e-13	-1.89039	-0.703381
38314569	chr9:38314569:C:T	1.06154e-13	-1.88709	-0.890859
38314715	chr9:38314715:G:T	1.21264e-12	-2.78392e-10	-0.342284
38314826	chr9:38314826:T:A	1.00673e-13	-1.88001	-0.95095
38314952	chr9:38314952:TA:T	1.13446e-12	-2.78392e-10	-0.408923
38315027	chr9:38315027:GT:G	4.08267e-13	-1.28784	-0.143076
38315050	chr9:38315050:T:C	6.6846e-14	-1.97886	-1.26159
38315072	chr9:38315072:T:C	3.20511e-13	-0.42194	-1.25098
38315280	chr9:38315280:A:G	1.20234e-12	-2.78392e-10	-0.350813
38315301	chr9:38315301:G:A	1.46426e-12	-2.78392e-10	-0.153729
38315351	chr9:38315351:A:G	1.16595e-12	-2.78392e-10	-0.381548
38315385	chr9:38315385:C:G	1.15651e-12	-2.78392e-10	-0.389675
38315470	chr9:38315470:A:G	5.78684e-13	-2.78392e-10	-1.08208
38315647	chr9:38315647:A:G	1.1771e-12	-2.78392e-10	-0.372031
38315730	chr9:38315730:T:C	1.17132e-12	-2.78392e-10	-0.376949
38315789	chr9:38315789:C:A	1.18241e-12	-2.78392e-10	-0.367531
38315915	chr9:38315915:C:T	5.26198e-13	-2.78392e-10	-1.17716
38316138	chr9:38316138:G:A	1.16219e-12	-2.78392e-10	-0.384775
38316334	chr9:38316334:A:C	7.26543e-12	1.13231	0.315734
38317009	chr9:38317009:T:TTC	6.14438e-13	-2.78392e-10	-1.02213
38317183	chr9:38317183:T:A	5.00122e-13	-2.78392e-10	-1.22799
38317189	chr9:38317189:A:C	5.81744e-13	-2.78392e-10	-1.07681
38317236	chr9:38317236:T:C	5.08648e-13	-2.78392e-10	-1.21108
38317299	chr9:38317299:G:A	3.10407e-13	-1.28975	-0.415201
38317336	chr9:38317336:G:A	4.92622e-13	-2.78392e-10	-1.2431
38317420	chr9:38317420:G:A	1.95718e-12	-2.78392e-10	0.136421
38317426	chr9:38317426:C:T	2.0697e-13	-1.17499	-0.935274
38317442	chr9:38317442:C:T	2.74443e-13	-0.688618	-1.13948
38317536	chr9:38317536:A:G	8.93712e-14	-1.72187	-1.22817
38318137	chr9:38318137:A:C	1.36087e-13	-1.5364	-0.993142
38318196	chr9:38318196:T:C	4.99192e-13	-2.78392e-10	-1.22985
38318240	chr9:38318240:G:A	1.27134e-13	-1.55293	-1.04467
38318288	chr9:38318288:T:TA	8.24103e-13	-2.78392e-10	-0.728542
38318619	chr9:38318619:T:C	5.10839e-13	-2.78392e-10	-1.20678
38318694	chr9:38318694:C:T	9.90805e-13	-0.305922	-0.238398
38318785	chr9:38318785:A:G	8.06392e-13	-2.78392e-10	-0.750268
38318946	chr9:38318946:C:G	6.93415e-13	-2.78392e-10	-0.90121
38319022	chr9:38319022:G:A	2.26507e-12	-2.78392e-10	0.282524
38320242	chr9:38320242:C:A	3.46514e-13	-0.36691	-1.228
38320582	chr9:38320582:G:A	5.49625e-13	-2.78392e-10	-1.1336
38320718	chr9:38320718:T:C	2.32994e-13	-1.99182	-2.90061e-10
38320978	chr9:38320978:CAT:C	2.24537e-12	-2.78392e-10	0.27379
38321650	chr9:38321650:C:T	3.08917e-13	-0.456972	-1.25279
38322187	chr9:38322187:C:T	1.58052e-13	-1.21227	-1.16764
38322507	chr9:38322507:T:C	2.83868e-13	-1.81285	0.0185262
38322929	chr9:38322929:C:T	4.00917e-11	-2.78392e-10	3.15609
38323009	chr9:38323009:C:G	3.61053e-13	-0.522886	-1.03093
38323048	chr9:38323048:C:A	1.11763e-13	-1.85311	-0.873351
38323103	chr9:38323103:A:C	2.52545e-13	-1.91125	-2.90061e-10
38323426	chr9:38323426:A:T	1.14522e-13	-1.81591	-0.88616
38324020	chr9:38324020:CTCTCCG:C	1.65539e-12	-0.0310448	-2.90061e-10
38324635	chr9:38324635:G:T	7.42945e-14	-1.89466	-1.24014
38324676	chr9:38324676:T:C	5.03708e-13	-2.78392e-10	-1.22084
38324833	chr9:38324833:C:T	1.77805e-13	-1.05323	-1.20892
38324835	chr9:38324835:C:T	5.38273e-13	-2.78392e-10	-1.15447
38324855	chr9:38324855:G:A	2.88174e-13	-1.77927	-2.90061e-10
38324862	chr9:38324862:C:T	7.87557e-13	-2.78392e-10	-0.773902
38325148	chr9:38325148:C:T	5.04911e-13	-2.78392e-10	-1.21846
38326027	chr9:38326027:A:T	1.48054e-13	-1.2463	-1.19896
38326525	chr9:38326525:T:C	7.39102e-14	-2.0019	-1.13808
38326833	chr9:38326833:G:A	2.3501e-13	-1.98321	-2.90061e-10
38326904	chr9:38326904:G:A	9.6627e-13	-2.78392e-10	-0.569395
38327063	chr9:38327063:T:G	2.17917e-13	-1.24933	-0.809393
38327406	chr9:38327406:A:G	1.05862e-13	-1.6759	-1.1048
38327751	chr9:38327751:T:C	2.01175e-13	-1.28075	-0.857909
38328020	chr9:38328020:A:G	9.00022e-14	-1.70198	-1.24103
38328529	chr9:38328529:A:G	1.32041e-12	-2.78392e-10	-0.257139
38328560	chr9:38328560:C:T	8.20673e-13	-2.78392e-10	-0.732713
38328637	chr9:38328637:C:G	3.00077e-13	-2.00684	0.268038
38328990	chr9:38328990:T:C	6.52486e-14	-1.99886	-1.26577
38329001	chr9:38329001:G:C	2.28726e-13	-2.01032	-2.90061e-10
38329206	chr9:38329206:C:T	6.50485e-14	-2.0042	-1.26351
38329355	chr9:38329355:G:T	6.91713e-14	-2.00107	-1.20518
38329597	chr9:38329597:C:A	5.5169e-13	-2.78392e-10	-1.12985
38329670	chr9:38329670:T:C	2.78108e-12	0.487757	-2.90061e-10
38329683	chr9:38329683:G:A	4.50107e-13	-0.166605	-1.16675
38329689	chr9:38329689:C:T	6.54076e-14	-1.99976	-1.26244
38330117	chr9:38330117:G:A	2.24877e-13	-0.995294	-1.03199
38330139	chr9:38330139:G:T	6.49933e-14	-2.00439	-1.26416
38330220	chr9:38330220:C:T	9.04785e-14	-1.67771	-1.26001
38330252	chr9:38330252:C:T	4.91724e-13	-2.78392e-10	-1.24492
38331066	chr9:38331066:A:T	1.20331e-12	-2.78392e-10	-0.350004
38331213	chr9:38331213:T:G	4.97177e-13	-2.78392e-10	-1.23389
38331367	chr9:38331367:C:G	9.67004e-14	-1.665	-1.20622
38331678	chr9:38331678:A:G	6.48642e-14	-2.00453	-1.26601
38331705	chr9:38331705:G:A	3.66229e-13	-0.273452	-1.26613
38331843	chr9:38331843:G:T	1.92759e-12	-2.78392e-10	0.121186
38331921	chr9:38331921:A:T	1.82987e-12	-2.78392e-10	0.0691634
38331923	chr9:38331923:C:T	7.73313e-14	-1.86598	-1.22876
38332015	chr9:38332015:C:T	9.0469e-14	-2.01208	-0.925754
38332117	chr9:38332117:A:G	6.49106e-14	-2.00749	-1.26233
38332125	chr9:38332125:T:C	6.20219e-13	-2.78392e-10	-1.01276
38332229	chr9:38332229:A:G	4.86282e-13	-2.78392e-10	-1.25605
38332421	chr9:38332421:G:A	6.05371e-13	-2.78392e-10	-1.037
38332467	chr9:38332467:A:G	1.87911e-13	-1.18398	-1.02289
38332590	chr9:38332590:C:T	7.06908e-13	-2.78392e-10	-0.881938
38332793	chr9:38332793:A:T	6.93211e-14	-2.00973	-1.19436
38332924	chr9:38332924:C:T	3.51777e-12	-2.78392e-10	0.722744
38333067	chr9:38333067:G:A	6.20675e-13	-0.638279	-0.373751
38333187	chr9:38333187:G:A	2.60396e-13	-1.88063	-2.90061e-10
38333456	chr9:38333456:A:T	5.4579e-13	0.091401	-1.232
38333646	chr9:38333646:C:T	1.92843e-13	-1.69604	-0.484927
38333782	chr9:38333782:A:T	1.34478e-13	-1.28915	-1.25229
38334059	chr9:38334059:C:T	5.18146e-13	0.0592	-1.25178
38334070	chr9:38334070:T:C	1.16375e-12	-2.78392e-10	-0.383435
38334102	chr9:38334102:G:A	3.63794e-13	-1.4979	-0.0483476
38335035	chr9:38335035:C:T	3.17239e-11	2.32392	0.598069
38335299	chr9:38335299:A:G	5.60368e-13	-2.78392e-10	-1.11424
38335478	chr9:38335478:A:G	7.6897e-14	-2.01191	-1.08846
38335551	chr9:38335551:G:A	5.50421e-13	-2.78392e-10	-1.13215
38335578	chr9:38335578:G:A	5.14613e-12	-2.78392e-10	1.10316
38335735	chr9:38335735:C:T	2.52338e-13	-1.91207	-2.90061e-10
38335755	chr9:38335755:T:C	3.65528e-13	-0.560767	-0.980729
38335972	chr9:38335972:A:T	3.40945e-11	2.13852	0.855534
38336550	chr9:38336550:G:A	2.35177e-12	-2.78392e-10	0.320087
38336854	chr9:38336854:T:C	9.09773e-14	-1.70478	-1.22745
38337029	chr9:38337029:T:C	5.84561e-13	-2.78392e-10	-1.07198
38337177	chr9:38337177:T:G	6.50249e-13	-2.78392e-10	-0.965483
38337413	chr9:38337413:G:A	1.01362e-13	-1.90929	-0.914852
38338134	chr9:38338134:C:T	1.37242e-12	-2.78392e-10	-0.218505
38339098	chr9:38339098:A:T	9.09888e-14	-1.97501	-0.957096
38340083	chr9:38340083:C:G	1.25884e-12	-2.78392e-10	-0.30489
38341115	chr9:38341115:A:C	2.75795e-13	-1.82318	-2.90061e-10
38342264	chr9:38342264:C:T	8.5095e-13	-2.78392e-10	-0.696484
38342747	chr9:38342747:T:C	7.21422e-13	0.351366	-1.21298
38342837	chr9:38342837:T:C	1.31513e-13	-1.29972	-1.26401
38342995	chr9:38342995:A:G	6.64085e-13	-2.78392e-10	-0.944427
38343069	chr9:38343069:G:A	6.66264e-13	-2.78392e-10	-0.941152
38343086	chr9:38343086:T:C	6.34661e-13	-2.78392e-10	-0.989746
38343131	chr9:38343131:C:T	2.31463e-13	-1.37458	-0.623833
38343352	chr9:38343352:G:A	1.20731e-13	-1.56562	-1.08365
38343509	chr9:38343509:A:T	1.56815e-13	-1.40831	-0.97946
38343962	chr9:38343962:G:A	2.87777e-13	-1.78065	-2.90061e-10
38344339	chr9:38344339:AT:A	3.00706e-13	-0.598683	-1.13802
38344776	chr9:38344776:T:A	4.54073e-13	-0.0586164	-1.26596
38344907	chr9:38344907:C:T	7.91454e-14	-1.8533	-1.21825
38344983	chr9:38344983:C:T	4.99214e-13	-2.78392e-10	-1.2298
38345001	chr9:38345001:C:A	1.47096e-13	-1.4233	-1.02845
38345516	chr9:38345516:T:G	8.31593e-13	-2.78392e-10	-0.719495
38346078	chr9:38346078:G:A	9.86146e-13	-2.78392e-10	-0.549033
38346582	chr9:38346582:T:C	1.05445e-13	-1.5789	-1.20574
38346616	chr9:38346616:C:T	7.26704e-13	-2.78392e-10	-0.854318
38346653	chr9:38346653:C:T	4.85529e-13	-2.78392e-10	-1.2576
38347287	chr9:38347287:T:C	5.28996e-13	-2.78392e-10	-1.17186
38347362	chr9:38347362:C:T	1.01652e-13	-1.69962	-1.12167
38348312	chr9:38348312:C:A	1.02579e-13	-1.62319	-1.18901
38348333	chr9:38348333:T:C	4.82587e-13	-2.78392e-10	-1.26368
38348620	chr9:38348620:A:G	7.93763e-14	-1.98242	-1.08622
38349062	chr9:38349062:T:A	4.86722e-13	-2.78392e-10	-1.25514
38349700	chr9:38349700:G:C	1.25697e-13	-1.34779	-1.26117
38350265	chr9:38350265:A:G	6.61751e-13	-2.78392e-10	-0.947949
38350472	chr9:38350472:T:C	1.01586e-13	-1.55887	-1.26307
38350883	chr9:38350883:G:A	6.82858e-14	-1.99901	-1.22012
38350919	chr9:38350919:CCTTAA:C	6.69676e-14	-1.99518	-1.24345
38351156	chr9:38351156:G:C	4.99647e-13	-2.78392e-10	-1.22894
38351230	chr9:38351230:T:C	4.20064e-13	-1.40243	-2.90061e-10
38351563	chr9:38351563:T:A	4.91269e-13	-2.78392e-10	-1.24585
38352038	chr9:38352038:G:A	5.24581e-13	-2.78392e-10	-1.18024
38352646	chr9:38352646:A:G	3.96934e-13	-0.37398	-1.08509
38352916	chr9:38352916:G:A	5.70922e-13	-2.78392e-10	-1.09558
38353051	chr9:38353051:A:G	5.107e-13	0.0537278	-1.26078
38353756	chr9:38353756:A:T	7.84006e-13	-2.78392e-10	-0.778422
38353878	chr9:38353878:G:A	8.24571e-13	-0.727975	-2.90061e-10
38353908	chr9:38353908:G:A	8.02318e-13	-2.78392e-10	-0.755332
38353980	chr9:38353980:A:T	7.56875e-14	-1.98563	-1.13059
38354042	chr9:38354042:C:T	2.03381e-13	-0.865856	-1.2619
38354176	chr9:38354176:G:A	6.65088e-13	-2.78392e-10	-0.942919
38354830	chr9:38354830:C:T	6.93655e-14	-2.01212	-1.19133
38355013	chr9:38355013:T:G	2.73485e-13	-0.639082	-1.19251
38355303	chr9:38355303:A:G	1.89524e-12	-2.78392e-10	0.104263
38355312	chr9:38355312:T:G	4.83359e-13	-2.78392e-10	-1.26208
38355313	chr9:38355313:G:A	4.87265e-13	-2.78392e-10	-1.25403
38355455	chr9:38355455:G:A	7.56826e-14	-1.8812	-1.23509
38355793	chr9:38355793:T:C	3.565e-13	-0.343146	-1.22336
38356083	chr9:38356083:G:C	8.9992e-13	-2.78392e-10	-0.640532
38356250	chr9:38356250:C:T	8.98623e-13	-2.78392e-10	-0.641974
38356686	chr9:38356686:C:T	7.55743e-14	-1.93706	-1.18067
38356813	chr9:38356813:A:C	6.75224e-13	-2.78392e-10	-0.927794
38356922	chr9:38356922:C:T	6.70971e-13	-2.78392e-10	-0.934113
38357068	chr9:38357068:A:G	1.54629e-13	-1.87914	-0.522669
38357847	chr9:38357847:C:T	6.72911e-14	-1.96782	-1.26599
38358019	chr9:38358019:C:T	5.12934e-13	-2.78392e-10	-1.20269
38358025	chr9:38358025:G:C	5.00162e-13	-2.78392e-10	-1.22791
38358511	chr9:38358511:G:A	8.79518e-14	-1.93906	-1.02699
38358539	chr9:38358539:C:T	5.46935e-13	-2.78392e-10	-1.13851
38358550	chr9:38358550:T:A	5.23546e-13	-2.78392e-10	-1.18221
38358643	chr9:38358643:G:A	4.06344e-13	-0.293223	-1.14242
38358678	chr9:38358678:A:C	3.97297e-12	0.844432	-2.90061e-10
38359459	chr9:38359459:C:T	5.68431e-13	-2.78392e-10	-1.09996
38359475	chr9:38359475:C:T	1.05576e-13	-1.51932	-1.26409
38359634	chr9:38359634:T:C	4.87045e-13	-0.224163	-1.03032
38359823	chr9:38359823:T:C	6.35162e-13	-2.78392e-10	-0.988958
38360336	chr9:38360336:C:T	2.64459e-13	-0.980366	-0.884784
38360494	chr9:38360494:T:A	2.70586e-13	-0.990894	-0.851356
38360732	chr9:38360732:G:A	5.2009e-13	-2.78392e-10	-1.18884
38360838	chr9:38360838:T:G	4.92301e-13	-2.78392e-10	-1.24375
38360893	chr9:38360893:A:G	9.5089e-14	-1.79856	-1.08947
38361382	chr9:38361382:C:T	1.63483e-13	-1.70738	-0.638748
38361911	chr9:38361911:A:T	7.88361e-13	-2.78392e-10	-0.772882
38362012	chr9:38362012:A:T	7.0652e-13	-2.78392e-10	-0.882486
38362174	chr9:38362174:T:C	1.7565e-13	-1.59755	-0.676791
38362498	chr9:38362498:GTGTA:G	4.93487e-13	-2.78392e-10	-1.24134
38362709	chr9:38362709:A:G	9.92983e-13	-2.78392e-10	-0.542125
38362716	chr9:38362716:A:T	1.24763e-13	-1.39555	-1.22087
38362722	chr9:38362722:G:A	1.47214e-12	-2.78392e-10	-0.148366
38362736	chr9:38362736:T:C	4.97483e-13	-2.78392e-10	-1.23328
38362790	chr9:38362790:A:G	1.04348e-12	-2.78392e-10	-0.492526
38362833	chr9:38362833:A:G	5.35481e-13	-2.78392e-10	-1.15967
38362970	chr9:38362970:C:T	3.63537e-12	-2.78392e-10	0.755629
38363003	chr9:38363003:G:A	5.76847e-13	-2.78392e-10	-1.08526
38363014	chr9:38363014:T:C	2.19063e-13	-1.70609	-0.347389
38363190	chr9:38363190:C:T	5.10428e-13	-2.78392e-10	-1.20759
38363249	chr9:38363249:AAAAC:A	8.64198e-14	-1.82469	-1.15893
38363417	chr9:38363417:C:T	1.04204e-12	-2.78392e-10	-0.493905
38363563	chr9:38363563:T:A	1.04363e-12	-2.78392e-10	-0.492378
38364009	chr9:38364009:T:A	8.59562e-13	-2.78392e-10	-0.686414
38364048	chr9:38364048:C:T	4.91017e-13	-2.78392e-10	-1.24636
38364147	chr9:38364147:G:A	9.5421e-14	-1.62877	-1.25577
38364148	chr9:38364148:T:C	1.11936e-13	-1.48176	-1.24315
38364159	chr9:38364159:A:G	4.82765e-13	-2.78392e-10	-1.26331
38364427	chr9:38364427:G:A	1.09122e-13	-1.48488	-1.2655
38364452	chr9:38364452:G:A	4.81928e-13	-2.78392e-10	-1.26504
38364617	chr9:38364617:C:T	9.94489e-13	-2.78392e-10	-0.540609
38364869	chr9:38364869:T:C	2.91527e-13	-1.7677	-2.90061e-10
38364963	chr9:38364963:T:C	4.82103e-13	-2.78392e-10	-1.26468
38364966	chr9:38364966:C:T	1.0503e-12	-2.78392e-10	-0.486008
38365121	chr9:38365121:G:A	8.21611e-13	-2.78392e-10	-0.73157
38365205	chr9:38365205:C:A	1.15811e-12	-2.78392e-10	-0.388293
38365342	chr9:38365342:A:G	5.96835e-13	-2.78392e-10	-1.0512
38365452	chr9:38365452:A:G	9.94154e-13	-2.78392e-10	-0.540946
38365699	chr9:38365699:G:T	8.69088e-14	-2.01041	-0.967571
38365769	chr9:38365769:T:C	4.09964e-13	-0.832657	-0.594113
38366019	chr9:38366019:T:C	5.06458e-13	-2.78392e-10	-1.2154
38366033	chr9:38366033:GA:G	1.96552e-13	-0.9012	-1.26071
38366056	chr9:38366056:CT:C	1.43691e-12	-2.78392e-10	-0.172589
38366140	chr9:38366140:T:C	1.07612e-12	-2.78392e-10	-0.461721
38366162	chr9:38366162:C:T	1.83128e-13	-1.0078	-1.22486
38366451	chr9:38366451:T:C	4.83678e-13	-2.78392e-10	-1.26142
38366590	chr9:38366590:T:C	9.48125e-13	-2.78392e-10	-0.588352
38366838	chr9:38366838:T:C	9.34318e-13	-2.78392e-10	-0.603022
38366843	chr9:38366843:G:A	4.89673e-13	-2.78392e-10	-1.2491
38366856	chr9:38366856:A:C	9.1004e-13	-2.78392e-10	-0.629349
38366878	chr9:38366878:G:A	9.08797e-13	-2.78392e-10	-0.630716
38366965	chr9:38366965:A:G	5.96238e-13	-2.78392e-10	-1.0522
38367218	chr9:38367218:A:C	9.10454e-13	-2.78392e-10	-0.628894
38367285	chr9:38367285:G:A	9.36271e-14	-1.9542	-0.949318
38367344	chr9:38367344:T:C	8.99205e-13	-2.78392e-10	-0.641327
38367461	chr9:38367461:T:G	4.87001e-13	-2.78392e-10	-1.25457
38367484	chr9:38367484:A:C	9.07338e-13	-2.78392e-10	-0.632323
38367501	chr9:38367501:C:T	1.94895e-13	-0.975412	-1.19496
38367593	chr9:38367593:G:A	6.46705e-13	-2.78392e-10	-0.970947
38367780	chr9:38367780:G:T	9.08797e-13	-2.78392e-10	-0.630716
38367837	chr9:38367837:T:C	9.85842e-13	-2.78392e-10	-0.549342
38367877	chr9:38367877:C:G	9.14868e-13	-2.78392e-10	-0.624058
38368139	chr9:38368139:T:C	1.62688e-13	-1.22772	-1.12328
38368209	chr9:38368209:A:G	1.6642e-13	-1.1824	-1.14592
38368228	chr9:38368228:A:G	5.0293e-13	-2.78392e-10	-1.22239
38368253	chr9:38368253:C:T	1.63304e-13	-1.21113	-1.13609
38368262	chr9:38368262:G:T	5.31824e-13	-2.78392e-10	-1.16653
38368435	chr9:38368435:A:T	1.76604e-13	-1.16471	-1.10422
38368853	chr9:38368853:G:A	1.49279e-13	-1.27832	-1.1587
38368989	chr9:38368989:T:C	1.48935e-13	-1.31961	-1.11972
38369012	chr9:38369012:T:C	1.04574e-12	-2.78392e-10	-0.490363
38369172	chr9:38369172:T:C	1.30061e-12	-2.78392e-10	-0.272249
38369281	chr9:38369281:A:G	1.50373e-13	-1.31553	-1.11419
38369462	chr9:38369462:C:A	3.49885e-13	-0.334999	-1.25023
38369582	chr9:38369582:A:G	1.55053e-13	-1.24967	-1.1494
38369829	chr9:38369829:A:T	2.04921e-13	-1.26357	-0.856638
38369927	chr9:38369927:C:T	2.39837e-13	-1.96288	-2.90061e-10
38370022	chr9:38370022:A:G	1.53352e-13	-1.24539	-1.16471
38370387	chr9:38370387:A:G	1.60627e-13	-1.25998	-1.10378
38370394	chr9:38370394:G:A	4.85294e-13	-2.78392e-10	-1.25808
38370406	chr9:38370406:G:A	4.81524e-13	-2.78392e-10	-1.26588
38370495	chr9:38370495:C:T	4.81399e-13	-2.78392e-10	-1.26614
38370540	chr9:38370540:T:C	1.44112e-13	-1.46157	-1.01068
38370793	chr9:38370793:A:G	1.48202e-13	-1.29677	-1.14749
38371403	chr9:38371403:C:T	7.21464e-13	-2.78392e-10	-0.861556
38371405	chr9:38371405:G:A	1.23229e-12	-2.78392e-10	-0.326212
38371437	chr9:38371437:C:T	1.51754e-13	-1.78217	-0.638401
38371951	chr9:38371951:C:T	3.63998e-13	-0.783942	-0.761747
38372080	chr9:38372080:C:G	1.25155e-12	-2.78392e-10	-0.310699
38372180	chr9:38372180:C:T	7.28641e-14	-1.90539	-1.24886
38372474	chr9:38372474:G:A	7.35232e-14	-1.99481	-1.15043
38372891	chr9:38372891:C:A	1.17764e-13	-1.78275	-0.891409
38373537	chr9:38373537:G:GA	6.5739e-14	-2.0041	-1.25305
38373680	chr9:38373680:A:G	5.20561e-12	1.11466	-2.90061e-10
38373833	chr9:38373833:A:G	6.49022e-14	-2.01211	-1.25784
38373937	chr9:38373937:T:C	1.67961e-12	-2.78392e-10	-0.0165196
38374316	chr9:38374316:A:G	3.42456e-13	-0.340622	-1.26607
38374602	chr9:38374602:C:T	4.85748e-13	-2.78392e-10	-1.25715
38374670	chr9:38374670:G:A	2.25983e-13	-0.783224	-1.23915
38374689	chr9:38374689:T:C	5.06552e-13	-2.78392e-10	-1.21521
38374739	chr9:38374739:T:C	1.14232e-13	-1.64845	-1.05616
38374980	chr9:38374980:C:T	9.52611e-14	-1.92841	-0.957802
38375218	chr9:38375218:T:C	6.46367e-14	-2.00981	-1.26425
38375362	chr9:38375362:C:T	4.88284e-13	-2.78392e-10	-1.25194
38375599	chr9:38375599:G:A	7.08491e-13	-2.78392e-10	-0.8797
38375665	chr9:38375665:CAT:C	2.04382e-13	-0.928066	-1.19478
38375767	chr9:38375767:G:A	3.3469e-13	-1.62963	-2.90061e-10
38375768	chr9:38375768:C:G	5.35677e-13	-2.78392e-10	-1.15931
38375774	chr9:38375774:G:A	2.92174e-13	-0.701179	-1.06431
38375875	chr9:38375875:C:T	9.44745e-14	-1.8937	-1.0008
38375945	chr9:38375945:G:A	4.8681e-13	-2.78392e-10	-1.25496
38376314	chr9:38376314:G:T	6.98288e-13	-2.78392e-10	-0.894207
38376530	chr9:38376530:G:T	2.91759e-13	-0.869056	-0.897853
38376595	chr9:38376595:A:G	1.69381e-12	-2.78392e-10	-0.00810498
38376612	chr9:38376612:C:T	4.81539e-13	-2.78392e-10	-1.26585
38376713	chr9:38376713:T:A	8.13057e-14	-1.93142	-1.11321
38376930	chr9:38376930:G:A	1.16617e-12	-2.78392e-10	-0.381356
38376979	chr9:38376979:T:C	6.4356e-13	-0.821288	-0.154534
38377231	chr9:38377231:G:A	3.56389e-13	-1.56681	-2.90061e-10
38377562	chr9:38377562:C:A	3.56896e-13	-1.03868	-0.526709
38377563	chr9:38377563:A:G	3.82956e-13	-1.02001	-0.474912
38377593	chr9:38377593:G:A	5.13423e-13	-2.78392e-10	-1.20174
38377610	chr9:38377610:TGC:T	3.46693e-13	-1.00743	-0.58697
38377678	chr9:38377678:C:T	6.53873e-13	-2.78392e-10	-0.959925
38377861	chr9:38377861:G:A	5.39185e-13	-2.78392e-10	-1.15278
38377921	chr9:38377921:A:C	1.99031e-12	-2.78392e-10	0.153208
38378006	chr9:38378006:G:T	2.9854e-12	-2.78392e-10	0.558652
38378023	chr9:38378023:A:C	3.44968e-13	-0.951015	-0.648372
38378098	chr9:38378098:A:G	5.63167e-13	-2.78392e-10	-1.10926
38378402	chr9:38378402:G:C	1.27278e-13	-2.01154	-0.584923
38378500	chr9:38378500:A:T	1.69573e-12	-2.78392e-10	-0.00697134
38378545	chr9:38378545:A:C	1.32798e-13	-2.01209	-0.541918
38378589	chr9:38378589:G:C	3.35012e-13	-0.991946	-0.636724
38378604	chr9:38378604:A:G	1.333e-13	-2.0107	-0.53954
38378699	chr9:38378699:T:C	3.3108e-13	-1.00157	-0.638907
38378718	chr9:38378718:C:T	4.97706e-13	-2.78392e-10	-1.23283
38378728	chr9:38378728:A:G	3.28446e-13	-1.00065	-0.64782
38378971	chr9:38378971:C:T	3.02471e-13	-1.01767	-0.713187
38378988	chr9:38378988:T:C	3.36869e-13	-0.36934	-1.2538
38379011	chr9:38379011:A:G	6.77608e-13	-2.78392e-10	-0.924269
38379032	chr9:38379032:G:C	4.51037e-13	-0.0699534	-1.26134
38379306	chr9:38379306:T:C	3.16892e-13	-1.03675	-0.647532
38379698	chr9:38379698:C:T	3.36412e-13	-1.00771	-0.616795
38379801	chr9:38379801:A:G	4.91776e-13	-2.78392e-10	-1.24481
38380106	chr9:38380106:A:G	3.48082e-13	-0.98116	-0.609239
38380144	chr9:38380144:C:G	3.86827e-13	-0.21912	-1.26574
38380274	chr9:38380274:C:T	1.49741e-13	-2.01167	-0.422261
38380353	chr9:38380353:C:A	7.1964e-14	-1.97439	-1.19228
38380453	chr9:38380453:A:G	4.77863e-13	-0.295201	-0.978313
38380755	chr9:38380755:T:C	5.38359e-13	-2.78392e-10	-1.15431
38380809	chr9:38380809:C:T	8.33989e-13	-2.78392e-10	-0.716618
38380924	chr9:38380924:C:T	5.16696e-13	-2.78392e-10	-1.19538
38381418	chr9:38381418:TCTA:T	6.85492e-13	-2.78392e-10	-0.912701
38381471	chr9:38381471:C:T	1.53392e-12	-2.78392e-10	-0.107255
38381642	chr9:38381642:A:G	9.3989e-14	-1.6343	-1.26536
38381719	chr9:38381719:C:T	1.38944e-12	-2.78392e-10	-0.206179
38381723	chr9:38381723:G:C	2.02048e-13	-1.83605	-0.298285
38381794	chr9:38381794:A:G	4.84534e-13	-1.96499	0.705337
38381926	chr9:38381926:A:G	9.23585e-13	-2.78392e-10	-0.614576
38381972	chr9:38381972:G:C	7.39987e-13	-2.78392e-10	-0.836206
38382129	chr9:38382129:C:T	5.13614e-13	-2.78392e-10	-1.20137
38382211	chr9:38382211:A:G	5.16161e-13	-2.78392e-10	-1.19642
38382343	chr9:38382343:G:A	1.32884e-13	-1.59225	-0.961111
38382368	chr9:38382368:T:A	3.4617e-13	-0.332362	-1.26355
38382518	chr9:38382518:G:A	7.49492e-13	-2.78392e-10	-0.823442
38382927	chr9:38382927:T:C	6.48211e-13	-2.78392e-10	-0.968622
38383101	chr9:38383101:G:A	1.22869e-13	-1.36892	-1.2628
38383196	chr9:38383196:C:T	9.96295e-14	-1.86197	-0.979413
38383552	chr9:38383552:A:G	8.08704e-14	-1.79731	-1.25269
38383695	chr9:38383695:G:A	2.80384e-13	-1.80668	-2.90061e-10
38383787	chr9:38383787:G:A	8.41083e-14	-1.7841	-1.22663
38383944	chr9:38383944:G:T	6.90965e-14	-2.01055	-1.19679
38384418	chr9:38384418:C:A	1.14759e-13	-1.59782	-1.10218
38384508	chr9:38384508:G:A	5.93856e-13	-2.78392e-10	-1.0562
38384568	chr9:38384568:C:T	1.19652e-13	-1.52257	-1.13568
38384581	chr9:38384581:G:A	1.13974e-13	-1.589	-1.11786
38384699	chr9:38384699:C:T	1.04643e-12	-2.78392e-10	-0.489702
38384754	chr9:38384754:C:T	5.12748e-13	-2.78392e-10	-1.20305
38384843	chr9:38384843:T:C	5.38389e-13	-2.78392e-10	-1.15426
38384850	chr9:38384850:A:G	4.91645e-13	-2.78392e-10	-1.24508
38384918	chr9:38384918:AC:A	7.25974e-13	-0.855323	-2.90061e-10
38384949	chr9:38384949:C:T	5.63187e-13	-2.78392e-10	-1.10923
38385590	chr9:38385590:G:T	1.21393e-12	-2.78392e-10	-0.34122
38385592	chr9:38385592:C:T	1.32768e-13	-1.41901	-1.13522
38385908	chr9:38385908:A:G	6.72817e-13	-2.78392e-10	-0.931364
38386041	chr9:38386041:G:A	7.29962e-14	-1.97965	-1.17278
38386069	chr9:38386069:C:T	1.78674e-12	-2.78392e-10	0.0453096
38386088	chr9:38386088:G:A	9.82674e-14	-1.59603	-1.25911
38386250	chr9:38386250:C:T	3.16149e-13	-1.68662	-2.90061e-10
38386502	chr9:38386502:G:GAACC	5.08232e-13	-2.78392e-10	-1.2119
38386821	chr9:38386821:T:A	1.10154e-13	-1.49963	-1.24132
38386937	chr9:38386937:G:A	2.65196e-13	-1.86237	-2.90061e-10
38386978	chr9:38386978:G:C	1.59177e-13	-1.15801	-1.21481
38387171	chr9:38387171:C:T	8.44495e-14	-1.8362	-1.17049
38387206	chr9:38387206:A:T	5.372e-13	-2.78392e-10	-1.15647
38387494	chr9:38387494:T:A	1.3937e-12	-2.78392e-10	-0.203119
38387868	chr9:38387868:A:G	1.24262e-13	-1.35659	-1.26385
38387900	chr9:38387900:T:A	9.51401e-14	-1.94973	-0.937756
38387935	chr9:38387935:C:T	9.80108e-14	-1.8224	-1.03536
38388083	chr9:38388083:G:A	1.40662e-12	-2.78392e-10	-0.193891
38388110	chr9:38388110:C:A	5.57504e-13	-2.78392e-10	-1.11937
38388120	chr9:38388120:A:T	4.82892e-13	-2.78392e-10	-1.26304
38388255	chr9:38388255:T:TCTAG	9.37481e-14	-1.99921	-0.903012
38388481	chr9:38388481:T:C	1.57095e-13	-1.19036	-1.19562
38388987	chr9:38388987:G:A	9.39952e-13	-2.78392e-10	-0.597009
38389211	chr9:38389211:G:T	6.61954e-14	-1.98978	-1.26045
38389245	chr9:38389245:T:C	1.00296e-13	-1.57076	-1.26396
38389369	chr9:38389369:T:A	1.01829e-13	-1.55343	-1.26611
38389425	chr9:38389425:A:G	5.02487e-13	-2.78392e-10	-1.22327
38389514	chr9:38389514:T:G	1.14708e-12	-2.78392e-10	-0.397859
38389517	chr9:38389517:T:C	1.19131e-13	-1.4876	-1.17502
38390072	chr9:38390072:A:G	7.90069e-14	-1.91102	-1.16228
38390159	chr9:38390159:A:T	7.25865e-13	-2.78392e-10	-0.855474
38390243	chr9:38390243:A:C	7.83364e-14	-1.91853	-1.16329
38390462	chr9:38390462:C:T	8.3071e-13	-2.78392e-10	-0.720557
38390499	chr9:38390499:CACAA:C	4.92273e-13	-2.78392e-10	-1.24381
38390584	chr9:38390584:A:C	1.85333e-13	-0.988913	-1.23177
38390925	chr9:38390925:C:T	4.82752e-13	-2.78392e-10	-1.26334
38391090	chr9:38391090:C:T	4.81659e-13	-2.78392e-10	-1.2656
38391540	chr9:38391540:G:A	4.81418e-13	-2.78392e-10	-1.2661
38392009	chr9:38392009:T:C	2.50641e-13	-1.91881	-2.90061e-10
38392259	chr9:38392259:G:A	1.54488e-13	-2.00388	-0.398843
38392405	chr9:38392405:T:A	1.0167e-13	-1.84554	-0.975569
38392941	chr9:38392941:T:C	9.33261e-14	-1.67652	-1.23022
38392989	chr9:38392989:C:T	4.94653e-13	-2.78392e-10	-1.23898
38393174	chr9:38393174:A:G	8.76126e-14	-1.73364	-1.23628
38393212	chr9:38393212:T:C	6.94643e-14	-1.97358	-1.22845
38393241	chr9:38393241:T:C	5.83319e-13	-2.78392e-10	-1.0741
38393282	chr9:38393282:G:C	4.83699e-13	-2.78392e-10	-1.26138
38393354	chr9:38393354:C:T	2.28355e-13	-2.01193	-2.90061e-10
38393355	chr9:38393355:C:T	2.28317e-13	-2.0121	-2.90061e-10
38393454	chr9:38393454:A:G	2.44472e-13	-0.720573	-1.22317
38394320	chr9:38394320:T:C	8.10889e-14	-2.00809	-1.0392
38394566	chr9:38394566:G:A	6.87346e-14	-1.99954	-1.21305
38394720	chr9:38394720:C:T	4.86671e-13	-2.78392e-10	-1.25525
38394796	chr9:38394796:T:G	4.8279e-13	-2.78392e-10	-1.26326
38394809	chr9:38394809:C:T	1.1969e-13	-1.96034	-0.697594
38395265	chr9:38395265:G:A	7.3304e-13	-2.78392e-10	-0.845638
38395302	chr9:38395302:G:A	6.68042e-14	-2.00733	-1.23374
38395943	chr9:38395943:T:C	2.39424e-13	-0.740625	-1.22398
38396005	chr9:38396005:C:T	3.68265e-13	-2.00395	0.46991
38396274	chr9:38396274:G:A	3.16148e-13	-1.68663	-2.90061e-10
38396505	chr9:38396505:G:A	2.51792e-13	-0.665029	-1.2492
38397918	chr9:38397918:G:A	7.17561e-14	-1.9128	-1.25676
38398153	chr9:38398153:G:C	2.59884e-13	-1.91731	0.0347106
38398168	chr9:38398168:T:C	6.05702e-13	-2.78392e-10	-1.03645
38398307	chr9:38398307:T:C	2.3054e-13	-2.00241	-2.90061e-10
38398701	chr9:38398701:A:G	8.18341e-14	-1.92137	-1.11677
38398829	chr9:38398829:G:A	1.05885e-13	-1.79048	-0.990008
38398904	chr9:38398904:C:T	1.70335e-13	-1.9294	-0.375674
38399279	chr9:38399279:T:A	1.38108e-13	-1.56087	-0.953933
38399689	chr9:38399689:A:G	1.43172e-13	-1.85902	-0.619775
38399939	chr9:38399939:T:G	4.81827e-13	-2.78392e-10	-1.26525
38399979	chr9:38399979:C:T	1.10481e-13	-2.00944	-0.728554
38399984	chr9:38399984:A:G	6.07844e-13	-2.78392e-10	-1.03292
38400051	chr9:38400051:C:T	2.31303e-13	-1.99911	-2.90061e-10
38400258	chr9:38400258:G:A	7.90572e-14	-1.82398	-1.24869
38400605	chr9:38400605:G:A	6.20918e-13	-2.78392e-10	-1.01164
38400742	chr9:38400742:G:C	5.93461e-13	-2.78392e-10	-1.05687
38400866	chr9:38400866:ACT:A	4.84493e-13	-2.78392e-10	-1.25974
38400869	chr9:38400869:CTT:C	9.76798e-14	-1.80659	-1.05456
38401007	chr9:38401007:A:G	6.22795e-13	-2.78392e-10	-1.00862
38401506	chr9:38401506:A:C	1.48476e-13	-1.32996	-1.11245
38401522	chr9:38401522:C:T	4.85254e-13	-2.78392e-10	-1.25817
38401849	chr9:38401849:T:C	7.49182e-14	-1.98912	-1.13733
38401863	chr9:38401863:C:T	7.08746e-14	-2.00581	-1.17611
38401905	chr9:38401905:A:G	7.19596e-14	-1.90098	-1.26575
38402130	chr9:38402130:G:A	1.49421e-12	-2.78392e-10	-0.133482
38402502	chr9:38402502:T:C	7.51921e-14	-1.98668	-1.13612
38402832	chr9:38402832:C:T	7.69708e-14	-2.00394	-1.09547
38402899	chr9:38402899:G:A	4.81767e-13	-2.78392e-10	-1.26538
38403278	chr9:38403278:C:T	1.01198e-12	-1.7297	1.20653
38403520	chr9:38403520:C:T	7.24736e-14	-1.89542	-1.2642
38403680	chr9:38403680:T:C	7.44151e-14	-2.01183	-1.12135
38403721	chr9:38403721:C:T	9.31085e-14	-1.9788	-0.93027
38404108	chr9:38404108:T:C	7.94337e-14	-2.0103	-1.05761
38404201	chr9:38404201:G:A	5.97192e-13	-2.78392e-10	-1.0506
38404217	chr9:38404217:G:C	7.74667e-14	-2.00526	-1.08773
38404263	chr9:38404263:T:C	6.44039e-14	-2.01166	-1.266
38404295	chr9:38404295:G:A	1.18987e-13	-1.73656	-0.927264
38404355	chr9:38404355:C:T	9.52908e-14	-2.00879	-0.877114
38404523	chr9:38404523:C:G	6.92374e-14	-1.93931	-1.26599
38404635	chr9:38404635:C:T	1.02203e-13	-2.00289	-0.812985
38404645	chr9:38404645:GTTTGA:G	9.11343e-13	-2.78392e-10	-0.627918
38404675	chr9:38404675:G:A	4.84514e-13	-2.78392e-10	-1.25969
38404945	chr9:38404945:T:C	9.1053e-14	-1.71966	-1.21174
38405008	chr9:38405008:C:A	7.65907e-13	-2.78392e-10	-0.801777
38405113	chr9:38405113:A:G	1.54002e-12	-1.60539	1.5021
38405140	chr9:38405140:G:A	4.84063e-13	-2.78392e-10	-1.26062
38405216	chr9:38405216:G:T	7.29435e-13	-2.78392e-10	-0.850568
38405220	chr9:38405220:A:T	6.86846e-14	-1.94899	-1.26433
38405240	chr9:38405240:C:T	1.17616e-13	-1.77955	-0.895865
38405286	chr9:38405286:C:T	2.50701e-13	-1.91858	-2.90061e-10
38405583	chr9:38405583:G:A	7.12674e-14	-2.00661	-1.16979
38405765	chr9:38405765:C:A	6.86695e-14	-1.95157	-1.26196
38405837	chr9:38405837:G:A	1.54163e-13	-1.79914	-0.605685
38406181	chr9:38406181:C:T	7.21282e-14	-1.95304	-1.21136
38406343	chr9:38406343:T:C	9.74173e-14	-1.99191	-0.871927
38406461	chr9:38406461:T:C	7.26553e-14	-1.92101	-1.2361
38406593	chr9:38406593:G:A	7.4756e-14	-1.97056	-1.15804
38407038	chr9:38407038:G:C	4.93121e-13	-2.78392e-10	-1.24208
38407093	chr9:38407093:C:T	7.2072e-14	-1.89908	-1.26609
38407465	chr9:38407465:A:T	7.72335e-14	-1.8426	-1.25341
38407669	chr9:38407669:AG:A	4.94201e-13	-2.78392e-10	-1.23989
38407751	chr9:38407751:C:G	6.86662e-14	-2.0053	-1.20828
38407863	chr9:38407863:C:A	7.97278e-14	-1.81136	-1.25286
38408528	chr9:38408528:C:A	3.29978e-13	-1.15415	-0.489663
38408595	chr9:38408595:T:C	7.76163e-14	-1.83037	-1.2607
38408691	chr9:38408691:A:C	7.76168e-14	-1.83391	-1.25714
38408786	chr9:38408786:T:C	7.81931e-14	-1.83618	-1.24748
38408951	chr9:38408951:G:A	7.56974e-14	-1.86506	-1.25104
38409040	chr9:38409040:C:A	9.26771e-14	-2.00768	-0.906041
38409065	chr9:38409065:A:T	1.24793e-13	-1.51341	-1.10277
38409084	chr9:38409084:G:A	7.1054e-14	-1.96014	-1.21926
38409172	chr9:38409172:C:T	5.47407e-13	-2.78392e-10	-1.13765
38409214	chr9:38409214:G:C	8.51738e-14	-2.01212	-0.986027
38409235	chr9:38409235:G:A	7.68012e-14	-1.8475	-1.25412
38409262	chr9:38409262:C:G	5.67479e-13	-2.78392e-10	-1.10163
38409359	chr9:38409359:G:A	6.59653e-14	-1.98958	-1.26413
38409406	chr9:38409406:T:C	7.36594e-14	-1.90046	-1.24292
38409486	chr9:38409486:T:A	5.50236e-13	-2.78392e-10	-1.13249
38409666	chr9:38409666:T:C	9.29719e-14	-1.80891	-1.10163
38409914	chr9:38409914:A:C	1.85744e-13	-1.72255	-0.495921
38410083	chr9:38410083:T:G	6.63187e-14	-2.01149	-1.23687
38410210	chr9:38410210:C:T	7.21632e-14	-1.90367	-1.26024
38410271	chr9:38410271:G:A	6.45244e-14	-2.01028	-1.26551
38410293	chr9:38410293:T:C	4.9312e-13	-2.78392e-10	-1.24208
38410408	chr9:38410408:A:G	4.82572e-13	-1.26371	-2.90061e-10
38410415	chr9:38410415:A:G	4.87873e-13	-2.78392e-10	-1.25278
38410498	chr9:38410498:AAAT:A	6.91279e-14	-2.0114	-1.19548
38410651	chr9:38410651:G:A	6.42612e-13	-2.78392e-10	-0.977297
38410777	chr9:38410777:T:C	1.14957e-12	-2.78392e-10	-0.395699
38410850	chr9:38410850:T:C	4.96643e-13	-2.78392e-10	-1.23497
38410853	chr9:38410853:A:G	4.9858e-13	-2.78392e-10	-1.23107
38411063	chr9:38411063:CT:C	7.36341e-14	-2.0062	-1.13753
38411094	chr9:38411094:G:A	2.91685e-13	-1.76716	-2.90061e-10
38411348	chr9:38411348:A:G	9.08958e-14	-1.90934	-1.02378
38411418	chr9:38411418:A:AT	5.1097e-13	-2.78392e-10	-1.20653
38411727	chr9:38411727:G:A	1.05807e-13	-1.63951	-1.14171
38412069	chr9:38412069:C:T	5.78253e-13	-2.78392e-10	-1.08283
38412485	chr9:38412485:C:T	1.34673e-13	-1.29056	-1.24943
38412566	chr9:38412566:T:A	1.51753e-12	-2.78392e-10	-0.117996
38412740	chr9:38412740:C:T	1.05935e-13	-1.61761	-1.1624
38412783	chr9:38412783:C:G	4.64401e-13	-1.30209	-2.90061e-10
38412904	chr9:38412904:C:A	1.00339e-13	-1.90777	-0.926521
38412921	chr9:38412921:A:G	5.24363e-13	-2.78392e-10	-1.18065
38412999	chr9:38412999:C:T	3.32172e-13	-1.96661	0.329421
38413042	chr9:38413042:G:A	4.06537e-13	-1.94852	0.513356
38413162	chr9:38413162:T:G	8.26296e-14	-1.99578	-1.03269
38413212	chr9:38413212:A:C	9.59409e-13	-2.78392e-10	-0.57652
38413328	chr9:38413328:T:C	4.94962e-13	-2.78392e-10	-1.23836
38413543	chr9:38413543:C:T	1.61418e-13	-1.98936	-0.369483
38413647	chr9:38413647:G:A	8.3652e-14	-1.90851	-1.10766
38414146	chr9:38414146:C:A	4.93945e-13	-2.78392e-10	-1.24041
38414411	chr9:38414411:A:G	5.061e-13	-2.78392e-10	-1.2161
38414455	chr9:38414455:C:T	4.8408e-13	-2.78392e-10	-1.26059
38414781	chr9:38414781:A:G	1.15724e-13	-1.96475	-0.726874
38415011	chr9:38415011:T:C	1.1002e-13	-1.7369	-1.00528
38415441	chr9:38415441:C:A	8.00071e-13	-2.78392e-10	-0.758137
38415898	chr9:38415898:A:G	4.95315e-13	-2.78392e-10	-1.23764
38415980	chr9:38415980:G:A	4.91224e-13	-2.78392e-10	-1.24594
38416138	chr9:38416138:G:A	5.46941e-13	-2.78392e-10	-1.1385
38416148	chr9:38416148:A:G	4.94782e-13	-2.78392e-10	-1.23872
38416154	chr9:38416154:A:C	8.52156e-13	-2.78392e-10	-0.695068
38416198	chr9:38416198:C:T	8.52156e-13	-2.78392e-10	-0.695068
38416414	chr9:38416414:C:CA	9.80151e-13	-2.78392e-10	-0.555131
38417119	chr9:38417119:G:A	2.46075e-13	-0.69814	-1.23906
38417320	chr9:38417320:C:T	5.0438e-13	-2.78392e-10	-1.21951
38417612	chr9:38417612:G:A	8.27536e-13	-2.78392e-10	-0.724386
38417775	chr9:38417775:G:A	5.11742e-13	-2.78392e-10	-1.20502
38417993	chr9:38417993:A:G	7.11108e-14	-1.97025	-1.20835
38418315	chr9:38418315:GTCT:G	5.00664e-13	-2.78392e-10	-1.2269
38418525	chr9:38418525:ACC:A	4.82346e-13	-2.78392e-10	-1.26418
38418557	chr9:38418557:G:A	1.23176e-13	-1.94552	-0.683706
38418638	chr9:38418638:A:G	5.30111e-13	-2.78392e-10	-1.16975
38418897	chr9:38418897:A:AG	4.8858e-13	-2.78392e-10	-1.25133
38418969	chr9:38418969:G:A	5.26224e-13	-2.78392e-10	-1.17711
38418984	chr9:38418984:G:A	6.42119e-13	-2.78392e-10	-0.978065
38419217	chr9:38419217:C:T	1.20332e-13	-1.92183	-0.730752
38419584	chr9:38419584:G:A	9.56092e-14	-1.96978	-0.912793
38419715	chr9:38419715:G:C	4.83113e-13	-2.78392e-10	-1.26259
38419791	chr9:38419791:G:A	6.46629e-14	-2.01165	-1.262
38419974	chr9:38419974:C:T	6.16509e-13	-2.78392e-10	-1.01877
38420092	chr9:38420092:C:T	6.75345e-13	-2.78392e-10	-0.927614
38420200	chr9:38420200:G:A	6.7149e-13	-2.78392e-10	-0.933339
38420513	chr9:38420513:C:T	1.48777e-13	-1.97403	-0.466355
38420528	chr9:38420528:C:T	7.81718e-13	-2.78392e-10	-0.781343
38420567	chr9:38420567:C:T	4.88561e-13	-2.78392e-10	-1.25137
38420604	chr9:38420604:C:T	6.89794e-14	-1.99131	-1.21772
38420628	chr9:38420628:C:T	6.80959e-14	-1.99617	-1.22575
38420629	chr9:38420629:A:G	6.6664e-14	-1.99678	-1.24639
38420705	chr9:38420705:T:C	7.15276e-14	-1.95519	-1.21756
38420710	chr9:38420710:G:A	7.12084e-14	-1.95709	-1.22014
38420892	chr9:38420892:T:C	5.32644e-13	-2.78392e-10	-1.16499
38420919	chr9:38420919:TTTCC:T	9.38408e-13	-0.173906	-0.424748
38421368	chr9:38421368:C:T	5.76582e-13	-2.78392e-10	-1.08572
38421714	chr9:38421714:G:A	9.74618e-14	-1.96109	-0.902285
38421978	chr9:38421978:G:A	1.47522e-13	-1.97934	-0.469526
38422048	chr9:38422048:T:C	7.41653e-13	-1.82963	0.995677
38422159	chr9:38422159:A:G	5.05088e-13	-2.78392e-10	-1.2181
38422537	chr9:38422537:C:T	2.82281e-13	-1.9728	0.172866
38423199	chr9:38423199:T:C	4.31985e-12	-2.78392e-10	0.928139
38423414	chr9:38423414:C:T	1.31843e-13	-1.62341	-0.937812
38423934	chr9:38423934:T:G	5.47277e-13	-2.78392e-10	-1.13788
38423944	chr9:38423944:C:T	4.9019e-13	-2.78392e-10	-1.24805
38424347	chr9:38424347:A:G	7.31599e-14	-1.98068	-1.16951
38424442	chr9:38424442:C:T	5.21614e-13	-2.78392e-10	-1.18591
38424669	chr9:38424669:G:A	6.38105e-13	-2.78392e-10	-0.984336
38425041	chr9:38425041:C:G	7.66506e-14	-1.98507	-1.11851
38425053	chr9:38425053:C:T	2.28331e-13	-2.01204	-2.90061e-10
38425101	chr9:38425101:T:C	2.28323e-13	-2.01208	-2.90061e-10
38425114	chr9:38425114:A:G	6.35938e-13	-2.78392e-10	-0.987736
38425168	chr9:38425168:A:G	7.08545e-13	-2.78392e-10	-0.879624
38425267	chr9:38425267:A:G	5.94755e-13	-2.78392e-10	-1.05469
38425570	chr9:38425570:A:C	5.1751e-13	-2.78392e-10	-1.19381
38425682	chr9:38425682:A:G	5.93794e-13	-2.78392e-10	-1.05631
38426207	chr9:38426207:CCT:C	7.8074e-14	-1.92108	-1.1641
38426459	chr9:38426459:A:T	2.67635e-13	-1.36822	-0.48499
38426600	chr9:38426600:T:C	4.97428e-13	-2.78392e-10	-1.23339
38426773	chr9:38426773:G:A	8.17079e-14	-1.95488	-1.08481
38426964	chr9:38426964:C:T	7.5029e-14	-2.00401	-1.12096
38427026	chr9:38427026:T:G	5.09481e-13	-2.78392e-10	-1.20945
38427174	chr9:38427174:C:T	9.507e-14	-1.96253	-0.925698
38427325	chr9:38427325:T:C	4.10194e-13	-1.94393	0.517723
38427596	chr9:38427596:A:G	4.14469e-13	-1.93356	0.517723
38427643	chr9:38427643:G:A	4.13426e-13	-1.93608	0.517723
38427662	chr9:38427662:A:G	4.148e-13	-1.93276	0.517723
38427824	chr9:38427824:G:A	4.12969e-13	-1.93388	0.514416
38427835	chr9:38427835:T:C	4.14465e-13	-1.93027	0.514416
38427841	chr9:38427841:T:C	4.12425e-13	-1.93851	0.517723
38427890	chr9:38427890:C:T	4.4229e-13	-1.93237	0.581502
38428319	chr9:38428319:T:C	4.19738e-13	-1.935	0.531798
38428340	chr9:38428340:T:C	4.17192e-13	-1.94229	0.532997
38428494	chr9:38428494:GGCCCACCCAGAATGAACT:G	3.91272e-13	-1.47344	-2.90061e-10
38428590	chr9:38428590:C:G	2.81838e-13	-1.03238	-0.769129
38428781	chr9:38428781:G:C	3.97137e-13	-1.96636	0.507807
38428804	chr9:38428804:A:C	4.35084e-13	-1.96538	0.598082
38428816	chr9:38428816:T:C	4.91993e-13	-1.96937	0.725001
38428938	chr9:38428938:T:G	4.3839e-13	-1.95471	0.594979
38429106	chr9:38429106:A:G	4.06624e-13	-1.95231	0.517362
38429192	chr9:38429192:A:G	3.64828e-13	-1.08551	-0.457897
38429237	chr9:38429237:G:A	4.56369e-13	-1.9507	0.631166
38429267	chr9:38429267:A:C	5.13701e-13	-2.78392e-10	-1.2012
38429283	chr9:38429283:G:A	4.57094e-13	-1.95417	0.636222
38429291	chr9:38429291:T:C	4.25234e-13	-1.953	0.562799
38429385	chr9:38429385:C:T	4.34402e-13	-1.9557	0.58683
38429525	chr9:38429525:T:C	4.18906e-13	-1.95453	0.549334
38429603	chr9:38429603:A:G	4.05996e-13	-1.96713	0.530637
38429687	chr9:38429687:CTAGG:C	4.16771e-13	-1.94891	0.538609
38429808	chr9:38429808:C:T	5.46039e-13	-2.78392e-10	-1.14015
38429811	chr9:38429811:ATTAT:A	5.20422e-13	-2.78392e-10	-1.1882
38429885	chr9:38429885:A:C	4.72314e-13	-0.0363139	-1.24888
38430112	chr9:38430112:T:C	1.2922e-13	-1.38511	-1.19621
38430616	chr9:38430616:AC:A	3.92203e-13	-1.47106	-2.90061e-10
38430735	chr9:38430735:C:T	1.01905e-12	-2.78392e-10	-0.51621
38431010	chr9:38431010:T:C	4.27091e-13	-1.94052	0.554683
38431241	chr9:38431241:A:G	4.17281e-13	-1.95854	0.549458
38431454	chr9:38431454:A:T	4.06349e-13	-1.94425	0.508625
38431481	chr9:38431481:A:G	4.86968e-13	-2.78392e-10	-1.25464
38432578	chr9:38432578:T:C	6.22873e-13	-1.94355	0.935055
38432679	chr9:38432679:T:C	9.8596e-14	-1.96703	-0.884772
38432836	chr9:38432836:G:C	3.28876e-13	-1.05862	-0.588534
38432954	chr9:38432954:G:A	3.53589e-13	-1.5747	-2.90061e-10
38432974	chr9:38432974:C:T	5.16356e-13	0.0593252	-1.25537
38433055	chr9:38433055:G:T	8.48331e-14	-1.74544	-1.25671
38433143	chr9:38433143:A:C	5.54337e-13	0.126492	-1.25156
38433179	chr9:38433179:C:A	4.52962e-13	-0.0688226	-1.25821
38433397	chr9:38433397:G:A	9.48394e-14	-1.97275	-0.917901
38433731	chr9:38433731:T:TC	5.92476e-13	0.188756	-1.24728
38434278	chr9:38434278:C:T	6.55656e-13	0.290099	-1.2473
38434426	chr9:38434426:T:C	5.37109e-13	-2.78392e-10	-1.15664
38434583	chr9:38434583:G:A	6.19232e-13	0.232925	-1.24728
38434754	chr9:38434754:G:A	6.23762e-13	0.236265	-1.24334
38435046	chr9:38435046:T:C	5.37576e-13	-2.78392e-10	-1.15577
38435103	chr9:38435103:G:A	6.24247e-13	0.243409	-1.2497
38435508	chr9:38435508:C:T	4.8306e-13	-2.78392e-10	-1.2627
38435761	chr9:38435761:T:G	6.16437e-13	0.204679	-1.22356
38435828	chr9:38435828:T:G	4.62944e-13	-0.0740462	-1.23119
38436342	chr9:38436342:C:T	8.12364e-14	-1.78239	-1.26308
38436462	chr9:38436462:G:A	4.81725e-13	-2.78392e-10	-1.26547
38436574	chr9:38436574:C:T	3.18964e-13	-1.67776	-2.90061e-10
38436854	chr9:38436854:G:A	5.51172e-13	-2.78392e-10	-1.13079
38436995	chr9:38436995:G:T	7.95689e-14	-1.97466	-1.09156
38437153	chr9:38437153:C:G	5.31636e-13	-2.78392e-10	-1.16688
38437199	chr9:38437199:C:T	8.87296e-14	-1.6955	-1.26174
38437376	chr9:38437376:C:T	2.47143e-12	-2.78392e-10	0.369714
38437460	chr9:38437460:C:T	5.01399e-13	-2.78392e-10	-1.22544
38437587	chr9:38437587:A:G	5.24159e-13	-1.91415	0.73311
38437720	chr9:38437720:T:C	4.83791e-13	-2.78392e-10	-1.26119
38437721	chr9:38437721:C:T	4.83791e-13	-2.78392e-10	-1.26119
38437890	chr9:38437890:G:A	5.88496e-13	-2.78392e-10	-1.06527
38438792	chr9:38438792:G:A	3.39269e-13	-1.61604	-2.90061e-10
38438868	chr9:38438868:T:A	8.79033e-13	0.589994	-1.25401
38438972	chr9:38438972:G:A	8.60203e-13	0.567344	-1.25301
38439045	chr9:38439045:G:A	8.5925e-14	-1.98571	-1.00365
38439054	chr9:38439054:A:T	9.2699e-13	0.634329	-1.24522
38439085	chr9:38439085:C:T	7.06698e-13	0.369855	-1.25209
38439358	chr9:38439358:G:A	1.00733e-13	-1.91919	-0.911168
38439431	chr9:38439431:T:G	8.8497e-13	0.608795	-1.26608
38439574	chr9:38439574:T:C	8.16607e-13	0.525964	-1.26364
38439616	chr9:38439616:G:A	4.81581e-13	-2.78392e-10	-1.26576
38440397	chr9:38440397:GTC:G	9.17556e-14	-1.66051	-1.2632
38440413	chr9:38440413:A:G	9.18521e-14	-1.65703	-1.26563
38440679	chr9:38440679:T:G	1.5428e-13	-1.14342	-1.26065
38440746	chr9:38440746:A:G	4.93377e-13	-2.78392e-10	-1.24157
38440757	chr9:38440757:T:C	9.41466e-13	0.669645	-1.26504
38441111	chr9:38441111:G:T	9.22612e-14	-1.65901	-1.2592
38441290	chr9:38441290:C:T	7.35169e-13	-2.78392e-10	-0.842738
38441589	chr9:38441589:G:A	6.50075e-14	-2.01161	-1.25673
38442143	chr9:38442143:A:G	7.48261e-14	-1.97287	-1.1548
38442423	chr9:38442423:G:A	1.25216e-13	-1.37137	-1.24142
38442658	chr9:38442658:G:A	8.32151e-14	-1.92082	-1.10059
38442976	chr9:38442976:T:C	9.49547e-14	-1.99009	-0.899348
38443192	chr9:38443192:G:A	9.36251e-14	-1.97489	-0.928645
38443280	chr9:38443280:G:A	1.53464e-13	-1.86312	-0.546254
38443370	chr9:38443370:T:G	4.91978e-13	-2.78392e-10	-1.2444
38443568	chr9:38443568:A:G	7.32733e-13	-2.78392e-10	-0.846057
38443655	chr9:38443655:G:A	5.1682e-13	-2.78392e-10	-1.19514
38443696	chr9:38443696:A:C	9.54072e-13	-2.78392e-10	-0.582099
38443761	chr9:38443761:G:A	9.69306e-14	-1.76512	-1.10373
38443795	chr9:38443795:G:T	8.57628e-14	-1.77936	-1.21189
38443796	chr9:38443796:G:A	8.62616e-14	-1.77792	-1.20754
38443820	chr9:38443820:C:T	5.44757e-13	-2.78392e-10	-1.1425
38443931	chr9:38443931:G:A	4.98141e-13	-2.78392e-10	-1.23196
38444254	chr9:38444254:C:A	1.07562e-13	-1.94797	-0.8168
38444391	chr9:38444391:G:A	5.49468e-13	-2.78392e-10	-1.13389
38444398	chr9:38444398:C:T	5.59904e-13	-2.78392e-10	-1.11507
38444634	chr9:38444634:G:A	8.39866e-13	-2.78392e-10	-0.709595
38444718	chr9:38444718:A:C	1.16803e-12	-2.78392e-10	-0.379761
38444830	chr9:38444830:C:G	6.19067e-13	-2.78392e-10	-1.01462
38445255	chr9:38445255:G:A	1.45523e-13	-1.24654	-1.21596
38445280	chr9:38445280:C:T	6.45287e-13	-2.78392e-10	-0.973143
38445364	chr9:38445364:T:C	6.76723e-14	-2.00942	-1.21874
38445540	chr9:38445540:G:A	1.20157e-12	-2.78392e-10	-0.351452
38445602	chr9:38445602:C:T	6.48093e-14	-2.00661	-1.26478
38446041	chr9:38446041:C:A	5.81057e-13	-2.78392e-10	-1.07799
38446111	chr9:38446111:T:C	6.54891e-14	-1.99754	-1.26341
38446280	chr9:38446280:T:C	2.60599e-13	-0.618009	-1.26185
38446330	chr9:38446330:C:A	4.8181e-13	-2.78392e-10	-1.26529
38446380	chr9:38446380:TA:T	6.84364e-13	-2.78392e-10	-0.914348
38446395	chr9:38446395:C:T	6.45739e-14	-2.0094	-1.26563
38446488	chr9:38446488:A:G	7.18867e-13	-2.78392e-10	-0.865162
38446494	chr9:38446494:T:A	7.51832e-14	-1.95138	-1.17153
38446572	chr9:38446572:C:T	5.88999e-13	-2.78392e-10	-1.06441
38446833	chr9:38446833:C:T	4.82218e-13	-2.78392e-10	-1.26444
38447820	chr9:38447820:G:T	1.65211e-13	-1.911	-0.424613
38448048	chr9:38448048:C:T	5.60117e-13	-2.78392e-10	-1.11469
38448064	chr9:38448064:C:T	5.65265e-13	-2.78392e-10	-1.10554
38448226	chr9:38448226:A:C	5.7111e-13	-2.78392e-10	-1.09526
38448320	chr9:38448320:T:C	5.5667e-13	-2.78392e-10	-1.12087
38448683	chr9:38448683:A:G	1.30696e-12	-0.267377	-2.90061e-10
38448724	chr9:38448724:T:C	5.5016e-13	-2.78392e-10	-1.13263
38448870	chr9:38448870:T:TC	5.50957e-13	-2.78392e-10	-1.13118
38448910	chr9:38448910:A:G	5.55455e-13	-2.78392e-10	-1.12305
38448968	chr9:38448968:T:G	5.51487e-13	-2.78392e-10	-1.13022
38449205	chr9:38449205:A:G	2.51041e-13	-1.91722	-2.90061e-10
38449541	chr9:38449541:T:C	5.5272e-13	-2.78392e-10	-1.12799
38449644	chr9:38449644:G:A	7.59707e-14	-1.89133	-1.22116
38449833	chr9:38449833:T:C	5.17249e-13	-2.78392e-10	-1.19431
38450104	chr9:38450104:A:G	5.50957e-13	-2.78392e-10	-1.13118
38450293	chr9:38450293:G:T	5.49423e-13	-2.78392e-10	-1.13397
38450404	chr9:38450404:G:A	5.50957e-13	-2.78392e-10	-1.13118
38450616	chr9:38450616:T:G	5.50957e-13	-2.78392e-10	-1.13118
38450801	chr9:38450801:C:T	4.85785e-13	-2.78392e-10	-1.25707
38450987	chr9:38450987:T:C	7.41549e-14	-1.8931	-1.24358
38451346	chr9:38451346:G:A	9.47805e-14	-1.98142	-0.909853
38451356	chr9:38451356:G:A	5.50957e-13	-2.78392e-10	-1.13118
38451412	chr9:38451412:A:G	5.50902e-13	-2.78392e-10	-1.13128
38451992	chr9:38451992:G:A	5.6502e-13	-2.78392e-10	-1.10598
38452188	chr9:38452188:A:G	5.51292e-13	-2.78392e-10	-1.13057
38452198	chr9:38452198:G:T	2.73488e-13	-1.83158	-2.90061e-10
38452206	chr9:38452206:G:A	5.48782e-13	-2.78392e-10	-1.13514
38452222	chr9:38452222:C:T	5.49737e-13	-2.78392e-10	-1.1334
38452528	chr9:38452528:C:T	5.41768e-13	-2.78392e-10	-1.148
38452594	chr9:38452594:C:T	6.45747e-14	-2.01139	-1.26363
38452639	chr9:38452639:G:A	6.45453e-14	-2.01147	-1.26401
38452976	chr9:38452976:A:C	4.82664e-13	-2.78392e-10	-1.26352
38452981	chr9:38452981:T:C	5.50957e-13	-2.78392e-10	-1.13118
38453266	chr9:38453266:C:T	1.00288e-12	-2.78392e-10	-0.532211
38453418	chr9:38453418:T:A	5.56192e-13	-2.78392e-10	-1.12173
38453571	chr9:38453571:T:C	5.5012e-13	-2.78392e-10	-1.1327
38453587	chr9:38453587:G:C	7.67526e-13	-2.78392e-10	-0.799665
38453756	chr9:38453756:A:G	4.83153e-13	-2.78392e-10	-1.2625
38453825	chr9:38453825:G:A	3.02822e-13	-2.01208	0.282393
38453936	chr9:38453936:GC:G	5.50957e-13	-2.78392e-10	-1.13118
38453995	chr9:38453995:C:T	3.25389e-13	-1.65782	-2.90061e-10
38454166	chr9:38454166:A:AG	5.50929e-13	-2.78392e-10	-1.13123
38454398	chr9:38454398:G:A	4.88451e-13	-2.78392e-10	-1.2516
38454691	chr9:38454691:G:T	8.28866e-14	-1.77061	-1.25476
38454699	chr9:38454699:A:T	5.43031e-13	-2.78392e-10	-1.14567
38454934	chr9:38454934:CTTT:C	5.90751e-13	-2.78392e-10	-1.06144
38455253	chr9:38455253:T:C	5.51104e-13	-2.78392e-10	-1.13091
38456059	chr9:38456059:T:G	5.50957e-13	-2.78392e-10	-1.13118
38456368	chr9:38456368:G:A	6.45289e-14	-2.01104	-1.26469
38456593	chr9:38456593:G:A	2.67375e-13	-1.85419	-2.90061e-10
38456843	chr9:38456843:A:G	6.56942e-14	-1.99295	-1.26488
38457035	chr9:38457035:C:T	3.66728e-13	-1.53822	-2.90061e-10
38457257	chr9:38457257:G:A	5.42751e-13	-2.78392e-10	-1.14619
38457296	chr9:38457296:C:T	4.81601e-13	-2.78392e-10	-1.26572
38457317	chr9:38457317:G:T	6.43981e-14	-2.01165	-1.2661
38457409	chr9:38457409:T:C	5.43529e-13	-2.78392e-10	-1.14475
38457694	chr9:38457694:G:A	5.42751e-13	-2.78392e-10	-1.14619
38457777	chr9:38457777:T:C	5.32742e-13	-2.78392e-10	-1.1648
38457819	chr9:38457819:A:G	5.52376e-13	-2.78392e-10	-1.12861
38457827	chr9:38457827:C:T	1.16663e-13	-1.98178	-0.701767
38457959	chr9:38457959:A:G	5.28784e-13	-2.78392e-10	-1.17226
38458121	chr9:38458121:T:C	5.27282e-13	-2.78392e-10	-1.1751
38458184	chr9:38458184:A:G	5.0704e-13	-2.78392e-10	-1.21425
38458350	chr9:38458350:CATCTT:C	1.52527e-13	-2.01196	-0.403541
38458430	chr9:38458430:T:C	7.00735e-13	-2.78392e-10	-0.890708
38458607	chr9:38458607:A:C	2.79934e-12	-2.78392e-10	0.494302
38458719	chr9:38458719:G:T	5.69679e-13	-2.78392e-10	-1.09777
38458732	chr9:38458732:C:T	9.67859e-14	-1.65257	-1.21777
38458737	chr9:38458737:A:G	5.17461e-13	-0.777339	-0.416565
38458755	chr9:38458755:G:A	8.68806e-13	-0.557345	-0.118373
38459146	chr9:38459146:G:A	6.33015e-13	-2.78392e-10	-0.992343
38459194	chr9:38459194:T:TA	4.27899e-13	-1.38395	-2.90061e-10
38459355	chr9:38459355:A:G	5.09796e-13	-2.78392e-10	-1.20883
38459575	chr9:38459575:G:T	3.08743e-13	-0.495048	-1.21528
38459585	chr9:38459585:T:A	3.08498e-13	-0.496329	-1.21479
38459622	chr9:38459622:G:A	2.5786e-13	-1.89042	-2.90061e-10
38459766	chr9:38459766:T:C	4.86121e-13	-0.243778	-1.0126
38459851	chr9:38459851:T:C	6.50919e-13	-2.78392e-10	-0.964453
38460109	chr9:38460109:CA:C	3.2652e-13	-1.65435	-2.90061e-10
38460465	chr9:38460465:T:C	2.42508e-13	-1.9518	-2.90061e-10
38460593	chr9:38460593:A:G	2.95604e-13	-0.521745	-1.23207
38460607	chr9:38460607:C:T	7.33256e-13	-2.78392e-10	-0.845344
38461211	chr9:38461211:G:A	6.05177e-13	-2.78392e-10	-1.03732
38461612	chr9:38461612:G:A	3.02546e-13	-0.496733	-1.23387
38461614	chr9:38461614:T:C	8.21355e-13	-2.78392e-10	-0.731883
38461743	chr9:38461743:C:A	4.39105e-13	-0.108404	-1.24969
38461845	chr9:38461845:G:C	3.08217e-13	-0.479102	-1.23293
38462004	chr9:38462004:A:G	4.27442e-13	-0.137599	-1.24742
38462115	chr9:38462115:C:T	5.51581e-13	-2.78392e-10	-1.13005
38462158	chr9:38462158:G:C	4.93071e-13	-2.78392e-10	-1.24218
38462322	chr9:38462322:A:G	3.12138e-13	-0.475662	-1.22373
38462591	chr9:38462591:C:G	7.08687e-13	-2.78392e-10	-0.879423
38462630	chr9:38462630:G:A	3.08726e-13	-0.480007	-1.23038
38462730	chr9:38462730:G:A	3.97195e-13	-0.487021	-0.971391
38462794	chr9:38462794:G:T	3.06981e-13	-0.4871	-1.22895
38463067	chr9:38463067:A:T	5.1924e-13	-2.78392e-10	-1.19047
38463442	chr9:38463442:G:A	4.95221e-13	-0.404779	-0.833056
38463506	chr9:38463506:A:G	5.49778e-13	-2.78392e-10	-1.13332
38463685	chr9:38463685:GT:G	4.73331e-13	-0.430754	-0.852289
38463810	chr9:38463810:C:T	5.04815e-13	-2.78392e-10	-1.21865
38463820	chr9:38463820:A:C	4.85684e-13	-0.404198	-0.853083
38464011	chr9:38464011:A:G	6.11766e-13	-2.78392e-10	-1.02649
38464031	chr9:38464031:T:C	7.73702e-13	-2.78392e-10	-0.791651
38464895	chr9:38464895:G:A	2.29958e-13	-2.00494	-2.90061e-10
38465377	chr9:38465377:A:C	5.967e-13	-2.78392e-10	-1.05142
38465950	chr9:38465950:A:T	5.2009e-13	-2.78392e-10	-1.18884
38466034	chr9:38466034:A:G	3.24457e-13	-0.499058	-1.16163
38466271	chr9:38466271:C:T	5.84956e-13	-2.78392e-10	-1.0713
38466277	chr9:38466277:A:G	4.88015e-13	-2.78392e-10	-1.25249
38466586	chr9:38466586:A:T	4.8213e-13	-2.78392e-10	-1.26462
38466587	chr9:38466587:C:T	7.71686e-13	-0.79426	-2.90061e-10
38466718	chr9:38466718:C:T	3.37405e-13	-0.4381	-1.18345
38466885	chr9:38466885:C:G	6.36801e-13	-2.78392e-10	-0.986381
38467445	chr9:38467445:G:A	5.63984e-13	-2.78392e-10	-1.10781
38467527	chr9:38467527:T:C	6.14867e-13	-2.78392e-10	-1.02143
38467819	chr9:38467819:A:G	7.11636e-13	-2.78392e-10	-0.875271
38468573	chr9:38468573:T:G	7.36262e-13	-2.78392e-10	-0.841252
38468711	chr9:38468711:C:T	9.73303e-13	-2.78392e-10	-0.562143
38468789	chr9:38468789:T:G	4.85133e-13	-2.78392e-10	-1.25841
38469011	chr9:38469011:C:T	5.73016e-13	-2.78392e-10	-1.09192
38469070	chr9:38469070:C:T	2.28813e-13	-2.00993	-2.90061e-10
38469136	chr9:38469136:C:T	4.82866e-13	-2.78392e-10	-1.2631
38469253	chr9:38469253:A:G	6.04018e-13	-1.03923	-2.90061e-10
38469794	chr9:38469794:C:T	4.96047e-13	-2.78392e-10	-1.23617
38469920	chr9:38469920:A:G	4.1217e-13	-0.17741	-1.24399
38470027	chr9:38470027:G:A	4.85407e-13	-2.78392e-10	-1.25785
38470304	chr9:38470304:T:C	1.3721e-12	0.931755	-1.15049
38470490	chr9:38470490:A:ACAGCT	8.16412e-13	0.229124	-0.967043
38470663	chr9:38470663:C:T	4.88831e-13	-2.78392e-10	-1.25082
38470955	chr9:38470955:C:A	6.41459e-13	-2.78392e-10	-0.979092
38471062	chr9:38471062:C:A	6.37057e-13	-2.78392e-10	-0.985979
38471168	chr9:38471168:C:T	7.48718e-13	-2.78392e-10	-0.824476
38471357	chr9:38471357:A:C	5.70363e-13	-2.78392e-10	-1.09656
38471625	chr9:38471625:G:A	4.87076e-13	-2.78392e-10	-1.25442
38472020	chr9:38472020:A:T	4.8276e-13	-2.78392e-10	-1.26332
38472065	chr9:38472065:G:A	4.82503e-13	-2.78392e-10	-1.26385
38472203	chr9:38472203:C:T	4.98585e-13	-2.78392e-10	-1.23106
38472311	chr9:38472311:C:G	1.63503e-13	-1.22582	-1.12019
38472421	chr9:38472421:T:C	7.07131e-13	-2.78392e-10	-0.881622
38472862	chr9:38472862:C:T	4.86751e-13	-2.78392e-10	-1.25509
38472944	chr9:38472944:T:A	9.6531e-13	-2.78392e-10	-0.570389
38473005	chr9:38473005:A:G	4.89603e-13	-2.78392e-10	-1.24924
38473078	chr9:38473078:C:T	4.86122e-13	-2.78392e-10	-1.25638
38473184	chr9:38473184:T:C	1.30474e-12	-2.78392e-10	-0.269077
38473273	chr9:38473273:C:T	7.4272e-13	-2.78392e-10	-0.832518
38473296	chr9:38473296:A:G	5.03282e-13	-2.78392e-10	-1.22169
38473341	chr9:38473341:AT:A	5.91176e-13	-2.78392e-10	-1.06072
38473523	chr9:38473523:T:C	6.62458e-13	-2.78392e-10	-0.946881
38473900	chr9:38473900:G:T	4.87813e-13	-2.78392e-10	-1.25291
38474229	chr9:38474229:A:G	4.86378e-13	-2.78392e-10	-1.25585
38474381	chr9:38474381:A:G	5.186e-13	-2.78392e-10	-1.19171
38474772	chr9:38474772:G:A	4.87206e-13	-2.78392e-10	-1.25415
38474930	chr9:38474930:A:G	4.86978e-13	-2.78392e-10	-1.25462
38475237	chr9:38475237:A:G	4.88656e-13	-2.78392e-10	-1.25118
38475257	chr9:38475257:A:T	5.01849e-13	-2.78392e-10	-1.22454
38475331	chr9:38475331:C:G	6.84613e-13	-2.78392e-10	-0.913985
38475386	chr9:38475386:A:T	4.87486e-13	-2.78392e-10	-1.25358
38475493	chr9:38475493:T:C	4.89015e-13	-2.78392e-10	-1.25045
38475631	chr9:38475631:T:G	4.87597e-13	-2.78392e-10	-1.25335
38475687	chr9:38475687:G:A	4.88197e-13	-2.78392e-10	-1.25212
38475823	chr9:38475823:C:A	4.86966e-13	-2.78392e-10	-1.25464
38475879	chr9:38475879:A:AGG	4.81413e-13	-2.78392e-10	-1.26611
38475900	chr9:38475900:C:T	5.13143e-13	-2.78392e-10	-1.20228
38475954	chr9:38475954:C:T	4.81465e-13	-2.78392e-10	-1.26601
38476162	chr9:38476162:T:C	4.82197e-13	-2.78392e-10	-1.26449
38476208	chr9:38476208:A:G	6.90791e-13	-2.78392e-10	-0.905001
38476267	chr9:38476267:G:A	4.81469e-13	-2.78392e-10	-1.266
38476316	chr9:38476316:G:A	4.83867e-13	-2.78392e-10	-1.26103
38476598	chr9:38476598:G:A	6.17871e-13	-2.78392e-10	-1.01656
38476733	chr9:38476733:G:A	2.32223e-13	-1.99514	-2.90061e-10
38476792	chr9:38476792:G:A	8.16483e-13	-2.78392e-10	-0.737832
38477140	chr9:38477140:C:T	6.49543e-13	-2.78392e-10	-0.966569
38477424	chr9:38477424:GA:G	1.57722e-13	-1.84017	-0.54184
38477475	chr9:38477475:G:A	5.64126e-13	-0.084759	-1.0228
38477634	chr9:38477634:G:A	8.55863e-14	-1.90331	-1.09
38477716	chr9:38477716:A:G	4.94817e-13	-2.78392e-10	-1.23865
38478162	chr9:38478162:G:A	6.88734e-13	-2.78392e-10	-0.907983
38478235	chr9:38478235:T:C	4.81561e-13	-2.78392e-10	-1.2658
38478416	chr9:38478416:T:C	3.25016e-13	-0.715092	-0.943871
38478429	chr9:38478429:C:A	3.23671e-13	-0.727519	-0.935592
38478565	chr9:38478565:A:G	4.95204e-13	-2.78392e-10	-1.23787
38478570	chr9:38478570:G:A	3.33713e-13	-0.754635	-0.877921
38478689	chr9:38478689:A:G	2.71511e-13	-0.826749	-1.01209
38478780	chr9:38478780:C:T	2.90037e-13	-0.735351	-1.03748
38479117	chr9:38479117:T:A	2.02746e-13	-1.08355	-1.04734
38479132	chr9:38479132:G:C	1.91625e-13	-1.13891	-1.04839
38479309	chr9:38479309:G:T	1.88736e-13	-1.39684	-0.805654
38479390	chr9:38479390:C:T	2.09455e-13	-0.976562	-1.12177
38479497	chr9:38479497:A:C	4.81443e-13	-2.78392e-10	-1.26605
38479531	chr9:38479531:C:A	4.82304e-13	-2.78392e-10	-1.26426
38479926	chr9:38479926:G:C	4.8283e-13	-2.78392e-10	-1.26317
38479934	chr9:38479934:A:G	4.88395e-13	-2.78392e-10	-1.25171
38479964	chr9:38479964:C:T	1.00428e-12	-2.78392e-10	-0.530816
38480346	chr9:38480346:A:G	2.33478e-13	-1.12834	-0.861414
38480655	chr9:38480655:C:T	5.26636e-13	-2.78392e-10	-1.17633
38480709	chr9:38480709:C:T	1.63277e-13	-1.37746	-0.969927
38480716	chr9:38480716:G:T	1.05861e-13	-1.5146	-1.26611
38480791	chr9:38480791:C:T	5.23753e-13	-2.78392e-10	-1.18182
38481224	chr9:38481224:C:G	4.84288e-13	-2.78392e-10	-1.26016
38481722	chr9:38481722:G:A	4.81716e-13	-2.78392e-10	-1.26548
38481825	chr9:38481825:A:G	6.77817e-13	-2.78392e-10	-0.923961
38481969	chr9:38481969:G:A	1.7675e-12	-2.78392e-10	0.0344838
38482158	chr9:38482158:A:G	4.84053e-13	-2.78392e-10	-1.26064
38482630	chr9:38482630:C:T	8.26927e-13	-2.78392e-10	-0.725121
38482666	chr9:38482666:G:C	6.40137e-13	-2.78392e-10	-0.981156
38482672	chr9:38482672:C:T	3.45069e-13	-0.400163	-1.19893
38482952	chr9:38482952:A:C	7.99962e-13	-2.78392e-10	-0.758274
38483121	chr9:38483121:G:A	6.49793e-13	-2.78392e-10	-0.966184
38483402	chr9:38483402:G:T	1.40885e-13	-1.43234	-1.06255
38483550	chr9:38483550:G:A	4.81401e-13	-2.78392e-10	-1.26614
38483641	chr9:38483641:G:A	3.89293e-13	-0.912318	-0.566188
38483779	chr9:38483779:G:A	5.69266e-13	-2.78392e-10	-1.09849
38483883	chr9:38483883:A:G	6.90856e-13	-2.78392e-10	-0.904907
38484004	chr9:38484004:AGT:A	4.84246e-13	-2.78392e-10	-1.26024
38484076	chr9:38484076:T:C	4.81399e-13	-2.78392e-10	-1.26614
38484388	chr9:38484388:GC:G	5.15598e-13	-2.78392e-10	-1.19751
38484526	chr9:38484526:C:T	1.13011e-13	-1.45173	-1.26362
38484729	chr9:38484729:C:T	4.8594e-13	-2.78392e-10	-1.25675
38485159	chr9:38485159:G:A	8.58082e-13	-2.78392e-10	-0.688138
38485187	chr9:38485187:A:G	6.80144e-13	-2.78392e-10	-0.920534
38485259	chr9:38485259:T:A	6.53736e-14	-2.00445	-1.25827
38485689	chr9:38485689:C:T	4.81399e-13	-2.78392e-10	-1.26614
38485782	chr9:38485782:G:A	1.11236e-12	-2.78392e-10	-0.428595
38485822	chr9:38485822:G:C	3.44405e-13	-1.01472	-0.586298
38485907	chr9:38485907:T:C	7.0834e-14	-1.91639	-1.26611
38485942	chr9:38485942:A:T	3.81232e-12	-2.78392e-10	0.803155
38486175	chr9:38486175:G:C	8.52952e-13	-2.78392e-10	-0.694134
38486966	chr9:38486966:G:T	5.01113e-13	-2.78392e-10	-1.22601
38487410	chr9:38487410:G:T	4.88785e-13	-2.78392e-10	-1.25092
38487435	chr9:38487435:T:C	5.51732e-13	-2.78392e-10	-1.12978
38487456	chr9:38487456:G:A	4.87007e-13	-2.78392e-10	-1.25456
38487764	chr9:38487764:T:C	5.02009e-13	-2.78392e-10	-1.22422
38487817	chr9:38487817:A:T	2.69806e-13	-0.598099	-1.24704
38488012	chr9:38488012:G:A	8.41709e-13	-2.78392e-10	-0.707404
38488213	chr9:38488213:CG:C	8.69066e-13	0.174576	-0.849996
38488257	chr9:38488257:G:C	5.32587e-13	-1.16509	-2.90061e-10
38488346	chr9:38488346:T:C	4.89944e-13	-2.78392e-10	-1.24855
38488572	chr9:38488572:A:G	7.17864e-13	-2.78392e-10	-0.866558
38488597	chr9:38488597:T:C	1.20082e-13	-1.90413	-0.75053
38488864	chr9:38488864:A:C	9.81375e-14	-1.79817	-1.0583
38488922	chr9:38488922:T:C	8.92339e-14	-1.84347	-1.10811
38488976	chr9:38488976:G:A	7.61944e-14	-1.99387	-1.11568
38489075	chr9:38489075:A:G	7.35782e-13	-1.54872	0.706818
38489348	chr9:38489348:C:T	1.67585e-13	-1.07777	-1.24358
38489355	chr9:38489355:C:A	8.06843e-13	-2.78392e-10	-0.749709
38489401	chr9:38489401:A:T	1.06467e-13	-1.7884	-0.986606
38489508	chr9:38489508:T:C	2.50688e-13	-1.91863	-2.90061e-10
38489577	chr9:38489577:G:A	2.37118e-13	-1.21754	-0.756738
38489606	chr9:38489606:A:G	1.60071e-13	-2.01063	-0.356592
38489711	chr9:38489711:AACAGTATACAAC:A	1.07772e-13	-1.57268	-1.19014
38489865	chr9:38489865:C:G	1.92504e-12	-2.78392e-10	0.119864
38490160	chr9:38490160:G:A	5.43845e-13	-2.78392e-10	-1.14417
38490389	chr9:38490389:C:A	1.17409e-12	-2.78392e-10	-0.374592
38490830	chr9:38490830:C:T	5.34173e-13	-2.78392e-10	-1.16212
38490843	chr9:38490843:G:A	4.8644e-13	-2.78392e-10	-1.25572
38490940	chr9:38490940:CT:C	5.07155e-13	-2.78392e-10	-1.21402
38490949	chr9:38490949:T:C	5.82452e-13	-1.34925	0.27366
38491041	chr9:38491041:G:A	7.75927e-13	-2.78392e-10	-0.788779
38491322	chr9:38491322:G:A	9.58285e-13	-1.3542	0.776511
38491567	chr9:38491567:C:A	1.16031e-13	-1.63092	-1.05806
38491841	chr9:38491841:A:G	4.88634e-13	-2.78392e-10	-1.25122
38491922	chr9:38491922:C:T	5.04538e-13	-2.78392e-10	-1.2192
38492129	chr9:38492129:A:G	2.3291e-13	-1.99219	-2.90061e-10
38492149	chr9:38492149:G:C	8.85762e-13	-2.78392e-10	-0.65639
38492392	chr9:38492392:G:A	1.41049e-13	-1.52005	-0.973681
38492624	chr9:38492624:A:G	4.84966e-13	-2.78392e-10	-1.25876
38492926	chr9:38492926:A:G	8.13784e-13	-2.78392e-10	-0.741143
38492954	chr9:38492954:T:C	8.15943e-13	-2.78392e-10	-0.738493
38493113	chr9:38493113:G:A	9.55745e-13	-2.78392e-10	-0.580347
38493231	chr9:38493231:G:C	5.45533e-13	-2.78392e-10	-1.14108
38493263	chr9:38493263:A:G	4.82757e-13	-2.78392e-10	-1.26333
38493372	chr9:38493372:C:G	4.97265e-13	-2.78392e-10	-1.23372
38493515	chr9:38493515:T:G	4.81413e-13	-2.78392e-10	-1.26611
38493788	chr9:38493788:A:G	1.05677e-13	-1.76103	-1.02143
38493984	chr9:38493984:A:G	1.17311e-13	-1.71368	-0.96433
38494151	chr9:38494151:C:T	1.14746e-13	-1.75103	-0.949088
38494221	chr9:38494221:C:T	5.12343e-13	-2.78392e-10	-1.20384
38494240	chr9:38494240:A:T	8.93156e-13	-2.78392e-10	-0.648077
38494503	chr9:38494503:G:A	9.29048e-13	-2.78392e-10	-0.608677
38494688	chr9:38494688:G:A	4.95469e-13	-2.78392e-10	-1.23733
38494715	chr9:38494715:G:C	1.25155e-13	-1.57733	-1.03595
38494936	chr9:38494936:G:C	1.07503e-13	-1.76556	-0.999763
38494979	chr9:38494979:T:G	1.3559e-13	-1.87507	-0.658138
38495134	chr9:38495134:C:T	1.03036e-13	-1.61895	-1.18881
38495204	chr9:38495204:G:A	1.12147e-13	-1.71226	-1.01077
38495331	chr9:38495331:C:T	6.01556e-13	-2.78392e-10	-1.04332
38495622	chr9:38495622:G:A	1.32996e-13	-1.94518	-0.607338
38495774	chr9:38495774:G:A	1.12549e-13	-1.66357	-1.05588
38496011	chr9:38496011:T:G	1.50597e-12	-2.78392e-10	-0.125645
38496075	chr9:38496075:T:G	9.14019e-13	-2.78392e-10	-0.624986
38496327	chr9:38496327:CTTCA:C	1.14523e-13	-1.84366	-0.85841
38496604	chr9:38496604:G:A	5.22738e-12	-2.78392e-10	1.11883
38496793	chr9:38496793:A:C	6.85851e-13	-2.78392e-10	-0.912177
38496892	chr9:38496892:T:G	1.0664e-13	-1.51485	-1.25853
38497158	chr9:38497158:A:G	5.56076e-13	-2.78392e-10	-1.12193
38497628	chr9:38497628:T:C	1.14424e-12	-2.78392e-10	-0.400338
38497681	chr9:38497681:T:C	1.78977e-13	-1.54511	-0.710471
38497797	chr9:38497797:C:G	6.96654e-13	-2.78392e-10	-0.896549
38498285	chr9:38498285:G:A	1.0247e-12	-2.78392e-10	-0.510681
38498442	chr9:38498442:T:C	6.71836e-13	-2.78392e-10	-0.932823
38498770	chr9:38498770:C:T	5.26532e-13	-2.78392e-10	-1.17653
38498815	chr9:38498815:TC:T	5.07749e-13	-2.78392e-10	-1.21285
38498963	chr9:38498963:C:T	5.66013e-13	-2.78392e-10	-1.10422
38499155	chr9:38499155:G:A	4.82538e-13	-2.78392e-10	-1.26378
38499578	chr9:38499578:C:T	4.82388e-13	-2.78392e-10	-1.26409
38499843	chr9:38499843:C:T	4.90279e-13	-2.78392e-10	-1.24786
38499860	chr9:38499860:T:C	5.79827e-13	-2.78392e-10	-1.08011
38499978	chr9:38499978:A:G	1.16979e-13	-1.50949	-1.17136
38500470	chr9:38500470:A:G	5.44321e-13	-2.78392e-10	-1.1433
38500570	chr9:38500570:T:A	5.59068e-13	-2.78392e-10	-1.11657
38501038	chr9:38501038:C:T	8.56334e-14	-2.00565	-0.987115
38501174	chr9:38501174:T:C	4.8517e-13	-2.78392e-10	-1.25834
38501498	chr9:38501498:C:T	4.81803e-13	-2.78392e-10	-1.2653
38502184	chr9:38502184:C:G	4.83789e-13	-2.78392e-10	-1.26119
38502205	chr9:38502205:C:T	2.46025e-12	-2.78392e-10	0.36518
38502213	chr9:38502213:A:G	7.51511e-13	-2.78392e-10	-0.820752
38502237	chr9:38502237:C:A	2.77635e-13	-1.81653	-2.90061e-10
38502358	chr9:38502358:T:C	7.99458e-14	-1.79747	-1.26401
38502411	chr9:38502411:A:G	7.97873e-14	-1.79833	-1.26515
38502519	chr9:38502519:A:G	5.91262e-13	-2.78392e-10	-1.06058
38502523	chr9:38502523:G:A	5.12869e-13	-2.78392e-10	-1.20282
38502785	chr9:38502785:G:A	1.70237e-12	-2.78392e-10	-0.00306395
38503194	chr9:38503194:C:T	7.56313e-14	-1.85592	-1.26105
38503677	chr9:38503677:A:G	2.32815e-13	-1.99259	-2.90061e-10
38503691	chr9:38503691:A:G	7.61807e-13	-2.78392e-10	-0.807145
38503845	chr9:38503845:T:C	7.25383e-13	-0.856138	-2.90061e-10
38503868	chr9:38503868:G:A	5.71166e-13	-2.78392e-10	-1.09516
38503878	chr9:38503878:G:A	4.81511e-13	-2.78392e-10	-1.26591
38504661	chr9:38504661:C:T	5.06914e-13	-2.78392e-10	-1.2145
38504703	chr9:38504703:C:T	5.19952e-13	-2.78392e-10	-1.1891
38504748	chr9:38504748:G:A	8.46975e-14	-1.93971	-1.06405
38504792	chr9:38504792:G:C	8.17687e-14	-1.77473	-1.26421
38504903	chr9:38504903:G:A	4.83651e-13	-2.78392e-10	-1.26147
38505211	chr9:38505211:A:G	7.20364e-13	-1.52732	0.664241
38505299	chr9:38505299:G:T	5.64256e-13	-2.78392e-10	-1.10733
38505322	chr9:38505322:T:TG	9.1216e-13	-0.627023	-2.90061e-10
38505385	chr9:38505385:A:G	1.02413e-13	-1.76064	-1.05319
38505605	chr9:38505605:T:C	2.33325e-13	-1.99041	-2.90061e-10
38505952	chr9:38505952:T:G	9.35721e-14	-1.66702	-1.23709
38506206	chr9:38506206:A:G	4.82515e-13	-2.78392e-10	-1.26383
38506211	chr9:38506211:A:C	1.11035e-13	-1.76638	-0.966609
38506817	chr9:38506817:T:G	2.54549e-12	-2.78392e-10	0.399241
38507129	chr9:38507129:AAT:A	5.72618e-13	-2.78392e-10	-1.09262
38507149	chr9:38507149:C:T	2.35702e-13	-1.98027	-2.90061e-10
38507344	chr9:38507344:A:G	1.95057e-12	-2.78392e-10	0.133041
38507673	chr9:38507673:G:A	1.88646e-12	-2.78392e-10	0.0996201
38507907	chr9:38507907:C:A	1.68985e-12	-2.78392e-10	-0.0104442
38507918	chr9:38507918:G:A	5.92289e-13	-2.78392e-10	-1.05884
38508204	chr9:38508204:G:A	2.3743e-13	-1.97296	-2.90061e-10
38508385	chr9:38508385:A:C	2.22052e-12	-2.78392e-10	0.262661
38508493	chr9:38508493:G:A	4.22499e-13	-1.39665	-2.90061e-10
38508620	chr9:38508620:G:A	2.14559e-12	-2.78392e-10	0.22833
38508768	chr9:38508768:G:A	2.02161e-12	-2.78392e-10	0.168811
38508965	chr9:38508965:G:T	2.14559e-12	-2.78392e-10	0.22833
38509032	chr9:38509032:C:T	5.46005e-13	-2.78392e-10	-1.14021
38509237	chr9:38509237:A:T	5.84208e-12	-2.78392e-10	1.23
38509259	chr9:38509259:C:T	3.37128e-13	-0.361672	-1.2607
38509431	chr9:38509431:T:C	8.64191e-14	-1.99514	-0.988484
38509586	chr9:38509586:T:C	4.95762e-13	-2.78392e-10	-1.23674
38510308	chr9:38510308:C:A	3.32571e-12	-2.78392e-10	0.6666
38510413	chr9:38510413:A:G	9.42012e-14	-1.72176	-1.17565
38510466	chr9:38510466:T:C	6.97176e-13	-0.8958	-2.90061e-10
38510486	chr9:38510486:T:C	2.66538e-11	-2.78392e-10	2.74785
38510696	chr9:38510696:A:G	2.95916e-11	-2.78392e-10	2.85241
38510827	chr9:38510827:A:G	5.74063e-13	-2.78392e-10	-1.0901
38511082	chr9:38511082:G:A	2.76398e-11	-2.78392e-10	2.78418
38511109	chr9:38511109:G:A	5.79722e-12	-2.78392e-10	1.2223
38511191	chr9:38511191:CATCA:C	2.81512e-12	-2.78392e-10	0.499922
38511853	chr9:38511853:TATA:T	4.8958e-13	-2.78392e-10	-1.24929
38512009	chr9:38512009:A:C	5.5057e-13	-2.78392e-10	-1.13188
38512014	chr9:38512014:AC:A	7.62646e-13	-0.806044	-2.90061e-10
38512025	chr9:38512025:A:G	1.06598e-13	-1.73059	-1.04318
38512197	chr9:38512197:G:T	2.87739e-12	-2.78392e-10	0.521801
38512627	chr9:38512627:AT:A	6.15066e-12	-2.78392e-10	1.28148
38512628	chr9:38512628:T:A	5.08273e-13	-0.691245	-0.520574
38512631	chr9:38512631:T:A	7.81382e-12	-2.78392e-10	1.52081
38512655	chr9:38512655:G:C	4.83784e-13	-2.78392e-10	-1.2612
38513138	chr9:38513138:T:C	1.79319e-12	-2.78392e-10	0.0489131
38513622	chr9:38513622:C:T	2.79371e-11	-2.78392e-10	2.79487
38513646	chr9:38513646:A:C	2.03279e-12	-2.78392e-10	0.174327
38513705	chr9:38513705:A:G	3.00694e-12	-2.78392e-10	0.565839
38513749	chr9:38513749:A:G	3.4214e-12	-2.78392e-10	0.694966
38513925	chr9:38513925:C:T	5.80574e-12	-2.78392e-10	1.22376
38514180	chr9:38514180:A:C	4.87074e-13	-1.25442	-2.90061e-10
38514205	chr9:38514205:AAC:A	5.12201e-13	-2.78392e-10	-1.20412
38514560	chr9:38514560:A:G	5.01248e-12	-2.78392e-10	1.07685
38515033	chr9:38515033:G:A	5.23265e-13	-2.78392e-10	-1.18275
38515362	chr9:38515362:A:G	4.814e-13	-2.78392e-10	-1.26614
38516108	chr9:38516108:T:G	4.81668e-13	-2.78392e-10	-1.26558
38516313	chr9:38516313:C:G	1.16028e-12	-2.78392e-10	-0.386421
38517132	chr9:38517132:C:T	1.43752e-12	-2.78392e-10	-0.172166
38517198	chr9:38517198:C:T	1.84843e-13	-0.962213	-1.26112
38517361	chr9:38517361:C:T	3.34159e-13	-1.63122	-2.90061e-10
38517660	chr9:38517660:G:A	3.17001e-11	-2.78392e-10	2.92124
38517841	chr9:38517841:C:T	2.56783e-12	-2.78392e-10	0.407978
38518061	chr9:38518061:A:G	9.44932e-12	-2.78392e-10	1.71086
38518285	chr9:38518285:A:G	1.97141e-11	-2.78392e-10	2.44625
38518413	chr9:38518413:TTTA:T	2.36544e-12	-2.78392e-10	0.32588
38518509	chr9:38518509:C:A	4.87241e-13	-2.78392e-10	-1.25408
38518615	chr9:38518615:C:T	1.29775e-13	-2.00677	-0.570258
38518636	chr9:38518636:G:A	1.37504e-13	-2.00291	-0.516274
38518719	chr9:38518719:C:T	6.39662e-13	-2.78392e-10	-0.981898
38519440	chr9:38519440:A:G	4.85908e-13	-2.78392e-10	-1.25682
38519472	chr9:38519472:A:AC	7.62972e-14	-1.87001	-1.23819
38519515	chr9:38519515:G:T	1.3779e-12	-2.78392e-10	-0.214521
38519610	chr9:38519610:T:A	1.40266e-13	-2.01062	-0.488676
38519623	chr9:38519623:C:T	2.10394e-12	-2.78392e-10	0.208728
38519722	chr9:38519722:G:A	7.55859e-14	-1.87942	-1.23815
38519750	chr9:38519750:A:G	1.73803e-12	-2.78392e-10	0.0176704
38519753	chr9:38519753:C:T	7.3737e-14	-1.88964	-1.25269
38519817	chr9:38519817:T:G	1.71507e-12	-2.78392e-10	0.00437197
38519954	chr9:38519954:C:G	5.20674e-13	-2.78392e-10	-1.18771
38519962	chr9:38519962:C:T	1.2158e-12	-2.78392e-10	-0.339678
38519976	chr9:38519976:C:T	2.27654e-12	-2.78392e-10	0.287576
38520006	chr9:38520006:A:G	7.5842e-14	-1.8678	-1.24639
38520152	chr9:38520152:G:A	5.17343e-13	-2.78392e-10	-1.19413
38520185	chr9:38520185:T:C	6.91967e-14	-2.00915	-1.19673
38520627	chr9:38520627:A:G	1.21998e-12	-2.78392e-10	-0.336248
38520766	chr9:38520766:TTTTC:T	2.69963e-12	-2.78392e-10	0.458032
38521102	chr9:38521102:A:G	1.20931e-12	-2.78392e-10	-0.345029
38521132	chr9:38521132:A:G	5.47953e-13	-2.78392e-10	-1.13665
38521167	chr9:38521167:T:C	9.82136e-14	-1.59832	-1.25737
38521637	chr9:38521637:T:C	7.31046e-14	-1.90136	-1.24958
38521777	chr9:38521777:C:A	7.07653e-14	-1.94805	-1.23542
38521823	chr9:38521823:T:C	3.13149e-12	-2.78392e-10	0.606426
38522058	chr9:38522058:C:A	8.69866e-14	-1.71508	-1.26201
38522124	chr9:38522124:G:A	2.31548e-12	-2.78392e-10	0.304536
38522175	chr9:38522175:T:C	5.46534e-12	-2.78392e-10	1.16334
38522206	chr9:38522206:G:A	7.37777e-14	-1.95298	-1.1888
38522241	chr9:38522241:T:C	9.26444e-14	-1.82907	-1.08499
38522433	chr9:38522433:C:T	5.13963e-13	-2.78392e-10	-1.20069
38522582	chr9:38522582:T:C	1.90144e-12	-2.78392e-10	0.107528
38522945	chr9:38522945:T:C	7.70236e-14	-1.88604	-1.21269
38523107	chr9:38523107:TTCTTTA:T	1.11613e-13	-1.48561	-1.24219
38523146	chr9:38523146:G:C	5.70976e-13	-2.78392e-10	-1.09549
38523208	chr9:38523208:C:T	1.27963e-12	-2.78392e-10	-0.288509
38523323	chr9:38523323:A:G	5.25141e-13	-2.78392e-10	-1.17917
38523394	chr9:38523394:C:G	6.56664e-14	-2.00209	-1.25616
38523710	chr9:38523710:T:C	7.7537e-14	-2.01144	-1.08064
38523893	chr9:38523893:AG:A	1.6445e-13	-1.33574	-1.00449
38523954	chr9:38523954:T:A	4.95628e-13	-2.78392e-10	-1.23701
38523955	chr9:38523955:C:A	4.9568e-13	-2.78392e-10	-1.23691
38523975	chr9:38523975:C:A	1.77843e-12	-2.78392e-10	0.0406494
38523995	chr9:38523995:G:A	2.29131e-13	-2.00854	-2.90061e-10
38524140	chr9:38524140:A:G	5.28795e-13	-2.78392e-10	-1.17224
38524383	chr9:38524383:A:G	6.55037e-14	-2.01077	-1.24996
38525001	chr9:38525001:G:A	5.26929e-13	-2.78392e-10	-1.17577
38525161	chr9:38525161:C:A	1.87671e-12	-2.78392e-10	0.0944399
38525364	chr9:38525364:G:A	5.11905e-13	-2.78392e-10	-1.2047
38525448	chr9:38525448:A:AT	6.59552e-14	-1.98931	-1.26455
38525496	chr9:38525496:A:C	1.76389e-13	-1.02898	-1.24117
38525514	chr9:38525514:A:T	6.93235e-13	-2.78392e-10	-0.901468
38525858	chr9:38525858:C:T	2.32826e-13	-1.99255	-2.90061e-10
38526202	chr9:38526202:C:A	1.72419e-12	-2.78392e-10	0.00967707
38526375	chr9:38526375:A:T	2.04355e-11	-2.78392e-10	2.48219
38526694	chr9:38526694:T:C	5.24026e-13	-2.78392e-10	-1.1813
38526827	chr9:38526827:C:G	2.17513e-13	-1.76026	-0.300326
38526883	chr9:38526883:C:T	5.63185e-13	-2.78392e-10	-1.10923
38527120	chr9:38527120:T:C	3.74477e-13	-0.289839	-1.22747
38527251	chr9:38527251:C:T	1.24304e-12	-2.78392e-10	-0.31752
38527544	chr9:38527544:A:C	3.70288e-13	-0.273922	-1.25464
38527631	chr9:38527631:C:T	1.13737e-12	-2.78392e-10	-0.406363
38527655	chr9:38527655:T:C	5.30493e-13	-2.78392e-10	-1.16903
38527693	chr9:38527693:A:T	3.64181e-13	-0.287745	-1.25744
38527705	chr9:38527705:A:T	3.97801e-12	-2.78392e-10	0.845698
38527890	chr9:38527890:T:C	1.04295e-12	-2.78392e-10	-0.49303
38528070	chr9:38528070:A:G	1.02232e-12	-2.78392e-10	-0.513007
38528079	chr9:38528079:G:A	1.03914e-12	-2.78392e-10	-0.496693
38528166	chr9:38528166:C:T	1.03914e-12	-2.78392e-10	-0.496693
38528427	chr9:38528427:A:G	1.03765e-12	-2.78392e-10	-0.498125
38528458	chr9:38528458:G:A	1.04144e-12	-2.78392e-10	-0.494475
38528534	chr9:38528534:T:C	1.37409e-13	-1.97829	-0.541584
38528686	chr9:38528686:A:G	2.2832e-13	-2.01209	-2.90061e-10
38528786	chr9:38528786:G:T	1.14198e-12	-2.78392e-10	-0.402321
38528795	chr9:38528795:C:T	2.17425e-12	-2.78392e-10	0.241599
38529227	chr9:38529227:T:A	1.05165e-12	-2.78392e-10	-0.484725
38529435	chr9:38529435:A:C	1.0374e-12	-2.78392e-10	-0.498365
38529517	chr9:38529517:TTTA:T	7.80845e-13	-2.78392e-10	-0.782461
38529535	chr9:38529535:A:G	1.38747e-13	-1.9687	-0.541486
38529648	chr9:38529648:G:A	1.73903e-12	-2.78392e-10	0.0182454
38529688	chr9:38529688:C:G	1.741e-12	-2.78392e-10	0.0193745
38529705	chr9:38529705:G:C	1.73998e-12	-2.78392e-10	0.018793
38529832	chr9:38529832:A:G	1.73826e-12	-2.78392e-10	0.0178015
38530248	chr9:38530248:C:T	1.25909e-12	-2.78392e-10	-0.304692
38530385	chr9:38530385:G:A	1.74065e-12	-2.78392e-10	0.0191751
38530556	chr9:38530556:G:A	1.2526e-12	-2.78392e-10	-0.309864
38530587	chr9:38530587:T:C	8.03261e-14	-1.86008	-1.19667
38530897	chr9:38530897:TTGAG:T	1.7314e-12	-2.78392e-10	0.013845
38531147	chr9:38531147:A:G	1.69605e-12	-2.78392e-10	-0.00678241
38531546	chr9:38531546:C:T	1.65624e-12	-2.78392e-10	-0.0305349
38531605	chr9:38531605:G:C	1.73889e-12	-2.78392e-10	0.0181639
38531625	chr9:38531625:A:C	1.75595e-12	-2.78392e-10	0.0279267
38531664	chr9:38531664:G:A	1.74528e-12	-2.78392e-10	0.0218298
38531747	chr9:38531747:A:G	1.73129e-12	-2.78392e-10	0.0137866
38531840	chr9:38531840:A:G	7.34447e-13	-2.78392e-10	-0.84372
38532025	chr9:38532025:C:T	1.7287e-12	-2.78392e-10	0.0122844
38532264	chr9:38532264:T:A	5.27961e-13	-2.78392e-10	-1.17382
38532420	chr9:38532420:C:T	5.03534e-13	-2.78392e-10	-1.22119
38532573	chr9:38532573:G:A	1.03914e-12	-2.78392e-10	-0.496693
38532583	chr9:38532583:T:C	1.04268e-12	-2.78392e-10	-0.493286
38532635	chr9:38532635:T:C	6.02456e-13	-2.78392e-10	-1.04182
38532855	chr9:38532855:C:T	1.05755e-12	-2.78392e-10	-0.479128
38532982	chr9:38532982:C:T	1.05005e-12	-2.78392e-10	-0.486247
38533007	chr9:38533007:T:C	8.29827e-14	-1.76573	-1.25847
38533206	chr9:38533206:G:C	1.84557e-12	-2.78392e-10	0.0777076
38533314	chr9:38533314:G:A	1.03771e-12	-2.78392e-10	-0.498071
38533471	chr9:38533471:T:C	6.41287e-13	-2.78392e-10	-0.97936
38533500	chr9:38533500:AAGC:A	1.03914e-12	-2.78392e-10	-0.496693
38534192	chr9:38534192:G:A	6.01694e-13	-2.78392e-10	-1.04309
38534248	chr9:38534248:A:G	1.87635e-13	-0.969358	-1.23898
38534529	chr9:38534529:A:G	2.82115e-13	-1.78301	-0.0175116
38534785	chr9:38534785:A:G	1.00638e-12	-2.78392e-10	-0.528723
38534902	chr9:38534902:G:A	8.0795e-13	-2.78392e-10	-0.748338
38535062	chr9:38535062:A:G	4.84169e-13	-2.78392e-10	-1.2604
38535083	chr9:38535083:C:T	4.97243e-13	-2.78392e-10	-1.23376
38535482	chr9:38535482:T:C	8.99996e-13	-2.78392e-10	-0.640448
38535601	chr9:38535601:C:T	2.89306e-13	-1.77535	-2.90061e-10
38535628	chr9:38535628:A:G	1.82341e-12	-2.78392e-10	0.065625
38535910	chr9:38535910:C:T	8.09375e-13	-2.78392e-10	-0.746576
38536106	chr9:38536106:C:T	8.51365e-13	-2.78392e-10	-0.695996
38536166	chr9:38536166:C:T	5.16047e-13	-2.78392e-10	-1.19664
38536284	chr9:38536284:C:T	8.20111e-13	-2.78392e-10	-0.733399
38536783	chr9:38536783:C:A	5.66688e-12	-2.78392e-10	1.19956
38537128	chr9:38537128:T:C	5.49824e-13	-2.78392e-10	-1.13324
38537887	chr9:38537887:G:A	1.63213e-13	-2.01184	-0.335939
38538052	chr9:38538052:A:G	8.33625e-13	-2.78392e-10	-0.717055
38538183	chr9:38538183:G:C	8.2967e-13	-2.78392e-10	-0.72181
38538572	chr9:38538572:A:G	2.5305e-13	-1.77893	-0.130323
38538670	chr9:38538670:C:T	4.81544e-13	-2.78392e-10	-1.26584
38538987	chr9:38538987:C:T	5.7428e-13	-2.78392e-10	-1.08972
38539199	chr9:38539199:G:A	3.7992e-12	-2.78392e-10	0.799708
38539248	chr9:38539248:T:A	8.5497e-13	-2.78392e-10	-0.691771
38539284	chr9:38539284:C:T	4.98683e-13	-2.78392e-10	-1.23087
38539309	chr9:38539309:T:C	5.93019e-13	-2.78392e-10	-1.05761
38540374	chr9:38540374:T:A	1.23236e-13	-1.39524	-1.2335
38540451	chr9:38540451:G:A	6.46731e-13	-2.78392e-10	-0.970907
38540816	chr9:38540816:G:A	2.4836e-12	-2.78392e-10	0.374628
38541199	chr9:38541199:T:G	1.25531e-13	-1.35901	-1.25128
38541396	chr9:38541396:C:T	1.28222e-12	-2.78392e-10	-0.286491
38541518	chr9:38541518:C:G	4.90479e-13	-2.78392e-10	-1.24745
38542258	chr9:38542258:A:G	5.02009e-13	-2.78392e-10	-1.22422
38542452	chr9:38542452:C:T	2.68766e-13	-1.849	-2.90061e-10
38542660	chr9:38542660:C:G	4.84913e-13	-2.78392e-10	-1.25887
38542691	chr9:38542691:G:A	1.37133e-13	-1.77525	-0.74664
38542715	chr9:38542715:C:T	2.77613e-13	-1.81661	-2.90061e-10
38542775	chr9:38542775:T:C	2.25104e-13	-1.96235	-0.0639264
38542921	chr9:38542921:T:G	6.89791e-13	-2.78392e-10	-0.906449
38543012	chr9:38543012:A:C	2.63037e-12	-2.78392e-10	0.432041
38543185	chr9:38543185:C:T	5.75083e-13	-2.78392e-10	-1.08832
38543480	chr9:38543480:T:C	2.684e-12	-2.78392e-10	0.452225
38543778	chr9:38543778:C:T	2.85891e-13	-1.78723	-2.90061e-10
38543895	chr9:38543895:G:T	5.28448e-13	-2.78392e-10	-1.17289
38543950	chr9:38543950:T:C	3.0896e-13	-1.95432	0.244694
38544012	chr9:38544012:T:G	3.10566e-13	-1.94481	0.240369
38544845	chr9:38544845:G:A	3.34108e-13	-2.01212	0.380745
38544865	chr9:38544865:A:T	2.76457e-13	-1.82078	-2.90061e-10
38545036	chr9:38545036:C:G	5.08874e-13	-2.78392e-10	-1.21064
38545046	chr9:38545046:C:G	5.08874e-13	-2.78392e-10	-1.21064
38545062	chr9:38545062:G:A	4.84182e-13	-2.78392e-10	-1.26038
38545063	chr9:38545063:A:G	4.84182e-13	-2.78392e-10	-1.26038
38545592	chr9:38545592:G:A	3.07138e-12	-2.78392e-10	0.587045
38545681	chr9:38545681:G:A	7.92686e-13	-2.78392e-10	-0.767411
38545691	chr9:38545691:A:G	2.73267e-12	-2.78392e-10	0.470195
38545752	chr9:38545752:A:G	6.52829e-14	-2.00177	-1.26234
38545775	chr9:38545775:A:C	4.90111e-13	-2.78392e-10	-1.24821
38545792	chr9:38545792:CACTGACCAGGACCTT:C	2.97615e-12	-2.78392e-10	0.555546
38546338	chr9:38546338:T:G	2.11127e-13	-1.31723	-0.773152
38546433	chr9:38546433:C:T	1.64842e-13	-1.37277	-0.965078
38546450	chr9:38546450:CA:C	4.49631e-13	-1.33441	-2.90061e-10
38546809	chr9:38546809:G:C	2.1613e-12	-2.78392e-10	0.235629
38547033	chr9:38547033:C:A	5.69853e-13	-2.78392e-10	-1.09746
38547153	chr9:38547153:C:T	5.70443e-13	-2.78392e-10	-1.09643
38547157	chr9:38547157:C:T	6.66557e-14	-2.00445	-1.23885
38547260	chr9:38547260:G:T	6.59441e-14	-1.99066	-1.26337
38547513	chr9:38547513:A:G	1.28594e-13	-1.77643	-0.809749
38547808	chr9:38547808:A:G	7.17809e-14	-1.90444	-1.26478
38548526	chr9:38548526:A:T	2.65518e-13	-1.99755	0.136392
38548587	chr9:38548587:C:T	2.35468e-13	-2.01148	0.0302176
38548833	chr9:38548833:G:A	1.01064e-13	-1.77331	-1.05377
38548955	chr9:38548955:A:G	4.90078e-13	-2.78392e-10	-1.24827
38549344	chr9:38549344:A:G	7.19933e-13	-2.78392e-10	-0.86368
38549490	chr9:38549490:T:C	5.1505e-13	-2.78392e-10	-1.19857
38549498	chr9:38549498:A:G	6.40401e-13	-2.78392e-10	-0.980743
38550326	chr9:38550326:G:A	7.33954e-13	-2.78392e-10	-0.844392
38550439	chr9:38550439:T:C	5.93836e-13	-2.78392e-10	-1.05624
38550771	chr9:38550771:A:C	1.04679e-13	-1.95414	-0.837802
38550778	chr9:38550778:A:G	2.66677e-13	-1.99913	0.142333
38551231	chr9:38551231:G:T	6.68537e-14	-2.00928	-1.23105
38551861	chr9:38551861:T:C	8.60451e-14	-1.80056	-1.18741
38552341	chr9:38552341:T:C	8.69383e-14	-1.81598	-1.16166
38552733	chr9:38552733:T:C	2.59146e-13	-1.99066	0.105213
38552999	chr9:38552999:C:T	2.56259e-13	-1.99638	0.0997325
38553000	chr9:38553000:G:A	7.26198e-14	-2.01198	-1.14563
38553055	chr9:38553055:C:A	1.28128e-12	-2.78392e-10	-0.287221
38553064	chr9:38553064:T:G	1.06326e-13	-1.96485	-0.811478
38553094	chr9:38553094:G:A	1.74211e-12	-2.78392e-10	0.0200115
38553269	chr9:38553269:C:A	5.72514e-13	-2.78392e-10	-1.0928
38553353	chr9:38553353:C:T	5.4307e-13	-2.78392e-10	-1.1456
38553670	chr9:38553670:C:T	9.64587e-14	-1.98281	-0.89091
38553671	chr9:38553671:G:A	7.57187e-14	-1.98284	-1.13297
38554102	chr9:38554102:T:C	7.17753e-14	-1.99957	-1.16973
38554143	chr9:38554143:G:T	1.75494e-13	-1.99037	-0.284857
38554246	chr9:38554246:G:A	9.72385e-14	-1.98494	-0.880729
38554291	chr9:38554291:A:G	5.92684e-13	-2.78392e-10	-1.05818
38554306	chr9:38554306:A:G	1.27424e-13	-1.49097	-1.10435
38555239	chr9:38555239:T:C	6.59466e-14	-1.9968	-1.25719
38555389	chr9:38555389:A:C	6.51731e-14	-2	-1.26579
38555502	chr9:38555502:T:C	6.8821e-13	-2.78392e-10	-0.908744
38555566	chr9:38555566:G:T	2.64402e-13	-1.86537	-2.90061e-10
38555823	chr9:38555823:A:G	5.94469e-12	-2.78392e-10	1.24742
38555841	chr9:38555841:T:C	5.45633e-13	-2.78392e-10	-1.14089
38555910	chr9:38555910:T:C	5.64219e-13	-1.1074	-2.90061e-10
38556189	chr9:38556189:TG:T	7.89686e-13	-2.78392e-10	-0.771203
38556195	chr9:38556195:G:A	5.75594e-13	-2.78392e-10	-1.08744
38556520	chr9:38556520:A:G	4.81624e-13	-2.78392e-10	-1.26567
38556691	chr9:38556691:C:T	1.82831e-13	-2.01014	-0.224134
38556710	chr9:38556710:G:A	1.21927e-13	-2.00567	-0.633748
38556726	chr9:38556726:C:T	2.50762e-12	-2.78392e-10	0.384252
38556875	chr9:38556875:C:T	7.61141e-14	-1.88244	-1.22816
38556885	chr9:38556885:C:T	6.3862e-13	-2.78392e-10	-0.983529
38556903	chr9:38556903:A:T	2.32675e-13	-1.99319	-2.90061e-10
38557730	chr9:38557730:C:T	4.82117e-13	-2.78392e-10	-1.26465
38557825	chr9:38557825:T:A	8.52149e-13	-2.78392e-10	-0.695076
38557879	chr9:38557879:G:A	2.97391e-13	-1.74779	-2.90061e-10
38557933	chr9:38557933:C:T	5.21855e-13	-2.78392e-10	-1.18545
38558251	chr9:38558251:A:G	3.70158e-13	-0.919175	-0.609732
38558414	chr9:38558414:C:T	1.44103e-13	-1.98972	-0.48259
38558433	chr9:38558433:T:G	1.49272e-13	-2.00763	-0.429436
38558537	chr9:38558537:C:T	1.41972e-13	-2.00597	-0.481235
38558677	chr9:38558677:T:C	9.8796e-13	-2.78392e-10	-0.547196
38559146	chr9:38559146:G:C	2.44631e-13	-1.94309	-2.90061e-10
38559455	chr9:38559455:TG:T	2.98172e-13	-1.74517	-2.90061e-10
38560212	chr9:38560212:G:T	1.50529e-13	-2.01194	-0.416739
38560218	chr9:38560218:T:A	5.25869e-13	-2.78392e-10	-1.17779
38561001	chr9:38561001:T:C	5.45228e-13	-2.78392e-10	-1.14163
38562024	chr9:38562024:A:G	5.27014e-13	-2.78392e-10	-1.17561
38562776	chr9:38562776:G:C	7.2416e-14	-1.94964	-1.21077
38562978	chr9:38562978:C:T	6.8027e-13	-2.78392e-10	-0.920348
38563174	chr9:38563174:T:C	6.93942e-14	-1.94393	-1.2591
38565181	chr9:38565181:T:C	4.88308e-13	-2.78392e-10	-1.25189
38566044	chr9:38566044:C:T	1.14231e-13	-1.9498	-0.754815
38566059	chr9:38566059:A:G	4.88093e-13	-2.78392e-10	-1.25233
38566114	chr9:38566114:A:G	5.04878e-13	-2.78392e-10	-1.21852
38566116	chr9:38566116:G:A	7.57855e-14	-1.99607	-1.11886
38566274	chr9:38566274:T:C	8.01821e-14	-1.96625	-1.09229
38566439	chr9:38566439:G:A	9.03841e-14	-1.98985	-0.948919
38567181	chr9:38567181:C:T	4.92294e-13	-2.78392e-10	-1.24376
38567418	chr9:38567418:T:C	7.94072e-13	-2.78392e-10	-0.765664
38567806	chr9:38567806:G:C	3.24926e-13	-1.65924	-2.90061e-10
38567835	chr9:38567835:C:T	9.37044e-13	-2.78392e-10	-0.600108
38567916	chr9:38567916:C:T	9.32989e-14	-1.9764	-0.930632
38568057	chr9:38568057:C:T	6.50457e-14	-2.00295	-1.2648
38568446	chr9:38568446:C:T	8.49182e-14	-2.00159	-0.999559
38568584	chr9:38568584:G:T	8.42835e-14	-2.0024	-1.00625
38568592	chr9:38568592:T:C	9.40842e-14	-1.9981	-0.900548
38568801	chr9:38568801:G:A	5.0384e-13	-2.78392e-10	-1.22058
38568802	chr9:38568802:A:C	2.55144e-13	-2.00883	0.107815
38568876	chr9:38568876:C:T	2.58087e-13	-1.97404	0.0845025
38569030	chr9:38569030:G:A	3.60928e-13	-1.55416	-2.90061e-10
38569107	chr9:38569107:A:G	1.21042e-13	-1.63275	-1.01394
38569253	chr9:38569253:A:G	1.99803e-13	-1.7824	-0.363104
38569261	chr9:38569261:T:C	3.26689e-13	-2.01208	0.35825
38569265	chr9:38569265:A:G	1.34732e-13	-1.95244	-0.587111
38569291	chr9:38569291:T:C	1.42824e-13	-1.88068	-0.600549
38569306	chr9:38569306:G:T	1.27405e-13	-1.87981	-0.715655
38569325	chr9:38569325:C:T	1.34965e-13	-1.86655	-0.671274
38569524	chr9:38569524:A:G	1.26574e-13	-1.40731	-1.1947
38569568	chr9:38569568:A:G	3.27084e-13	-1.92629	0.273664
38569600	chr9:38569600:C:T	4.81548e-13	-2.78392e-10	-1.26583
38569601	chr9:38569601:G:A	6.5644e-14	-1.99471	-1.26388
38569652	chr9:38569652:T:A	2.81573e-13	-1.92751	0.125061
38569722	chr9:38569722:C:T	3.09093e-13	-1.7092	-2.90061e-10
38569726	chr9:38569726:G:A	4.81451e-13	-2.78392e-10	-1.26603
38569818	chr9:38569818:T:C	1.02004e-13	-1.97084	-0.846992
38569831	chr9:38569831:G:A	2.82223e-13	-1.80014	-2.90061e-10
38569853	chr9:38569853:T:C	1.01452e-13	-1.94082	-0.88243
38570099	chr9:38570099:G:A	5.39515e-13	-2.78392e-10	-1.15217
38570162	chr9:38570162:T:C	7.75831e-14	-1.99722	-1.09427
38570284	chr9:38570284:C:T	1.60744e-12	-0.0604397	-2.90061e-10
38570370	chr9:38570370:C:T	5.46618e-13	-2.78392e-10	-1.13909
38570473	chr9:38570473:T:G	3.30973e-13	-1.6408	-2.90061e-10
38570559	chr9:38570559:C:T	7.87797e-12	-2.78392e-10	1.52899
38570704	chr9:38570704:A:C	7.11721e-14	-2.01208	-1.16566
38570742	chr9:38570742:G:T	3.22648e-13	-1.52889	-0.137383
38570759	chr9:38570759:T:A	4.81406e-13	-2.78392e-10	-1.26613
38571583	chr9:38571583:T:C	1.01875e-12	-2.78392e-10	-0.516509
38571628	chr9:38571628:G:A	9.2729e-13	-2.78392e-10	-0.610572
38571658	chr9:38571658:C:T	8.18162e-13	-2.78392e-10	-0.735778
38571979	chr9:38571979:T:TTAAA	6.75938e-14	-2.01115	-1.21817
38571989	chr9:38571989:C:G	7.15855e-14	-1.93223	-1.23972
38571995	chr9:38571995:A:G	5.186e-13	-2.78392e-10	-1.19171
38572219	chr9:38572219:T:C	9.27556e-14	-2.01175	-0.901121
38572354	chr9:38572354:T:C	6.92208e-12	-2.78392e-10	1.39963
38572526	chr9:38572526:A:G	4.83577e-13	-2.78392e-10	-1.26163
38572599	chr9:38572599:C:T	8.03481e-14	-1.99476	-1.06171
38572665	chr9:38572665:G:A	6.77895e-14	-2.00905	-1.21738
38572771	chr9:38572771:G:A	4.81399e-13	-2.78392e-10	-1.26614
38572825	chr9:38572825:C:G	2.29409e-13	-2.00357	-0.00375554
38572984	chr9:38572984:T:C	1.36533e-13	-1.95423	-0.572041
38573273	chr9:38573273:C:A	5.07615e-13	-2.78392e-10	-1.21311
38573586	chr9:38573586:A:T	3.06714e-13	-1.71692	-2.90061e-10
38573832	chr9:38573832:TTAAA:T	5.99052e-13	-1.04749	-2.90061e-10
38573977	chr9:38573977:A:G	6.08977e-13	-2.78392e-10	-1.03106
38574017	chr9:38574017:G:A	4.10745e-13	-1.42486	-2.90061e-10
38574139	chr9:38574139:T:C	6.75996e-14	-2.00629	-1.22295
38575112	chr9:38575112:A:G	4.89592e-13	-2.78392e-10	-1.24926
38575150	chr9:38575150:A:C	1.28072e-11	-2.78392e-10	2.01493
38575535	chr9:38575535:T:C	6.10698e-13	-2.78392e-10	-1.02824
38575605	chr9:38575605:T:G	4.77165e-13	-1.44137	0.16639
38575614	chr9:38575614:T:C	5.02738e-13	-2.78392e-10	-1.22277
38575615	chr9:38575615:G:A	5.06064e-13	-2.78392e-10	-1.21618
38575640	chr9:38575640:T:C	1.23798e-13	-1.97024	-0.653945
38575799	chr9:38575799:A:T	1.28639e-13	-1.36529	-1.22054
38575836	chr9:38575836:A:AG	5.07801e-13	-0.6866	-0.526148
38575888	chr9:38575888:T:G	1.50386e-13	-1.98135	-0.448276
38576075	chr9:38576075:C:T	2.2923e-13	-2.00811	-2.90061e-10
38576345	chr9:38576345:A:C	1.20171e-12	-2.78392e-10	-0.351338
38576408	chr9:38576408:C:CTT	4.82412e-13	-2.78392e-10	-1.26404
38576441	chr9:38576441:A:C	5.14217e-13	-2.78392e-10	-1.20019
38576585	chr9:38576585:C:T	2.20407e-12	-2.78392e-10	0.255224
38577002	chr9:38577002:G:A	7.33752e-14	-1.88812	-1.25913
38577013	chr9:38577013:G:C	5.06737e-13	-2.78392e-10	-1.21485
38577095	chr9:38577095:C:G	2.03187e-13	-1.03243	-1.09629
38577242	chr9:38577242:T:C	8.50795e-14	-1.74939	-1.24987
38577473	chr9:38577473:T:C	4.56666e-13	-1.31889	-2.90061e-10
38577735	chr9:38577735:T:A	6.70407e-13	-2.78392e-10	-0.934954
38577788	chr9:38577788:A:G	3.99244e-12	-2.78392e-10	0.84932
38578156	chr9:38578156:A:G	1.89417e-13	-1.58106	-0.617821
38578245	chr9:38578245:A:G	5.09217e-13	-2.78392e-10	-1.20996
38578679	chr9:38578679:T:A	2.31537e-13	-1.9981	-2.90061e-10
38578680	chr9:38578680:C:T	2.30731e-13	-2.00159	-2.90061e-10
38578719	chr9:38578719:A:G	6.88625e-13	-2.78392e-10	-0.908141
38578822	chr9:38578822:G:A	1.31168e-12	-2.78392e-10	-0.263776
38578975	chr9:38578975:C:T	4.27422e-13	-0.587112	-0.797955
38578985	chr9:38578985:A:T	2.31802e-13	-1.99695	-2.90061e-10
38579194	chr9:38579194:A:C	2.336e-13	-1.98923	-2.90061e-10
38579219	chr9:38579219:C:T	1.00663e-13	-1.59693	-1.23413
38579249	chr9:38579249:A:G	2.25833e-13	-1.74137	-0.281674
38579287	chr9:38579287:T:C	1.586e-13	-1.55645	-0.819997
38579350	chr9:38579350:C:T	2.31853e-13	-1.99673	-2.90061e-10
38579731	chr9:38579731:A:T	2.05673e-13	-0.97092	-1.14563
38580276	chr9:38580276:C:A	7.27721e-14	-1.9095	-1.24601
38580495	chr9:38580495:A:G	4.81398e-13	-2.78392e-10	-1.26614
38580711	chr9:38580711:A:G	6.6897e-14	-1.97414	-1.26554
38580775	chr9:38580775:T:C	2.54654e-13	-0.813129	-1.0898
38580781	chr9:38580781:A:G	1.34846e-12	-2.78392e-10	-0.236119
38580867	chr9:38580867:G:T	2.28413e-13	-2.01168	-2.90061e-10
38580912	chr9:38580912:C:A	4.67292e-13	-0.439199	-0.856684
38580929	chr9:38580929:C:T	7.24376e-14	-2.00381	-1.1563
38580958	chr9:38580958:G:T	3.76775e-12	-2.78392e-10	0.791395
38581120	chr9:38581120:C:A	1.29989e-12	-2.78392e-10	-0.272807
38581186	chr9:38581186:A:C	2.49228e-13	-1.083	-0.841475
38581516	chr9:38581516:A:G	7.89261e-14	-1.8117	-1.26263
38581542	chr9:38581542:C:T	2.73706e-13	-1.03287	-0.797907
38582130	chr9:38582130:G:A	4.2014e-13	-0.500593	-0.901657
38582236	chr9:38582236:T:C	1.33663e-13	-1.72123	-0.826287
38582289	chr9:38582289:A:G	1.30533e-12	-2.78392e-10	-0.268624
38582412	chr9:38582412:A:AT	1.21223e-13	-1.4202	-1.22501
38582771	chr9:38582771:T:C	6.84226e-14	-1.95775	-1.25938
38583482	chr9:38583482:C:T	1.39649e-12	-2.78392e-10	-0.201121
38583486	chr9:38583486:T:G	1.40714e-12	-2.78392e-10	-0.193523
38583771	chr9:38583771:A:T	5.76444e-13	-2.78392e-10	-1.08596
38583830	chr9:38583830:T:C	3.45271e-12	-2.78392e-10	0.704076
38583918	chr9:38583918:C:T	7.93525e-14	-1.91087	-1.15807
38583929	chr9:38583929:G:A	6.84216e-14	-2.01151	-1.20564
38584027	chr9:38584027:G:A	4.63253e-13	-0.987592	-0.316973
38584613	chr9:38584613:C:A	9.01642e-13	-2.78392e-10	-0.63862
38584889	chr9:38584889:T:C	8.75469e-14	-1.71064	-1.26002
38584919	chr9:38584919:C:T	4.85253e-13	-2.78392e-10	-1.25817
38584941	chr9:38584941:A:G	2.15327e-13	-1.13345	-0.937231
38585157	chr9:38585157:T:C	2.07094e-13	-1.18331	-0.926354
38585698	chr9:38585698:A:G	4.86345e-13	-2.78392e-10	-1.25592
38585933	chr9:38585933:T:C	7.55063e-14	-1.86413	-1.25449
38586133	chr9:38586133:T:C	7.59433e-14	-1.86391	-1.24894
38586250	chr9:38586250:C:T	4.18103e-13	-0.181004	-1.22611
38586334	chr9:38586334:T:A	5.46823e-13	-2.78392e-10	-1.13871
38586661	chr9:38586661:C:T	2.06186e-13	-0.86264	-1.25142
38586888	chr9:38586888:G:A	6.80916e-14	-1.97233	-1.24965
38587221	chr9:38587221:G:C	2.37415e-13	-1.97303	-2.90061e-10
38587268	chr9:38587268:T:C	2.42642e-13	-1.95125	-2.90061e-10
38587278	chr9:38587278:G:C	2.39358e-13	-1.96488	-2.90061e-10
38587670	chr9:38587670:G:A	3.43613e-13	-0.340794	-1.26253
38587727	chr9:38587727:A:G	1.33142e-13	-1.36503	-1.18639
38587888	chr9:38587888:G:C	2.37224e-13	-1.97383	-2.90061e-10
38587933	chr9:38587933:C:T	8.58167e-14	-1.82684	-1.16378
38588043	chr9:38588043:G:A	6.66808e-14	-2.01181	-1.23111
38588158	chr9:38588158:TGTAA:T	2.37743e-13	-1.97165	-2.90061e-10
38588234	chr9:38588234:C:T	4.21902e-13	-0.133226	-1.26484
38588576	chr9:38588576:G:A	1.19208e-12	-2.78392e-10	-0.359383
38588623	chr9:38588623:A:G	7.71403e-13	-2.78392e-10	-0.794627
38588765	chr9:38588765:C:T	4.50091e-13	-0.0715769	-1.26181
38588766	chr9:38588766:G:A	5.63087e-13	-2.78392e-10	-1.1094
38589212	chr9:38589212:C:T	4.34801e-13	-0.110492	-1.25746
38589215	chr9:38589215:T:C	5.03378e-13	-2.78392e-10	-1.2215
38589238	chr9:38589238:ACT:A	1.28461e-12	-2.78392e-10	-0.284629
38589564	chr9:38589564:G:A	5.67015e-13	-2.78392e-10	-1.10245
38589684	chr9:38589684:C:T	2.72315e-12	-2.78392e-10	0.466706
38590065	chr9:38590065:A:G	7.01572e-14	-1.9261	-1.266
38590094	chr9:38590094:G:C	4.85171e-13	-2.78392e-10	-1.25834
38590170	chr9:38590170:CTTCTTTCTCTCT:C	2.32895e-13	-1.99225	-2.90061e-10
38590298	chr9:38590298:T:C	4.41794e-13	-1.35199	-2.90061e-10
38590327	chr9:38590327:G:A	2.28399e-13	-2.01174	-2.90061e-10
38590466	chr9:38590466:C:T	5.00968e-13	-2.78392e-10	-1.2263
38590746	chr9:38590746:G:A	2.50385e-12	-2.78392e-10	0.382746
38590907	chr9:38590907:C:G	8.21127e-13	-2.78392e-10	-0.73216
38590912	chr9:38590912:C:T	2.40435e-12	-2.78392e-10	0.342197
38590923	chr9:38590923:T:C	1.35536e-13	-1.72589	-0.807709
38591770	chr9:38591770:T:C	9.47478e-13	-2.78392e-10	-0.589034
38591943	chr9:38591943:G:A	2.5156e-13	-1.6602	-0.254961
38591944	chr9:38591944:C:G	2.717e-13	-1.66137	-0.176765
38592140	chr9:38592140:G:T	7.7551e-14	-1.82771	-1.26419
38592255	chr9:38592255:GCTAAA:G	2.16048e-13	-1.74239	-0.324949
38592369	chr9:38592369:T:G	4.83011e-13	-2.78392e-10	-1.2628
38592716	chr9:38592716:T:C	1.94244e-13	-1.81377	-0.359946
38592851	chr9:38592851:C:T	1.39252e-12	-2.78392e-10	-0.203969
38592902	chr9:38592902:GGT:G	9.34334e-13	-2.78392e-10	-0.603004
38592972	chr9:38592972:G:C	2.14217e-13	-1.71646	-0.359387
38592976	chr9:38592976:G:A	4.91845e-13	-2.78392e-10	-1.24467
38593266	chr9:38593266:T:C	1.26015e-12	-2.78392e-10	-0.303853
38593350	chr9:38593350:C:T	8.91978e-14	-1.81526	-1.13673
38594323	chr9:38594323:A:G	7.8214e-13	-2.78392e-10	-0.780805
38594452	chr9:38594452:G:C	1.10417e-12	-2.78392e-10	-0.435988
38594603	chr9:38594603:T:C	1.01887e-12	-2.78392e-10	-0.516386
38594805	chr9:38594805:C:T	5.20408e-13	-1.18822	-2.90061e-10
38595095	chr9:38595095:T:C	9.24134e-14	-1.65255	-1.26401
38595199	chr9:38595199:G:A	2.70577e-12	-2.78392e-10	0.460304
38595246	chr9:38595246:G:A	2.01254e-12	0.164315	-2.90061e-10
38595394	chr9:38595394:A:G	2.0466e-13	-1.70164	-0.419849
38595437	chr9:38595437:A:G	1.01435e-12	-2.78392e-10	-0.520833
38595889	chr9:38595889:T:C	1.69114e-13	-1.82854	-0.483726
38596083	chr9:38596083:A:G	9.34041e-13	-2.78392e-10	-0.603318
38596120	chr9:38596120:T:G	8.86181e-13	-2.78392e-10	-0.655917
38596275	chr9:38596275:A:G	9.77785e-13	-2.78392e-10	-0.557548
38596437	chr9:38596437:T:C	6.03275e-13	-2.78392e-10	-1.04047
38596453	chr9:38596453:T:C	4.81397e-13	-2.78392e-10	-1.26614
38596651	chr9:38596651:A:T	6.12668e-13	-2.78392e-10	-1.02501
38596733	chr9:38596733:T:C	1.01912e-12	-2.78392e-10	-0.516141
38596880	chr9:38596880:T:G	2.44869e-13	-1.94211	-2.90061e-10
38596967	chr9:38596967:G:C	9.64422e-13	-2.78392e-10	-0.571309
38597064	chr9:38597064:T:C	9.76326e-13	-2.78392e-10	-0.559041
38597409	chr9:38597409:A:G	4.81407e-13	-2.78392e-10	-1.26613
38597449	chr9:38597449:A:C	7.31079e-14	-1.89823	-1.25267
38597469	chr9:38597469:C:T	6.23979e-13	-2.78392e-10	-1.00672
38597958	chr9:38597958:A:G	4.26183e-13	-1.93382	0.545856
38598108	chr9:38598108:T:C	5.68102e-13	-2.78392e-10	-1.10054
38598274	chr9:38598274:T:A	7.46799e-13	-0.66418	-0.162862
38598373	chr9:38598373:C:T	8.84654e-13	-0.657641	-2.90061e-10
38599099	chr9:38599099:T:A	1.36743e-13	-1.60296	-0.921775
38599154	chr9:38599154:C:G	2.62693e-12	-2.78392e-10	0.430732
38599300	chr9:38599300:G:T	4.85029e-13	-2.78392e-10	-1.25863
38599382	chr9:38599382:G:A	1.31259e-13	-1.79761	-0.768051
38599421	chr9:38599421:T:G	2.72642e-13	-1.83468	-2.90061e-10
38599590	chr9:38599590:G:A	8.79922e-13	-2.78392e-10	-0.663005
38599799	chr9:38599799:G:A	1.3859e-12	-2.78392e-10	-0.208736
38600114	chr9:38600114:A:G	6.06661e-13	-2.78392e-10	-1.03487
38600177	chr9:38600177:T:G	5.42451e-13	-2.78392e-10	-1.14674
38600714	chr9:38600714:C:T	6.69903e-13	-2.78392e-10	-0.935706
38600955	chr9:38600955:A:G	8.2126e-14	-1.78919	-1.2454
38601334	chr9:38601334:T:C	2.35138e-13	-1.98267	-2.90061e-10
38601576	chr9:38601576:C:T	3.57765e-13	-1.93315	0.370186
38601638	chr9:38601638:T:C	6.91962e-13	-2.78392e-10	-0.903307
38601838	chr9:38601838:C:T	4.82472e-13	-2.78392e-10	-1.26392
38602084	chr9:38602084:C:T	8.19419e-13	-2.78392e-10	-0.734242
38602253	chr9:38602253:G:T	3.42843e-13	-1.76266	0.157093
38602346	chr9:38602346:A:G	6.59917e-13	-2.78392e-10	-0.950723
38602595	chr9:38602595:A:T	3.02907e-13	-1.92095	0.191537
38602790	chr9:38602790:C:T	4.81679e-13	-2.78392e-10	-1.26556
38602973	chr9:38602973:A:G	1.38452e-13	-1.90802	-0.604293
38603134	chr9:38603134:G:A	8.19378e-14	-1.96073	-1.07615
38603191	chr9:38603191:G:T	6.05224e-13	-2.78392e-10	-1.03724
38603387	chr9:38603387:C:T	6.99671e-14	-2.01148	-1.18333
38603698	chr9:38603698:G:A	7.19087e-14	-1.90703	-1.26041
38603706	chr9:38603706:T:C	8.39991e-13	-2.78392e-10	-0.709447
38603733	chr9:38603733:C:T	3.1392e-13	-1.94376	0.250058
38603821	chr9:38603821:T:C	7.37783e-14	-2.0096	-1.13218
38603876	chr9:38603876:T:C	8.08794e-13	-2.78392e-10	-0.747293
38603972	chr9:38603972:G:A	1.31534e-12	-2.78392e-10	-0.26099
38604040	chr9:38604040:T:C	8.86354e-14	-1.75776	-1.20055
38604190	chr9:38604190:C:T	5.44902e-13	-2.78392e-10	-1.14223
38604677	chr9:38604677:A:G	1.8521e-13	-1.98964	-0.231707
38605230	chr9:38605230:G:A	2.3786e-13	-1.97115	-2.90061e-10
38605462	chr9:38605462:G:A	7.14756e-14	-2.01171	-1.16177
38605473	chr9:38605473:C:T	1.13866e-12	-2.78392e-10	-0.405227
38605712	chr9:38605712:C:A	3.6543e-13	-1.54176	-2.90061e-10
38605790	chr9:38605790:T:A	8.17974e-13	-2.78392e-10	-0.736007
38606025	chr9:38606025:T:C	8.27062e-13	-2.78392e-10	-0.724958
38606100	chr9:38606100:C:A	5.26101e-13	-2.78392e-10	-1.17734
38606256	chr9:38606256:T:C	2.37338e-13	-1.97335	-2.90061e-10
38606301	chr9:38606301:GT:G	7.4251e-14	-1.97372	-1.16167
38606433	chr9:38606433:G:A	2.62358e-12	-2.78392e-10	0.429458
38606794	chr9:38606794:G:A	2.63915e-12	-2.78392e-10	0.435373
38607017	chr9:38607017:T:C	1.0443e-12	-2.78392e-10	-0.491732
38607125	chr9:38607125:C:T	1.2477e-13	-1.91094	-0.70542
38607139	chr9:38607139:C:A	6.25862e-13	-2.78392e-10	-1.00371
38607440	chr9:38607440:C:T	1.02613e-12	-2.78392e-10	-0.509292
38607783	chr9:38607783:C:T	1.24364e-12	-2.78392e-10	-0.317041
38607853	chr9:38607853:T:C	1.17073e-13	-1.91504	-0.764998
38607979	chr9:38607979:C:T	6.83665e-14	-1.95181	-1.26615
38608024	chr9:38608024:G:A	4.86457e-13	-2.78392e-10	-1.25569
38608274	chr9:38608274:T:C	7.99116e-13	-2.78392e-10	-0.759332
38608385	chr9:38608385:A:G	6.18698e-13	-1.01522	-2.90061e-10
38608656	chr9:38608656:AAAT:A	8.26451e-13	-2.78392e-10	-0.725697
38608808	chr9:38608808:G:A	6.87565e-13	-2.78392e-10	-0.909682
38608914	chr9:38608914:A:G	8.78153e-14	-1.818	-1.1496
38609240	chr9:38609240:G:A	8.23539e-13	-2.78392e-10	-0.729227
38609368	chr9:38609368:T:C	1.13794e-12	-0.40586	-2.90061e-10
38609416	chr9:38609416:GC:G	1.41325e-12	-2.78392e-10	-0.189187
38609684	chr9:38609684:CTCT:C	7.55581e-13	-2.78392e-10	-0.815351
38609694	chr9:38609694:G:A	5.24824e-13	-2.78392e-10	-1.17977
38609719	chr9:38609719:T:C	5.65995e-13	-2.78392e-10	-1.10425
38609895	chr9:38609895:A:G	2.78801e-13	-1.81234	-2.90061e-10
38609917	chr9:38609917:A:G	1.11832e-12	-2.78392e-10	-0.423257
38610362	chr9:38610362:G:A	8.11043e-13	-2.78392e-10	-0.744517
38610582	chr9:38610582:T:A	1.6032e-12	-2.78392e-10	-0.0630838
38610597	chr9:38610597:G:A	1.60745e-12	-2.78392e-10	-0.0604358
38610647	chr9:38610647:C:T	2.39848e-13	-1.96283	-2.90061e-10
38610804	chr9:38610804:A:G	1.57278e-12	-2.78392e-10	-0.0822411
38611556	chr9:38611556:C:A	4.83365e-13	-2.78392e-10	-1.26207
38611863	chr9:38611863:T:C	7.63099e-13	-2.78392e-10	-0.805451
38611954	chr9:38611954:T:C	7.58378e-14	-1.98191	-1.13233
38612449	chr9:38612449:G:T	3.37187e-13	-1.6222	-2.90061e-10
38612479	chr9:38612479:G:C	3.2961e-13	-1.64493	-2.90061e-10
38612816	chr9:38612816:C:T	7.17277e-13	-2.78392e-10	-0.867375
38612817	chr9:38612817:G:A	7.0538e-14	-2.00777	-1.17892
38613174	chr9:38613174:G:A	4.86407e-13	-2.78392e-10	-1.25579
38613175	chr9:38613175:T:C	2.4552e-13	-1.93946	-2.90061e-10
38613204	chr9:38613204:C:A	5.81782e-13	-2.78392e-10	-1.07674
38613225	chr9:38613225:A:G	1.98957e-13	-0.895095	-1.25465
38613400	chr9:38613400:T:C	5.9789e-13	-2.78392e-10	-1.04943
38613446	chr9:38613446:TTTTCTC:T	5.15328e-13	-2.78392e-10	-1.19803
38613464	chr9:38613464:G:A	7.1356e-13	-2.78392e-10	-0.872571
38613550	chr9:38613550:CCAA:C	5.32897e-13	-2.78392e-10	-1.16451
38613596	chr9:38613596:T:C	5.69808e-13	-2.78392e-10	-1.09754
38613652	chr9:38613652:A:C	2.78239e-13	-1.65824	-0.156117
38613777	chr9:38613777:C:A	1.57174e-12	-2.78392e-10	-0.0828982
38613808	chr9:38613808:T:C	6.71416e-14	-1.9869	-1.24913
38613895	chr9:38613895:T:C	7.26428e-14	-2.01191	-1.14538
38613905	chr9:38613905:T:C	1.21549e-12	-2.78392e-10	-0.339938
38613969	chr9:38613969:G:T	4.84803e-13	-2.78392e-10	-1.2591
38614155	chr9:38614155:G:A	2.33072e-13	-1.99149	-2.90061e-10
38614307	chr9:38614307:A:G	1.8184e-13	-1.09822	-1.14149
38614397	chr9:38614397:C:T	2.30266e-13	-0.750781	-1.25282
38614515	chr9:38614515:G:A	5.11872e-13	-2.78392e-10	-1.20476
38614554	chr9:38614554:G:C	1.82533e-13	-0.973621	-1.26229
38614613	chr9:38614613:C:T	1.21672e-12	-2.78392e-10	-0.338924
38614753	chr9:38614753:G:A	5.11806e-13	-2.78392e-10	-1.20489
38615114	chr9:38615114:A:T	4.86065e-13	-2.78392e-10	-1.2565
38615178	chr9:38615178:C:A	1.80686e-13	-0.983246	-1.26283
38615183	chr9:38615183:C:T	5.38278e-13	-2.78392e-10	-1.15446
38615218	chr9:38615218:T:TCAG	1.36722e-12	-2.78392e-10	-0.222302
38615340	chr9:38615340:C:A	4.90182e-13	-2.78392e-10	-1.24806
38615364	chr9:38615364:AAAG:A	1.37033e-12	-2.78392e-10	-0.220034
38615555	chr9:38615555:A:G	4.84719e-13	-2.78392e-10	-1.25927
38615632	chr9:38615632:G:A	2.29566e-13	-2.00665	-2.90061e-10
38615701	chr9:38615701:C:T	5.06249e-13	-1.1492	-0.0666072
38615782	chr9:38615782:T:C	8.61591e-14	-1.89641	-1.09023
38616010	chr9:38616010:C:T	5.9938e-13	-2.78392e-10	-1.04694
38616880	chr9:38616880:T:C	1.73061e-13	-1.81839	-0.470804
38618107	chr9:38618107:C:G	9.02541e-13	-2.78392e-10	-0.637624
38618301	chr9:38618301:C:T	2.28698e-13	-0.745561	-1.26487
38618885	chr9:38618885:CATTAT:C	4.90375e-13	-2.78392e-10	-1.24767
38619184	chr9:38619184:CTT:C	4.98229e-13	-2.78392e-10	-1.23178
38619463	chr9:38619463:T:G	4.92719e-13	-2.78392e-10	-1.2429
38619464	chr9:38619464:A:G	1.1326e-12	-2.78392e-10	-0.410566
38619788	chr9:38619788:T:G	4.87337e-13	-2.78392e-10	-1.25388
38619997	chr9:38619997:A:T	8.38257e-13	-2.78392e-10	-0.711513
38620027	chr9:38620027:A:C	7.29309e-14	-1.95192	-1.2014
38620072	chr9:38620072:C:G	1.22916e-12	-2.78392e-10	-0.328748
38620304	chr9:38620304:G:T	1.28084e-12	-2.78392e-10	-0.287567
38620502	chr9:38620502:G:T	4.89291e-13	-2.78392e-10	-1.24988
38621065	chr9:38621065:G:T	1.28279e-12	-2.78392e-10	-0.286049
38621159	chr9:38621159:T:A	7.4713e-13	-2.78392e-10	-0.826599
38621473	chr9:38621473:T:C	5.49998e-13	-2.78392e-10	-1.13292
38621998	chr9:38621998:C:T	8.8649e-13	-1.19093	0.535359
38622260	chr9:38622260:A:G	6.57037e-14	-1.99193	-1.26575
38624257	chr9:38624257:G:A	4.84232e-13	-2.78392e-10	-1.26027
38624275	chr9:38624275:G:A	8.07938e-13	-2.78392e-10	-0.748352
38624503	chr9:38624503:T:C	4.84772e-13	-2.78392e-10	-1.25916
38624545	chr9:38624545:G:A	5.66522e-13	-2.78392e-10	-1.10332
38624619	chr9:38624619:TA:T	5.1188e-13	-2.78392e-10	-1.20475
38625380	chr9:38625380:A:T	1.38248e-13	-2.01199	-0.501799
38625465	chr9:38625465:C:T	2.49575e-12	0.379508	-2.90061e-10
38625528	chr9:38625528:C:CT	2.30744e-13	-2.00153	-2.90061e-10
38626014	chr9:38626014:C:A	1.31207e-12	-2.78392e-10	-0.263474
38626084	chr9:38626084:G:A	5.12173e-13	-2.78392e-10	-1.20418
38626136	chr9:38626136:C:T	2.95105e-13	-1.75551	-2.90061e-10
38626312	chr9:38626312:T:C	7.05652e-13	-0.00819499	-0.87552
38626454	chr9:38626454:G:A	5.12155e-13	-2.78392e-10	-1.20421
38626541	chr9:38626541:C:T	6.05145e-13	-2.78392e-10	-1.03737
38626685	chr9:38626685:T:C	1.35758e-13	-1.92053	-0.61144
38627356	chr9:38627356:G:A	4.85497e-13	-2.78392e-10	-1.25767
38627502	chr9:38627502:A:T	8.11194e-14	-1.98063	-1.06628
38627984	chr9:38627984:G:A	4.65473e-13	-1.47651	0.176727
38628039	chr9:38628039:C:A	5.13778e-13	-2.78392e-10	-1.20105
38628337	chr9:38628337:G:A	6.53574e-13	-2.78392e-10	-0.960383
38628353	chr9:38628353:T:G	4.89985e-13	-2.78392e-10	-1.24846
38629362	chr9:38629362:T:TGCCACATACACACACAC	5.07757e-13	-2.78392e-10	-1.21283
38629922	chr9:38629922:C:G	8.9088e-13	-2.78392e-10	-0.650629
38629957	chr9:38629957:A:G	4.03262e-13	-0.480188	-0.963062
38629998	chr9:38629998:C:A	2.71228e-13	-0.704074	-1.1358
38630070	chr9:38630070:T:G	1.43935e-12	-2.78392e-10	-0.17089
38630090	chr9:38630090:A:G	6.8367e-14	-1.96719	-1.25076
38630472	chr9:38630472:A:G	5.95061e-13	-2.78392e-10	-1.05417
38630548	chr9:38630548:G:A	4.98753e-13	-2.78392e-10	-1.23073
38630775	chr9:38630775:G:T	4.96172e-13	-2.78392e-10	-1.23592
38630847	chr9:38630847:G:C	6.5239e-13	-2.78392e-10	-0.962195
38630872	chr9:38630872:A:G	2.28633e-13	-1.04413	-0.966594
38631087	chr9:38631087:T:C	5.17959e-13	-2.78392e-10	-1.19294
38631102	chr9:38631102:G:A	5.19331e-13	-2.78392e-10	-1.1903
38631131	chr9:38631131:C:A	9.31456e-13	-2.78392e-10	-0.606089
38631326	chr9:38631326:C:T	8.99583e-14	-1.87587	-1.06762
38631452	chr9:38631452:G:A	6.68184e-14	-2.00622	-1.23464
38631562	chr9:38631562:C:T	6.68094e-14	-1.99345	-1.24755
38631636	chr9:38631636:G:T	6.89544e-13	-2.78392e-10	-0.906808
38631649	chr9:38631649:TAGTA:T	1.03581e-12	-2.78392e-10	-0.499897
38631682	chr9:38631682:C:T	8.96651e-14	-1.8788	-1.06795
38631798	chr9:38631798:G:T	8.97915e-14	-1.88301	-1.06234
38631832	chr9:38631832:C:T	9.06633e-14	-1.87894	-1.05674
38631942	chr9:38631942:A:G	5.2386e-13	-2.78392e-10	-1.18161
38631987	chr9:38631987:C:T	1.63766e-13	-1.08721	-1.25719
38632214	chr9:38632214:A:G	6.38974e-13	-0.982973	-2.90061e-10
38632376	chr9:38632376:T:A	1.90602e-13	-1.18421	-1.00844
38632391	chr9:38632391:C:T	8.9631e-14	-1.87846	-1.06868
38632735	chr9:38632735:T:C	5.80836e-13	-2.78392e-10	-1.07837
38633084	chr9:38633084:C:T	1.34053e-13	-1.28598	-1.25862
38633106	chr9:38633106:G:T	1.30855e-13	-1.30868	-1.26006
38633283	chr9:38633283:C:T	1.50059e-13	-1.43111	-1.0007
38633388	chr9:38633388:G:A	8.17422e-14	-1.9194	-1.11987
38633398	chr9:38633398:G:A	8.43201e-14	-1.89283	-1.11539
38633490	chr9:38633490:A:G	4.83394e-13	-2.78392e-10	-1.26201
38633584	chr9:38633584:G:A	1.23646e-13	-1.37282	-1.2526
38633655	chr9:38633655:A:G	1.2022e-13	-1.42063	-1.23288
38633857	chr9:38633857:G:C	6.52408e-14	-1.99861	-1.26614
38634054	chr9:38634054:A:G	1.16518e-12	-0.382205	-2.90061e-10
38634496	chr9:38634496:C:G	4.94892e-13	-2.78392e-10	-1.2385
38634801	chr9:38634801:T:C	1.75582e-13	-1.29684	-0.977888
38634821	chr9:38634821:G:A	9.2061e-14	-1.79886	-1.12153
38634855	chr9:38634855:A:G	6.26645e-13	-2.78392e-10	-1.00246
38635115	chr9:38635115:CA:C	7.96708e-13	-2.78392e-10	-0.76235
38635189	chr9:38635189:C:T	1.67802e-13	-1.06061	-1.25944
38635469	chr9:38635469:T:A	5.39962e-13	-2.78392e-10	-1.15134
38635701	chr9:38635701:G:A	8.78604e-14	-1.83459	-1.1325
38635726	chr9:38635726:T:C	9.16424e-14	-1.81551	-1.10943
38635853	chr9:38635853:T:A	4.8777e-13	-2.78392e-10	-1.25299
38636098	chr9:38636098:C:T	1.35653e-13	-1.48125	-1.05148
38636171	chr9:38636171:G:A	1.59949e-13	-1.49016	-0.877821
38636186	chr9:38636186:C:T	1.69927e-13	-1.32731	-0.980164
38636269	chr9:38636269:G:A	5.17855e-13	-2.78392e-10	-1.19314
38636334	chr9:38636334:A:T	1.14731e-13	-1.72899	-0.971256
38636466	chr9:38636466:A:G	1.16475e-13	-1.72449	-0.960667
38637197	chr9:38637197:A:G	9.86673e-14	-1.84608	-1.005
38637796	chr9:38637796:C:T	2.28372e-13	-2.01186	-2.90061e-10
38637885	chr9:38637885:C:A	5.27772e-13	-2.78392e-10	-1.17417
38638142	chr9:38638142:C:T	1.25786e-12	-2.78392e-10	-0.305669
38638699	chr9:38638699:G:A	5.07344e-13	-2.78392e-10	-1.21365
38638839	chr9:38638839:A:G	1.25386e-13	-1.6319	-0.979542
38638865	chr9:38638865:C:T	6.96443e-14	-1.99447	-1.20497
38639250	chr9:38639250:A:C	4.82595e-13	-2.78392e-10	-1.26366
38639321	chr9:38639321:T:G	1.88005e-13	-1.48774	-0.718628
38639366	chr9:38639366:C:T	5.10189e-13	-2.78392e-10	-1.20806
38639540	chr9:38639540:T:G	2.37094e-13	-1.97438	-2.90061e-10
38639648	chr9:38639648:C:T	4.96952e-13	-2.78392e-10	-1.23434
38639766	chr9:38639766:C:T	5.83302e-13	-2.78392e-10	-1.07413
38639838	chr9:38639838:T:C	6.45936e-13	-2.78392e-10	-0.972138
38639856	chr9:38639856:G:A	2.29689e-13	-1.37383	-0.632281
38639968	chr9:38639968:C:T	6.64388e-13	-2.78392e-10	-0.943971
38640050	chr9:38640050:TC:T	4.87808e-13	-2.78392e-10	-1.25292
38640291	chr9:38640291:A:G	1.68986e-13	-1.2258	-1.08722
38640320	chr9:38640320:A:T	1.1501e-13	-1.71756	-0.980261
38640376	chr9:38640376:T:A	8.92788e-14	-1.76015	-1.19093
38640564	chr9:38640564:T:C	4.82223e-13	-2.78392e-10	-1.26443
38640622	chr9:38640622:C:T	1.29179e-13	-1.50367	-1.07797
38641105	chr9:38641105:T:C	5.21511e-13	-2.78392e-10	-1.18611
38641173	chr9:38641173:T:C	9.29987e-13	-2.78392e-10	-0.607668
38641215	chr9:38641215:A:G	6.23115e-11	-2.78392e-10	3.59706
38641325	chr9:38641325:A:C	6.48535e-14	-2.00707	-1.26363
38641333	chr9:38641333:C:A	5.65066e-13	-2.78392e-10	-1.1059
38641338	chr9:38641338:A:G	6.44927e-14	-2.01174	-1.26454
38641445	chr9:38641445:A:G	6.49558e-14	-2.00698	-1.26215
38641479	chr9:38641479:G:A	1.50485e-11	-2.78392e-10	2.17619
38641970	chr9:38641970:C:G	4.03556e-13	-0.195566	-1.24696
38642118	chr9:38642118:A:G	5.14116e-13	-2.78392e-10	-1.20039
38642157	chr9:38642157:G:A	6.71609e-14	-1.99379	-1.24196
38642399	chr9:38642399:A:G	6.3761e-13	-2.78392e-10	-0.985111
38642563	chr9:38642563:C:T	4.97918e-13	-2.78392e-10	-1.2324
38642634	chr9:38642634:A:C	6.19269e-13	-2.78392e-10	-1.0143
38642770	chr9:38642770:G:A	1.21311e-12	-2.78392e-10	-0.341897
38642882	chr9:38642882:A:C	1.10063e-13	-1.95876	-0.783023
38643108	chr9:38643108:G:A	5.66293e-13	-2.78392e-10	-1.10373
38643132	chr9:38643132:A:G	1.31317e-13	-1.98285	-0.582372
38643340	chr9:38643340:T:C	5.88294e-13	-2.78392e-10	-1.06561
38643858	chr9:38643858:G:A	4.45974e-13	-1.34258	-2.90061e-10
38643999	chr9:38643999:A:G	1.14717e-13	-1.95508	-0.745289
38644033	chr9:38644033:G:A	5.03738e-13	-2.78392e-10	-1.22078
38644336	chr9:38644336:C:T	5.49413e-13	-2.78392e-10	-1.13399
38644401	chr9:38644401:T:C	8.71834e-13	-2.78392e-10	-0.672239
38644424	chr9:38644424:T:C	1.65442e-13	-1.97822	-0.355996
38644457	chr9:38644457:C:T	5.5311e-13	-2.78392e-10	-1.12728
38644532	chr9:38644532:G:A	1.33059e-13	-1.52648	-1.02556
38645012	chr9:38645012:G:A	6.83369e-14	-1.99115	-1.22724
38645209	chr9:38645209:G:A	3.73547e-13	-0.507653	-1.01214
38645394	chr9:38645394:G:C	5.20093e-13	-2.78392e-10	-1.18883
38645666	chr9:38645666:C:T	2.15658e-13	-1.99759	-0.071556
38646185	chr9:38646185:A:G	5.74405e-13	-2.78392e-10	-1.0895
38646410	chr9:38646410:A:G	2.09959e-13	-1.4424	-0.65353
38646723	chr9:38646723:C:T	5.03882e-13	-2.78392e-10	-1.2205
38646919	chr9:38646919:G:T	7.64582e-13	-2.78392e-10	-0.803509
38646998	chr9:38646998:T:C	7.72244e-14	-1.96871	-1.12742
38647286	chr9:38647286:G:T	1.47172e-13	-1.34029	-1.11095
38647298	chr9:38647298:G:C	1.51745e-13	-1.31025	-1.11038
38647406	chr9:38647406:C:T	7.68075e-13	-0.798951	-2.90061e-10
38647529	chr9:38647529:G:T	4.822e-13	-2.78392e-10	-1.26448
38647597	chr9:38647597:T:C	4.82724e-13	-2.78392e-10	-1.26339
38647613	chr9:38647613:CAGT:C	1.49206e-13	-1.31742	-1.12009
38647944	chr9:38647944:G:T	1.08599e-12	-1.27928	0.826688
38648038	chr9:38648038:T:A	9.63467e-14	-1.98776	-0.887129
38648441	chr9:38648441:G:A	5.57797e-13	-2.78392e-10	-1.11884
38648459	chr9:38648459:C:A	1.22242e-13	-1.98377	-0.653064
38649080	chr9:38649080:G:A	1.79864e-13	-1.96383	-0.286806
38649224	chr9:38649224:C:G	1.44097e-13	-1.38929	-1.08307
38649358	chr9:38649358:G:A	4.05958e-13	-1.43659	-2.90061e-10
38649476	chr9:38649476:C:T	4.82451e-13	-2.78392e-10	-1.26396
38649505	chr9:38649505:C:A	2.66959e-13	-0.96918	-0.886561
38649946	chr9:38649946:G:A	7.35779e-13	-2.78392e-10	-0.841908
38650215	chr9:38650215:G:A	5.50016e-13	-2.78392e-10	-1.13289
38650247	chr9:38650247:T:C	3.60784e-13	-1.90533	0.350776
38650382	chr9:38650382:A:T	1.59868e-12	-2.78392e-10	-0.0659039
38650693	chr9:38650693:G:A	6.0824e-13	-2.78392e-10	-1.03227
38650865	chr9:38650865:A:C	5.51905e-13	-2.78392e-10	-1.12946
38651165	chr9:38651165:G:A	1.02899e-12	-2.78392e-10	-0.506502
38651201	chr9:38651201:G:A	3.28042e-13	-1.6497	-2.90061e-10
38651247	chr9:38651247:A:T	5.55076e-13	-2.78392e-10	-1.12373
38651475	chr9:38651475:T:C	6.12855e-13	-1.02471	-2.90061e-10
38651574	chr9:38651574:G:A	5.19043e-13	-2.78392e-10	-1.19085
38651683	chr9:38651683:A:C	4.00623e-13	-0.206114	-1.2437
38651772	chr9:38651772:T:C	6.9002e-13	-2.78392e-10	-0.906117
38651955	chr9:38651955:A:C	6.68734e-14	-2.00863	-1.23141
38652285	chr9:38652285:A:G	5.00414e-13	-2.78392e-10	-1.2274
38652918	chr9:38652918:C:T	9.03223e-14	-1.68938	-1.25007
38653147	chr9:38653147:G:C	5.11489e-13	-2.78392e-10	-1.20551
38653261	chr9:38653261:AT:A	9.13938e-14	-1.68872	-1.23894
38653454	chr9:38653454:C:A	4.8151e-13	-2.78392e-10	-1.26591
38653490	chr9:38653490:T:G	8.49483e-13	-2.78392e-10	-0.69821
38653565	chr9:38653565:A:C	1.10814e-13	-1.48147	-1.25351
38653597	chr9:38653597:G:A	2.87561e-13	-0.866136	-0.915265
38653707	chr9:38653707:A:C	6.55693e-14	-2.00322	-1.25651
38653721	chr9:38653721:G:T	9.86417e-14	-1.79321	-1.05814
38653767	chr9:38653767:C:T	1.25499e-13	-1.63817	-0.972375
38653795	chr9:38653795:C:T	1.86403e-13	-1.23002	-0.984909
38653857	chr9:38653857:T:C	9.92622e-13	-2.78392e-10	-0.542488
38654032	chr9:38654032:C:G	9.3061e-14	-1.75279	-1.15679
38654054	chr9:38654054:A:G	8.05973e-14	-1.78768	-1.26569
38654105	chr9:38654105:G:C	9.92049e-14	-1.7931	-1.05256
38654228	chr9:38654228:C:T	1.12318e-13	-1.45647	-1.26503
38654388	chr9:38654388:T:C	1.6771e-13	-1.3111	-1.00951
38654534	chr9:38654534:AG:A	8.62587e-14	-1.8972	-1.08829
38654539	chr9:38654539:T:C	2.34785e-13	-1.98417	-2.90061e-10
38654685	chr9:38654685:C:T	1.33956e-12	-2.78392e-10	-0.242738
38654741	chr9:38654741:C:T	2.12697e-13	-0.913206	-1.16976
38654817	chr9:38654817:G:A	1.11596e-13	-1.66209	-1.06587
38655072	chr9:38655072:G:A	2.23376e-13	-1.50574	-0.528236
38655115	chr9:38655115:T:C	8.81222e-13	-2.78392e-10	-0.661529
38655156	chr9:38655156:G:A	8.84704e-14	-2.00481	-0.955362
38655222	chr9:38655222:G:A	8.91791e-14	-1.93739	-1.01481
38655272	chr9:38655272:T:C	8.68933e-14	-1.9374	-1.04075
38655838	chr9:38655838:T:C	7.42278e-14	-1.94112	-1.19458
38656189	chr9:38656189:A:G	8.81841e-13	-1.92453	1.2637
38656218	chr9:38656218:G:A	4.81598e-13	-2.78392e-10	-1.26573
38656457	chr9:38656457:C:T	1.38817e-13	-2.012	-0.497682
38656658	chr9:38656658:A:C	8.62437e-13	-0.683076	-2.90061e-10
38656794	chr9:38656794:C:G	7.02137e-14	-1.99032	-1.20098
38656963	chr9:38656963:G:A	8.68937e-14	-1.91216	-1.06599
38656988	chr9:38656988:C:T	8.86746e-14	-1.89387	-1.06399
38657107	chr9:38657107:A:G	7.70001e-14	-2.004	-1.09503
38657147	chr9:38657147:T:C	1.21711e-13	-1.91365	-0.72754
38657172	chr9:38657172:C:T	1.21072e-13	-1.91028	-0.736164
38657283	chr9:38657283:C:T	7.93722e-14	-1.99455	-1.07414
38657310	chr9:38657310:T:C	7.82698e-14	-1.99642	-1.08626
38657441	chr9:38657441:A:G	7.80104e-14	-1.99994	-1.08606
38657586	chr9:38657586:A:G	7.77746e-14	-2.00022	-1.0888
38657592	chr9:38657592:A:T	6.75644e-14	-1.97562	-1.25414
38657839	chr9:38657839:G:A	6.50927e-14	-2.00111	-1.26592
38657905	chr9:38657905:G:T	7.03281e-14	-1.9859	-1.20376
38658923	chr9:38658923:C:T	7.63899e-14	-1.99812	-1.10887
38659102	chr9:38659102:G:A	4.84665e-13	-2.78392e-10	-1.25938
38659161	chr9:38659161:G:A	3.22277e-13	-1.66743	-2.90061e-10
38659223	chr9:38659223:A:T	4.89311e-13	-2.78392e-10	-1.24984
38659270	chr9:38659270:C:T	5.26322e-13	-2.78392e-10	-1.17692
38659366	chr9:38659366:A:G	6.6493e-14	-2.01212	-1.23362
38659645	chr9:38659645:A:G	5.19481e-13	-2.78392e-10	-1.19001
38660226	chr9:38660226:C:T	7.60081e-14	-1.9015	-1.2105
38660227	chr9:38660227:G:A	6.74807e-14	-1.98178	-1.24922
38660325	chr9:38660325:C:T	1.04514e-13	-1.92552	-0.867999
38660380	chr9:38660380:T:C	6.45097e-14	-2.01207	-1.26395
38660519	chr9:38660519:A:C	5.25757e-13	-2.78392e-10	-1.178
38660558	chr9:38660558:T:C	5.24263e-13	-2.78392e-10	-1.18084
38660567	chr9:38660567:C:T	7.08121e-13	-1.95188	1.07166
38660697	chr9:38660697:A:G	6.59319e-14	-1.99353	-1.26068
38660982	chr9:38660982:A:G	1.04686e-13	-1.92781	-0.864061
38660985	chr9:38660985:A:G	6.56553e-14	-2.01079	-1.24763
38661215	chr9:38661215:G:A	1.18362e-13	-1.91626	-0.752827
38661419	chr9:38661419:A:G	6.75707e-14	-1.99648	-1.23319
38661524	chr9:38661524:G:A	4.8606e-13	-2.78392e-10	-1.25651
38661531	chr9:38661531:T:C	1.84819e-13	-1.6258	-0.597656
38661975	chr9:38661975:C:A	3.26432e-13	-1.65462	-2.90061e-10
38662120	chr9:38662120:C:T	7.60535e-14	-1.86376	-1.24764
38662272	chr9:38662272:C:T	6.96867e-14	-1.99193	-1.2069
38663126	chr9:38663126:C:T	7.47431e-14	-1.8766	-1.25218
38663190	chr9:38663190:G:A	4.81834e-13	-2.78392e-10	-1.26524
38663206	chr9:38663206:C:T	6.18909e-13	-2.78392e-10	-1.01488
38663654	chr9:38663654:C:T	7.23193e-14	-1.90561	-1.25614
38663694	chr9:38663694:C:G	4.82147e-13	-2.78392e-10	-1.26459
38663767	chr9:38663767:T:C	7.66024e-14	-1.86308	-1.24113
38664244	chr9:38664244:G:A	7.71931e-14	-1.84178	-1.25475
38664423	chr9:38664423:G:A	1.61742e-13	-1.55126	-0.805574
38664480	chr9:38664480:A:T	3.20967e-13	-1.6715	-2.90061e-10
38664501	chr9:38664501:A:G	8.72166e-14	-1.73506	-1.23938
38664563	chr9:38664563:G:A	8.50794e-14	-1.90652	-1.09273
38664663	chr9:38664663:T:C	7.81858e-14	-1.82696	-1.25679
38664674	chr9:38664674:A:C	1.07712e-12	-2.78392e-10	-0.460788
38664756	chr9:38664756:A:G	9.0095e-14	-1.69112	-1.25085
38664905	chr9:38664905:A:T	1.72488e-13	-1.38579	-0.90672
38664933	chr9:38664933:T:G	9.09811e-14	-1.97405	-0.958132
38665201	chr9:38665201:C:T	2.32628e-13	-1.9934	-2.90061e-10
38665250	chr9:38665250:A:T	9.04294e-13	-1.92238	1.2867
38665444	chr9:38665444:G:A	2.30207e-13	-2.00386	-2.90061e-10
38665729	chr9:38665729:T:C	3.16558e-13	-1.68533	-2.90061e-10
38666109	chr9:38666109:C:T	8.18314e-14	-1.80818	-1.23
38666157	chr9:38666157:A:C	7.33906e-14	-2.01211	-1.13493
38666291	chr9:38666291:G:C	8.56746e-14	-1.75987	-1.23241
38667366	chr9:38667366:T:C	9.2651e-14	-1.67646	-1.23754
38667604	chr9:38667604:T:TG	8.78184e-14	-1.71719	-1.25038
38667713	chr9:38667713:A:C	1.36363e-13	-1.43491	-1.09261
38667792	chr9:38667792:C:G	5.44958e-13	-2.78392e-10	-1.14213
38667793	chr9:38667793:T:A	5.44916e-13	-2.78392e-10	-1.14221
38667988	chr9:38667988:C:T	1.05656e-12	-2.78392e-10	-0.480061
38667989	chr9:38667989:C:T	2.34655e-13	-1.98472	-2.90061e-10
38668073	chr9:38668073:G:A	8.37271e-14	-1.75354	-1.26173
38668085	chr9:38668085:A:T	8.62775e-14	-1.73346	-1.25181
38668229	chr9:38668229:A:C	8.54052e-14	-1.74762	-1.24781
38668588	chr9:38668588:TTACAGACCTC:T	8.65842e-14	-1.90832	-1.07341
38668795	chr9:38668795:G:A	1.07069e-13	-1.84857	-0.920797
38668826	chr9:38668826:C:T	5.06709e-13	-2.78392e-10	-1.2149
38668932	chr9:38668932:A:G	6.84318e-14	-1.9849	-1.2321
38669010	chr9:38669010:A:AACAT	5.61096e-13	-2.78392e-10	-1.11295
38669065	chr9:38669065:A:G	2.39842e-13	-1.96286	-2.90061e-10
38669365	chr9:38669365:G:A	9.03545e-14	-1.6734	-1.2657
38669424	chr9:38669424:G:A	1.79451e-13	-1.37133	-0.881611
38669428	chr9:38669428:G:A	1.47352e-13	-1.46505	-0.984958
38669435	chr9:38669435:G:A	9.03684e-14	-1.67293	-1.26602
38669855	chr9:38669855:G:A	5.04596e-13	-1.21908	-2.90061e-10
38670269	chr9:38670269:G:A	1.1508e-12	-2.78392e-10	-0.394629
38670293	chr9:38670293:G:A	5.19182e-13	-2.78392e-10	-1.19058
38670426	chr9:38670426:A:T	4.81958e-13	-2.78392e-10	-1.26498
38670781	chr9:38670781:C:T	8.05994e-14	-1.83377	-1.21958
38671566	chr9:38671566:A:AC	7.50573e-14	-1.98445	-1.14013
38671828	chr9:38671828:C:G	6.55777e-14	-2.00875	-1.25085
38671892	chr9:38671892:A:G	7.14953e-14	-1.945	-1.22821
38672526	chr9:38672526:C:T	8.01057e-14	-1.83791	-1.22159
38672541	chr9:38672541:T:G	4.85306e-13	-2.78392e-10	-1.25806
38673036	chr9:38673036:T:A	5.94595e-13	-2.78392e-10	-1.05496
38673239	chr9:38673239:A:G	1.33636e-13	-1.2816	-1.26612
38673283	chr9:38673283:C:A	9.98625e-13	-2.0111	1.47464
38673342	chr9:38673342:T:G	4.8475e-13	-2.78392e-10	-1.2592
38673609	chr9:38673609:T:G	8.63019e-14	-1.71891	-1.26608
38673915	chr9:38673915:A:C	1.47329e-13	-1.36795	-1.08222
38674189	chr9:38674189:G:A	8.01737e-14	-1.82808	-1.23056
38674219	chr9:38674219:A:G	1.008e-13	-1.68681	-1.14289
38674457	chr9:38674457:T:C	9.24912e-14	-1.73337	-1.18235
38674573	chr9:38674573:A:G	1.50726e-12	-2.0079	1.88312
38675114	chr9:38675114:G:A	1.68956e-12	-2.78392e-10	-0.0106123
38675368	chr9:38675368:A:G	5.74664e-13	-2.78392e-10	-1.08905
38675468	chr9:38675468:G:A	1.132e-13	-1.45214	-1.26155
38675482	chr9:38675482:G:A	5.39227e-13	-2.78392e-10	-1.1527
38675624	chr9:38675624:T:C	5.36474e-13	-2.78392e-10	-1.15782
38675701	chr9:38675701:TA:T	7.9823e-14	-1.79688	-1.26614
38676368	chr9:38676368:C:T	1.09016e-13	-1.8448	-0.906539
38676538	chr9:38676538:A:AG	4.82127e-13	-2.78392e-10	-1.26463
38676597	chr9:38676597:A:G	8.77396e-14	-1.9939	-0.974566
38676678	chr9:38676678:C:T	1.13996e-13	-1.64383	-1.06285
38676827	chr9:38676827:G:A	7.82588e-13	-2.78392e-10	-0.780231
38676838	chr9:38676838:G:T	1.09097e-13	-1.82446	-0.926147
38676839	chr9:38676839:A:T	9.88664e-14	-1.89584	-0.953227
38676881	chr9:38676881:G:T	1.3653e-12	-2.78392e-10	-0.223707
38676888	chr9:38676888:CT:C	7.64137e-13	-2.78392e-10	-0.80409
38677074	chr9:38677074:A:G	1.06799e-13	-1.61091	-1.16098
38677303	chr9:38677303:A:G	8.78371e-14	-1.99826	-0.969098
38677653	chr9:38677653:G:T	9.92717e-14	-1.9358	-0.909181
38677740	chr9:38677740:G:A	2.02734e-13	-1.7647	-0.366246
38677950	chr9:38677950:A:G	6.48099e-13	-2.78392e-10	-0.968795
38678454	chr9:38678454:A:G	6.67539e-14	-1.98527	-1.25656
38679095	chr9:38679095:A:G	7.27294e-13	-2.78392e-10	-0.853507
38679270	chr9:38679270:C:T	2.61415e-13	-1.87673	-2.90061e-10
38679509	chr9:38679509:C:T	1.92561e-12	-2.78392e-10	0.120159
38679619	chr9:38679619:C:T	4.89448e-13	-2.78392e-10	-1.24956
38679725	chr9:38679725:G:A	1.39024e-13	-1.25328	-1.25491
38679784	chr9:38679784:G:A	5.41221e-13	-2.78392e-10	-1.14901
38679819	chr9:38679819:A:T	4.81863e-13	-2.78392e-10	-1.26518
38680169	chr9:38680169:A:T	5.56761e-13	-2.78392e-10	-1.1207
38680196	chr9:38680196:A:G	2.9163e-13	-1.87192	0.104566
38680225	chr9:38680225:G:C	3.65033e-13	-1.99552	0.452668
38680243	chr9:38680243:T:C	4.87258e-13	-2.78392e-10	-1.25404
38680782	chr9:38680782:GT:G	5.64798e-13	-2.78392e-10	-1.10637
38680829	chr9:38680829:T:C	8.11812e-14	-1.84492	-1.20123
38680954	chr9:38680954:C:T	5.647e-13	-2.78392e-10	-1.10654
38681049	chr9:38681049:T:C	3.1988e-13	-2.01207	0.337176
38681072	chr9:38681072:C:A	5.33513e-13	-2.78392e-10	-1.16336
38681097	chr9:38681097:C:A	4.8162e-13	-2.78392e-10	-1.26568
38681276	chr9:38681276:A:G	1.87356e-13	-1.22157	-0.988263
38681444	chr9:38681444:C:A	3.24158e-13	-2.01148	0.349874
38681467	chr9:38681467:A:C	1.54517e-13	-1.31122	-1.09131
38681470	chr9:38681470:T:G	1.53381e-13	-1.31313	-1.09678
38681516	chr9:38681516:C:G	1.52023e-13	-1.32781	-1.09099
38681550	chr9:38681550:G:A	1.41283e-13	-1.25348	-1.23859
38681649	chr9:38681649:A:AC	1.53595e-13	-1.29316	-1.11536
38681764	chr9:38681764:T:C	1.47637e-13	-1.32898	-1.1191
38681796	chr9:38681796:T:C	2.058e-13	-1.2237	-0.892237
38681970	chr9:38681970:T:A	1.81132e-13	-1.24477	-0.998841
38681983	chr9:38681983:G:A	4.95552e-13	-2.78392e-10	-1.23717
38682103	chr9:38682103:G:A	1.73002e-13	-1.24754	-1.042
38682157	chr9:38682157:A:G	7.8466e-13	-2.78392e-10	-0.777588
38682529	chr9:38682529:T:C	3.25635e-13	-2.00948	0.352422
38682831	chr9:38682831:C:T	1.55743e-13	-1.33151	-1.06312
38682907	chr9:38682907:A:T	1.59353e-13	-1.16946	-1.20225
38682936	chr9:38682936:G:A	1.66616e-13	-1.32219	-1.00495
38683194	chr9:38683194:C:T	6.30394e-13	-2.78392e-10	-0.996493
38683290	chr9:38683290:A:G	1.04784e-13	-1.89201	-0.898932
38683588	chr9:38683588:C:T	4.8517e-13	-2.78392e-10	-1.25834
38683663	chr9:38683663:A:C	2.23123e-13	-1.13836	-0.896751
38683786	chr9:38683786:G:C	2.31542e-13	-0.80429	-1.19379
38684418	chr9:38684418:C:T	1.21474e-13	-1.4754	-1.16774
38684433	chr9:38684433:G:A	5.01717e-13	-2.78392e-10	-1.2248
38684511	chr9:38684511:ATTTTC:A	4.81577e-13	-2.78392e-10	-1.26577
38684554	chr9:38684554:C:T	5.06574e-13	-2.78392e-10	-1.21517
38684560	chr9:38684560:A:G	5.32981e-13	-2.78392e-10	-1.16435
38684641	chr9:38684641:A:G	2.17859e-13	-0.817801	-1.24119
38684772	chr9:38684772:C:G	1.11411e-13	-1.53919	-1.19042
38684940	chr9:38684940:A:G	2.15999e-13	-0.829383	-1.23818
38685264	chr9:38685264:C:T	1.37655e-13	-1.45999	-1.0581
38685266	chr9:38685266:G:A	4.84874e-13	-2.78392e-10	-1.25895
38685643	chr9:38685643:A:T	4.81847e-13	-2.78392e-10	-1.26521
38685646	chr9:38685646:A:C	7.26943e-14	-1.89055	-1.26603
38686026	chr9:38686026:G:A	5.4881e-13	-2.78392e-10	-1.13509
38686161	chr9:38686161:C:T	4.83652e-13	-2.78392e-10	-1.26147
38686572	chr9:38686572:T:C	5.11175e-13	-2.78392e-10	-1.20613
38687022	chr9:38687022:C:T	9.06399e-14	-1.78536	-1.15058
38687108	chr9:38687108:C:T	6.13254e-13	-2.78392e-10	-1.02406
38687367	chr9:38687367:A:G	5.2798e-13	-2.78392e-10	-1.17378
38687513	chr9:38687513:C:T	1.50041e-13	-1.1664	-1.26553
38687687	chr9:38687687:G:A	5.23382e-13	-2.78392e-10	-1.18253
38687712	chr9:38687712:C:G	4.8703e-13	-2.78392e-10	-1.25451
38687799	chr9:38687799:C:G	5.85775e-13	-2.78392e-10	-1.0699
38687969	chr9:38687969:T:C	5.81318e-13	-2.78392e-10	-1.07754
38688019	chr9:38688019:T:C	4.81675e-13	-2.78392e-10	-1.26557
38688216	chr9:38688216:G:A	3.0588e-13	-1.30792	-0.411725
38688346	chr9:38688346:G:A	1.25934e-13	-1.90688	-0.700199
38688619	chr9:38688619:T:C	4.39264e-13	-1.35774	-2.90061e-10
38688625	chr9:38688625:G:A	3.7498e-13	-0.553735	-0.962231
38688773	chr9:38688773:G:A	6.90988e-13	-2.78392e-10	-0.904716
38688990	chr9:38688990:T:TA	1.25777e-12	-2.78392e-10	-0.305743
38689210	chr9:38689210:T:C	5.91444e-13	-2.78392e-10	-1.06027
38689665	chr9:38689665:A:G	8.73727e-13	-1.46636	0.796288
38689693	chr9:38689693:C:T	2.31938e-13	-0.751658	-1.24471
38689836	chr9:38689836:A:C	4.1915e-12	-1.61914	2.51711
38689884	chr9:38689884:A:G	3.9161e-13	-1.41905	-0.0535219
38689944	chr9:38689944:C:T	3.20633e-13	-0.430559	-1.24198
38689987	chr9:38689987:G:A	4.81402e-13	-2.78392e-10	-1.26613
38690409	chr9:38690409:G:A	6.43953e-13	-2.78392e-10	-0.975212
38690427	chr9:38690427:G:A	8.38444e-14	-1.7834	-1.23047
38690753	chr9:38690753:C:T	5.0624e-13	-2.78392e-10	-1.21583
38690916	chr9:38690916:T:G	2.63843e-13	-0.707907	-1.15957
38691274	chr9:38691274:C:T	1.35056e-13	-1.9769	-0.560251
38691500	chr9:38691500:G:A	3.69799e-13	-0.38256	-1.14732
38692028	chr9:38692028:A:C	1.54813e-13	-1.39452	-1.0061
38692295	chr9:38692295:T:C	2.35217e-13	-1.98233	-2.90061e-10
38692626	chr9:38692626:A:C	4.33408e-13	-1.99792	0.626757
38693050	chr9:38693050:T:C	8.7143e-14	-1.71857	-1.25672
38693227	chr9:38693227:T:C	5.1237e-13	-2.78392e-10	-1.20379
38693238	chr9:38693238:A:T	4.97009e-13	-2.78392e-10	-1.23423
38693309	chr9:38693309:A:C	3.5697e-13	-0.471827	-1.09336
38693549	chr9:38693549:A:C	2.45957e-13	-1.38605	-0.551633
38693823	chr9:38693823:A:T	5.84912e-13	-1.99972	0.928342
38693912	chr9:38693912:G:A	5.55744e-13	-2.78392e-10	-1.12253
38694067	chr9:38694067:G:T	6.03648e-13	-2.78392e-10	-1.03985
38694333	chr9:38694333:A:T	5.12391e-13	-1.20375	-2.90061e-10
38694487	chr9:38694487:G:A	7.37828e-13	-2.78392e-10	-0.839127
38694507	chr9:38694507:C:A	7.3424e-13	-2.78392e-10	-0.844002
38695051	chr9:38695051:T:C	6.89315e-13	-2.78392e-10	-0.90714
38695104	chr9:38695104:A:G	1.37515e-13	-2.00201	-0.517091
38695177	chr9:38695177:T:C	1.81436e-13	-1.79054	-0.451401
38695939	chr9:38695939:G:A	5.09577e-13	-2.78392e-10	-1.20926
38696167	chr9:38696167:A:C	1.55032e-12	-2.78392e-10	-0.0966199
38696551	chr9:38696551:G:A	8.08101e-13	-2.78392e-10	-0.748151
```
