## Supplementary material for "Characterization of shared and ancestry-specific signals driving complex traits using multi-ancestry fine-mapping": susiex_nc3.cs80.cs

```
CS_ID	SNP	BP	REF_ALLELE	ALT_ALLELE	REF_FRQ	BETA	SE	-LOG10P	CS_PIP	OVRL_PIP
1	chr9:38197082:C:T	38197082	T,T	C,C	1,1	inf,inf	inf,inf	12.9043,1.4243	0.240543	0.240543
1	chr9:38196120:G:C	38196120	C,C	G,G	1,1	inf,inf	inf,inf	12.6719,1.65015	0.214582	0.214582
1	chr9:38196749:C:T	38196749	T,T	C,C	1,1	inf,inf	inf,inf	12.4284,1.62671	0.120448	0.120448
1	chr9:38197433:G:A	38197433	A,A	G,G	1,1	inf,inf	inf,inf	12.5813,1.39558	0.111406	0.111406
1	chr9:38196566:A:G	38196566	G,G	A,A	1,1	inf,inf	inf,inf	12.3281,1.5039	0.077198	0.077198
1	chr9:38198231:T:TG	38198231	TG,TG	T,T	1,1	inf,inf	inf,inf	12.4038,1.36015	0.0706371	0.0706371
```
