## Supplementary material for "Characterization of shared and ancestry-specific signals driving complex traits using multi-ancestry fine-mapping": susiex_nc3.cs80.snp

```
BP	SNP	PIP(CS1)	LogBF(CS1,Pop1)	LogBF(CS1,Pop2)
37697268	chr9:37697268:G:A	1.01538e-13	-1.59609	-1.24631
37697314	chr9:37697314:A:C	1.00382e-13	-1.61149	-1.24236
37697454	chr9:37697454:C:T	1.85166e-12	-2.78392e-10	0.0610013
37698092	chr9:37698092:C:T	6.45204e-13	-2.78392e-10	-0.993268
37698667	chr9:37698667:T:G	5.99134e-13	-2.78392e-10	-1.06735
37698682	chr9:37698682:C:T	9.37068e-14	-1.66094	-1.26172
37698807	chr9:37698807:T:C	2.46213e-13	-1.95664	-2.90061e-10
37698874	chr9:37698874:G:A	1.35526e-13	-1.5279	-1.02577
37699240	chr9:37699240:T:C	7.01492e-14	-1.99153	-1.22068
37699867	chr9:37699867:G:A	7.15947e-12	1.41336	-2.90061e-10
37699905	chr9:37699905:A:G	7.03245e-14	-1.98699	-1.22272
37699907	chr9:37699907:A:G	5.46604e-13	-1.15911	-2.90061e-10
37700009	chr9:37700009:A:C	9.88758e-14	-1.61372	-1.25525
37700519	chr9:37700519:C:T	6.93052e-14	-2.00403	-1.22029
37700751	chr9:37700751:T:C	9.81197e-13	-2.78392e-10	-0.574062
37701444	chr9:37701444:A:G	9.82445e-14	-1.64442	-1.23095
37701827	chr9:37701827:G:A	6.06989e-13	-2.78392e-10	-1.05432
37701855	chr9:37701855:C:A	4.26965e-12	-2.78392e-10	0.896453
37701979	chr9:37701979:A:G	2.33084e-13	-2.01144	-2.90061e-10
37702053	chr9:37702053:G:A	4.52279e-13	-1.34854	-2.90061e-10
37702171	chr9:37702171:C:T	8.93609e-14	-2.00816	-0.961991
37702754	chr9:37702754:T:C	6.95638e-14	-2.00087	-1.21972
37702877	chr9:37702877:C:T	9.60665e-14	-1.63203	-1.26577
37703010	chr9:37703010:G:C	1.0027e-13	-1.63971	-1.21526
37703526	chr9:37703526:G:A	1.05056e-13	-1.57377	-1.23457
37703749	chr9:37703749:G:T	5.12789e-13	-2.78392e-10	-1.22297
37703991	chr9:37703991:A:G	5.22497e-13	-2.78392e-10	-1.20422
37704052	chr9:37704052:C:T	6.56072e-13	-0.976564	-2.90061e-10
37704244	chr9:37704244:C:T	1.24214e-12	-2.78392e-10	-0.338244
37704356	chr9:37704356:A:C	9.03431e-13	-0.656634	-2.90061e-10
37705530	chr9:37705530:C:T	7.832e-13	-2.78392e-10	-0.799447
37705682	chr9:37705682:C:A	9.40776e-14	-1.658	-1.26071
37705709	chr9:37705709:G:A	8.15691e-12	1.54379	-2.90061e-10
37705796	chr9:37705796:A:G	6.92545e-14	-2.002	-1.22304
37705808	chr9:37705808:C:A	9.04021e-13	-0.655982	-2.90061e-10
37705891	chr9:37705891:C:T	2.41692e-13	-1.97517	-2.90061e-10
37705993	chr9:37705993:AAATAAAT:A	1.27161e-12	-2.78392e-10	-0.314792
37706417	chr9:37706417:T:C	1.0484e-12	-2.78392e-10	-0.507811
37706455	chr9:37706455:A:G	1.00028e-13	-1.59486	-1.26252
37706569	chr9:37706569:G:A	1.24025e-13	-1.4471	-1.19525
37706649	chr9:37706649:G:A	8.71111e-14	-1.75465	-1.241
37706772	chr9:37706772:C:A	8.83845e-14	-1.73649	-1.24464
37707108	chr9:37707108:C:G	5.45494e-13	-2.78392e-10	-1.16114
37707198	chr9:37707198:T:C	9.2105e-14	-1.6833	-1.2566
37707238	chr9:37707238:C:A	6.47409e-13	-2.78392e-10	-0.989856
37707277	chr9:37707277:G:T	9.23917e-14	-1.67682	-1.25998
37707395	chr9:37707395:T:C	9.41573e-14	-1.66199	-1.25587
37707478	chr9:37707478:G:A	6.93634e-13	-2.78392e-10	-0.92089
37707521	chr9:37707521:T:C	6.3147e-13	-2.78392e-10	-1.01478
37707746	chr9:37707746:G:A	9.43087e-14	-1.66598	-1.25028
37707804	chr9:37707804:G:T	9.5362e-14	-1.74566	-1.1595
37707807	chr9:37707807:C:T	6.47569e-13	-2.78392e-10	-0.989609
37707912	chr9:37707912:C:T	1.09384e-12	-2.78392e-10	-0.465381
37707996	chr9:37707996:G:A	6.18283e-13	-2.78392e-10	-1.03589
37708078	chr9:37708078:C:T	5.17089e-13	-2.78392e-10	-1.21462
37708310	chr9:37708310:A:C	6.89386e-14	-1.98588	-1.24374
37708575	chr9:37708575:A:G	9.20041e-14	-1.68288	-1.25812
37708726	chr9:37708726:C:A	5.39824e-13	-2.78392e-10	-1.17159
37708843	chr9:37708843:T:C	1.11064e-13	-1.51278	-1.23994
37709020	chr9:37709020:G:A	4.56861e-13	-1.33846	-2.90061e-10
37709325	chr9:37709325:A:T	6.4844e-13	-2.78392e-10	-0.988264
37709624	chr9:37709624:A:G	5.56583e-13	-2.78392e-10	-1.14102
37709779	chr9:37709779:T:C	1.13056e-12	-2.78392e-10	-0.432363
37710414	chr9:37710414:A:G	2.55829e-12	-2.78392e-10	0.384259
37710596	chr9:37710596:G:A	9.19481e-14	-1.71217	-1.22944
37710634	chr9:37710634:A:G	5.41989e-13	-2.78392e-10	-1.16759
37710851	chr9:37710851:G:A	2.739e-13	-1.85007	-2.90061e-10
37710915	chr9:37710915:G:A	7.41196e-13	-2.78392e-10	-0.85457
37711597	chr9:37711597:A:C	6.66033e-14	-2.00836	-1.25572
37711844	chr9:37711844:C:T	4.99566e-13	-2.78392e-10	-1.24909
37711927	chr9:37711927:G:A	4.98878e-13	-2.78392e-10	-1.25047
37712042	chr9:37712042:G:A	5.6935e-13	-2.78392e-10	-1.11834
37712282	chr9:37712282:A:G	5.05503e-13	-2.78392e-10	-1.23728
37712392	chr9:37712392:G:A	5.07108e-13	-2.78392e-10	-1.23411
37712394	chr9:37712394:C:T	1.29246e-13	-1.34682	-1.25429
37712417	chr9:37712417:G:A	2.53128e-13	-1.92894	-2.90061e-10
37712442	chr9:37712442:A:G	2.00273e-12	-2.78392e-10	0.13943
37712652	chr9:37712652:G:A	2.66657e-13	-1.87687	-2.90061e-10
37712698	chr9:37712698:C:T	1.20408e-13	-1.41173	-1.26022
37713077	chr9:37713077:A:G	5.05443e-13	-2.78392e-10	-1.2374
37713156	chr9:37713156:C:G	1.1268e-13	-1.53052	-1.20777
37713290	chr9:37713290:G:C	9.00853e-13	-2.78392e-10	-0.659493
37713526	chr9:37713526:G:T	8.69622e-14	-1.76161	-1.23575
37713732	chr9:37713732:G:A	6.51464e-13	-2.78392e-10	-0.983612
37714344	chr9:37714344:G:C	9.31015e-13	-2.78392e-10	-0.626559
37714396	chr9:37714396:T:C	5.06525e-13	-2.78392e-10	-1.23526
37714470	chr9:37714470:G:A	3.47253e-13	-1.61278	-2.90061e-10
37715216	chr9:37715216:T:A	1.15643e-13	-1.47237	-1.23995
37715245	chr9:37715245:A:T	9.13733e-14	-1.73688	-1.211
37715251	chr9:37715251:C:T	7.94857e-13	-2.78392e-10	-0.784672
37715486	chr9:37715486:G:A	2.33137e-13	-2.01121	-2.90061e-10
37715531	chr9:37715531:G:A	2.89995e-12	-2.78392e-10	0.509613
37715577	chr9:37715577:G:C	1.20636e-13	-1.42065	-1.24941
37715727	chr9:37715727:T:G	2.18864e-13	-0.846846	-1.22754
37715973	chr9:37715973:C:T	2.54653e-13	-1.92293	-2.90061e-10
37715980	chr9:37715980:T:A	2.53021e-13	-1.92936	-2.90061e-10
37716240	chr9:37716240:C:A	1.196e-13	-1.44004	-1.23864
37716245	chr9:37716245:G:A	1.15116e-13	-1.46851	-1.24839
37716610	chr9:37716610:A:G	2.70876e-12	-2.78392e-10	0.44141
37716703	chr9:37716703:T:C	1.21526e-13	-1.66818	-0.994531
37717161	chr9:37717161:CA:C	1.31369e-12	-2.78392e-10	-0.282239
37717231	chr9:37717231:T:C	1.49761e-12	-2.78392e-10	-0.15121
37717303	chr9:37717303:AT:A	2.39749e-13	-1.16432	-0.818924
37717433	chr9:37717433:A:G	5.09825e-13	-2.78392e-10	-1.22877
37717748	chr9:37717748:C:T	1.88028e-13	-1.38038	-0.845859
37718249	chr9:37718249:A:G	2.2281e-13	-1.83991	-0.216608
37718849	chr9:37718849:T:C	5.05447e-13	-2.78392e-10	-1.23739
37718897	chr9:37718897:G:C	4.49876e-13	-1.35386	-2.90061e-10
37719014	chr9:37719014:T:C	1.54108e-13	-1.64508	-0.780098
37719476	chr9:37719476:G:A	8.97809e-14	-1.72007	-1.2454
37720308	chr9:37720308:C:T	5.64828e-13	-2.78392e-10	-1.12631
37720521	chr9:37720521:C:T	2.74732e-13	-1.84704	-2.90061e-10
37720644	chr9:37720644:G:A	6.03996e-13	-2.78392e-10	-1.05927
37720915	chr9:37720915:T:C	3.48266e-13	-0.902477	-0.70739
37721280	chr9:37721280:T:A	2.53456e-13	-1.92764	-2.90061e-10
37721542	chr9:37721542:G:A	7.75511e-13	-2.78392e-10	-0.809312
37721632	chr9:37721632:A:G	9.58521e-13	-2.78392e-10	-0.597443
37721765	chr9:37721765:T:C	8.34151e-13	-2.78392e-10	-0.73642
37722245	chr9:37722245:G:A	1.27951e-13	-1.43942	-1.17176
37722320	chr9:37722320:G:A	5.43895e-13	-2.78392e-10	-1.16408
37722593	chr9:37722593:A:C	5.4346e-13	-2.78392e-10	-1.16488
37723296	chr9:37723296:C:T	2.41039e-13	-1.97788	-2.90061e-10
37723333	chr9:37723333:G:A	1.16614e-13	-1.4983	-1.20566
37723551	chr9:37723551:G:A	5.35707e-13	-2.78392e-10	-1.17925
37723595	chr9:37723595:C:T	1.23221e-13	-1.47063	-1.17822
37723621	chr9:37723621:G:A	5.66902e-13	-2.78392e-10	-1.12265
37723980	chr9:37723980:C:T	1.16716e-12	-2.78392e-10	-0.400509
37724150	chr9:37724150:G:A	5.36161e-13	-2.78392e-10	-1.1784
37724198	chr9:37724198:A:G	2.74668e-13	-0.58178	-1.26549
37724458	chr9:37724458:G:A	5.44373e-13	-2.78392e-10	-1.1632
37725158	chr9:37725158:T:C	1.05838e-12	-2.78392e-10	-0.498341
37725374	chr9:37725374:C:T	2.50421e-13	-1.9611	0.0214103
37725520	chr9:37725520:C:T	1.08815e-12	-2.78392e-10	-0.470599
37725614	chr9:37725614:C:T	4.92617e-13	-2.78392e-10	-1.2631
37725715	chr9:37725715:T:A	1.40102e-13	-1.25943	-1.26103
37725943	chr9:37725943:C:A	3.08293e-13	-0.467817	-1.26397
37726157	chr9:37726157:G:A	6.65177e-13	-2.78392e-10	-0.962781
37726229	chr9:37726229:T:C	1.12374e-12	-2.78392e-10	-0.438415
37726541	chr9:37726541:T:C	1.23419e-12	-2.78392e-10	-0.344668
37726685	chr9:37726685:C:T	1.04359e-12	-2.78392e-10	-0.51241
37726803	chr9:37726803:G:T	1.21942e-12	-2.78392e-10	-0.356705
37727382	chr9:37727382:G:A	5.29114e-13	-2.78392e-10	-1.19163
37727386	chr9:37727386:A:G	1.24101e-13	-1.57165	-1.07009
37727410	chr9:37727410:A:G	1.67216e-12	-2.78392e-10	-0.040964
37727740	chr9:37727740:G:A	3.95056e-13	-0.260632	-1.22318
37727941	chr9:37727941:G:A	4.989e-13	-2.78392e-10	-1.25043
37728007	chr9:37728007:A:G	1.08829e-13	-1.51763	-1.25543
37728098	chr9:37728098:C:T	1.16391e-12	-2.78392e-10	-0.403294
37728458	chr9:37728458:G:C	1.51595e-13	-1.35656	-1.08506
37728559	chr9:37728559:A:G	4.91108e-13	-2.78392e-10	-1.26617
37728759	chr9:37728759:T:C	7.79961e-13	-0.803591	-2.90061e-10
37728824	chr9:37728824:G:A	6.30257e-13	-2.78392e-10	-1.01671
37728832	chr9:37728832:G:A	4.2898e-13	-0.234992	-1.16643
37728859	chr9:37728859:A:T	3.67344e-13	-0.387628	-1.16891
37728891	chr9:37728891:T:A	3.03671e-13	-0.58455	-1.16234
37728941	chr9:37728941:C:T	4.92907e-13	-2.78392e-10	-1.26251
37729339	chr9:37729339:C:T	1.22865e-13	-1.39494	-1.25681
37729789	chr9:37729789:C:T	1.26069e-13	-1.4737	-1.15231
37730470	chr9:37730470:T:C	5.26448e-13	-2.78392e-10	-1.19668
37731010	chr9:37731010:C:T	8.12099e-14	-1.88705	-1.17875
37731015	chr9:37731015:G:A	2.98952e-12	-2.78392e-10	0.540033
37731448	chr9:37731448:G:T	5.03895e-13	-2.78392e-10	-1.24047
37731638	chr9:37731638:G:A	6.17418e-13	-2.78392e-10	-1.03729
37731722	chr9:37731722:A:T	9.74639e-14	-1.74422	-1.13913
37731860	chr9:37731860:G:A	3.65042e-13	-0.325755	-1.23707
37731881	chr9:37731881:A:G	1.84077e-12	-2.78392e-10	0.0551046
37732145	chr9:37732145:T:C	1.90152e-13	-1.82845	-0.386556
37732755	chr9:37732755:C:T	7.71333e-13	-2.78392e-10	-0.814715
37732869	chr9:37732869:T:G	5.77874e-13	-2.78392e-10	-1.10348
37733086	chr9:37733086:T:C	2.67339e-13	-0.732692	-1.14162
37733830	chr9:37733830:G:GT	5.95775e-13	-2.78392e-10	-1.07297
37733839	chr9:37733839:A:C	1.35687e-12	-2.78392e-10	-0.249902
37733980	chr9:37733980:C:T	9.72191e-14	-1.78549	-1.10038
37733983	chr9:37733983:C:T	6.44659e-13	-2.78392e-10	-0.994113
37734500	chr9:37734500:T:C	4.94981e-13	-2.78392e-10	-1.25832
37734516	chr9:37734516:A:G	4.91394e-13	-2.78392e-10	-1.26559
37734857	chr9:37734857:C:T	5.31085e-13	-2.78392e-10	-1.18791
37735098	chr9:37735098:A:G	2.32978e-13	-2.01189	-2.90061e-10
37735126	chr9:37735126:A:G	1.00194e-13	-1.79433	-1.06139
37735521	chr9:37735521:T:C	6.87658e-13	-2.78392e-10	-0.929542
37735683	chr9:37735683:G:A	2.10035e-13	-0.908537	-1.20703
37735728	chr9:37735728:C:T	4.945e-13	-2.78392e-10	-1.25929
37735739	chr9:37735739:C:G	7.4034e-13	-2.78392e-10	-0.855725
37735994	chr9:37735994:C:A	3.26974e-13	-0.766926	-0.906028
37736063	chr9:37736063:C:T	7.15725e-13	-2.78392e-10	-0.889538
37736145	chr9:37736145:C:T	8.92879e-13	-2.78392e-10	-0.668384
37736202	chr9:37736202:T:C	4.92508e-13	-2.78392e-10	-1.26332
37736237	chr9:37736237:G:A	4.53977e-13	-0.199877	-1.14491
37736586	chr9:37736586:A:G	1.68888e-12	-2.78392e-10	-0.0310133
37736845	chr9:37736845:G:A	5.5123e-13	-2.78392e-10	-1.15068
37736882	chr9:37736882:TGTGC:T	5.2352e-13	-2.78392e-10	-1.20226
37736884	chr9:37736884:TGC:T	4.52374e-13	-0.490073	-0.858253
37737561	chr9:37737561:C:T	7.9739e-14	-1.91603	-1.16804
37737974	chr9:37737974:G:T	5.43472e-13	-2.78392e-10	-1.16486
37738145	chr9:37738145:G:A	5.50093e-13	-2.78392e-10	-1.15275
37738214	chr9:37738214:A:C	5.13234e-13	-2.78392e-10	-1.2221
37738535	chr9:37738535:C:T	5.72426e-13	-2.78392e-10	-1.11295
37738939	chr9:37738939:C:T	6.58543e-13	-2.78392e-10	-0.972805
37739044	chr9:37739044:C:T	8.13548e-13	-2.78392e-10	-0.761429
37739106	chr9:37739106:T:A	3.00424e-12	-2.78392e-10	0.544944
37739323	chr9:37739323:G:A	5.4055e-13	-2.78392e-10	-1.17025
37739333	chr9:37739333:C:T	1.26043e-13	-1.52611	-1.10011
37739641	chr9:37739641:A:G	4.93379e-13	-2.78392e-10	-1.26156
37739935	chr9:37739935:G:A	1.06709e-13	-1.96371	-0.829024
37739986	chr9:37739986:G:A	5.53042e-13	-2.78392e-10	-1.1474
37740640	chr9:37740640:T:C	1.18505e-13	-2.00311	-0.684775
37740787	chr9:37740787:C:G	6.05745e-13	-2.78392e-10	-1.05638
37740944	chr9:37740944:A:G	5.62778e-13	-2.78392e-10	-1.12995
37741080	chr9:37741080:A:G	8.50265e-13	-2.78392e-10	-0.717287
37741247	chr9:37741247:C:A	9.83709e-13	-2.78392e-10	-0.571504
37741872	chr9:37741872:T:C	2.95363e-13	-1.77463	-2.90061e-10
37742379	chr9:37742379:C:T	5.00906e-13	-2.78392e-10	-1.24642
37742482	chr9:37742482:C:T	5.18253e-13	-2.78392e-10	-1.21237
37742679	chr9:37742679:A:G	2.17057e-12	-2.78392e-10	0.219912
37743050	chr9:37743050:C:A	2.73163e-13	-1.0257	-0.827071
37743198	chr9:37743198:T:G	8.71055e-13	-2.78392e-10	-0.693129
37743252	chr9:37743252:A:G	2.90357e-13	-0.644469	-1.14726
37743270	chr9:37743270:T:G	4.95069e-13	-2.78392e-10	-1.25814
37744045	chr9:37744045:T:C	1.41457e-13	-1.36625	-1.14458
37744422	chr9:37744422:C:A	5.81761e-13	-2.78392e-10	-1.09677
37744512	chr9:37744512:G:A	5.59597e-13	-2.78392e-10	-1.13562
37744914	chr9:37744914:C:T	5.19005e-13	-2.78392e-10	-1.21092
37745307	chr9:37745307:G:A	5.20468e-13	-2.78392e-10	-1.20811
37745416	chr9:37745416:G:A	1.14022e-13	-1.99898	-0.727465
37745440	chr9:37745440:C:T	5.24599e-13	-2.78392e-10	-1.2002
37745442	chr9:37745442:C:T	7.21086e-13	-2.78392e-10	-0.882076
37745565	chr9:37745565:C:T	5.00054e-13	-2.78392e-10	-1.24812
37745681	chr9:37745681:G:A	5.14611e-13	-2.78392e-10	-1.21942
37745692	chr9:37745692:C:T	5.05787e-13	-2.78392e-10	-1.23672
37745744	chr9:37745744:G:T	8.62624e-13	-2.78392e-10	-0.702856
37745806	chr9:37745806:A:G	4.91112e-13	-2.78392e-10	-1.26616
37746772	chr9:37746772:A:G	1.00136e-12	-2.78392e-10	-0.55372
37746916	chr9:37746916:A:G	1.17349e-12	-2.78392e-10	-0.395098
37747155	chr9:37747155:G:A	4.94381e-13	-2.78392e-10	-1.25953
37747166	chr9:37747166:G:A	2.33455e-13	-2.00985	-2.90061e-10
37747383	chr9:37747383:CAT:C	4.96626e-13	-2.78392e-10	-1.255
37747716	chr9:37747716:T:C	6.38877e-13	-2.78392e-10	-1.00312
37747988	chr9:37747988:A:G	1.30722e-13	-1.41614	-1.17363
37748145	chr9:37748145:T:A	6.05976e-13	-2.78392e-10	-1.05599
37748338	chr9:37748338:T:G	5.0575e-13	-2.78392e-10	-1.23679
37748448	chr9:37748448:C:T	5.67691e-13	-2.78392e-10	-1.12126
37748559	chr9:37748559:T:A	6.84558e-13	-2.78392e-10	-0.934062
37748724	chr9:37748724:A:G	5.09609e-13	-2.78392e-10	-1.22919
37749216	chr9:37749216:G:A	1.29477e-13	-1.38834	-1.21099
37749259	chr9:37749259:T:C	1.95548e-13	-0.997858	-1.18917
37749363	chr9:37749363:T:C	2.08673e-13	-0.914536	-1.20753
37749486	chr9:37749486:A:G	5.01322e-13	-2.78392e-10	-1.24558
37749511	chr9:37749511:A:G	1.4141e-13	-1.24637	-1.2648
37749532	chr9:37749532:T:C	1.02278e-12	-2.78392e-10	-0.532556
37749712	chr9:37749712:A:G	2.32215e-13	-0.858727	-1.15645
37749961	chr9:37749961:A:C	2.05901e-13	-0.893175	-1.24226
37750294	chr9:37750294:A:G	3.06671e-13	-0.504759	-1.2323
37751222	chr9:37751222:T:C	9.09759e-14	-1.9075	-1.04474
37751318	chr9:37751318:G:A	7.31417e-13	-2.78392e-10	-0.867851
37751542	chr9:37751542:G:A	2.43051e-13	-1.96956	-2.90061e-10
37751687	chr9:37751687:T:A	8.03333e-13	-2.78392e-10	-0.774066
37751703	chr9:37751703:G:A	2.74013e-13	-1.84966	-2.90061e-10
37751847	chr9:37751847:C:T	4.91108e-13	-2.78392e-10	-1.26617
37752142	chr9:37752142:G:A	3.4862e-13	-0.386144	-1.22271
37752333	chr9:37752333:T:C	8.50484e-14	-1.99831	-1.02131
37752717	chr9:37752717:T:C	4.27762e-13	-0.92164	-0.482627
37752869	chr9:37752869:G:A	3.69683e-13	-1.55019	-2.90061e-10
37752871	chr9:37752871:G:C	3.53234e-13	-1.5957	-2.90061e-10
37752950	chr9:37752950:T:C	1.74359e-13	-1.75306	-0.548663
37753079	chr9:37753079:G:A	2.78846e-13	-0.566662	-1.26551
37753181	chr9:37753181:G:A	7.06285e-13	-2.78392e-10	-0.902816
37753193	chr9:37753193:A:G	6.10078e-13	-2.78392e-10	-1.04925
37753400	chr9:37753400:C:G	2.63688e-13	-1.88807	-2.90061e-10
37753515	chr9:37753515:CCA:C	4.99785e-13	-0.487787	-0.760869
37753795	chr9:37753795:C:T	3.01643e-13	-0.506901	-1.24669
37753849	chr9:37753849:T:G	2.53019e-13	-0.673045	-1.25633
37754497	chr9:37754497:A:G	3.04605e-13	-1.74382	-2.90061e-10
37754568	chr9:37754568:C:G	8.91342e-13	-2.78392e-10	-0.670107
37754803	chr9:37754803:G:A	1.22776e-12	-2.78392e-10	-0.349887
37754985	chr9:37754985:A:C	3.70621e-13	-0.759231	-0.788423
37755081	chr9:37755081:T:C	1.49977e-12	-2.78392e-10	-0.14977
37755131	chr9:37755131:A:G	9.17338e-14	-1.99781	-0.946137
37755344	chr9:37755344:T:C	4.91115e-13	-2.78392e-10	-1.26616
37755372	chr9:37755372:G:GT	1.12025e-12	-2.78392e-10	-0.441528
37755374	chr9:37755374:G:T	1.12591e-12	-2.78392e-10	-0.436489
37755615	chr9:37755615:G:GGT	9.58728e-13	-2.78392e-10	-0.597227
37755623	chr9:37755623:C:T	6.82796e-14	-2.00063	-1.2386
37755984	chr9:37755984:G:T	7.00796e-14	-1.98352	-1.22968
37756182	chr9:37756182:G:T	4.06595e-13	-1.45502	-2.90061e-10
37756257	chr9:37756257:A:G	6.94686e-14	-1.99542	-1.22654
37756369	chr9:37756369:C:T	8.48055e-13	-2.78392e-10	-0.719888
37756745	chr9:37756745:C:T	4.91159e-13	-2.78392e-10	-1.26607
37756771	chr9:37756771:T:G	2.39129e-12	-2.78392e-10	0.316753
37757708	chr9:37757708:ATAG:A	5.59619e-13	-0.89795	-0.237629
37757952	chr9:37757952:AACT:A	4.93196e-13	-2.78392e-10	-1.26193
37758035	chr9:37758035:A:C	2.36342e-13	-1.99756	-2.90061e-10
37758258	chr9:37758258:A:G	3.09054e-13	-1.72932	-2.90061e-10
37758271	chr9:37758271:G:T	5.83812e-13	-2.78392e-10	-1.09326
37758318	chr9:37758318:G:A	5.22474e-13	-2.78392e-10	-1.20426
37758331	chr9:37758331:G:A	1.9006e-12	-2.78392e-10	0.087088
37758574	chr9:37758574:TA:T	1.99199e-12	-2.78392e-10	0.134053
37759743	chr9:37759743:G:A	4.97693e-13	-2.78392e-10	-1.25285
37759786	chr9:37759786:C:T	6.08712e-13	-2.78392e-10	-1.05149
37759840	chr9:37759840:A:G	1.13539e-12	-2.78392e-10	-0.428101
37760021	chr9:37760021:C:G	6.39125e-13	-2.78392e-10	-1.00273
37760242	chr9:37760242:A:T	2.443e-13	-1.96444	-2.90061e-10
37760349	chr9:37760349:C:A	5.36738e-13	-2.78392e-10	-1.17732
37760482	chr9:37760482:C:T	9.42364e-13	-2.78392e-10	-0.614443
37760675	chr9:37760675:AC:A	1.26252e-13	-1.60184	-1.02271
37761047	chr9:37761047:T:C	3.81112e-13	-0.78469	-0.735052
37761420	chr9:37761420:T:C	6.57636e-14	-2.0114	-1.26537
37761487	chr9:37761487:T:G	5.14713e-13	-2.78392e-10	-1.21923
37761691	chr9:37761691:C:T	9.36512e-14	-1.99931	-0.923943
37761926	chr9:37761926:A:G	1.69839e-12	-2.78392e-10	-0.0254007
37761964	chr9:37761964:A:C	5.83338e-13	-2.78392e-10	-1.09407
37762102	chr9:37762102:T:C	1.71419e-12	-2.78392e-10	-0.0161385
37762213	chr9:37762213:C:T	1.97753e-12	-2.78392e-10	0.12677
37762536	chr9:37762536:T:C	1.21868e-12	-2.78392e-10	-0.357314
37765036	chr9:37765036:A:G	3.30182e-13	-0.730732	-0.932458
37765048	chr9:37765048:G:A	3.08773e-13	-1.73023	-2.90061e-10
37765819	chr9:37765819:G:A	3.1783e-13	-1.44443	-0.256892
37766450	chr9:37766450:G:A	5.63393e-13	-2.78392e-10	-1.12886
37766608	chr9:37766608:C:T	5.1291e-13	-2.78392e-10	-1.22273
37766841	chr9:37766841:C:T	3.42295e-13	-1.22731	-0.399858
37766849	chr9:37766849:C:G	4.95838e-13	-2.78392e-10	-1.25659
37766963	chr9:37766963:C:T	1.25258e-12	-2.78392e-10	-0.329875
37767165	chr9:37767165:C:G	2.93327e-13	-1.78155	-2.90061e-10
37767322	chr9:37767322:C:T	1.05488e-12	-2.78392e-10	-0.501652
37768314	chr9:37768314:G:T	1.11063e-12	-2.78392e-10	-0.450154
37768387	chr9:37768387:ATCC:A	2.31617e-12	-2.78392e-10	0.284836
37768745	chr9:37768745:A:G	6.584e-14	-2.00993	-1.26568
37769256	chr9:37769256:T:C	2.23361e-13	-1.9905	-0.0635458
37769453	chr9:37769453:C:T	3.28674e-13	-0.899768	-0.768001
37769814	chr9:37769814:T:G	3.27082e-13	-1.31247	-0.360152
37769860	chr9:37769860:C:T	7.23401e-13	-2.78392e-10	-0.878871
37770298	chr9:37770298:T:A	2.34562e-13	-2.00511	-2.90061e-10
37770494	chr9:37770494:C:T	6.60882e-13	-2.78392e-10	-0.969259
37771158	chr9:37771158:G:T	2.96975e-13	-1.76919	-2.90061e-10
37771203	chr9:37771203:ATGTT:A	4.93384e-13	-2.78392e-10	-1.26155
37771460	chr9:37771460:TTCTA:T	5.14234e-13	-2.78392e-10	-1.22016
37771484	chr9:37771484:G:A	3.75476e-13	-0.713592	-0.821049
37771514	chr9:37771514:G:A	2.31622e-12	-2.78392e-10	0.284855
37771578	chr9:37771578:A:T	4.91202e-13	-2.78392e-10	-1.26598
37772119	chr9:37772119:C:T	6.45038e-13	-2.78392e-10	-0.993526
37772124	chr9:37772124:G:A	4.91953e-13	-0.963736	-0.300715
37772427	chr9:37772427:C:T	2.36105e-13	-1.99856	-2.90061e-10
37773167	chr9:37773167:G:A	3.66635e-13	-0.731656	-0.826813
37773220	chr9:37773220:G:A	9.14059e-13	-2.78392e-10	-0.64494
37773535	chr9:37773535:C:T	1.0492e-13	-1.99569	-0.81394
37773573	chr9:37773573:C:T	5.74081e-13	-2.78392e-10	-1.11006
37774457	chr9:37774457:G:A	3.41853e-13	-1.62845	-2.90061e-10
37774679	chr9:37774679:T:A	3.8189e-13	-1.38134	-0.136363
37774896	chr9:37774896:G:A	2.31963e-13	-1.24074	-0.775513
37775020	chr9:37775020:A:G	2.51827e-12	-2.78392e-10	0.368491
37775322	chr9:37775322:CCTTT:C	9.13766e-13	-2.78392e-10	-0.64526
37775470	chr9:37775470:T:C	6.67851e-14	-2.00134	-1.26002
37775520	chr9:37775520:G:A	3.70201e-13	-0.713106	-0.835683
37775532	chr9:37775532:C:T	2.94509e-13	-1.77752	-2.90061e-10
37775643	chr9:37775643:C:G	1.2256e-12	-2.78392e-10	-0.351653
37775686	chr9:37775686:A:G	5.14753e-13	-2.78392e-10	-1.21915
37775711	chr9:37775711:G:T	2.48539e-13	-1.94723	-2.90061e-10
37775905	chr9:37775905:C:A	2.34491e-13	-2.00542	-2.90061e-10
37776286	chr9:37776286:T:C	5.03575e-13	-2.78392e-10	-1.2411
37776495	chr9:37776495:CTG:C	1.24914e-12	-2.78392e-10	-0.332622
37776575	chr9:37776575:G:A	1.20641e-12	-2.78392e-10	-0.367434
37776921	chr9:37776921:C:T	4.91606e-13	-2.78392e-10	-1.26516
37777010	chr9:37777010:A:C	5.12423e-13	-2.78392e-10	-1.22368
37777057	chr9:37777057:A:G	4.93887e-13	-2.78392e-10	-1.26053
37777651	chr9:37777651:T:C	4.97122e-13	-2.78392e-10	-1.254
37777795	chr9:37777795:CAGG:C	6.72003e-12	-2.78392e-10	1.35001
37778233	chr9:37778233:TGTG:T	4.93223e-13	-2.78392e-10	-1.26187
37778496	chr9:37778496:T:C	5.02005e-13	-2.78392e-10	-1.24422
37778501	chr9:37778501:C:T	3.34173e-13	-0.758157	-0.893019
37778664	chr9:37778664:A:C	4.91434e-13	-2.78392e-10	-1.26551
37778974	chr9:37778974:TATTG:T	4.76468e-13	-1.29643	-2.90061e-10
37778979	chr9:37778979:AT:A	5.83394e-13	-2.78392e-10	-1.09397
37778997	chr9:37778997:ATAGC:A	7.43471e-13	-2.78392e-10	-0.851505
37779027	chr9:37779027:G:A	4.97032e-13	-2.78392e-10	-1.25418
37779406	chr9:37779406:A:G	5.10601e-13	-2.78392e-10	-1.22725
37779407	chr9:37779407:T:C	5.10462e-13	-2.78392e-10	-1.22752
37779442	chr9:37779442:A:C	1.11442e-13	-1.62018	-1.12915
37779506	chr9:37779506:CAG:C	4.92149e-13	-2.78392e-10	-1.26405
37780102	chr9:37780102:TATA:T	1.3443e-13	-1.67498	-0.886815
37780383	chr9:37780383:A:G	2.80892e-13	-1.82487	-2.90061e-10
37780482	chr9:37780482:G:A	3.03039e-13	-1.74897	-2.90061e-10
37780834	chr9:37780834:A:G	3.94852e-13	-1.91884	0.434513
37781121	chr9:37781121:A:G	1.11269e-12	-2.78392e-10	-0.448299
37781645	chr9:37781645:G:C	8.55572e-13	-2.78392e-10	-0.711064
37781741	chr9:37781741:T:G	3.02958e-13	-1.74924	-2.90061e-10
37781894	chr9:37781894:C:T	3.43276e-13	-0.608567	-1.01573
37782072	chr9:37782072:A:G	5.46545e-13	-2.78392e-10	-1.15922
37782114	chr9:37782114:C:T	2.35934e-13	-1.67744	-0.321838
37782470	chr9:37782470:G:C	2.44792e-12	-2.78392e-10	0.340161
37782711	chr9:37782711:C:T	6.74666e-13	-0.948617	-2.90061e-10
37782752	chr9:37782752:A:C	4.93782e-13	-2.78392e-10	-1.26074
37782760	chr9:37782760:G:A	6.31239e-13	-2.78392e-10	-1.01515
37782859	chr9:37782859:G:C	5.12547e-13	-2.78392e-10	-1.22344
37782871	chr9:37782871:C:G	3.45911e-13	-0.775831	-0.840823
37782894	chr9:37782894:C:T	2.36394e-13	-1.27008	-0.727258
37782918	chr9:37782918:G:A	5.58342e-12	-2.78392e-10	1.16472
37782928	chr9:37782928:G:A	2.247e-13	-1.68966	-0.358409
37783295	chr9:37783295:G:A	3.17351e-13	-1.70282	-2.90061e-10
37783501	chr9:37783501:A:G	5.14382e-13	-2.78392e-10	-1.21987
37785056	chr9:37785056:C:G	8.33723e-13	-2.78392e-10	-0.736934
37785476	chr9:37785476:G:A	2.06481e-12	-2.78392e-10	0.169957
37785763	chr9:37785763:C:T	8.78922e-13	-2.78392e-10	-0.684139
37785902	chr9:37785902:A:G	4.95149e-13	-2.78392e-10	-1.25797
37786395	chr9:37786395:C:T	3.56264e-13	-0.635474	-0.951689
37786914	chr9:37786914:C:A	4.97168e-13	-2.78392e-10	-1.25391
37787016	chr9:37787016:T:C	3.38856e-13	-0.717025	-0.920236
37787020	chr9:37787020:G:A	6.654e-14	-1.99973	-1.26531
37787241	chr9:37787241:C:T	7.27389e-13	-2.78392e-10	-0.873373
37787727	chr9:37787727:G:T	1.88761e-12	0.0802296	-2.90061e-10
37787849	chr9:37787849:A:G	1.18309e-13	-1.75006	-0.939473
37788404	chr9:37788404:C:T	3.17851e-13	-1.70125	-2.90061e-10
37788787	chr9:37788787:G:A	7.09602e-14	-2.00943	-1.19128
37788887	chr9:37788887:G:A	6.8504e-14	-2.01173	-1.22421
37788914	chr9:37788914:T:C	4.29143e-13	-1.56902	0.167977
37789178	chr9:37789178:T:C	9.00644e-13	-1.26493	0.605204
37789505	chr9:37789505:C:T	2.33735e-13	-2.00865	-2.90061e-10
37789506	chr9:37789506:G:A	7.10855e-14	-2.00958	-1.18937
37789695	chr9:37789695:G:A	6.18133e-13	-2.78392e-10	-1.03613
37789731	chr9:37789731:G:A	7.08016e-14	-2.01002	-1.19294
37789910	chr9:37789910:G:A	7.02939e-14	-2.00801	-1.20214
37790073	chr9:37790073:C:T	2.94185e-13	-0.754602	-1.02402
37790130	chr9:37790130:C:A	7.02827e-14	-2.00734	-1.20297
37790615	chr9:37790615:C:T	7.66423e-13	-2.78392e-10	-0.8211
37790895	chr9:37790895:C:A	6.61218e-13	-1.55805	0.589295
37790927	chr9:37790927:G:A	7.08141e-14	-2.00988	-1.1929
37790953	chr9:37790953:C:T	7.06898e-14	-2.00898	-1.19556
37791598	chr9:37791598:C:T	7.04743e-14	-2.00987	-1.19772
37791658	chr9:37791658:C:T	2.54703e-13	-1.92274	-2.90061e-10
37792630	chr9:37792630:C:G	7.74263e-14	-2.01011	-1.10339
37792692	chr9:37792692:A:C	1.04535e-12	-2.78392e-10	-0.510724
37792741	chr9:37792741:C:T	3.4159e-13	-0.82339	-0.805835
37792868	chr9:37792868:G:GA	8.59061e-13	-2.78392e-10	-0.706994
37793059	chr9:37793059:AT:A	5.84607e-13	-2.78392e-10	-1.0919
37793302	chr9:37793302:C:T	2.57909e-13	-1.91023	-2.90061e-10
37793377	chr9:37793377:T:C	5.86177e-13	-2.78392e-10	-1.08921
37793402	chr9:37793402:GA:G	3.10243e-13	-1.72548	-2.90061e-10
37793547	chr9:37793547:G:T	3.07815e-13	-1.73334	-2.90061e-10
37793552	chr9:37793552:CTA:C	1.45744e-12	-2.78392e-10	-0.178397
37793881	chr9:37793881:A:T	1.15071e-12	-2.78392e-10	-0.414703
37794758	chr9:37794758:T:C	5.9255e-13	-2.78392e-10	-1.0784
37794770	chr9:37794770:G:A	4.93595e-13	-2.78392e-10	-1.26112
37794787	chr9:37794787:C:T	2.46593e-13	-1.09304	-0.862053
37795013	chr9:37795013:T:C	2.55239e-13	-1.06186	-0.858779
37795343	chr9:37795343:A:G	4.91124e-13	-2.78392e-10	-1.26614
37795519	chr9:37795519:T:G	7.93659e-13	-2.78392e-10	-0.786181
37796044	chr9:37796044:CTT:C	5.59491e-13	-2.78392e-10	-1.13581
37796075	chr9:37796075:A:T	1.18368e-12	-2.78392e-10	-0.386449
37796104	chr9:37796104:T:C	1.00905e-12	-2.78392e-10	-0.546068
37796110	chr9:37796110:T:G	5.51487e-13	-2.78392e-10	-1.15022
37796345	chr9:37796345:G:A	4.23555e-13	-0.727141	-0.687011
37796768	chr9:37796768:T:C	2.46808e-13	-1.08104	-0.873187
37796985	chr9:37796985:C:G	7.26714e-13	-2.78392e-10	-0.874302
37796993	chr9:37796993:G:A	1.13319e-12	-2.78392e-10	-0.430044
37797232	chr9:37797232:A:G	1.01231e-12	-2.78392e-10	-0.542847
37797314	chr9:37797314:A:G	4.99726e-13	-2.78392e-10	-1.24877
37797540	chr9:37797540:C:T	2.87178e-13	-1.80273	-2.90061e-10
37797802	chr9:37797802:A:G	3.53644e-13	-0.769701	-0.824844
37797944	chr9:37797944:C:T	2.46936e-13	-1.09181	-0.861897
37798373	chr9:37798373:C:T	4.10655e-13	-1.90361	0.458528
37798558	chr9:37798558:G:A	4.39117e-13	-1.37807	-2.90061e-10
37798827	chr9:37798827:G:T	9.08717e-13	-2.78392e-10	-0.650801
37799268	chr9:37799268:G:T	2.88395e-13	-1.7985	-2.90061e-10
37799368	chr9:37799368:A:G	6.19331e-13	-2.78392e-10	-1.03419
37800015	chr9:37800015:G:A	7.2733e-13	-2.78392e-10	-0.873455
37800529	chr9:37800529:C:A	2.3579e-13	-1.99989	-2.90061e-10
37800553	chr9:37800553:C:T	2.17312e-13	-1.03834	-1.04316
37800673	chr9:37800673:TC:T	1.04461e-12	-2.78392e-10	-0.511438
37801465	chr9:37801465:C:T	7.34204e-13	-2.78392e-10	-0.864048
37801717	chr9:37801717:G:C	5.09224e-13	-1.22995	-2.90061e-10
37802237	chr9:37802237:A:G	2.29597e-13	-1.10236	-0.924144
37802761	chr9:37802761:A:G	9.67806e-13	-2.78392e-10	-0.587803
37802882	chr9:37802882:C:T	2.33261e-13	-2.01068	-2.90061e-10
37803213	chr9:37803213:T:C	2.46527e-13	-1.04282	-0.91254
37803412	chr9:37803412:TTTTATA:T	1.344e-12	-2.78392e-10	-0.259431
37803527	chr9:37803527:C:T	1.37286e-12	-2.78392e-10	-0.238184
37803894	chr9:37803894:T:C	7.94507e-13	-2.78392e-10	-0.785113
37803951	chr9:37803951:G:A	7.60815e-13	-2.78392e-10	-0.828444
37804147	chr9:37804147:C:T	4.91306e-13	-2.78392e-10	-1.26577
37804194	chr9:37804194:AAC:A	5.69483e-13	-2.78392e-10	-1.11811
37804546	chr9:37804546:G:A	2.79963e-13	-1.82818	-2.90061e-10
37804598	chr9:37804598:G:A	7.32336e-13	-2.78392e-10	-0.866595
37805007	chr9:37805007:A:G	5.8365e-13	-2.78392e-10	-1.09353
37805196	chr9:37805196:G:A	2.90979e-13	-1.78958	-2.90061e-10
37805653	chr9:37805653:A:G	4.93199e-13	-2.78392e-10	-1.26192
37805954	chr9:37805954:G:A	3.42584e-13	-0.712949	-0.91337
37806009	chr9:37806009:G:A	3.41918e-13	-0.799407	-0.828856
37806248	chr9:37806248:T:C	2.15511e-13	-1.02549	-1.06434
37806428	chr9:37806428:A:C	1.95309e-13	-1.09575	-1.0925
37806465	chr9:37806465:C:T	2.3246e-13	-0.974381	-1.03974
37806580	chr9:37806580:T:C	3.40996e-13	-0.749909	-0.881055
37806633	chr9:37806633:T:C	3.00783e-13	-1.75645	-2.90061e-10
37807061	chr9:37807061:C:A	1.96297e-13	-1.0896	-1.09361
37807064	chr9:37807064:T:C	3.40862e-13	-0.750363	-0.880993
37807570	chr9:37807570:T:A	5.77498e-13	-2.78392e-10	-1.10413
37807823	chr9:37807823:C:T	9.33212e-14	-1.69853	-1.22826
37808118	chr9:37808118:C:T	3.15201e-13	-1.70962	-2.90061e-10
37808214	chr9:37808214:A:C	2.36589e-12	-2.78392e-10	0.306075
37809903	chr9:37809903:C:T	2.22972e-13	-0.996044	-1.05975
37810193	chr9:37810193:A:G	6.29287e-13	-1.01825	-2.90061e-10
37810396	chr9:37810396:G:T	2.07662e-13	-1.06679	-1.06013
37810525	chr9:37810525:A:G	2.24051e-13	-1.13288	-0.918081
37810859	chr9:37810859:C:T	2.15597e-13	-1.03566	-1.05376
37810929	chr9:37810929:C:G	5.83745e-13	-2.78392e-10	-1.09337
37811291	chr9:37811291:CACT:C	3.39059e-13	-0.798374	-0.838286
37811303	chr9:37811303:G:A	1.65889e-12	-2.78392e-10	-0.0489281
37811407	chr9:37811407:G:A	6.56021e-13	-2.78392e-10	-0.976642
37811462	chr9:37811462:T:C	3.25411e-13	-0.813918	-0.863827
37811772	chr9:37811772:GA:G	9.4823e-14	-1.64915	-1.26167
37811956	chr9:37811956:G:A	6.21912e-13	-2.78392e-10	-1.03004
37812169	chr9:37812169:CCTT:C	1.57171e-12	-1.23071	1.1278
37812561	chr9:37812561:G:A	9.51989e-14	-1.67571	-1.23116
37812612	chr9:37812612:G:A	5.62522e-13	-2.78392e-10	-1.1304
37812794	chr9:37812794:T:A	8.11098e-14	-2.01163	-1.0554
37812865	chr9:37812865:A:G	4.93991e-13	-2.78392e-10	-1.26032
37814704	chr9:37814704:G:T	2.56716e-13	-1.91486	-2.90061e-10
37814722	chr9:37814722:T:C	2.50133e-13	-1.04249	-0.898353
37815204	chr9:37815204:C:G	2.29547e-13	-1.09973	-0.926998
37815517	chr9:37815517:C:T	5.08865e-13	-2.78392e-10	-1.23065
37815541	chr9:37815541:A:T	4.92545e-13	-2.78392e-10	-1.26325
37815547	chr9:37815547:C:T	2.64105e-13	-0.989375	-0.897112
37815606	chr9:37815606:T:C	3.17728e-13	-0.793004	-0.908636
37815667	chr9:37815667:A:G	5.85399e-13	-2.78392e-10	-1.09054
37815711	chr9:37815711:A:C	2.97025e-13	-1.76902	-2.90061e-10
37815719	chr9:37815719:TAATAG:T	4.92461e-13	-2.78392e-10	-1.26342
37815736	chr9:37815736:C:T	2.18307e-13	-1.11132	-0.965617
37815883	chr9:37815883:TC:T	1.3453e-12	-2.78392e-10	-0.25846
37816064	chr9:37816064:A:G	2.22598e-13	-1.13283	-0.924633
37816930	chr9:37816930:A:C	1.04374e-12	-2.78392e-10	-0.512267
37816963	chr9:37816963:C:T	2.35092e-13	-1.08628	-0.916583
37817082	chr9:37817082:G:C	1.03958e-12	-2.78392e-10	-0.51626
37817353	chr9:37817353:C:A	1.14987e-12	-2.78392e-10	-0.415433
37817592	chr9:37817592:CGTCTCAGAAAAAAAGAATCTCCCAGA:C	2.96491e-13	-0.805924	-0.964892
37817687	chr9:37817687:G:A	4.91842e-13	-2.78392e-10	-1.26468
37817717	chr9:37817717:A:G	3.02682e-13	-0.856551	-0.893602
37817904	chr9:37817904:A:C	2.4165e-13	-1.07273	-0.902614
37817935	chr9:37817935:G:A	2.15381e-13	-1.15106	-0.939368
37818037	chr9:37818037:T:G	2.50763e-13	-1.01693	-0.921395
37818481	chr9:37818481:TAATC:T	9.57317e-13	-2.78392e-10	-0.5987
37818596	chr9:37818596:C:T	5.82265e-13	-2.78392e-10	-1.09591
37818723	chr9:37818723:T:C	5.65339e-13	-2.78392e-10	-1.12541
37819062	chr9:37819062:G:C	2.29169e-13	-1.10345	-0.924926
37819525	chr9:37819525:T:C	9.99362e-13	-2.78392e-10	-0.555717
37819684	chr9:37819684:T:C	6.08242e-13	-2.78392e-10	-1.05226
37819790	chr9:37819790:T:C	4.75486e-13	-0.675205	-0.623293
37819996	chr9:37819996:T:TAGG	2.43532e-13	-1.06683	-0.900757
37820419	chr9:37820419:G:A	1.44281e-12	-1.28379	1.0953
37820464	chr9:37820464:T:A	4.91318e-13	-2.78392e-10	-1.26574
37820691	chr9:37820691:G:A	3.3173e-13	-0.761331	-0.897182
37820795	chr9:37820795:A:G	1.55177e-13	-1.63559	-0.78268
37820829	chr9:37820829:C:T	4.27415e-13	-1.2361	-0.16898
37821106	chr9:37821106:C:T	5.0047e-13	-2.78392e-10	-1.24729
37821164	chr9:37821164:T:C	4.92046e-13	-2.78392e-10	-1.26426
37821179	chr9:37821179:C:T	2.38498e-13	-1.10337	-0.885101
37821675	chr9:37821675:A:T	5.21621e-13	-2.78392e-10	-1.20589
37822072	chr9:37822072:G:A	2.49979e-13	-1.07716	-0.8643
37822073	chr9:37822073:C:T	5.55691e-13	-2.78392e-10	-1.14262
37822200	chr9:37822200:CA:C	8.58064e-13	-2.78392e-10	-0.708156
37822268	chr9:37822268:A:G	3.53173e-13	-0.72006	-0.875816
37822481	chr9:37822481:C:T	2.70418e-13	-1.86287	-2.90061e-10
37822605	chr9:37822605:G:T	1.56961e-12	-2.78392e-10	-0.104249
37822638	chr9:37822638:A:C	8.35928e-13	-0.823456	0.0891638
37822734	chr9:37822734:T:C	2.23253e-13	-1.13639	-0.918139
37822762	chr9:37822762:G:A	2.20761e-13	-1.13951	-0.926243
37822911	chr9:37822911:T:G	3.37142e-13	-1.64233	-2.90061e-10
37823540	chr9:37823540:T:C	1.0183e-12	-2.78392e-10	-0.536943
37823586	chr9:37823586:G:A	8.23612e-13	-0.749135	-2.90061e-10
37824062	chr9:37824062:G:A	2.49941e-13	-1.0459	-0.895711
37824083	chr9:37824083:G:A	6.69906e-14	-2.01029	-1.248
37824182	chr9:37824182:T:C	5.73385e-13	-2.78392e-10	-1.11128
37824306	chr9:37824306:G:A	5.57105e-13	-2.78392e-10	-1.14008
37824420	chr9:37824420:T:C	1.36388e-12	-2.78392e-10	-0.244747
37824939	chr9:37824939:A:G	5.83659e-13	-2.78392e-10	-1.09352
37825912	chr9:37825912:G:A	1.06186e-13	-1.99009	-0.807551
37825913	chr9:37825913:T:G	3.11356e-13	-1.7219	-2.90061e-10
37825928	chr9:37825928:A:G	2.32292e-13	-1.10661	-0.908228
37826221	chr9:37826221:T:C	3.82162e-13	-1.51699	-2.90061e-10
37826288	chr9:37826288:G:A	2.53231e-13	-1.02484	-0.903694
37826422	chr9:37826422:A:G	3.25253e-13	-0.822087	-0.856144
37826580	chr9:37826580:C:T	1.34172e-12	-2.78392e-10	-0.261131
37826614	chr9:37826614:C:T	6.89573e-13	-2.78392e-10	-0.926762
37827001	chr9:37827001:T:C	2.82701e-13	-1.81845	-2.90061e-10
37828327	chr9:37828327:ACAAATATAAGTCTGCCAGGTGCAGTGGCACACACCTGTAGTT:A	2.45268e-13	-1.96048	-2.90061e-10
37828458	chr9:37828458:AG:A	2.25067e-12	-2.78392e-10	0.256147
37829269	chr9:37829269:G:A	5.77651e-13	-2.78392e-10	-1.10386
37829603	chr9:37829603:C:T	4.91159e-13	-2.78392e-10	-1.26607
37829807	chr9:37829807:G:C	1.3873e-12	-2.78392e-10	-0.22772
37830091	chr9:37830091:TAGAG:T	2.00011e-13	-1.07978	-1.08468
37830213	chr9:37830213:T:A	1.15418e-12	-2.78392e-10	-0.411686
37830554	chr9:37830554:C:T	2.21964e-13	-1.13026	-0.930064
37831241	chr9:37831241:A:G	2.30119e-13	-1.12122	-0.903015
37831559	chr9:37831559:G:A	3.49587e-13	-0.741506	-0.864578
37831823	chr9:37831823:T:C	2.12834e-13	-1.15623	-0.946096
37832223	chr9:37832223:C:T	7.58124e-14	-1.97057	-1.164
37832327	chr9:37832327:G:A	4.94458e-13	-2.78392e-10	-1.25937
37832789	chr9:37832789:C:T	2.51536e-13	-1.05076	-0.884491
37832957	chr9:37832957:T:C	7.5818e-13	-2.78392e-10	-0.831913
37833298	chr9:37833298:C:T	4.91189e-13	-2.78392e-10	-1.266
37833844	chr9:37833844:G:C	6.3641e-13	-2.78392e-10	-1.00699
37833881	chr9:37833881:CTTTAA:C	4.95143e-13	-2.78392e-10	-1.25799
37834165	chr9:37834165:T:C	2.29943e-13	-1.12354	-0.901466
37834323	chr9:37834323:CAATT:C	6.21912e-13	-2.78392e-10	-1.03004
37834373	chr9:37834373:C:T	2.46568e-13	-1.06361	-0.89159
37835303	chr9:37835303:G:A	4.0267e-13	-1.88857	0.423857
37835382	chr9:37835382:C:T	1.85713e-13	-0.974761	-1.26387
37835533	chr9:37835533:G:A	4.91183e-13	-2.78392e-10	-1.26602
37835691	chr9:37835691:G:A	2.50379e-13	-1.05202	-0.887835
37836101	chr9:37836101:G:A	5.62899e-13	-2.78392e-10	-1.12973
37836511	chr9:37836511:T:C	2.41951e-13	-1.08729	-0.886815
37836944	chr9:37836944:T:C	2.3799e-13	-1.08514	-0.905463
37837044	chr9:37837044:G:C	2.38996e-13	-1.07986	-0.906523
37837143	chr9:37837143:C:A	2.3985e-13	-1.08217	-0.900646
37837328	chr9:37837328:A:G	2.46009e-13	-1.05683	-0.900635
37837520	chr9:37837520:A:C	2.39e-13	-1.096	-0.890368
37837650	chr9:37837650:G:T	2.48562e-13	-1.02925	-0.917893
37838199	chr9:37838199:A:G	4.91357e-13	-2.78392e-10	-1.26566
37839529	chr9:37839529:C:A	1.05286e-13	-1.99459	-0.81157
37839795	chr9:37839795:C:T	2.4737e-13	-1.06951	-0.882445
37839875	chr9:37839875:G:A	5.83848e-13	-2.78392e-10	-1.09319
37840024	chr9:37840024:C:G	2.41855e-13	-1.08418	-0.89032
37840539	chr9:37840539:T:C	2.49799e-13	-1.06064	-0.881539
37840670	chr9:37840670:T:A	7.24682e-13	-2.78392e-10	-0.877102
37840690	chr9:37840690:A:G	5.84207e-13	-2.78392e-10	-1.09258
37841176	chr9:37841176:C:G	7.47303e-13	-1.40276	0.556399
37841201	chr9:37841201:G:A	1.04493e-12	-2.78392e-10	-0.511132
37841383	chr9:37841383:A:G	2.52569e-13	-1.04167	-0.889485
37842340	chr9:37842340:G:C	4.91529e-13	-2.78392e-10	-1.26531
37842611	chr9:37842611:T:C	9.55233e-13	-2.78392e-10	-0.60088
37843268	chr9:37843268:T:C	2.33521e-13	-1.1229	-0.88666
37843324	chr9:37843324:C:T	8.4875e-13	-2.78392e-10	-0.71907
37843362	chr9:37843362:G:A	5.2413e-13	-2.78392e-10	-1.20109
37843432	chr9:37843432:G:C	6.82251e-13	-2.78392e-10	-0.937437
37843632	chr9:37843632:CAT:C	6.17259e-13	-2.78392e-10	-1.03755
37844242	chr9:37844242:C:T	2.68444e-13	-1.45821	-0.41198
37844243	chr9:37844243:G:A	1.16579e-12	-0.782028	0.380346
37844374	chr9:37844374:C:T	3.65816e-13	-0.691101	-0.869603
37844471	chr9:37844471:A:G	2.84715e-13	-1.39554	-0.4158
37844605	chr9:37844605:T:C	1.01414e-12	-2.78392e-10	-0.54104
37844699	chr9:37844699:G:T	1.02814e-12	-2.78392e-10	-0.527328
37844750	chr9:37844750:C:T	1.92399e-13	-0.937251	-1.26601
37844856	chr9:37844856:G:A	5.80819e-13	-2.78392e-10	-1.0984
37844904	chr9:37844904:AT:A	3.5156e-13	-0.770786	-0.829666
37845706	chr9:37845706:A:G	2.14075e-13	-1.14692	-0.949586
37845803	chr9:37845803:T:G	3.3971e-13	-0.72729	-0.907452
37846167	chr9:37846167:T:C	1.73241e-12	-2.78392e-10	-0.00556762
37846398	chr9:37846398:C:T	5.06766e-13	-2.78392e-10	-1.23478
37846489	chr9:37846489:G:A	3.55779e-13	-0.734233	-0.854291
37846691	chr9:37846691:A:G	9.49024e-14	-1.65844	-1.25154
37846703	chr9:37846703:A:G	2.11431e-13	-1.03445	-1.07449
37846724	chr9:37846724:G:A	6.77784e-13	-2.78392e-10	-0.944006
37846920	chr9:37846920:C:T	7.41794e-13	-2.78392e-10	-0.853762
37846924	chr9:37846924:T:C	7.42067e-13	-2.78392e-10	-0.853395
37847024	chr9:37847024:C:T	6.77153e-13	-2.78392e-10	-0.944937
37847146	chr9:37847146:A:G	2.29235e-13	-0.996092	-1.03199
37847296	chr9:37847296:T:C	2.25844e-13	-1.05997	-0.983016
37848378	chr9:37848378:A:C	2.41499e-13	-1.04833	-0.927641
37848413	chr9:37848413:G:A	7.61677e-13	-2.78392e-10	-0.827311
37848486	chr9:37848486:C:T	8.9776e-13	-2.78392e-10	-0.662932
37848602	chr9:37848602:A:C	9.48503e-13	-2.78392e-10	-0.607949
37848635	chr9:37848635:G:A	1.00273e-12	-2.78392e-10	-0.552355
37848741	chr9:37848741:G:T	1.07687e-12	-2.78392e-10	-0.48102
37848742	chr9:37848742:GA:G	2.40427e-13	-1.09839	-0.882026
37848798	chr9:37848798:T:C	2.17227e-13	-1.17926	-0.902626
37848874	chr9:37848874:G:A	4.95518e-13	-2.78392e-10	-1.25723
37848967	chr9:37848967:T:C	2.49294e-13	-0.977049	-0.967153
37849097	chr9:37849097:T:C	6.58924e-13	-0.972227	-2.90061e-10
37849247	chr9:37849247:A:G	6.2871e-13	-2.78392e-10	-1.01916
37849603	chr9:37849603:C:T	6.0007e-13	-2.78392e-10	-1.06579
37849835	chr9:37849835:G:A	7.18592e-13	-0.992308	0.106767
37849894	chr9:37849894:C:A	5.06196e-13	-2.78392e-10	-1.23591
37849925	chr9:37849925:C:T	6.55007e-13	-0.978189	-2.90061e-10
37849960	chr9:37849960:G:A	6.9192e-13	-2.78392e-10	-0.923365
37850312	chr9:37850312:A:G	2.5416e-13	-1.01674	-0.908126
37850475	chr9:37850475:G:A	2.35785e-13	-1.07383	-0.926085
37851099	chr9:37851099:C:G	7.33893e-13	-2.78392e-10	-0.864471
37851390	chr9:37851390:G:A	2.31313e-13	-1.07599	-0.943077
37851421	chr9:37851421:C:T	5.17167e-13	-2.78392e-10	-1.21447
37851433	chr9:37851433:G:T	2.71224e-13	-1.85989	-2.90061e-10
37851553	chr9:37851553:G:C	4.91576e-13	-2.78392e-10	-1.26522
37851560	chr9:37851560:C:T	2.39666e-13	-1.98359	-2.90061e-10
37851603	chr9:37851603:TG:T	5.24931e-13	-2.78392e-10	-1.19957
37851668	chr9:37851668:G:A	2.42322e-13	-1.01572	-0.956848
37852178	chr9:37852178:TAGTC:T	6.29247e-13	-2.78392e-10	-1.01831
37852602	chr9:37852602:A:AAG	2.07599e-13	-1.16342	-0.963806
37852682	chr9:37852682:G:A	5.61513e-13	-2.78392e-10	-1.1322
37853040	chr9:37853040:T:G	4.21293e-13	-0.74171	-0.677797
37853049	chr9:37853049:G:A	4.91242e-13	-2.78392e-10	-1.2659
37853108	chr9:37853108:C:T	3.03058e-13	-1.74891	-2.90061e-10
37853120	chr9:37853120:C:G	4.91294e-13	-2.78392e-10	-1.26579
37853144	chr9:37853144:C:T	1.32551e-12	-2.78392e-10	-0.273281
37853511	chr9:37853511:T:C	5.21483e-13	-2.78392e-10	-1.20616
37853649	chr9:37853649:CA:C	1.23884e-12	-2.78392e-10	-0.340907
37853651	chr9:37853651:G:T	1.24842e-12	-2.78392e-10	-0.333197
37853815	chr9:37853815:C:T	6.14641e-13	-1.00343	-0.038366
37854277	chr9:37854277:T:C	2.24805e-13	-1.14914	-0.898461
37855006	chr9:37855006:A:G	1.92169e-13	-1.17544	-1.02902
37855041	chr9:37855041:G:A	2.05448e-13	-1.10798	-1.02967
37855086	chr9:37855086:G:A	2.34981e-13	-1.05275	-0.950583
37855555	chr9:37855555:A:G	3.45068e-13	-0.821085	-0.798006
37855699	chr9:37855699:G:T	1.47538e-12	-1.25307	1.08691
37855700	chr9:37855700:C:T	1.49338e-12	-1.25502	1.10098
37855738	chr9:37855738:G:A	9.5794e-13	-2.78392e-10	-0.59805
37855750	chr9:37855750:C:T	5.22273e-13	-1.20464	-2.90061e-10
37855991	chr9:37855991:A:C	1.22913e-12	-2.78392e-10	-0.348776
37856003	chr9:37856003:T:C	7.59047e-13	-2.78392e-10	-0.83077
37856471	chr9:37856471:G:GT	1.97769e-13	-1.17612	-0.999618
37856783	chr9:37856783:G:A	3.16959e-13	-0.829341	-0.874722
37857070	chr9:37857070:G:C	5.78748e-13	-2.78392e-10	-1.10197
37857428	chr9:37857428:C:A	5.27146e-13	-2.78392e-10	-1.19536
37857606	chr9:37857606:G:A	4.91872e-13	-2.78392e-10	-1.26462
37857669	chr9:37857669:C:T	4.95027e-13	-2.78392e-10	-1.25822
37857681	chr9:37857681:GTATAAA:G	7.23543e-13	-2.78392e-10	-0.878675
37858399	chr9:37858399:A:G	5.25719e-13	-0.619899	-0.578168
37858864	chr9:37858864:C:G	1.93513e-13	-1.23022	-0.967271
37858871	chr9:37858871:A:C	4.9588e-13	-2.78392e-10	-1.2565
37858930	chr9:37858930:G:A	4.91305e-13	-2.78392e-10	-1.26577
37858963	chr9:37858963:C:T	4.02844e-13	-1.89184	0.427552
37859734	chr9:37859734:G:A	3.58705e-13	-0.725261	-0.855073
37859894	chr9:37859894:T:C	1.27357e-12	-2.78392e-10	-0.313253
37860061	chr9:37860061:A:G	1.78827e-12	0.0261683	-2.90061e-10
37860261	chr9:37860261:G:C	2.1911e-13	-1.14014	-0.933122
37860902	chr9:37860902:A:T	3.01778e-13	-1.75314	-2.90061e-10
37860972	chr9:37860972:A:AG	9.61254e-13	-2.78392e-10	-0.594596
37860973	chr9:37860973:G:C	1.94432e-13	-1.11503	-1.07772
37862127	chr9:37862127:A:T	3.56414e-13	-0.746366	-0.840377
37862181	chr9:37862181:A:T	3.57517e-13	-0.732767	-0.850884
37862632	chr9:37862632:G:A	5.62102e-13	-2.78392e-10	-1.13115
37862781	chr9:37862781:G:A	1.97324e-13	-1.21745	-0.960532
37863065	chr9:37863065:T:C	1.97849e-13	-1.17835	-0.996981
37863199	chr9:37863199:A:G	2.0924e-13	-1.17155	-0.947802
37863648	chr9:37863648:T:C	4.9334e-13	-2.78392e-10	-1.26164
37864022	chr9:37864022:AC:A	8.90128e-14	-1.71251	-1.26155
37864097	chr9:37864097:G:A	3.71257e-13	-1.54594	-2.90061e-10
37864265	chr9:37864265:A:G	2.0359e-13	-1.1817	-0.96502
37864473	chr9:37864473:A:AC	4.91158e-13	-2.78392e-10	-1.26607
37864475	chr9:37864475:TCAG:T	4.91147e-13	-2.78392e-10	-1.26609
37864539	chr9:37864539:G:A	5.51479e-13	-2.78392e-10	-1.15023
37865058	chr9:37865058:T:C	3.73511e-13	-0.691705	-0.848182
37865307	chr9:37865307:C:G	1.14693e-12	-2.78392e-10	-0.41799
37865754	chr9:37865754:G:A	4.91149e-13	-2.78392e-10	-1.26609
37865819	chr9:37865819:CTT:C	3.06449e-13	-1.73778	-2.90061e-10
37865946	chr9:37865946:A:G	2.1574e-13	-1.18143	-0.907332
37866554	chr9:37866554:C:T	3.55505e-13	-0.71382	-0.875476
37866635	chr9:37866635:G:A	3.58427e-13	-0.724241	-0.856867
37867036	chr9:37867036:A:C	3.54178e-13	-1.59303	-2.90061e-10
37867194	chr9:37867194:T:C	1.91855e-13	-1.17238	-1.03371
37867992	chr9:37867992:T:C	7.86567e-13	-2.78392e-10	-0.795156
37868113	chr9:37868113:G:A	8.94343e-13	-2.78392e-10	-0.666745
37868169	chr9:37868169:C:T	5.23641e-13	-2.78392e-10	-1.20203
37868214	chr9:37868214:T:C	8.91464e-13	-2.78392e-10	-0.669969
37868845	chr9:37868845:T:C	2.26303e-13	-1.03533	-1.00563
37869210	chr9:37869210:C:T	1.25389e-12	-2.78392e-10	-0.328831
37869229	chr9:37869229:G:A	8.23241e-14	-1.78838	-1.26379
37869285	chr9:37869285:T:C	1.10868e-13	-2.0112	-0.74329
37869638	chr9:37869638:T:C	5.10923e-13	-2.78392e-10	-1.22662
37869677	chr9:37869677:A:C	2.12454e-13	-1.08942	-1.01469
37870354	chr9:37870354:A:C	2.55744e-13	-0.934678	-0.983978
37870695	chr9:37870695:T:A	5.18377e-13	-2.78392e-10	-1.21213
37871115	chr9:37871115:C:T	1.59421e-12	-2.78392e-10	-0.0887017
37871169	chr9:37871169:C:T	4.96721e-13	-2.78392e-10	-1.25481
37871359	chr9:37871359:G:A	4.91108e-13	-2.78392e-10	-1.26617
37871562	chr9:37871562:C:G	1.76527e-12	-2.78392e-10	0.0132256
37871688	chr9:37871688:A:G	5.14393e-13	-2.78392e-10	-1.21985
37871707	chr9:37871707:T:G	1.99348e-13	-1.6291	-0.538678
37871993	chr9:37871993:T:C	7.61496e-13	-2.78392e-10	-0.82755
37872220	chr9:37872220:C:A	1.08175e-12	-2.78392e-10	-0.476502
37872430	chr9:37872430:G:C	5.89932e-13	-2.78392e-10	-1.08283
37872689	chr9:37872689:C:T	2.44569e-13	-1.96334	-2.90061e-10
37873132	chr9:37873132:T:C	5.09103e-13	-2.78392e-10	-1.23018
37873140	chr9:37873140:C:T	3.10475e-13	-1.72473	-2.90061e-10
37873177	chr9:37873177:G:A	9.28218e-13	-2.78392e-10	-0.629567
37873400	chr9:37873400:T:C	1.18039e-13	-1.42598	-1.26584
37873467	chr9:37873467:G:A	5.39055e-13	-1.06752	-0.105494
37873508	chr9:37873508:A:G	2.98304e-13	-1.76472	-2.90061e-10
37873519	chr9:37873519:CT:C	5.47495e-13	-2.78392e-10	-1.15748
37873816	chr9:37873816:A:C	5.92165e-13	-1.01658	-0.0624683
37873984	chr9:37873984:G:A	1.40791e-12	-2.78392e-10	-0.21297
37874093	chr9:37874093:C:T	5.67061e-13	-1.04344	-0.0789308
37874254	chr9:37874254:CT:C	7.75443e-14	-1.99635	-1.11564
37874434	chr9:37874434:C:T	5.40523e-13	-1.06687	-0.103424
37874437	chr9:37874437:C:T	1.12326e-12	-2.78392e-10	-0.438843
37874467	chr9:37874467:C:T	2.854e-13	-1.80894	-2.90061e-10
37874468	chr9:37874468:G:A	2.70021e-13	-0.911737	-0.952598
37874668	chr9:37874668:G:A	4.91468e-13	-2.78392e-10	-1.26544
37875173	chr9:37875173:G:A	5.20314e-13	-1.03454	-0.17386
37876039	chr9:37876039:A:G	5.35492e-13	-1.02291	-0.15674
37876495	chr9:37876495:T:C	7.85422e-13	-2.78392e-10	-0.796614
37876549	chr9:37876549:T:C	1.1145e-12	-2.78392e-10	-0.446674
37876562	chr9:37876562:C:T	2.98702e-13	-0.80249	-0.960897
37876928	chr9:37876928:C:T	8.39187e-13	-2.78392e-10	-0.730401
37877007	chr9:37877007:A:G	5.08678e-13	-2.78392e-10	-1.23102
37877068	chr9:37877068:T:C	2.81318e-13	-0.867356	-0.955992
37877193	chr9:37877193:C:T	5.98702e-13	-2.78392e-10	-1.06807
37877244	chr9:37877244:A:G	5.6491e-13	-1.00613	-0.120034
37877679	chr9:37877679:G:A	8.2922e-14	-2.00625	-1.03869
37878083	chr9:37878083:G:A	2.77072e-13	-0.88001	-0.958549
37878091	chr9:37878091:T:C	2.42811e-13	-1.01238	-0.958176
37878189	chr9:37878189:A:G	5.42859e-13	-0.98602	-0.179965
37878971	chr9:37878971:G:A	5.44672e-13	-0.977144	-0.185508
37879043	chr9:37879043:T:C	2.78108e-13	-0.692223	-1.1426
37879329	chr9:37879329:G:A	5.80099e-13	-2.78392e-10	-1.09964
37879680	chr9:37879680:A:G	8.5253e-13	-2.78392e-10	-0.714626
37879708	chr9:37879708:T:C	2.93372e-13	-0.827698	-0.953696
37880225	chr9:37880225:G:A	4.1673e-13	-0.935106	-0.495291
37880419	chr9:37880419:T:C	4.45545e-13	-0.588956	-0.774582
37880849	chr9:37880849:T:C	1.12326e-12	-2.78392e-10	-0.438843
37881206	chr9:37881206:A:AC	5.09234e-13	-2.78392e-10	-1.22993
37881510	chr9:37881510:G:A	5.89346e-13	-2.78392e-10	-1.08382
37881525	chr9:37881525:C:T	1.43151e-12	-0.19635	-2.90061e-10
37881890	chr9:37881890:G:C	5.82851e-13	-2.78392e-10	-1.0949
37882019	chr9:37882019:G:A	5.48989e-13	-2.78392e-10	-1.15476
37882146	chr9:37882146:A:C	7.14385e-13	-2.78392e-10	-0.891412
37882270	chr9:37882270:C:T	1.39098e-12	-0.225073	-2.90061e-10
37882415	chr9:37882415:C:T	5.49497e-13	-2.78392e-10	-1.15383
37882679	chr9:37882679:C:T	4.97353e-13	-2.78392e-10	-1.25353
37882900	chr9:37882900:G:A	8.57481e-13	-2.78392e-10	-0.708835
37882976	chr9:37882976:C:T	4.96245e-13	-2.78392e-10	-1.25577
37883029	chr9:37883029:G:C	9.95472e-13	-2.78392e-10	-0.559618
37883430	chr9:37883430:C:T	5.21758e-13	-2.78392e-10	-1.20563
37883744	chr9:37883744:G:C	1.12326e-12	-2.78392e-10	-0.438843
37884010	chr9:37884010:A:G	1.52692e-12	-0.131824	-2.90061e-10
37884039	chr9:37884039:C:G	5.47554e-13	-2.78392e-10	-1.15737
37884240	chr9:37884240:A:G	2.46133e-13	-0.95678	-1.00018
37884368	chr9:37884368:T:C	7.54306e-14	-1.9101	-1.22952
37884921	chr9:37884921:A:G	5.19456e-13	-2.78392e-10	-1.21005
37885459	chr9:37885459:C:T	9.41055e-14	-2.00047	-0.917945
37885976	chr9:37885976:T:C	5.95958e-13	-2.78392e-10	-1.07266
37886514	chr9:37886514:A:G	3.00462e-13	-1.10481	-0.6527
37887027	chr9:37887027:C:T	1.78995e-13	-1.32223	-0.953248
37888104	chr9:37888104:C:T	1.41543e-13	-1.6337	-0.876533
37889113	chr9:37889113:C:T	6.29469e-13	-2.78392e-10	-1.01796
37889244	chr9:37889244:C:T	1.00911e-13	-1.89526	-0.95333
37889290	chr9:37889290:C:T	5.98702e-13	-2.78392e-10	-1.06807
37889422	chr9:37889422:C:T	5.98702e-13	-2.78392e-10	-1.06807
37889661	chr9:37889661:G:A	6.30271e-13	-2.78392e-10	-1.01668
37889692	chr9:37889692:G:A	3.29198e-13	-1.66618	-2.90061e-10
37889861	chr9:37889861:C:T	9.88659e-14	-1.64402	-1.22505
37890533	chr9:37890533:G:A	5.58801e-13	-2.78392e-10	-1.13704
37890731	chr9:37890731:C:A	5.11161e-13	-2.78392e-10	-1.22615
37891347	chr9:37891347:C:G	6.60066e-13	-2.78392e-10	-0.970495
37892247	chr9:37892247:T:G	7.50474e-13	-2.78392e-10	-0.84213
37892534	chr9:37892534:T:C	5.147e-13	-2.78392e-10	-1.21925
37892650	chr9:37892650:T:C	2.62721e-13	-0.677155	-1.21459
37892655	chr9:37892655:C:T	1.06886e-13	-1.59811	-1.19296
37892798	chr9:37892798:A:G	7.86384e-13	-2.78392e-10	-0.795389
37892802	chr9:37892802:C:T	3.32979e-13	-1.65475	-2.90061e-10
37892826	chr9:37892826:G:A	5.6117e-13	-2.78392e-10	-1.13281
37893135	chr9:37893135:C:G	5.00544e-13	-2.78392e-10	-1.24714
37893302	chr9:37893302:ACAATCTAT:A	6.71417e-13	-2.78392e-10	-0.953444
37893546	chr9:37893546:C:G	5.47288e-13	-2.78392e-10	-1.15786
37893671	chr9:37893671:C:T	1.35381e-12	-0.252159	-2.90061e-10
37893761	chr9:37893761:A:T	6.09612e-13	-2.78392e-10	-1.05001
37894605	chr9:37894605:T:C	7.36245e-14	-1.94567	-1.21819
37894837	chr9:37894837:A:G	6.06301e-13	-2.78392e-10	-1.05546
37895175	chr9:37895175:T:C	7.34086e-14	-1.98506	-1.18174
37895244	chr9:37895244:C:G	3.59736e-13	-1.57747	-2.90061e-10
37895360	chr9:37895360:T:G	5.66323e-13	-2.78392e-10	-1.12367
37895631	chr9:37895631:A:G	7.35506e-14	-1.98468	-1.18018
37895690	chr9:37895690:A:G	8.20238e-13	-2.78392e-10	-0.75324
37896019	chr9:37896019:G:T	4.92216e-13	-2.78392e-10	-1.26392
37896134	chr9:37896134:A:G	1.02322e-12	-2.78392e-10	-0.532128
37896514	chr9:37896514:G:A	5.35633e-13	-2.78392e-10	-1.17939
37896893	chr9:37896893:G:A	3.47159e-13	-1.61305	-2.90061e-10
37897036	chr9:37897036:T:C	4.91392e-13	-2.78392e-10	-1.26559
37897497	chr9:37897497:G:C	6.51571e-13	-2.78392e-10	-0.983448
37897538	chr9:37897538:A:C	5.8062e-13	-2.78392e-10	-1.09874
37897562	chr9:37897562:T:C	3.22084e-13	-1.68802	-2.90061e-10
37898101	chr9:37898101:T:C	6.98552e-13	-2.78392e-10	-0.913824
37898232	chr9:37898232:A:G	7.53599e-14	-1.96569	-1.17487
37898284	chr9:37898284:G:A	5.44336e-13	-2.78392e-10	-1.16327
37898771	chr9:37898771:A:G	1.40852e-13	-1.91128	-0.603842
37898864	chr9:37898864:G:A	1.17675e-13	-2.0119	-0.683014
37898883	chr9:37898883:A:G	7.38342e-14	-1.93259	-1.22842
37899027	chr9:37899027:T:G	4.92349e-13	-2.78392e-10	-1.26365
37899799	chr9:37899799:A:G	7.23976e-13	-2.78392e-10	-0.878076
37899898	chr9:37899898:T:C	5.05518e-13	-2.78392e-10	-1.23725
37900184	chr9:37900184:C:T	7.52493e-14	-1.91964	-1.22239
37900222	chr9:37900222:G:A	4.96929e-13	-2.78392e-10	-1.25439
37900805	chr9:37900805:T:A	6.4685e-13	-2.78392e-10	-0.990719
37901153	chr9:37901153:A:G	7.03547e-14	-2.00842	-1.20087
37901669	chr9:37901669:T:C	1.61417e-13	-1.1992	-1.17964
37901814	chr9:37901814:T:C	4.91267e-13	-2.78392e-10	-1.26585
37901886	chr9:37901886:A:G	1.15065e-13	-1.45755	-1.25979
37902404	chr9:37902404:T:C	7.4529e-14	-1.93418	-1.21747
37902427	chr9:37902427:G:A	3.04909e-13	-1.74282	-2.90061e-10
37902665	chr9:37902665:T:C	5.0373e-13	-2.78392e-10	-1.24079
37904234	chr9:37904234:G:C	1.06711e-12	-2.78392e-10	-0.490125
37904390	chr9:37904390:C:G	5.15994e-13	-2.78392e-10	-1.21674
37904791	chr9:37904791:G:T	4.99566e-13	-2.78392e-10	-1.2491
37904978	chr9:37904978:C:T	4.91729e-13	-2.78392e-10	-1.26491
37905745	chr9:37905745:A:G	4.9661e-13	-2.78392e-10	-1.25503
37905848	chr9:37905848:G:A	2.05216e-13	-1.49025	-0.648519
37905945	chr9:37905945:A:G	1.85431e-13	-1.5011	-0.739057
37905959	chr9:37905959:G:A	2.33323e-13	-2.01041	-2.90061e-10
37906495	chr9:37906495:G:A	4.80707e-13	-1.28758	-2.90061e-10
37907202	chr9:37907202:A:T	1.23526e-13	-1.50294	-1.14344
37908055	chr9:37908055:A:G	5.97404e-13	-2.78392e-10	-1.07024
37908353	chr9:37908353:G:A	2.25496e-13	-1.43299	-0.611538
37908433	chr9:37908433:G:GA	5.0676e-13	-2.78392e-10	-1.2348
37908652	chr9:37908652:C:T	5.06082e-13	-2.78392e-10	-1.23614
37908661	chr9:37908661:G:A	7.28497e-14	-1.93451	-1.23993
37908703	chr9:37908703:CT:C	6.46667e-13	-2.78392e-10	-0.991003
37908814	chr9:37908814:C:G	5.06142e-13	-2.78392e-10	-1.23602
37908961	chr9:37908961:A:G	5.0694e-13	-2.78392e-10	-1.23444
37909308	chr9:37909308:A:G	2.37979e-13	-1.99065	-2.90061e-10
37909581	chr9:37909581:C:A	9.14063e-13	-2.78392e-10	-0.644935
37909749	chr9:37909749:A:ATTTTG	7.73496e-14	-1.90139	-1.21311
37909827	chr9:37909827:C:T	6.72137e-13	-2.78392e-10	-0.952372
37909898	chr9:37909898:A:G	5.02216e-13	-2.78392e-10	-1.2438
37909946	chr9:37909946:G:A	2.67047e-13	-1.87541	-2.90061e-10
37909956	chr9:37909956:C:G	1.07566e-13	-1.57674	-1.20798
37910006	chr9:37910006:A:C	5.00774e-13	-2.78392e-10	-1.24668
37910026	chr9:37910026:G:A	5.04182e-13	-2.78392e-10	-1.2399
37910150	chr9:37910150:T:C	5.06993e-13	-2.78392e-10	-1.23434
37910206	chr9:37910206:T:C	1.07606e-12	-2.78392e-10	-0.481774
37910567	chr9:37910567:A:G	6.21873e-13	-2.78392e-10	-1.0301
37910584	chr9:37910584:A:G	4.94662e-13	-2.78392e-10	-1.25896
37910698	chr9:37910698:A:G	8.93758e-13	-2.78392e-10	-0.667399
37911150	chr9:37911150:G:C	3.19576e-13	-1.69584	-2.90061e-10
37911487	chr9:37911487:C:T	1.23781e-13	-1.64804	-0.996285
37911534	chr9:37911534:C:T	2.23637e-13	-0.846516	-1.2063
37911929	chr9:37911929:G:A	3.25261e-13	-1.67821	-2.90061e-10
37912193	chr9:37912193:G:A	2.93093e-13	-1.45606	-0.326289
37912320	chr9:37912320:C:T	5.33276e-13	-2.78392e-10	-1.1838
37912515	chr9:37912515:A:T	2.25703e-13	-1.43178	-0.611837
37912680	chr9:37912680:T:C	5.43488e-13	-2.78392e-10	-1.16483
37912730	chr9:37912730:T:A	5.7678e-13	-2.78392e-10	-1.10537
37912951	chr9:37912951:G:A	9.95786e-13	-2.78392e-10	-0.559302
37913105	chr9:37913105:C:T	6.6918e-13	-2.78392e-10	-0.956781
37913885	chr9:37913885:A:C	5.04957e-13	-2.78392e-10	-1.23836
37914006	chr9:37914006:G:A	1.02228e-12	-2.78392e-10	-0.533044
37914264	chr9:37914264:C:T	5.0372e-13	-2.78392e-10	-1.24081
37914269	chr9:37914269:C:T	6.82081e-13	-2.78392e-10	-0.937687
37914285	chr9:37914285:C:T	5.90233e-13	-2.78392e-10	-1.08232
37914299	chr9:37914299:T:G	2.69451e-13	-0.613809	-1.25264
37914497	chr9:37914497:G:A	7.58723e-13	-2.78392e-10	-0.831198
37914533	chr9:37914533:G:A	1.3492e-13	-1.76814	-0.790015
37914545	chr9:37914545:G:C	9.17377e-13	-2.78392e-10	-0.641316
37914685	chr9:37914685:G:A	5.27472e-13	-2.78392e-10	-1.19474
37914724	chr9:37914724:G:C	9.56792e-13	-2.78392e-10	-0.599249
37914916	chr9:37914916:C:T	2.42465e-13	-1.97198	-2.90061e-10
37915445	chr9:37915445:A:G	2.61341e-13	-1.89701	-2.90061e-10
37916137	chr9:37916137:C:T	9.21365e-13	-2.78392e-10	-0.636978
37916167	chr9:37916167:C:T	9.62418e-14	-1.68474	-1.21123
37916196	chr9:37916196:G:A	4.24536e-13	-1.41184	-2.90061e-10
37916353	chr9:37916353:G:A	8.87001e-13	-2.78392e-10	-0.674988
37916411	chr9:37916411:T:C	8.86622e-14	-1.73508	-1.24292
37916734	chr9:37916734:C:T	9.29473e-14	-1.67816	-1.25264
37917271	chr9:37917271:C:T	1.39042e-12	-2.78392e-10	-0.225473
37917385	chr9:37917385:A:G	5.31661e-13	-2.78392e-10	-1.18683
37917476	chr9:37917476:G:A	5.50111e-13	-2.78392e-10	-1.15271
37918212	chr9:37918212:G:A	8.57661e-13	-2.78392e-10	-0.708625
37918843	chr9:37918843:TG:T	6.87955e-13	-2.78392e-10	-0.929112
37918846	chr9:37918846:T:C	5.05876e-13	-2.78392e-10	-1.23654
37919247	chr9:37919247:A:G	1.5753e-12	-2.78392e-10	-0.100633
37919625	chr9:37919625:G:A	5.11747e-13	-2.78392e-10	-1.225
37919746	chr9:37919746:T:C	8.18021e-14	-1.80415	-1.25438
37920127	chr9:37920127:T:C	2.7778e-13	-1.83601	-2.90061e-10
37920204	chr9:37920204:C:T	4.94916e-13	-2.78392e-10	-1.25845
37920364	chr9:37920364:T:C	4.95162e-13	-2.78392e-10	-1.25795
37920815	chr9:37920815:T:C	1.27563e-13	-1.43359	-1.18063
37920970	chr9:37920970:A:G	9.32846e-14	-1.85026	-1.07692
37921499	chr9:37921499:A:G	1.02771e-12	-2.78392e-10	-0.527743
37921715	chr9:37921715:G:A	8.0161e-14	-1.82973	-1.24906
37921845	chr9:37921845:G:A	5.01843e-13	-2.78392e-10	-1.24455
37921932	chr9:37921932:C:T	4.97225e-13	-2.78392e-10	-1.25379
37923280	chr9:37923280:C:T	6.09581e-13	-2.78392e-10	-1.05006
37923375	chr9:37923375:C:T	1.14929e-13	-1.6357	-1.08282
37923551	chr9:37923551:T:C	2.34646e-13	-2.00476	-2.90061e-10
37923599	chr9:37923599:T:C	1.01933e-12	-2.78392e-10	-0.535934
37923692	chr9:37923692:C:T	4.96406e-13	-2.78392e-10	-1.25544
37923789	chr9:37923789:TC:T	2.331e-13	-2.01137	-2.90061e-10
37923909	chr9:37923909:G:A	5.29678e-13	-2.78392e-10	-1.19056
37924038	chr9:37924038:A:G	4.96596e-13	-2.78392e-10	-1.25506
37924823	chr9:37924823:A:G	8.30759e-14	-1.78647	-1.25661
37925338	chr9:37925338:A:G	9.74642e-13	-2.78392e-10	-0.580764
37925406	chr9:37925406:G:A	3.58286e-13	-1.5815	-2.90061e-10
37925408	chr9:37925408:G:A	1.36076e-12	-2.78392e-10	-0.247037
37925661	chr9:37925661:C:T	5.00167e-13	-2.78392e-10	-1.24789
37925694	chr9:37925694:C:G	8.38073e-14	-1.79801	-1.2363
37925750	chr9:37925750:T:C	5.52719e-13	-2.78392e-10	-1.14799
37925829	chr9:37925829:G:C	8.28737e-14	-1.7926	-1.25292
37926451	chr9:37926451:T:G	1.27508e-13	-1.36377	-1.25088
37926711	chr9:37926711:C:G	4.959e-13	-2.78392e-10	-1.25646
37926980	chr9:37926980:G:A	1.15899e-13	-1.67992	-1.03019
37927266	chr9:37927266:T:C	8.50214e-14	-1.76713	-1.2528
37927421	chr9:37927421:G:A	8.58078e-14	-1.78546	-1.22526
37927527	chr9:37927527:T:C	5.81918e-13	-2.78392e-10	-1.0965
37927936	chr9:37927936:CTT:C	6.86892e-13	-2.78392e-10	-0.930657
37928186	chr9:37928186:A:G	4.92787e-13	-2.78392e-10	-1.26276
37928295	chr9:37928295:T:C	4.97853e-13	-2.78392e-10	-1.25253
37928373	chr9:37928373:C:A	1.01138e-12	-2.78392e-10	-0.54376
37928491	chr9:37928491:A:G	9.81918e-14	-1.62166	-1.25425
37928509	chr9:37928509:A:T	4.91913e-13	-2.78392e-10	-1.26453
37928584	chr9:37928584:C:T	1.29392e-13	-1.38996	-1.21003
37928707	chr9:37928707:T:G	4.97114e-13	-2.78392e-10	-1.25402
37928869	chr9:37928869:A:G	8.70494e-13	-2.78392e-10	-0.693773
37928886	chr9:37928886:A:G	4.91919e-13	-2.78392e-10	-1.26452
37929012	chr9:37929012:G:A	1.09226e-13	-1.59093	-1.17848
37929061	chr9:37929061:T:C	4.91967e-13	-2.78392e-10	-1.26442
37929327	chr9:37929327:A:G	4.97146e-13	-2.78392e-10	-1.25395
37929447	chr9:37929447:G:A	1.55486e-13	-1.30058	-1.1157
37929686	chr9:37929686:C:T	1.68066e-13	-1.2232	-1.11528
37929812	chr9:37929812:G:C	1.29889e-13	-1.44083	-1.15532
37929841	chr9:37929841:T:C	9.5934e-14	-1.67939	-1.21979
37929959	chr9:37929959:G:A	9.11642e-14	-1.76712	-1.18305
37930156	chr9:37930156:G:A	4.9116e-13	-2.78392e-10	-1.26606
37930489	chr9:37930489:T:G	4.92043e-13	-2.78392e-10	-1.26427
37930512	chr9:37930512:T:G	9.64042e-14	-1.70593	-1.18836
37930837	chr9:37930837:G:A	4.91919e-13	-2.78392e-10	-1.26452
37930846	chr9:37930846:A:G	5.04839e-13	-2.78392e-10	-1.2386
37931631	chr9:37931631:C:T	2.45329e-13	-1.96023	-2.90061e-10
37931888	chr9:37931888:C:T	9.55495e-14	-1.70413	-1.19906
37931942	chr9:37931942:C:A	1.30686e-12	-2.78392e-10	-0.287451
37931955	chr9:37931955:AG:A	4.97264e-13	-2.78392e-10	-1.25371
37931985	chr9:37931985:T:TA	1.66583e-13	-1.35375	-0.993594
37932128	chr9:37932128:A:G	3.32923e-13	-0.739044	-0.91588
37932330	chr9:37932330:A:G	1.64264e-13	-1.46706	-0.894299
37932403	chr9:37932403:A:T	1.64337e-12	-2.78392e-10	-0.0583289
37932626	chr9:37932626:G:A	5.32609e-13	-2.78392e-10	-1.18505
37932800	chr9:37932800:T:G	1.34983e-13	-1.40018	-1.1575
37933054	chr9:37933054:T:C	3.22432e-13	-1.68694	-2.90061e-10
37933656	chr9:37933656:A:G	1.17744e-12	-2.78392e-10	-0.39174
37933822	chr9:37933822:A:G	5.43115e-13	-2.78392e-10	-1.16551
37934667	chr9:37934667:A:G	1.2552e-13	-1.36422	-1.26616
37934705	chr9:37934705:T:A	1.03676e-13	-1.57018	-1.25139
37934783	chr9:37934783:T:C	1.2123e-13	-1.71712	-0.948026
37934901	chr9:37934901:T:C	7.6673e-14	-1.85721	-1.26607
37934927	chr9:37934927:A:C	9.18072e-13	-2.78392e-10	-0.640559
37935721	chr9:37935721:T:C	4.91913e-13	-2.78392e-10	-1.26453
37935753	chr9:37935753:G:A	6.30882e-13	-2.78392e-10	-1.01572
37935770	chr9:37935770:C:T	5.82635e-13	-2.78392e-10	-1.09527
37935784	chr9:37935784:T:C	4.91435e-13	-2.78392e-10	-1.26551
37935951	chr9:37935951:G:A	7.93489e-14	-1.84461	-1.24437
37936184	chr9:37936184:C:T	4.92039e-13	-2.78392e-10	-1.26428
37936467	chr9:37936467:C:A	7.72717e-14	-1.92433	-1.19118
37936480	chr9:37936480:C:T	4.9147e-13	-2.78392e-10	-1.26543
37936506	chr9:37936506:C:T	4.91159e-13	-2.78392e-10	-1.26607
37936703	chr9:37936703:T:C	7.17688e-13	-2.78392e-10	-0.8868
37936765	chr9:37936765:A:G	5.49904e-13	-2.78392e-10	-1.15309
37937109	chr9:37937109:A:C	4.95989e-13	-2.78392e-10	-1.25628
37937283	chr9:37937283:G:A	9.93345e-13	-2.78392e-10	-0.561756
37937619	chr9:37937619:C:T	1.59621e-13	-1.12443	-1.26561
37937642	chr9:37937642:T:C	4.92344e-13	-2.78392e-10	-1.26366
37937946	chr9:37937946:C:A	1.90502e-13	-1.77668	-0.436487
37938133	chr9:37938133:C:G	5.35739e-13	-2.78392e-10	-1.17919
37938227	chr9:37938227:C:T	2.93373e-13	-1.78139	-2.90061e-10
37938556	chr9:37938556:G:A	3.10969e-13	-1.06158	-0.661558
37938849	chr9:37938849:G:C	4.91468e-13	-2.78392e-10	-1.26544
37939596	chr9:37939596:C:A	2.58306e-13	-1.90869	-2.90061e-10
37939676	chr9:37939676:G:T	8.72942e-14	-1.72896	-1.26459
37940442	chr9:37940442:T:C	9.01737e-14	-1.88854	-1.07256
37940627	chr9:37940627:TC:T	5.32934e-13	-2.78392e-10	-1.18444
37941306	chr9:37941306:A:G	9.2142e-14	-1.68415	-1.25536
37941314	chr9:37941314:C:T	1.227e-13	-1.60475	-1.04834
37941748	chr9:37941748:C:T	1.11895e-13	-1.66622	-1.07905
37942008	chr9:37942008:A:G	9.27255e-14	-1.68006	-1.25313
37942155	chr9:37942155:C:A	9.94043e-14	-1.62742	-1.23622
37942623	chr9:37942623:C:T	5.00769e-13	-2.78392e-10	-1.24669
37942677	chr9:37942677:T:A	4.94014e-13	-2.78392e-10	-1.26027
37943095	chr9:37943095:T:C	1.54828e-13	-1.19792	-1.2226
37943167	chr9:37943167:C:T	1.64766e-13	-1.16944	-1.18887
37943408	chr9:37943408:C:T	1.85051e-12	-2.78392e-10	0.060382
37943563	chr9:37943563:C:T	1.58501e-13	-1.53188	-0.865192
37943568	chr9:37943568:G:A	5.64432e-13	-2.78392e-10	-1.12702
37943574	chr9:37943574:T:C	2.09904e-13	-0.965157	-1.15103
37943982	chr9:37943982:T:C	1.22504e-13	-1.53556	-1.11913
37944430	chr9:37944430:G:A	1.06896e-13	-1.93421	-0.856762
37944591	chr9:37944591:A:G	1.31067e-12	-2.78392e-10	-0.284537
37944710	chr9:37944710:C:T	2.18092e-13	-1.65812	-0.419793
37945024	chr9:37945024:G:A	4.91138e-13	-2.78392e-10	-1.26611
37945417	chr9:37945417:G:A	5.60753e-13	-2.78392e-10	-1.13355
37945964	chr9:37945964:G:A	7.94093e-12	-2.78392e-10	1.51695
37946105	chr9:37946105:C:T	5.98719e-13	-2.78392e-10	-1.06804
37946176	chr9:37946176:G:A	1.16132e-13	-1.47884	-1.22927
37946632	chr9:37946632:A:G	2.3282e-13	-0.822933	-1.18963
37947046	chr9:37947046:G:A	6.18646e-13	-2.78392e-10	-1.0353
37947423	chr9:37947423:C:G	2.85668e-13	-0.745312	-1.06269
37947604	chr9:37947604:T:C	4.80438e-13	-0.362673	-0.925463
37947649	chr9:37947649:T:C	2.4117e-13	-1.97733	-2.90061e-10
37947700	chr9:37947700:T:C	5.11437e-13	-2.78392e-10	-1.22561
37947854	chr9:37947854:G:A	7.97499e-12	-2.78392e-10	1.52123
37948006	chr9:37948006:A:G	7.94093e-12	-2.78392e-10	1.51695
37948066	chr9:37948066:C:T	9.15197e-14	-1.6867	-1.25958
37948078	chr9:37948078:T:C	4.94328e-13	-2.78392e-10	-1.25963
37948435	chr9:37948435:G:A	2.2682e-13	-0.793098	-1.24558
37948439	chr9:37948439:G:C	3.86013e-13	-1.50696	-2.90061e-10
37948502	chr9:37948502:C:T	7.14986e-13	-2.78392e-10	-0.890572
37948727	chr9:37948727:T:C	2.82482e-13	-0.746591	-1.07263
37949291	chr9:37949291:G:GC	1.10189e-12	-2.78392e-10	-0.458055
37949412	chr9:37949412:A:C	2.76993e-13	-0.736521	-1.10232
37949457	chr9:37949457:G:A	4.96261e-13	-2.78392e-10	-1.25573
37949470	chr9:37949470:G:A	1.13125e-13	-1.52169	-1.21265
37949545	chr9:37949545:C:A	6.21438e-13	-2.78392e-10	-1.0308
37949625	chr9:37949625:G:A	9.53479e-13	-2.78392e-10	-0.602717
37949641	chr9:37949641:G:A	3.06294e-13	-0.690484	-1.04781
37949642	chr9:37949642:C:T	6.55095e-13	-2.78392e-10	-0.978055
37949681	chr9:37949681:T:C	7.66369e-13	-2.78392e-10	-0.821171
37949753	chr9:37949753:T:C	5.38281e-13	-2.78392e-10	-1.17445
37949962	chr9:37949962:G:A	1.10154e-13	-1.53816	-1.2228
37950416	chr9:37950416:C:T	2.33242e-13	-2.01076	-2.90061e-10
37950607	chr9:37950607:T:C	1.65003e-13	-1.13716	-1.21971
37951045	chr9:37951045:T:C	9.48248e-13	-2.78392e-10	-0.608219
37951179	chr9:37951179:T:C	1.6479e-13	-1.16032	-1.19785
37951190	chr9:37951190:T:C	6.52532e-13	-2.78392e-10	-0.981975
37951487	chr9:37951487:T:A	1.1025e-13	-1.53729	-1.2228
37951862	chr9:37951862:A:G	1.14058e-13	-1.51702	-1.20911
37952051	chr9:37952051:G:A	1.8779e-13	-1.42639	-0.801126
37952147	chr9:37952147:G:A	9.21185e-14	-1.67392	-1.26584
37952152	chr9:37952152:CAG:C	2.04586e-13	-1.4005	-0.741346
37952195	chr9:37952195:G:A	1.15071e-13	-1.49677	-1.22052
37952233	chr9:37952233:C:T	4.99361e-13	-0.106858	-1.14265
37952389	chr9:37952389:G:A	5.23544e-13	-2.78392e-10	-1.20221
37952621	chr9:37952621:G:A	1.16914e-13	-1.48343	-1.21797
37952634	chr9:37952634:A:G	5.40664e-13	-0.0352213	-1.13482
37952731	chr9:37952731:C:A	5.03821e-13	-2.78392e-10	-1.24061
37952811	chr9:37952811:G:A	2.4901e-13	-1.94534	-2.90061e-10
37953133	chr9:37953133:G:A	1.50665e-12	-1.00728	0.862094
37953394	chr9:37953394:G:A	1.07495e-13	-1.56673	-1.21866
37954291	chr9:37954291:C:T	6.02231e-13	-2.78392e-10	-1.06219
37954427	chr9:37954427:T:G	1.04405e-13	-1.66796	-1.14659
37954916	chr9:37954916:G:A	3.25926e-13	-0.492417	-1.18375
37955268	chr9:37955268:C:T	9.01798e-14	-1.73801	-1.22302
37955436	chr9:37955436:G:A	9.33469e-14	-1.66831	-1.25821
37955503	chr9:37955503:G:C	5.35767e-13	-2.78392e-10	-1.17914
37956009	chr9:37956009:G:A	8.24166e-13	-2.78392e-10	-0.748462
37956274	chr9:37956274:G:A	3.43255e-13	-0.389697	-1.23467
37956376	chr9:37956376:A:G	3.03493e-13	-0.496458	-1.25102
37957601	chr9:37957601:A:G	3.42661e-13	-0.517339	-1.10875
37958220	chr9:37958220:A:AGGCAGTGCCCGCCAGTG	3.54627e-13	-1.59177	-2.90061e-10
37958337	chr9:37958337:T:G	4.93304e-13	-2.78392e-10	-1.26171
37958732	chr9:37958732:T:C	2.81843e-13	-0.568317	-1.25317
37958868	chr9:37958868:GAGA:G	2.45717e-13	-1.95865	-2.90061e-10
37959400	chr9:37959400:C:T	2.94942e-13	-0.525576	-1.25048
37959696	chr9:37959696:C:T	1.30037e-13	-1.32919	-1.26582
37959843	chr9:37959843:AC:A	3.02482e-13	-0.499008	-1.25181
37960184	chr9:37960184:C:T	8.65312e-13	-2.78392e-10	-0.699744
37960205	chr9:37960205:C:T	1.27879e-13	-1.38101	-1.23074
37960696	chr9:37960696:C:A	2.84381e-13	-0.563071	-1.24945
37961925	chr9:37961925:C:T	2.63473e-13	-0.636384	-1.2525
37962096	chr9:37962096:G:C	5.03188e-13	-2.78392e-10	-1.24187
37962279	chr9:37962279:A:T	5.21395e-13	-2.78392e-10	-1.20633
37962586	chr9:37962586:C:A	2.70127e-13	-0.613773	-1.25017
37962595	chr9:37962595:C:T	2.64586e-13	-0.64267	-1.242
37962804	chr9:37962804:T:C	2.22434e-13	-0.837877	-1.22033
37963078	chr9:37963078:GC:G	2.38208e-13	-1.98969	-2.90061e-10
37964331	chr9:37964331:A:C	4.96566e-13	-2.78392e-10	-1.25512
37964733	chr9:37964733:T:C	3.28099e-13	-0.563504	-1.10602
37965644	chr9:37965644:C:T	3.40752e-13	-0.505247	-1.12643
37965662	chr9:37965662:A:G	2.82872e-13	-1.81784	-2.90061e-10
37965819	chr9:37965819:T:C	3.21233e-13	-0.537955	-1.15271
37966134	chr9:37966134:T:C	3.22151e-13	-0.589677	-1.09814
37966152	chr9:37966152:T:C	4.53054e-12	-2.78392e-10	0.955763
37966218	chr9:37966218:C:T	1.15439e-13	-1.86047	-0.853627
37966338	chr9:37966338:T:TTTC	5.10968e-13	-2.78392e-10	-1.22653
37966346	chr9:37966346:A:T	4.56106e-12	-2.78392e-10	0.962476
37966526	chr9:37966526:C:G	1.80613e-13	-1.47594	-0.790532
37967150	chr9:37967150:C:A	1.43219e-12	-2.78392e-10	-0.195877
37967581	chr9:37967581:T:C	3.40627e-13	-0.48139	-1.15066
37967610	chr9:37967610:T:C	3.91628e-12	-2.78392e-10	0.810064
37968004	chr9:37968004:G:A	7.81903e-13	-2.78392e-10	-0.801104
37968261	chr9:37968261:T:C	7.05386e-13	-2.78392e-10	-0.90409
37968270	chr9:37968270:T:C	2.05802e-13	-1.89042	-0.245498
37968918	chr9:37968918:C:T	8.88172e-14	-1.74319	-1.23306
37969038	chr9:37969038:T:A	3.0675e-13	-0.584115	-1.15269
37969283	chr9:37969283:C:T	8.83433e-13	-0.679019	-2.90061e-10
37969662	chr9:37969662:G:A	8.03731e-14	-1.86933	-1.20683
37969871	chr9:37969871:G:T	5.27771e-13	-2.78392e-10	-1.19417
37969885	chr9:37969885:C:T	3.27294e-13	-0.56249	-1.10949
37970112	chr9:37970112:C:T	4.67555e-12	-2.78392e-10	0.987268
37970488	chr9:37970488:G:A	5.95476e-13	-0.622604	-0.450869
37970967	chr9:37970967:G:A	1.17513e-13	-1.89662	-0.799672
37971033	chr9:37971033:A:G	2.70019e-13	-1.87913	0.0147883
37971289	chr9:37971289:C:T	4.96801e-13	-2.78392e-10	-1.25465
37971349	chr9:37971349:G:A	7.38033e-13	0.154859	-1.0137
37971392	chr9:37971392:C:G	1.24959e-13	-1.48415	-1.1507
37971663	chr9:37971663:CTCTG:C	6.18297e-13	-2.78392e-10	-1.03587
37971759	chr9:37971759:T:C	7.4933e-13	-0.843655	-2.90061e-10
37971990	chr9:37971990:G:A	2.37103e-13	-1.99434	-2.90061e-10
37972146	chr9:37972146:C:T	6.16647e-13	-2.78392e-10	-1.03854
37972168	chr9:37972168:A:G	6.22074e-13	0.185309	-1.21508
37972378	chr9:37972378:G:A	6.22429e-13	0.193666	-1.22287
37972394	chr9:37972394:T:G	9.53713e-14	-1.66254	-1.24252
37972403	chr9:37972403:A:G	9.64586e-13	0.19003	-0.781165
37972515	chr9:37972515:T:C	1.57263e-12	1.13034	-1.23268
37972820	chr9:37972820:G:C	7.81903e-13	-2.78392e-10	-0.801104
37973348	chr9:37973348:T:C	6.29638e-13	0.215643	-1.23333
37974114	chr9:37974114:G:A	6.03209e-13	0.175835	-1.2364
37974746	chr9:37974746:T:C	5.97156e-13	0.164661	-1.23532
37974917	chr9:37974917:A:T	6.07199e-13	-2.78392e-10	-1.05398
37974960	chr9:37974960:G:A	4.94283e-13	-2.78392e-10	-1.25973
37975005	chr9:37975005:G:A	6.0194e-13	0.170771	-1.23345
37975056	chr9:37975056:G:A	7.89748e-13	-2.78392e-10	-0.79112
37975107	chr9:37975107:C:T	5.83689e-13	0.139394	-1.23286
37975117	chr9:37975117:A:C	1.1238e-13	-1.6689	-1.07205
37975558	chr9:37975558:C:T	5.9428e-13	0.158206	-1.23369
37975752	chr9:37975752:T:C	5.13223e-13	-2.78392e-10	-1.22212
37975964	chr9:37975964:G:C	1.88575e-13	-1.92318	-0.300163
37976129	chr9:37976129:G:A	1.05815e-12	-2.78392e-10	-0.498553
37976666	chr9:37976666:C:T	5.91345e-13	0.153609	-1.23404
37976670	chr9:37976670:G:A	7.66876e-13	-0.0574992	-0.763011
37976695	chr9:37976695:C:A	1.28536e-13	-1.64405	-0.962573
37977320	chr9:37977320:G:T	5.43729e-13	-2.78392e-10	-1.16438
37977562	chr9:37977562:C:A	5.99882e-13	0.139509	-1.20561
37977993	chr9:37977993:C:T	5.9171e-13	0.157306	-1.23712
37978586	chr9:37978586:C:T	5.77726e-13	0.134319	-1.23805
37978613	chr9:37978613:AAT:A	4.93365e-13	-2.78392e-10	-1.26159
37978951	chr9:37978951:C:A	1.74579e-13	-1.91732	-0.383134
37979223	chr9:37979223:G:A	2.02615e-13	-0.888891	-1.26263
37979381	chr9:37979381:A:T	2.13267e-13	-0.836484	-1.26381
37979794	chr9:37979794:T:C	4.95278e-13	-2.78392e-10	-1.25771
37979860	chr9:37979860:C:T	6.68705e-13	0.260696	-1.21819
37980013	chr9:37980013:G:A	5.23212e-13	-2.78392e-10	-1.20285
37980159	chr9:37980159:C:T	4.13136e-12	-2.78392e-10	0.863526
37980213	chr9:37980213:C:T	6.32591e-13	0.233875	-1.24688
37980438	chr9:37980438:T:A	6.23413e-13	0.224014	-1.25164
37980553	chr9:37980553:T:C	5.82023e-13	-2.78392e-10	-1.09632
37981454	chr9:37981454:AG:A	4.92483e-13	-2.78392e-10	-1.26338
37981572	chr9:37981572:T:TCAA	5.76001e-13	0.125818	-1.23254
37981631	chr9:37981631:T:C	5.81428e-13	0.154163	-1.25151
37981884	chr9:37981884:G:A	6.25561e-13	-2.78392e-10	-1.02418
37982246	chr9:37982246:G:A	1.40115e-13	-1.70719	-0.813183
37982505	chr9:37982505:T:A	4.79356e-13	-1.29039	-2.90061e-10
37982596	chr9:37982596:T:C	4.4185e-12	-2.78392e-10	0.93072
37982609	chr9:37982609:G:A	2.19694e-13	-0.81251	-1.25809
37982756	chr9:37982756:G:A	6.42728e-13	0.249893	-1.24701
37982919	chr9:37982919:C:T	6.18281e-13	0.216252	-1.25214
37983437	chr9:37983437:T:C	8.15656e-13	0.462819	-1.22166
37983445	chr9:37983445:C:T	6.57075e-13	0.243083	-1.21812
37983760	chr9:37983760:G:A	2.45138e-13	-1.96101	-2.90061e-10
37983773	chr9:37983773:C:T	4.46649e-13	-0.19129	-1.16977
37983971	chr9:37983971:G:C	6.38121e-13	-2.78392e-10	-1.00431
37984723	chr9:37984723:A:C	1.07736e-12	-2.78392e-10	-0.480561
37985309	chr9:37985309:A:G	4.9167e-13	-2.78392e-10	-1.26503
37985373	chr9:37985373:T:C	4.91604e-13	-2.78392e-10	-1.26516
37986223	chr9:37986223:G:C	5.08769e-13	-2.78392e-10	-1.23084
37986298	chr9:37986298:T:A	2.747e-13	-1.84715	-2.90061e-10
37986831	chr9:37986831:A:G	1.51457e-13	-1.62035	-0.822179
37986981	chr9:37986981:G:A	6.04115e-13	0.1918	-1.25087
37987170	chr9:37987170:A:G	7.82671e-13	-2.78392e-10	-0.800122
37987230	chr9:37987230:T:C	3.42137e-13	-1.62762	-2.90061e-10
37987300	chr9:37987300:G:A	9.48365e-14	-1.6462	-1.26448
37987320	chr9:37987320:C:T	6.35926e-13	-2.78392e-10	-1.00775
37987389	chr9:37987389:A:G	6.82442e-13	-2.78392e-10	-0.937157
37987411	chr9:37987411:T:C	1.34891e-13	-1.3485	-1.20987
37987527	chr9:37987527:G:A	1.2081e-12	0.891989	-1.25802
37988650	chr9:37988650:T:C	6.43871e-13	0.2583	-1.25364
37989263	chr9:37989263:A:T	5.61316e-13	-2.78392e-10	-1.13255
37989317	chr9:37989317:C:T	1.40819e-13	-1.4187	-1.09666
37989359	chr9:37989359:C:T	6.22856e-13	-1.02852	-2.90061e-10
37989621	chr9:37989621:G:C	5.18299e-13	-2.78392e-10	-1.21228
37990174	chr9:37990174:C:T	5.69528e-13	-2.78392e-10	-1.11803
37990202	chr9:37990202:C:T	3.60537e-13	-0.560158	-1.01508
37990211	chr9:37990211:TGTTCA:T	5.77182e-13	0.14335	-1.24803
37990804	chr9:37990804:G:A	1.90755e-13	-0.985538	-1.22631
37990822	chr9:37990822:C:T	6.43568e-13	-2.78392e-10	-0.995807
37990960	chr9:37990960:G:A	3.07317e-13	-1.73495	-2.90061e-10
37991173	chr9:37991173:C:T	4.01851e-13	-0.326007	-1.14075
37991396	chr9:37991396:C:T	4.95156e-13	-2.78392e-10	-1.25796
37991792	chr9:37991792:T:C	1.31613e-13	-1.5566	-1.02637
37991897	chr9:37991897:G:A	5.28487e-13	-2.78392e-10	-1.19282
37991906	chr9:37991906:G:A	5.33843e-13	-2.78392e-10	-1.18273
37991916	chr9:37991916:C:T	1.70638e-13	-1.05894	-1.26435
37992122	chr9:37992122:C:T	7.69827e-13	0.384059	-1.20073
37992333	chr9:37992333:G:A	4.79911e-13	-1.28923	-2.90061e-10
37992369	chr9:37992369:C:A	5.26576e-12	-2.78392e-10	1.10615
37992469	chr9:37992469:G:A	5.33843e-13	-2.78392e-10	-1.18273
37992524	chr9:37992524:AAGAGGCTTACACTTC:A	7.34341e-13	-2.78392e-10	-0.86386
37992585	chr9:37992585:C:T	6.39853e-13	0.235282	-1.23688
37993272	chr9:37993272:G:A	5.09508e-13	-0.849719	-0.379669
37993306	chr9:37993306:G:T	9.92597e-14	-1.62178	-1.24332
37993511	chr9:37993511:G:A	3.27704e-13	-0.556062	-1.11466
37993699	chr9:37993699:C:T	9.8949e-14	-1.71295	-1.15528
37994145	chr9:37994145:G:T	1.54269e-13	-1.40307	-1.02107
37994337	chr9:37994337:A:G	6.27511e-13	0.217839	-1.23891
37994479	chr9:37994479:C:T	5.12036e-13	-2.78392e-10	-1.22444
37994657	chr9:37994657:C:T	5.34133e-13	-2.78392e-10	-1.18219
37995102	chr9:37995102:G:A	6.06058e-13	0.191272	-1.24713
37995220	chr9:37995220:G:A	6.3392e-13	-2.78392e-10	-1.01091
37995573	chr9:37995573:T:C	6.06439e-13	-2.78392e-10	-1.05523
37995848	chr9:37995848:T:C	5.66304e-13	0.135964	-1.25967
37996125	chr9:37996125:C:T	2.73681e-13	-1.85087	-2.90061e-10
37996146	chr9:37996146:G:A	4.95179e-13	-2.78392e-10	-1.25792
37996499	chr9:37996499:G:A	5.12036e-13	-2.78392e-10	-1.22444
37996651	chr9:37996651:T:C	5.12069e-13	-2.78392e-10	-1.22437
37996727	chr9:37996727:G:T	1.08051e-13	-1.63305	-1.14718
37997298	chr9:37997298:G:A	5.20598e-13	-2.78392e-10	-1.20786
37997311	chr9:37997311:G:A	1.77078e-13	-1.35837	-0.927869
37997531	chr9:37997531:A:G	2.34877e-13	-2.00377	-2.90061e-10
37997564	chr9:37997564:T:C	5.90619e-13	0.172931	-1.25459
37997571	chr9:37997571:T:A	4.7577e-13	-0.93341	-0.364489
37997608	chr9:37997608:T:C	4.92358e-13	-2.78392e-10	-1.26363
37997684	chr9:37997684:TGTG:T	1.74697e-13	-1.34954	-0.950244
37997766	chr9:37997766:C:T	1.70656e-13	-1.36532	-0.957867
37997790	chr9:37997790:A:G	5.78258e-13	0.151533	-1.25435
37997830	chr9:37997830:C:T	1.98128e-13	-1.25878	-0.915141
37998492	chr9:37998492:A:G	5.62539e-13	0.129429	-1.2598
37998581	chr9:37998581:T:C	8.1157e-13	-2.78392e-10	-0.763864
37998757	chr9:37998757:A:G	6.41077e-13	0.2498	-1.24948
37998832	chr9:37998832:T:G	1.79453e-13	-1.3237	-0.949215
37998862	chr9:37998862:A:G	5.12036e-13	-2.78392e-10	-1.22444
37999040	chr9:37999040:A:G	6.46575e-13	0.263505	-1.25465
38000203	chr9:38000203:A:G	8.74344e-13	-2.78392e-10	-0.68936
38000377	chr9:38000377:C:T	5.22581e-13	-2.78392e-10	-1.20406
38000419	chr9:38000419:T:C	5.67691e-13	-2.78392e-10	-1.12126
38000587	chr9:38000587:G:A	5.46397e-13	-2.78392e-10	-1.15949
38000650	chr9:38000650:C:T	6.41575e-13	0.247897	-1.24681
38000663	chr9:38000663:C:T	4.91108e-13	-2.78392e-10	-1.26617
38000727	chr9:38000727:G:A	4.9583e-13	-2.78392e-10	-1.2566
38001107	chr9:38001107:C:T	5.22616e-13	-2.78392e-10	-1.20399
38001146	chr9:38001146:T:C	4.8986e-13	-1.26871	-2.90061e-10
38001314	chr9:38001314:G:A	2.59233e-13	-1.76115	-0.143959
38001625	chr9:38001625:G:A	6.97528e-13	0.338902	-1.25419
38001905	chr9:38001905:C:T	6.64272e-13	0.291216	-1.25536
38001984	chr9:38001984:GCA:G	6.95059e-13	0.330795	-1.24963
38002081	chr9:38002081:G:A	5.22581e-13	-2.78392e-10	-1.20406
38002415	chr9:38002415:A:T	2.22473e-13	-1.74621	-0.311822
38002866	chr9:38002866:C:T	5.46185e-13	-2.78392e-10	-1.15988
38002920	chr9:38002920:G:C	5.7401e-13	-2.78392e-10	-1.11019
38003127	chr9:38003127:G:T	1.18636e-13	-1.44282	-1.24396
38003164	chr9:38003164:G:A	8.06123e-13	-2.78392e-10	-0.770598
38003516	chr9:38003516:G:A	1.39633e-13	-1.49837	-1.02544
38003549	chr9:38003549:C:G	1.55808e-13	-1.16997	-1.24424
38003570	chr9:38003570:C:T	1.20408e-13	-1.54425	-1.1277
38003574	chr9:38003574:T:C	6.34133e-13	-2.78392e-10	-1.01058
38003758	chr9:38003758:G:A	7.19815e-14	-1.92501	-1.26142
38003806	chr9:38003806:C:T	3.06853e-13	-0.470734	-1.26573
38003827	chr9:38003827:C:T	4.46517e-12	-2.78392e-10	0.941228
38003859	chr9:38003859:G:A	8.28227e-14	-1.78312	-1.26301
38004142	chr9:38004142:T:C	6.60511e-14	-2.01164	-1.26077
38004148	chr9:38004148:A:C	2.64684e-13	-0.631145	-1.25315
38004240	chr9:38004240:A:C	6.77209e-13	-2.78392e-10	-0.944855
38004276	chr9:38004276:T:G	5.43016e-13	-2.78392e-10	-1.1657
38004354	chr9:38004354:G:T	7.09759e-13	-2.78392e-10	-0.897909
38004512	chr9:38004512:C:T	4.70092e-13	-0.753801	-0.556105
38004758	chr9:38004758:G:A	2.04461e-12	-2.78392e-10	0.160128
38004862	chr9:38004862:T:C	1.22956e-12	0.9174	-1.26582
38005460	chr9:38005460:T:C	2.01229e-13	-0.955854	-1.20254
38005463	chr9:38005463:C:T	5.34523e-13	-2.78392e-10	-1.18146
38005628	chr9:38005628:C:G	1.33815e-13	-1.74369	-0.82269
38006416	chr9:38006416:G:A	1.13343e-12	-0.429832	-2.90061e-10
38006559	chr9:38006559:G:A	5.45148e-13	-2.78392e-10	-1.16178
38006619	chr9:38006619:C:A	1.33265e-13	-1.78366	-0.786834
38006760	chr9:38006760:C:T	9.00621e-13	0.605773	-1.26552
38007112	chr9:38007112:G:A	1.65721e-13	-1.71048	-0.642051
38007490	chr9:38007490:G:A	2.05778e-12	-2.78392e-10	0.166547
38008138	chr9:38008138:C:A	8.0519e-13	-0.771757	-2.90061e-10
38008370	chr9:38008370:C:A	5.45559e-13	-2.78392e-10	-1.16102
38008395	chr9:38008395:T:C	6.33805e-13	-2.78392e-10	-1.01109
38008534	chr9:38008534:T:C	5.02139e-13	-2.78392e-10	-1.24396
38008614	chr9:38008614:C:T	5.24045e-13	-1.20126	-2.90061e-10
38008620	chr9:38008620:T:C	5.05486e-13	-2.78392e-10	-1.23731
38008684	chr9:38008684:G:A	6.33805e-13	-2.78392e-10	-1.01109
38008735	chr9:38008735:G:A	9.2846e-13	0.636466	-1.26577
38008849	chr9:38008849:G:A	9.09832e-13	0.616266	-1.26584
38009226	chr9:38009226:T:C	6.25426e-13	-2.78392e-10	-1.0244
38009258	chr9:38009258:A:G	3.85e-13	-0.250068	-1.25952
38009409	chr9:38009409:C:T	1.03844e-12	0.712305	-1.22966
38009473	chr9:38009473:G:C	4.91136e-13	-2.78392e-10	-1.26611
38009648	chr9:38009648:G:A	3.56682e-13	-1.58599	-2.90061e-10
38009666	chr9:38009666:A:G	7.9682e-13	0.134412	-0.916618
38009902	chr9:38009902:T:C	1.35347e-13	-1.77013	-0.78486
38010219	chr9:38010219:C:T	5.45559e-13	-2.78392e-10	-1.16102
38010438	chr9:38010438:A:G	9.31312e-14	-1.66358	-1.26525
38011050	chr9:38011050:T:C	4.33688e-13	-0.507574	-0.882934
38011090	chr9:38011090:G:C	6.30256e-13	-2.78392e-10	-1.01671
38011093	chr9:38011093:A:G	1.19916e-13	-1.67764	-0.998405
38011615	chr9:38011615:C:T	3.64363e-13	-1.56468	-2.90061e-10
38012494	chr9:38012494:CGTT:C	1.24236e-13	-1.78382	-0.856831
38012495	chr9:38012495:G:A	3.45124e-12	0.683653	-2.90061e-10
38012526	chr9:38012526:T:C	4.918e-13	-2.78392e-10	-1.26476
38012942	chr9:38012942:C:T	5.04883e-13	-2.78392e-10	-1.23851
38012975	chr9:38012975:G:A	6.16715e-13	-2.78392e-10	-1.03843
38013096	chr9:38013096:C:T	5.46354e-13	-2.78392e-10	-1.15957
38013227	chr9:38013227:G:C	9.67437e-13	0.672733	-1.26092
38013590	chr9:38013590:G:A	5.15575e-13	-2.78392e-10	-1.21755
38014325	chr9:38014325:T:C	1.08362e-12	0.730452	-1.20522
38014334	chr9:38014334:G:A	6.30256e-13	-2.78392e-10	-1.01671
38014368	chr9:38014368:G:C	1.16426e-12	-2.78392e-10	-0.402992
38014639	chr9:38014639:T:C	1.10292e-12	0.756762	-1.21388
38014678	chr9:38014678:C:T	1.21475e-13	-1.82622	-0.836913
38014777	chr9:38014777:ACAG:A	6.29266e-13	-2.78392e-10	-1.01828
38014899	chr9:38014899:C:T	6.30256e-13	-2.78392e-10	-1.01671
38015040	chr9:38015040:T:C	9.76931e-13	0.686088	-1.26451
38015649	chr9:38015649:C:G	1.05228e-12	-1.42289	0.918773
38016045	chr9:38016045:G:A	5.83815e-13	-2.78392e-10	-1.09325
38016161	chr9:38016161:C:T	1.30776e-13	-1.75405	-0.835302
38016250	chr9:38016250:T:C	7.73434e-13	0.11007	-0.922064
38016686	chr9:38016686:T:C	6.41631e-13	-2.78392e-10	-0.998821
38016927	chr9:38016927:A:G	1.37909e-13	-1.73326	-0.802978
38017333	chr9:38017333:G:A	5.64122e-13	-1.12756	-2.90061e-10
38017684	chr9:38017684:A:G	7.65932e-13	0.0739591	-0.895701
38017692	chr9:38017692:C:T	6.37848e-13	-2.78392e-10	-1.00473
38018256	chr9:38018256:T:C	8.5e-13	-2.78392e-10	-0.717598
38018263	chr9:38018263:T:A	5.55223e-13	-2.78392e-10	-1.14346
38018372	chr9:38018372:T:C	6.01794e-13	-2.78392e-10	-1.06292
38018380	chr9:38018380:C:T	1.32866e-13	-1.73387	-0.839626
38018404	chr9:38018404:G:A	4.92551e-13	-2.78392e-10	-1.26324
38018693	chr9:38018693:T:C	8.02689e-13	0.486783	-1.26165
38019009	chr9:38019009:T:A	5.47207e-13	-2.78392e-10	-1.15801
38019148	chr9:38019148:T:C	8.63073e-13	0.558855	-1.26119
38019461	chr9:38019461:A:G	1.11354e-12	0.393434	-0.840966
38019566	chr9:38019566:C:A	2.47502e-12	-2.78392e-10	0.351169
38019665	chr9:38019665:C:T	6.2821e-13	-2.78392e-10	-1.01996
38019706	chr9:38019706:C:T	1.06384e-13	-1.55837	-1.23741
38019725	chr9:38019725:A:G	5.10404e-13	-2.78392e-10	-1.22763
38019869	chr9:38019869:G:A	5.10346e-12	-2.78392e-10	1.07484
38019922	chr9:38019922:T:C	6.42384e-13	-2.78392e-10	-0.997648
38020039	chr9:38020039:A:G	9.68923e-14	-1.62796	-1.26128
38020547	chr9:38020547:T:G	1.34084e-13	-1.45931	-1.10506
38020811	chr9:38020811:G:A	2.33263e-12	-2.78392e-10	0.291917
38020813	chr9:38020813:G:T	5.47511e-13	-2.78392e-10	-1.15745
38021045	chr9:38021045:TG:T	6.10314e-13	-2.78392e-10	-1.04886
38021047	chr9:38021047:ATG:A	6.09298e-13	-2.78392e-10	-1.05053
38021271	chr9:38021271:T:C	4.98444e-13	-2.78392e-10	-1.25134
38021383	chr9:38021383:C:T	4.36281e-13	-0.131481	-1.25307
38021689	chr9:38021689:T:C	4.21619e-13	-0.167302	-1.25143
38021892	chr9:38021892:C:T	4.729e-13	-0.116838	-1.18711
38022429	chr9:38022429:G:A	6.25691e-13	-2.78392e-10	-1.02398
38022492	chr9:38022492:T:C	5.01539e-13	-2.78392e-10	-1.24515
38022645	chr9:38022645:C:T	4.93149e-13	-2.78392e-10	-1.26202
38022662	chr9:38022662:G:A	7.90653e-13	-2.78392e-10	-0.789975
38022956	chr9:38022956:A:G	3.15099e-13	-0.718043	-0.991905
38023388	chr9:38023388:T:C	2.91017e-13	-1.78945	-2.90061e-10
38023414	chr9:38023414:G:A	5.22169e-13	-2.78392e-10	-1.20484
38023453	chr9:38023453:G:C	5.77893e-13	-2.78392e-10	-1.10344
38023590	chr9:38023590:G:C	5.30474e-13	-0.417218	-0.771846
38023656	chr9:38023656:C:T	4.6263e-13	-0.130096	-1.19581
38023909	chr9:38023909:A:G	6.14126e-13	-1.04263	-2.90061e-10
38024461	chr9:38024461:G:A	1.31066e-13	-1.43894	-1.1482
38024526	chr9:38024526:A:G	4.72398e-13	-0.106519	-1.19849
38024815	chr9:38024815:G:A	4.67956e-13	-0.128049	-1.18641
38025200	chr9:38025200:T:A	5.40341e-13	-2.78392e-10	-1.17063
38025228	chr9:38025228:C:T	1.27581e-13	-1.96059	-0.653495
38025230	chr9:38025230:G:A	5.34454e-13	-2.78392e-10	-1.18159
38025901	chr9:38025901:G:C	4.26049e-13	-0.145505	-1.26277
38025985	chr9:38025985:G:C	8.83931e-14	-1.73476	-1.24628
38026340	chr9:38026340:G:A	5.66911e-13	-2.78392e-10	-1.12263
38026762	chr9:38026762:C:T	6.43776e-13	-2.78392e-10	-0.995484
38027081	chr9:38027081:T:C	5.41133e-13	-2.78392e-10	-1.16917
38027089	chr9:38027089:C:T	5.22518e-13	-2.78392e-10	-1.20417
38027165	chr9:38027165:C:T	1.30159e-13	-1.34703	-1.24705
38027263	chr9:38027263:A:G	3.99901e-12	-2.78392e-10	0.830968
38027383	chr9:38027383:C:T	2.11466e-12	-2.78392e-10	0.193813
38027647	chr9:38027647:C:T	7.39197e-14	-2.00971	-1.15015
38027946	chr9:38027946:A:T	1.35651e-13	-1.3392	-1.21355
38028001	chr9:38028001:G:A	5.71418e-13	-2.78392e-10	-1.11471
38028065	chr9:38028065:G:C	2.97351e-13	-1.76792	-2.90061e-10
38028429	chr9:38028429:C:A	2.31519e-13	-1.29864	-0.719539
38029139	chr9:38029139:T:G	2.18742e-12	-2.78392e-10	0.227645
38029301	chr9:38029301:A:G	1.74745e-13	-1.29648	-1.00303
38029458	chr9:38029458:C:T	2.42859e-13	-1.97035	-2.90061e-10
38029595	chr9:38029595:ATTCTCT:A	1.75549e-13	-1.30646	-0.98846
38029819	chr9:38029819:T:G	2.14238e-13	-1.10466	-0.99109
38029968	chr9:38029968:T:A	5.22105e-13	-1.20497	-2.90061e-10
38029995	chr9:38029995:A:G	5.00666e-13	-2.78392e-10	-1.2469
38030033	chr9:38030033:G:A	2.18917e-12	-2.78392e-10	0.228441
38030298	chr9:38030298:C:T	1.67869e-13	-1.32009	-1.01956
38030601	chr9:38030601:G:A	5.10466e-13	-2.78392e-10	-1.22751
38031033	chr9:38031033:A:G	2.71098e-13	-1.18209	-0.678265
38031622	chr9:38031622:A:G	6.11369e-13	-2.78392e-10	-1.04713
38031637	chr9:38031637:T:C	1.93907e-13	-1.30815	-0.887309
38032013	chr9:38032013:G:C	9.04311e-13	-2.78392e-10	-0.655661
38032338	chr9:38032338:C:T	5.29727e-13	-1.19047	-2.90061e-10
38032377	chr9:38032377:T:C	3.37904e-13	-0.389371	-1.2507
38032593	chr9:38032593:C:T	5.97953e-13	-2.78392e-10	-1.06932
38032871	chr9:38032871:C:T	9.93839e-14	-1.59781	-1.26603
38033226	chr9:38033226:C:T	2.33086e-13	-2.01143	-2.90061e-10
38033425	chr9:38033425:C:A	5.84157e-13	-2.78392e-10	-1.09266
38033457	chr9:38033457:G:C	5.02169e-13	-2.78392e-10	-1.2439
38033571	chr9:38033571:G:A	2.04222e-12	-2.78392e-10	0.158957
38033612	chr9:38033612:C:T	5.08055e-13	-2.78392e-10	-1.23224
38034024	chr9:38034024:C:T	5.46306e-13	-1.15965	-2.90061e-10
38034184	chr9:38034184:T:A	2.56902e-13	-1.22647	-0.687667
38034234	chr9:38034234:G:A	9.91754e-14	-1.61278	-1.25316
38034325	chr9:38034325:A:T	5.09509e-13	-2.78392e-10	-1.22939
38035098	chr9:38035098:A:G	1.59992e-13	-1.39126	-0.996452
38035310	chr9:38035310:T:C	3.7313e-13	-0.31497	-1.22594
38035349	chr9:38035349:G:C	1.13823e-13	-1.59686	-1.13133
38035519	chr9:38035519:G:GA	6.2721e-13	-2.78392e-10	-1.02155
38035668	chr9:38035668:C:A	1.22397e-13	-1.49392	-1.16165
38035761	chr9:38035761:C:T	1.09444e-13	-1.68042	-1.087
38036103	chr9:38036103:C:G	1.7011e-13	-1.34287	-0.983523
38036329	chr9:38036329:AAC:A	4.99214e-13	-2.78392e-10	-1.2498
38036398	chr9:38036398:A:G	8.94467e-13	-2.78392e-10	-0.666607
38036400	chr9:38036400:C:T	5.7442e-13	-1.10947	-2.90061e-10
38036743	chr9:38036743:C:T	5.14571e-13	-2.78392e-10	-1.2195
38036744	chr9:38036744:T:C	1.91928e-13	-1.14109	-1.06462
38036793	chr9:38036793:A:G	5.82577e-13	-2.78392e-10	-1.09537
38036881	chr9:38036881:A:G	6.01065e-13	-2.78392e-10	-1.06413
38037008	chr9:38037008:C:T	2.18602e-12	-2.78392e-10	0.227002
38037089	chr9:38037089:C:T	3.81435e-13	-0.274432	-1.24446
38037599	chr9:38037599:T:C	7.56858e-13	-2.78392e-10	-0.833659
38037615	chr9:38037615:C:T	2.46431e-13	-1.95575	-2.90061e-10
38037855	chr9:38037855:G:T	5.44334e-13	-0.164145	-0.999126
38037959	chr9:38037959:T:A	7.56273e-14	-1.91496	-1.22206
38037960	chr9:38037960:A:T	5.19005e-13	-2.78392e-10	-1.21092
38038338	chr9:38038338:G:A	7.24086e-14	-2.00926	-1.17125
38039054	chr9:38039054:G:A	6.30875e-13	-1.01573	-2.90061e-10
38039692	chr9:38039692:C:T	4.93534e-13	-2.78392e-10	-1.26124
38039928	chr9:38039928:A:G	2.19915e-13	-1.033	-1.0366
38040244	chr9:38040244:G:A	8.0366e-13	-2.78392e-10	-0.773659
38040262	chr9:38040262:C:T	5.9322e-13	-2.78392e-10	-1.07727
38040352	chr9:38040352:A:C	5.08121e-13	-2.78392e-10	-1.23211
38040476	chr9:38040476:G:A	5.17376e-13	-2.78392e-10	-1.21406
38041538	chr9:38041538:G:A	1.87025e-13	-1.06468	-1.16691
38042228	chr9:38042228:A:G	1.29373e-13	-1.55538	-1.04475
38042532	chr9:38042532:A:G	1.5949e-13	-1.48295	-0.907908
38043224	chr9:38043224:T:C	5.10338e-13	-2.78392e-10	-1.22776
38043802	chr9:38043802:T:C	8.50832e-13	-2.78392e-10	-0.71662
38043970	chr9:38043970:T:G	1.60209e-13	-1.49065	-0.895703
38044011	chr9:38044011:T:C	1.43728e-13	-1.50161	-0.993307
38044525	chr9:38044525:A:AGGTG	4.98438e-13	-2.78392e-10	-1.25136
38044716	chr9:38044716:T:A	5.36012e-13	-2.78392e-10	-1.17868
38044978	chr9:38044978:G:A	4.9615e-13	-2.78392e-10	-1.25596
38045772	chr9:38045772:G:A	4.92254e-13	-2.78392e-10	-1.26384
38046002	chr9:38046002:G:A	5.59525e-13	-2.78392e-10	-1.13575
38046791	chr9:38046791:G:A	4.46042e-13	-1.36242	-2.90061e-10
38046896	chr9:38046896:G:T	5.8e-13	-2.78392e-10	-1.09981
38047276	chr9:38047276:A:T	5.04585e-13	-2.78392e-10	-1.2391
38047360	chr9:38047360:T:TAGAAA	5.00812e-13	-2.78392e-10	-1.2466
38047363	chr9:38047363:T:A	5.00812e-13	-2.78392e-10	-1.2466
38047377	chr9:38047377:G:A	5.57829e-13	-2.78392e-10	-1.13878
38047713	chr9:38047713:G:A	9.03055e-14	-1.69862	-1.26102
38048822	chr9:38048822:T:C	5.06177e-13	-2.78392e-10	-1.23595
38049007	chr9:38049007:G:A	2.39076e-13	-1.98605	-2.90061e-10
38049090	chr9:38049090:G:A	5.04585e-13	-2.78392e-10	-1.2391
38049392	chr9:38049392:T:C	5.07052e-13	-1.23422	-2.90061e-10
38049458	chr9:38049458:A:C	5.03039e-13	-2.78392e-10	-1.24217
38049943	chr9:38049943:G:A	4.98617e-13	-2.78392e-10	-1.251
38050527	chr9:38050527:G:T	1.00113e-12	-2.78392e-10	-0.553951
38051036	chr9:38051036:A:T	4.96537e-13	-2.78392e-10	-1.25518
38051192	chr9:38051192:CA:C	4.98606e-13	-2.78392e-10	-1.25102
38052327	chr9:38052327:C:G	2.71987e-13	-1.85708	-2.90061e-10
38052393	chr9:38052393:G:A	5.00879e-13	-2.78392e-10	-1.24647
38052858	chr9:38052858:T:C	5.40011e-13	-2.78392e-10	-1.17124
38053240	chr9:38053240:G:T	6.45368e-13	-2.78392e-10	-0.993014
38053514	chr9:38053514:G:A	4.91407e-13	-2.78392e-10	-1.26556
38053975	chr9:38053975:G:A	2.44829e-13	-1.96227	-2.90061e-10
38054495	chr9:38054495:G:T	2.32986e-13	-2.01186	-2.90061e-10
38054771	chr9:38054771:G:A	5.86221e-13	-1.08914	-2.90061e-10
38054837	chr9:38054837:A:G	6.72537e-13	-0.951777	-2.90061e-10
38055104	chr9:38055104:T:C	4.99488e-13	-2.78392e-10	-1.24925
38055131	chr9:38055131:A:G	1.07927e-13	-1.85472	-0.926661
38055601	chr9:38055601:T:C	6.17857e-13	-2.78392e-10	-1.03658
38055922	chr9:38055922:T:A	3.92549e-13	-0.390489	-1.09968
38056293	chr9:38056293:C:T	8.71949e-14	-1.73903	-1.25566
38056630	chr9:38056630:A:G	4.96901e-13	-2.78392e-10	-1.25444
38056869	chr9:38056869:T:C	5.79292e-13	-2.78392e-10	-1.10103
38057022	chr9:38057022:C:T	5.85556e-13	-2.78392e-10	-1.09027
38057335	chr9:38057335:T:C	4.9347e-13	-2.78392e-10	-1.26137
38057452	chr9:38057452:T:A	4.9444e-13	-2.78392e-10	-1.25941
38057532	chr9:38057532:G:A	4.93016e-13	-2.78392e-10	-1.26229
38057606	chr9:38057606:C:T	8.4423e-13	-2.78392e-10	-0.724409
38057865	chr9:38057865:C:G	5.14559e-13	-2.78392e-10	-1.21952
38058000	chr9:38058000:G:C	2.55049e-13	-1.92138	-2.90061e-10
38058305	chr9:38058305:A:G	1.74981e-13	-1.0436	-1.25456
38058427	chr9:38058427:C:T	1.0786e-13	-1.8438	-0.9382
38058581	chr9:38058581:G:A	3.55404e-13	-0.436534	-1.15305
38058668	chr9:38058668:G:A	2.39693e-13	-1.19351	-0.789963
38058754	chr9:38058754:T:C	5.60022e-13	-2.78392e-10	-1.13486
38059066	chr9:38059066:C:CA	5.44208e-13	-2.78392e-10	-1.1635
38059228	chr9:38059228:T:C	5.26642e-13	-2.78392e-10	-1.19631
38059733	chr9:38059733:T:C	8.83321e-13	-2.78392e-10	-0.679145
38059891	chr9:38059891:A:G	5.36731e-13	-2.78392e-10	-1.17734
38060056	chr9:38060056:A:G	5.38795e-13	-2.78392e-10	-1.1735
38060364	chr9:38060364:A:G	5.45978e-13	-2.78392e-10	-1.16026
38060637	chr9:38060637:T:A	5.49827e-13	-2.78392e-10	-1.15323
38060971	chr9:38060971:T:C	1.53441e-13	-1.16512	-1.2644
38061617	chr9:38061617:T:C	5.6286e-13	-2.78392e-10	-1.1298
38061684	chr9:38061684:G:A	8.52686e-13	-2.78392e-10	-0.714443
38062283	chr9:38062283:T:C	2.34495e-13	-2.0054	-2.90061e-10
38062430	chr9:38062430:T:C	5.492e-13	-2.78392e-10	-1.15437
38062519	chr9:38062519:GA:G	5.25711e-13	-2.78392e-10	-1.19808
38063236	chr9:38063236:C:A	5.72448e-13	-2.78392e-10	-1.11291
38063380	chr9:38063380:A:G	5.74284e-13	-2.78392e-10	-1.10971
38063404	chr9:38063404:C:T	2.32981e-13	-2.01188	-2.90061e-10
38063605	chr9:38063605:G:C	1.05827e-13	-1.91057	-0.890452
38063764	chr9:38063764:T:TA	4.92595e-13	-2.78392e-10	-1.26315
38063834	chr9:38063834:T:C	5.36081e-13	-2.78392e-10	-1.17855
38063872	chr9:38063872:A:T	1.99114e-13	-1.00879	-1.16016
38064069	chr9:38064069:A:G	5.74315e-13	-2.78392e-10	-1.10966
38064474	chr9:38064474:CAT:C	5.45383e-13	-1.16135	-2.90061e-10
38065032	chr9:38065032:T:C	5.01844e-13	-2.78392e-10	-1.24455
38065598	chr9:38065598:G:C	9.01944e-14	-2.00249	-0.958375
38065937	chr9:38065937:T:C	6.06435e-13	-2.78392e-10	-1.05524
38066556	chr9:38066556:T:C	6.55398e-13	-2.78392e-10	-0.977592
38066722	chr9:38066722:T:C	7.44913e-13	-2.78392e-10	-0.849567
38066811	chr9:38066811:C:T	6.71906e-14	-1.98982	-1.26549
38067114	chr9:38067114:G:A	4.9784e-13	-2.78392e-10	-1.25256
38067469	chr9:38067469:T:A	6.75257e-13	-2.78392e-10	-0.947741
38067635	chr9:38067635:C:T	1.99536e-12	-2.78392e-10	0.135747
38067651	chr9:38067651:A:G	2.00641e-13	-1.29887	-0.862449
38068373	chr9:38068373:G:A	1.3905e-12	-2.78392e-10	-0.225419
38068454	chr9:38068454:T:C	1.6732e-13	-1.40756	-0.935372
38068457	chr9:38068457:G:A	1.68334e-12	-2.78392e-10	-0.0343019
38068532	chr9:38068532:C:T	8.71717e-13	-2.78392e-10	-0.692369
38068535	chr9:38068535:A:G	6.63952e-14	-2.00799	-1.25922
38068983	chr9:38068983:G:T	7.84643e-13	-2.78392e-10	-0.797605
38069379	chr9:38069379:C:G	1.16807e-12	-2.78392e-10	-0.399725
38069466	chr9:38069466:T:C	6.6473e-14	-2.00965	-1.25639
38069558	chr9:38069558:G:A	9.02554e-13	-2.78392e-10	-0.657605
38069878	chr9:38069878:G:T	1.41619e-12	-2.78392e-10	-0.20711
38069992	chr9:38069992:GC:G	8.83509e-13	-2.78392e-10	-0.678933
38070026	chr9:38070026:A:C	4.12912e-13	-1.4396	-2.90061e-10
38070158	chr9:38070158:G:C	1.41619e-12	-2.78392e-10	-0.20711
38070222	chr9:38070222:C:T	5.23913e-13	-2.78392e-10	-1.20151
38070254	chr9:38070254:G:A	1.16032e-13	-1.74546	-0.963512
38070263	chr9:38070263:T:A	2.91146e-13	-1.78901	-2.90061e-10
38070318	chr9:38070318:C:A	5.44911e-13	-1.16221	-2.90061e-10
38070536	chr9:38070536:G:A	8.54828e-13	-2.78392e-10	-0.711934
38070570	chr9:38070570:T:G	1.27754e-12	-2.78392e-10	-0.310147
38070571	chr9:38070571:G:T	9.03001e-13	-2.78392e-10	-0.657111
38070606	chr9:38070606:T:C	1.2634e-12	-2.78392e-10	-0.321272
38070774	chr9:38070774:A:G	5.20155e-13	-2.78392e-10	-1.20871
38070807	chr9:38070807:G:A	8.54828e-13	-2.78392e-10	-0.711934
38070808	chr9:38070808:T:C	8.54828e-13	-2.78392e-10	-0.711934
38071440	chr9:38071440:G:A	9.01088e-13	-2.78392e-10	-0.659231
38071493	chr9:38071493:G:A	2.70597e-13	-1.8622	-2.90061e-10
38071503	chr9:38071503:C:T	2.33503e-13	-2.00964	-2.90061e-10
38071744	chr9:38071744:C:G	1.00863e-13	-1.65519	-1.19388
38072107	chr9:38072107:C:G	1.09204e-13	-1.57012	-1.1995
38072522	chr9:38072522:T:C	6.6251e-14	-2.00753	-1.26186
38072745	chr9:38072745:C:T	5.71981e-13	-1.11373	-2.90061e-10
38072842	chr9:38072842:A:G	5.0084e-13	-2.78392e-10	-1.24655
38073271	chr9:38073271:A:G	8.72731e-13	-2.78392e-10	-0.691208
38073455	chr9:38073455:A:T	9.21048e-13	-2.78392e-10	-0.637322
38073569	chr9:38073569:G:A	1.10457e-12	-2.78392e-10	-0.455624
38073570	chr9:38073570:T:G	1.1554e-12	-2.78392e-10	-0.410635
38074518	chr9:38074518:C:T	7.56143e-13	-2.78392e-10	-0.834604
38074530	chr9:38074530:A:C	1.13273e-13	-1.76185	-0.971187
38074579	chr9:38074579:C:G	4.00928e-13	-1.46905	-2.90061e-10
38074621	chr9:38074621:G:T	2.33234e-13	-2.01079	-2.90061e-10
38074718	chr9:38074718:T:C	4.94282e-13	-2.78392e-10	-1.25973
38075084	chr9:38075084:T:C	5.02909e-13	-2.78392e-10	-1.24243
38075126	chr9:38075126:T:C	8.69673e-13	-2.78392e-10	-0.694717
38075218	chr9:38075218:C:T	7.14536e-13	-2.78392e-10	-0.891201
38075377	chr9:38075377:A:G	8.75572e-13	-2.78392e-10	-0.687957
38075715	chr9:38075715:C:T	9.44127e-14	-1.8816	-1.03356
38075880	chr9:38075880:A:G	4.98192e-13	-2.78392e-10	-1.25185
38076247	chr9:38076247:A:C	5.23206e-13	-2.78392e-10	-1.20286
38076571	chr9:38076571:G:A	4.23932e-13	-1.41326	-2.90061e-10
38076782	chr9:38076782:T:C	6.69512e-14	-2.00053	-1.25834
38076783	chr9:38076783:G:A	9.12422e-14	-1.97418	-0.975134
38076827	chr9:38076827:G:A	8.42445e-13	-2.78392e-10	-0.726526
38076828	chr9:38076828:C:T	5.00919e-13	-2.78392e-10	-1.24639
38076863	chr9:38076863:C:T	1.77586e-12	0.0192041	-2.90061e-10
38076871	chr9:38076871:G:A	8.24062e-13	-2.78392e-10	-0.748589
38076928	chr9:38076928:T:C	1.94586e-12	-2.78392e-10	0.110624
38077039	chr9:38077039:T:A	1.24858e-12	-2.78392e-10	-0.333069
38077049	chr9:38077049:C:T	1.59143e-13	-1.24215	-1.15088
38077122	chr9:38077122:T:TC	7.93013e-13	-2.78392e-10	-0.786995
38077123	chr9:38077123:ATCTGT:A	7.99066e-13	-2.78392e-10	-0.779392
38077135	chr9:38077135:TG:T	7.25409e-13	-2.78392e-10	-0.876099
38077139	chr9:38077139:C:G	8.13577e-13	-2.78392e-10	-0.761394
38077263	chr9:38077263:TTG:T	8.26217e-13	-2.78392e-10	-0.745977
38077281	chr9:38077281:C:T	9.25936e-13	0.263027	-0.895057
38077579	chr9:38077579:T:C	1.33132e-12	-2.78392e-10	-0.268911
38077754	chr9:38077754:A:G	7.68793e-13	-2.78392e-10	-0.818013
38078575	chr9:38078575:C:T	7.77082e-13	-2.78392e-10	-0.807289
38078576	chr9:38078576:G:A	1.25802e-12	-2.78392e-10	-0.325537
38078618	chr9:38078618:TAAAAG:T	5.42622e-13	-2.78392e-10	-1.16642
38078853	chr9:38078853:G:A	5.82643e-13	-2.78392e-10	-1.09526
38078996	chr9:38078996:G:A	8.96525e-13	-2.78392e-10	-0.664309
38079177	chr9:38079177:T:G	1.19891e-12	-2.78392e-10	-0.373671
38079425	chr9:38079425:A:G	1.28991e-13	-1.57622	-1.02687
38079466	chr9:38079466:C:T	6.15618e-13	-1.04021	-2.90061e-10
38079519	chr9:38079519:T:G	1.56059e-13	-1.67076	-0.741843
38079849	chr9:38079849:A:C	2.73451e-13	-1.11	-0.741713
38079865	chr9:38079865:T:G	1.32016e-12	-2.78392e-10	-0.277329
38079975	chr9:38079975:C:T	1.4642e-12	-2.78392e-10	-0.173767
38080750	chr9:38080750:G:A	7.03586e-14	-1.99891	-1.21032
38080763	chr9:38080763:T:C	8.53001e-13	-2.78392e-10	-0.714074
38080879	chr9:38080879:G:C	2.33167e-13	-2.01108	-2.90061e-10
38081183	chr9:38081183:A:G	4.33277e-13	-1.39146	-2.90061e-10
38081213	chr9:38081213:A:G	1.58841e-13	-1.22141	-1.17352
38081264	chr9:38081264:T:C	6.68003e-14	-2.00474	-1.25638
38081278	chr9:38081278:C:T	9.12082e-13	-2.78392e-10	-0.647105
38081321	chr9:38081321:G:A	1.42749e-12	-2.78392e-10	-0.199163
38081337	chr9:38081337:T:A	3.4118e-13	-1.63042	-2.90061e-10
38081923	chr9:38081923:C:T	9.2982e-14	-1.89613	-1.0343
38081924	chr9:38081924:G:A	8.80074e-13	-2.78392e-10	-0.682829
38082452	chr9:38082452:T:A	2.11163e-13	-1.27593	-0.834273
38082556	chr9:38082556:A:G	7.52381e-13	-2.78392e-10	-0.839592
38082612	chr9:38082612:G:C	1.76811e-12	-2.78392e-10	0.0148346
38082801	chr9:38082801:T:C	1.64606e-13	-1.21945	-1.13983
38082940	chr9:38082940:C:T	6.61781e-13	-2.78392e-10	-0.967899
38083215	chr9:38083215:G:A	7.19315e-13	-2.78392e-10	-0.884535
38083261	chr9:38083261:G:T	4.92997e-13	-2.78392e-10	-1.26233
38083284	chr9:38083284:T:C	4.92994e-13	-2.78392e-10	-1.26234
38083521	chr9:38083521:C:T	1.25794e-12	-2.78392e-10	-0.325606
38083818	chr9:38083818:A:G	9.23305e-13	-2.78392e-10	-0.634875
38084434	chr9:38084434:A:T	7.28839e-14	-1.94993	-1.22404
38085078	chr9:38085078:A:G	1.4677e-12	-2.78392e-10	-0.171382
38085658	chr9:38085658:A:G	7.7653e-13	-2.78392e-10	-0.807999
38085787	chr9:38085787:A:G	1.03939e-13	-1.74667	-1.07237
38086029	chr9:38086029:C:G	5.9813e-13	-2.78392e-10	-1.06903
38086928	chr9:38086928:A:T	2.35264e-13	-2.00212	-2.90061e-10
38087214	chr9:38087214:A:G	4.91297e-13	-2.78392e-10	-1.26579
38087216	chr9:38087216:G:A	5.23824e-13	-2.78392e-10	-1.20168
38087396	chr9:38087396:C:T	1.21241e-12	-2.78392e-10	-0.362466
38087456	chr9:38087456:C:T	1.07884e-13	-1.59493	-1.18685
38087868	chr9:38087868:C:T	1.44361e-12	-2.78392e-10	-0.187929
38088021	chr9:38088021:C:T	1.43396e-13	-1.45557	-1.04165
38088030	chr9:38088030:C:T	1.45266e-13	-1.47135	-1.01292
38088139	chr9:38088139:G:A	6.195e-13	-2.78392e-10	-1.03392
38088385	chr9:38088385:G:T	1.02275e-12	-2.78392e-10	-0.532582
38088432	chr9:38088432:C:G	1.26501e-12	-2.78392e-10	-0.320002
38088569	chr9:38088569:A:G	6.37259e-13	-2.78392e-10	-1.00566
38088599	chr9:38088599:C:T	1.85357e-12	-2.78392e-10	0.0620344
38088694	chr9:38088694:G:A	2.04744e-13	-1.50831	-0.632761
38088924	chr9:38088924:A:G	5.46322e-13	-2.78392e-10	-1.15963
38089740	chr9:38089740:G:A	4.91902e-13	-2.78392e-10	-1.26456
38089972	chr9:38089972:C:T	1.85753e-13	-1.99947	-0.238943
38090148	chr9:38090148:A:G	1.01781e-13	-1.7493	-1.09072
38090305	chr9:38090305:C:T	5.0373e-13	-2.78392e-10	-1.24079
38090311	chr9:38090311:TAAC:T	5.50743e-13	-1.15157	-2.90061e-10
38090453	chr9:38090453:C:T	5.75293e-13	-2.78392e-10	-1.10796
38090576	chr9:38090576:T:G	4.97067e-13	-2.78392e-10	-1.25411
38090683	chr9:38090683:C:T	7.01156e-13	-2.78392e-10	-0.910105
38090796	chr9:38090796:T:C	1.68127e-13	-1.1667	-1.17141
38090915	chr9:38090915:C:A	6.9875e-13	-2.78392e-10	-0.913542
38090932	chr9:38090932:G:T	6.16635e-13	-2.78392e-10	-1.03856
38091434	chr9:38091434:A:G	2.36694e-13	-1.99606	-2.90061e-10
38091513	chr9:38091513:T:C	1.35421e-13	-1.40233	-1.15212
38091550	chr9:38091550:A:G	7.69554e-13	-2.78392e-10	-0.817023
38091571	chr9:38091571:A:G	5.71606e-13	-2.78392e-10	-1.11439
38091726	chr9:38091726:T:C	9.93573e-14	-1.60759	-1.25652
38091970	chr9:38091970:C:T	9.85381e-13	-2.78392e-10	-0.569806
38091991	chr9:38091991:A:G	5.82586e-13	-2.78392e-10	-1.09536
38092055	chr9:38092055:G:A	8.27029e-14	-1.92721	-1.12037
38092583	chr9:38092583:A:T	1.25082e-13	-1.50272	-1.13114
38092690	chr9:38092690:G:T	6.57366e-14	-2.01147	-1.26571
38092754	chr9:38092754:C:T	1.49951e-12	-2.78392e-10	-0.149944
38093618	chr9:38093618:G:A	5.89069e-13	-2.78392e-10	-1.08429
38093887	chr9:38093887:G:T	1.72412e-13	-1.73025	-0.582701
38094126	chr9:38094126:G:A	7.94526e-13	-2.78392e-10	-0.785088
38094209	chr9:38094209:T:C	9.17732e-14	-1.9607	-0.982812
38094732	chr9:38094732:T:C	4.96171e-13	-2.78392e-10	-1.25591
38094794	chr9:38094794:T:C	6.09565e-13	-2.78392e-10	-1.05009
38094980	chr9:38094980:C:T	6.00529e-13	-2.78392e-10	-1.06502
38095070	chr9:38095070:GTGTGTGTGTGTGTGTGTGTGTA:G	6.20971e-13	-2.78392e-10	-1.03155
38095246	chr9:38095246:G:C	5.07037e-13	-2.78392e-10	-1.23425
38095300	chr9:38095300:C:T	5.58328e-13	-2.78392e-10	-1.13789
38095912	chr9:38095912:C:T	9.91569e-14	-1.92025	-0.945879
38095931	chr9:38095931:G:A	1.33819e-13	-1.30624	-1.26011
38095973	chr9:38095973:C:T	1.27585e-13	-1.63166	-0.982387
38096219	chr9:38096219:G:T	7.47787e-13	-2.78392e-10	-0.845716
38096296	chr9:38096296:A:G	1.31509e-12	-2.78392e-10	-0.281172
38096325	chr9:38096325:T:C	5.13439e-13	-2.78392e-10	-1.2217
38096501	chr9:38096501:G:A	1.35477e-13	-1.29377	-1.26026
38096523	chr9:38096523:C:G	2.65969e-13	-1.87946	-2.90061e-10
38096642	chr9:38096642:T:C	1.50526e-13	-1.81195	-0.636752
38096658	chr9:38096658:C:G	1.74032e-13	-1.744	-0.559593
38096985	chr9:38096985:T:G	5.04275e-13	-2.78392e-10	-1.23971
38097126	chr9:38097126:A:G	1.49169e-12	-2.78392e-10	-0.155168
38097273	chr9:38097273:A:G	1.43161e-13	-1.23898	-1.25989
38097285	chr9:38097285:A:G	5.51818e-13	-2.78392e-10	-1.14962
38097301	chr9:38097301:C:G	5.94198e-13	-2.78392e-10	-1.07562
38097425	chr9:38097425:TTC:T	5.56845e-13	-2.78392e-10	-1.14055
38097439	chr9:38097439:T:C	1.07724e-12	-2.78392e-10	-0.480675
38097447	chr9:38097447:G:T	4.91677e-13	-2.78392e-10	-1.26501
38097579	chr9:38097579:T:A	4.91216e-13	-2.78392e-10	-1.26595
38097650	chr9:38097650:AAAC:A	1.45305e-13	-1.22048	-1.26352
38097772	chr9:38097772:A:G	5.74574e-13	-2.78392e-10	-1.10921
38097949	chr9:38097949:A:G	1.36909e-13	-1.2795	-1.26402
38098040	chr9:38098040:T:TG	8.08313e-13	-0.767885	-2.90061e-10
38098211	chr9:38098211:C:T	4.91859e-13	-2.78392e-10	-1.26464
38098366	chr9:38098366:T:C	1.11894e-13	-1.94425	-0.801035
38098618	chr9:38098618:G:A	5.86307e-13	-2.78392e-10	-1.08899
38098779	chr9:38098779:T:C	7.81456e-13	-2.78392e-10	-0.801675
38098863	chr9:38098863:A:C	1.12117e-13	-1.93846	-0.804835
38098965	chr9:38098965:G:C	4.96278e-13	-2.78392e-10	-1.2557
38099156	chr9:38099156:G:A	1.01199e-13	-1.58186	-1.26388
38099304	chr9:38099304:C:A	7.4412e-13	-2.78392e-10	-0.850632
38099452	chr9:38099452:C:T	5.56102e-13	-2.78392e-10	-1.14188
38099699	chr9:38099699:G:A	4.941e-13	-2.78392e-10	-1.2601
38099899	chr9:38099899:T:C	5.01861e-13	-2.78392e-10	-1.24451
38100069	chr9:38100069:C:A	6.83436e-13	-2.78392e-10	-0.935702
38100344	chr9:38100344:C:T	6.20286e-13	-2.78392e-10	-1.03265
38100401	chr9:38100401:T:A	2.43586e-13	-1.96736	-2.90061e-10
38100459	chr9:38100459:C:CA	4.96441e-13	-2.78392e-10	-1.25537
38100533	chr9:38100533:A:G	5.58448e-13	-2.78392e-10	-1.13767
38100777	chr9:38100777:A:G	1.00341e-12	-2.78392e-10	-0.551672
38100843	chr9:38100843:T:G	1.52595e-12	-2.78392e-10	-0.132461
38101408	chr9:38101408:G:A	1.36659e-13	-1.28522	-1.26012
38101437	chr9:38101437:A:G	5.5568e-13	-2.78392e-10	-1.14264
38101546	chr9:38101546:C:T	1.49727e-12	-2.78392e-10	-0.151437
38101901	chr9:38101901:T:C	1.24779e-13	-1.42364	-1.21265
38101923	chr9:38101923:C:T	4.91789e-13	-2.78392e-10	-1.26478
38101926	chr9:38101926:G:A	4.04244e-12	-2.78392e-10	0.841768
38102329	chr9:38102329:A:G	5.22104e-13	-2.78392e-10	-1.20497
38102563	chr9:38102563:A:C	1.52971e-12	-2.78392e-10	-0.129999
38102597	chr9:38102597:A:G	7.65683e-14	-1.93878	-1.18587
38102991	chr9:38102991:G:A	5.53819e-13	-2.78392e-10	-1.146
38103016	chr9:38103016:A:G	1.53265e-12	-2.78392e-10	-0.128078
38103036	chr9:38103036:TAAAC:T	5.97265e-13	-2.78392e-10	-1.07047
38103121	chr9:38103121:T:C	8.87252e-14	-1.93171	-1.04558
38103154	chr9:38103154:C:G	1.52971e-12	-2.78392e-10	-0.129999
38103289	chr9:38103289:G:T	4.92029e-13	-2.78392e-10	-1.2643
38103431	chr9:38103431:C:G	6.5366e-13	-2.78392e-10	-0.980247
38103442	chr9:38103442:A:G	1.09467e-13	-1.51223	-1.25499
38103549	chr9:38103549:A:G	1.31488e-13	-1.32373	-1.26018
38103775	chr9:38103775:G:A	3.87197e-13	-1.5039	-2.90061e-10
38103972	chr9:38103972:C:T	4.91656e-13	-2.78392e-10	-1.26506
38104103	chr9:38104103:C:T	5.47179e-13	-2.78392e-10	-1.15806
38104147	chr9:38104147:C:G	1.06915e-13	-1.64795	-1.14286
38104268	chr9:38104268:G:A	1.21429e-12	-2.78392e-10	-0.360918
38104640	chr9:38104640:C:T	2.41481e-13	-1.97604	-2.90061e-10
38104880	chr9:38104880:T:C	6.20207e-13	-2.78392e-10	-1.03278
38104923	chr9:38104923:T:C	5.57508e-13	-2.78392e-10	-1.13936
38105058	chr9:38105058:C:T	7.31167e-13	-2.78392e-10	-0.868193
38105075	chr9:38105075:A:G	1.53193e-12	-2.78392e-10	-0.128549
38105211	chr9:38105211:C:T	7.24544e-13	-2.78392e-10	-0.877292
38105459	chr9:38105459:G:A	5.46294e-13	-2.78392e-10	-1.15968
38105707	chr9:38105707:A:AGT	1.08646e-13	-1.51924	-1.2555
38106032	chr9:38106032:C:T	8.61539e-14	-1.99705	-1.00965
38106083	chr9:38106083:T:C	6.34079e-13	-2.78392e-10	-1.01066
38106332	chr9:38106332:G:A	7.69484e-13	-2.78392e-10	-0.817114
38106616	chr9:38106616:G:A	7.65567e-13	-2.78392e-10	-0.822218
38106695	chr9:38106695:C:T	1.21676e-13	-1.50446	-1.15701
38106855	chr9:38106855:G:T	7.20806e-13	-2.78392e-10	-0.882465
38107311	chr9:38107311:A:G	4.93035e-13	-2.78392e-10	-1.26225
38107383	chr9:38107383:A:G	5.37951e-13	-2.78392e-10	-1.17507
38107561	chr9:38107561:G:A	5.51101e-13	-2.78392e-10	-1.15092
38107799	chr9:38107799:G:A	5.57141e-13	-2.78392e-10	-1.14002
38107846	chr9:38107846:G:A	5.39712e-13	-2.78392e-10	-1.1718
38108140	chr9:38108140:C:T	7.29084e-13	-2.78392e-10	-0.871045
38108164	chr9:38108164:G:A	4.95274e-13	-2.78392e-10	-1.25772
38108478	chr9:38108478:C:A	6.15628e-13	-2.78392e-10	-1.04019
38108513	chr9:38108513:T:C	8.8702e-14	-1.90441	-1.07314
38108746	chr9:38108746:C:T	8.94849e-14	-1.92691	-1.04186
38108960	chr9:38108960:C:T	8.29778e-14	-2.01161	-1.03265
38109535	chr9:38109535:C:T	5.11971e-13	-2.78392e-10	-1.22457
38109558	chr9:38109558:C:T	1.63346e-13	-1.81417	-0.552799
38109582	chr9:38109582:T:C	1.22975e-12	-2.78392e-10	-0.348268
38109696	chr9:38109696:G:A	5.63645e-13	-2.78392e-10	-1.12841
38109876	chr9:38109876:C:A	4.92029e-13	-2.78392e-10	-1.2643
38109952	chr9:38109952:T:C	4.99191e-13	-2.78392e-10	-1.24985
38110305	chr9:38110305:G:C	7.84043e-13	-0.798371	-2.90061e-10
38110624	chr9:38110624:GA:G	1.31264e-13	-1.32555	-1.26008
38110869	chr9:38110869:G:A	1.30056e-13	-1.33475	-1.26012
38111023	chr9:38111023:A:G	7.26575e-13	-2.78392e-10	-0.874492
38111245	chr9:38111245:T:G	1.54562e-12	-2.78392e-10	-0.119654
38111350	chr9:38111350:TTG:T	1.18401e-13	-1.46577	-1.22299
38111355	chr9:38111355:AT:A	1.19371e-13	-1.4636	-1.217
38111357	chr9:38111357:T:A	1.16443e-13	-1.487	-1.21844
38111691	chr9:38111691:G:A	1.31574e-13	-1.32313	-1.26013
38111870	chr9:38111870:A:G	4.94557e-13	-2.78392e-10	-1.25917
38111894	chr9:38111894:G:A	5.79783e-13	-2.78392e-10	-1.10018
38112118	chr9:38112118:T:C	1.30333e-13	-1.33271	-1.26004
38112838	chr9:38112838:C:T	1.14856e-13	-1.45798	-1.26118
38112952	chr9:38112952:G:A	7.28138e-13	-2.78392e-10	-0.872343
38113204	chr9:38113204:T:C	1.29991e-13	-1.32983	-1.26554
38113250	chr9:38113250:G:A	1.89923e-12	0.0863709	-2.90061e-10
38113274	chr9:38113274:AAAAC:A	1.13321e-13	-1.47134	-1.26128
38113387	chr9:38113387:T:TG	1.95055e-12	0.11303	-2.90061e-10
38113534	chr9:38113534:C:A	5.23438e-13	-2.78392e-10	-1.20242
38113583	chr9:38113583:A:G	6.07658e-13	-2.78392e-10	-1.05322
38113847	chr9:38113847:C:T	5.56572e-13	-2.78392e-10	-1.14104
38114455	chr9:38114455:G:A	4.95297e-13	-2.78392e-10	-1.25768
38114560	chr9:38114560:T:C	7.39172e-14	-1.89382	-1.26607
38114685	chr9:38114685:C:T	4.95229e-13	-2.78392e-10	-1.25782
38114953	chr9:38114953:A:G	4.93537e-13	-2.78392e-10	-1.26124
38115073	chr9:38115073:T:G	4.93397e-13	-2.78392e-10	-1.26152
38115214	chr9:38115214:T:C	6.08971e-13	-2.78392e-10	-1.05106
38115458	chr9:38115458:C:T	6.17002e-13	-2.78392e-10	-1.03796
38115631	chr9:38115631:G:A	4.91901e-13	-2.78392e-10	-1.26456
38115761	chr9:38115761:C:G	6.17226e-13	-2.78392e-10	-1.0376
38116383	chr9:38116383:T:C	1.31783e-13	-1.78299	-0.79869
38116473	chr9:38116473:G:A	9.32608e-13	-2.78392e-10	-0.624849
38116545	chr9:38116545:G:A	6.0892e-13	-2.78392e-10	-1.05115
38116657	chr9:38116657:G:A	5.88922e-13	-2.78392e-10	-1.08454
38116815	chr9:38116815:G:A	2.41288e-12	-2.78392e-10	0.325743
38116945	chr9:38116945:C:T	6.98499e-13	-2.78392e-10	-0.913901
38117269	chr9:38117269:T:C	1.37932e-13	-1.73342	-0.802652
38117613	chr9:38117613:C:T	2.52696e-12	-2.78392e-10	0.371937
38117650	chr9:38117650:T:C	7.55074e-14	-1.97888	-1.15973
38117661	chr9:38117661:C:T	5.12767e-13	-2.78392e-10	-1.22301
38117677	chr9:38117677:G:A	1.35046e-12	-2.78392e-10	-0.254634
38117766	chr9:38117766:A:G	1.35341e-13	-1.2889	-1.26614
38117966	chr9:38117966:G:C	1.32798e-13	-1.30786	-1.26615
38118038	chr9:38118038:G:A	1.2981e-13	-1.33061	-1.26615
38118198	chr9:38118198:C:T	7.30928e-13	-2.78392e-10	-0.86852
38118224	chr9:38118224:G:A	1.0412e-13	-1.74904	-1.06825
38118252	chr9:38118252:G:A	1.26429e-13	-1.357	-1.26616
38118264	chr9:38118264:T:C	6.34918e-13	-2.78392e-10	-1.00934
38118283	chr9:38118283:C:T	1.57133e-13	-1.92625	-0.479486
38118380	chr9:38118380:A:G	1.35431e-13	-1.28822	-1.26615
38118400	chr9:38118400:G:A	5.43464e-13	-2.78392e-10	-1.16487
38118996	chr9:38118996:G:A	1.20176e-12	-2.78392e-10	-0.371293
38119054	chr9:38119054:T:A	4.96317e-13	-2.78392e-10	-1.25562
38119337	chr9:38119337:A:G	1.2001e-13	-1.42655	-1.24871
38119572	chr9:38119572:T:C	7.98156e-13	-2.78392e-10	-0.780531
38119860	chr9:38119860:A:G	5.27207e-13	-2.78392e-10	-1.19524
38119910	chr9:38119910:G:A	1.37634e-12	-2.78392e-10	-0.235649
38120481	chr9:38120481:G:A	1.34493e-13	-1.2961	-1.26522
38120588	chr9:38120588:G:GA	5.81689e-13	-2.78392e-10	-1.0969
38120624	chr9:38120624:A:G	1.04712e-13	-1.76973	-1.04189
38121058	chr9:38121058:T:C	1.30052e-13	-1.32882	-1.26608
38121114	chr9:38121114:A:G	6.99869e-13	-2.78392e-10	-0.911942
38121181	chr9:38121181:G:A	1.32592e-13	-1.30941	-1.26615
38121303	chr9:38121303:G:A	9.66243e-14	-1.94289	-0.949115
38121341	chr9:38121341:C:G	1.33939e-13	-1.74645	-0.818999
38122321	chr9:38122321:T:A	5.67941e-13	-2.78392e-10	-1.12082
38122504	chr9:38122504:C:T	5.16617e-13	-2.78392e-10	-1.21553
38122643	chr9:38122643:C:A	2.01286e-13	-0.904176	-1.25393
38122655	chr9:38122655:C:G	5.72398e-13	-2.78392e-10	-1.113
38122660	chr9:38122660:A:T	7.65838e-13	-2.78392e-10	-0.821864
38122775	chr9:38122775:T:C	1.38831e-13	-1.33341	-1.19616
38122803	chr9:38122803:C:T	7.45278e-14	-1.99794	-1.15372
38123112	chr9:38123112:G:A	1.33177e-13	-1.748	-0.823151
38123124	chr9:38123124:G:A	5.74725e-13	-2.78392e-10	-1.10894
38123269	chr9:38123269:T:C	5.00621e-13	-2.78392e-10	-1.24699
38123404	chr9:38123404:C:G	1.72531e-13	-1.049	-1.26326
38123429	chr9:38123429:C:T	4.92012e-13	-2.78392e-10	-1.26433
38123836	chr9:38123836:A:AT	1.62982e-13	-1.10663	-1.26256
38124153	chr9:38124153:A:G	6.98738e-13	-2.78392e-10	-0.913559
38124189	chr9:38124189:T:C	2.15213e-13	-0.830066	-1.26114
38124258	chr9:38124258:A:G	5.72889e-13	-2.78392e-10	-1.11214
38124276	chr9:38124276:C:T	1.142e-13	-1.73396	-0.99092
38124385	chr9:38124385:G:C	2.29179e-13	-0.767948	-1.26038
38124585	chr9:38124585:G:A	2.54611e-12	-2.78392e-10	0.379487
38124650	chr9:38124650:C:T	5.41902e-13	-2.78392e-10	-1.16775
38124984	chr9:38124984:T:C	1.41706e-13	-1.94132	-0.567753
38125176	chr9:38125176:G:C	1.15827e-13	-1.44564	-1.2651
38125275	chr9:38125275:C:T	2.31969e-13	-0.75566	-1.26057
38125366	chr9:38125366:AC:A	5.35995e-13	-2.78392e-10	-1.17871
38125555	chr9:38125555:C:T	5.32175e-13	-2.78392e-10	-1.18586
38125847	chr9:38125847:G:A	1.63156e-12	-2.78392e-10	-0.0655434
38125973	chr9:38125973:C:T	2.33006e-13	-2.01177	-2.90061e-10
38126383	chr9:38126383:G:C	1.1636e-13	-1.98438	-0.721766
38126514	chr9:38126514:G:A	6.94009e-14	-1.99619	-1.22674
38126537	chr9:38126537:C:T	1.10487e-13	-2.00602	-0.751916
38126618	chr9:38126618:TTTTC:T	6.74635e-14	-1.98995	-1.26129
38126692	chr9:38126692:T:A	4.92153e-13	-2.78392e-10	-1.26404
38126749	chr9:38126749:G:T	1.20707e-13	-1.40373	-1.26574
38126850	chr9:38126850:A:G	4.90367e-13	-1.26768	-2.90061e-10
38127028	chr9:38127028:G:A	5.28922e-13	-2.78392e-10	-1.19199
38127900	chr9:38127900:A:G	6.76091e-14	-2.01069	-1.2384
38128079	chr9:38128079:C:T	5.20729e-13	-2.78392e-10	-1.2076
38128183	chr9:38128183:C:T	5.02171e-13	-2.78392e-10	-1.24389
38128499	chr9:38128499:C:T	4.98373e-13	-2.78392e-10	-1.25149
38128600	chr9:38128600:G:A	6.59806e-14	-2.00862	-1.26485
38128838	chr9:38128838:G:A	5.20729e-13	-2.78392e-10	-1.2076
38129036	chr9:38129036:T:C	1.16376e-13	-2.00513	-0.700882
38129203	chr9:38129203:T:G	5.06874e-13	-2.78392e-10	-1.23457
38129358	chr9:38129358:A:G	4.98095e-13	-2.78392e-10	-1.25204
38129378	chr9:38129378:G:T	1.02398e-13	-2.0119	-0.822067
38129747	chr9:38129747:C:T	5.19152e-13	-2.78392e-10	-1.21064
38129847	chr9:38129847:G:A	5.211e-13	-2.78392e-10	-1.20689
38129898	chr9:38129898:A:G	1.69522e-12	-2.78392e-10	-0.0272653
38130113	chr9:38130113:GGT:G	6.69119e-14	-2.01152	-1.24793
38130484	chr9:38130484:C:T	5.05105e-13	-2.78392e-10	-1.23807
38130485	chr9:38130485:G:A	6.59157e-14	-2.00867	-1.26579
38130765	chr9:38130765:G:A	5.04776e-13	-2.78392e-10	-1.23872
38130976	chr9:38130976:T:C	9.40386e-13	-2.78392e-10	-0.616544
38131583	chr9:38131583:C:T	6.70613e-14	-1.99728	-1.25995
38131696	chr9:38131696:G:A	6.92975e-13	-2.78392e-10	-0.921841
38131922	chr9:38131922:G:A	6.59387e-14	-2.0119	-1.26221
38132171	chr9:38132171:A:T	1.73537e-12	-2.78392e-10	-0.00385664
38132480	chr9:38132480:T:C	8.72396e-14	-1.80506	-1.18912
38132569	chr9:38132569:A:C	2.58159e-13	-1.90926	-2.90061e-10
38132688	chr9:38132688:T:A	1.20177e-13	-2.00564	-0.66823
38132734	chr9:38132734:A:G	1.32118e-13	-2.01068	-0.56846
38132789	chr9:38132789:G:A	1.72899e-12	-2.78392e-10	-0.00753898
38133149	chr9:38133149:C:T	1.72899e-12	-2.78392e-10	-0.00753898
38133344	chr9:38133344:G:A	6.87019e-13	-2.78392e-10	-0.930473
38134160	chr9:38134160:G:T	1.41377e-13	-1.26019	-1.25121
38134181	chr9:38134181:C:T	6.65788e-14	-2.01043	-1.25402
38134407	chr9:38134407:T:C	6.61544e-14	-2.00562	-1.26522
38134597	chr9:38134597:A:C	4.2149e-13	-1.41904	-2.90061e-10
38134835	chr9:38134835:T:C	6.58023e-14	-2.01059	-1.26559
38134883	chr9:38134883:C:T	4.92438e-13	-2.78392e-10	-1.26347
38135028	chr9:38135028:G:A	6.63058e-14	-2.00413	-1.26443
38135090	chr9:38135090:C:T	9.24425e-14	-1.87347	-1.06278
38135154	chr9:38135154:T:C	5.18467e-13	-2.78392e-10	-1.21196
38135567	chr9:38135567:G:A	1.56383e-13	-2.01171	-0.398816
38135780	chr9:38135780:C:T	6.57194e-14	-2.01127	-1.26617
38136264	chr9:38136264:G:C	2.33582e-13	-2.0093	-2.90061e-10
38136275	chr9:38136275:C:T	1.16282e-13	-2.0072	-0.69962
38136347	chr9:38136347:G:T	1.40599e-13	-1.76068	-0.756243
38136384	chr9:38136384:C:T	5.80564e-13	-2.78392e-10	-1.09883
38136424	chr9:38136424:GGA:G	1.566e-13	-2.01186	-0.39728
38136453	chr9:38136453:C:T	5.897e-13	-2.78392e-10	-1.08322
38136995	chr9:38136995:C:G	5.34584e-13	-2.78392e-10	-1.18135
38137022	chr9:38137022:A:G	1.1866e-12	-2.78392e-10	-0.383988
38137025	chr9:38137025:A:G	1.5922e-13	-2.01187	-0.380684
38137042	chr9:38137042:G:A	4.95586e-13	-2.78392e-10	-1.25709
38137348	chr9:38137348:A:G	6.5688e-14	-2.01177	-1.26615
38137727	chr9:38137727:T:G	1.14266e-13	-1.9882	-0.736102
38137808	chr9:38137808:G:A	1.43878e-13	-1.2473	-1.24657
38138430	chr9:38138430:C:T	2.60121e-12	-2.78392e-10	0.400898
38138441	chr9:38138441:T:C	8.83607e-14	-2.01058	-0.970827
38138567	chr9:38138567:T:TC	7.60098e-14	-2.01162	-1.12035
38138883	chr9:38138883:C:T	7.78724e-14	-1.84616	-1.2616
38138894	chr9:38138894:C:A	2.32976e-13	-2.0119	-2.90061e-10
38138950	chr9:38138950:C:A	7.97318e-14	-2.00431	-1.07986
38139052	chr9:38139052:T:G	6.48304e-13	-2.78392e-10	-0.988474
38139471	chr9:38139471:G:C	6.88439e-14	-2.01141	-1.21958
38139754	chr9:38139754:TGTTTTTCG:T	1.40201e-12	-2.78392e-10	-0.217175
38139885	chr9:38139885:G:A	1.18517e-13	-1.49763	-1.19015
38140133	chr9:38140133:A:G	5.40291e-13	-2.78392e-10	-1.17073
38140441	chr9:38140441:T:C	5.11209e-13	-2.78392e-10	-1.22606
38140635	chr9:38140635:G:T	1.33865e-13	-1.63188	-0.934123
38140775	chr9:38140775:A:G	6.65705e-14	-2.01113	-1.25345
38140869	chr9:38140869:A:C	5.37784e-13	-2.78392e-10	-1.17538
38140910	chr9:38140910:A:G	2.46369e-13	-1.956	-2.90061e-10
38141019	chr9:38141019:A:G	8.18685e-13	-2.78392e-10	-0.755135
38141263	chr9:38141263:T:C	4.16047e-13	-1.43204	-2.90061e-10
38141374	chr9:38141374:A:G	5.20765e-13	-2.78392e-10	-1.20753
38141744	chr9:38141744:A:G	1.28125e-13	-2.01173	-0.598099
38142289	chr9:38142289:G:T	9.68953e-14	-1.99188	-0.897327
38142620	chr9:38142620:T:G	5.81671e-13	-2.78392e-10	-1.09693
38142745	chr9:38142745:G:T	5.20102e-13	-2.78392e-10	-1.20881
38142754	chr9:38142754:A:G	5.19897e-13	-2.78392e-10	-1.2092
38143287	chr9:38143287:C:T	5.14316e-13	-2.78392e-10	-1.22
38143597	chr9:38143597:A:G	6.3243e-13	-2.78392e-10	-1.01327
38144010	chr9:38144010:C:T	2.32983e-13	-2.01187	-2.90061e-10
38144047	chr9:38144047:T:C	5.2352e-13	-2.78392e-10	-1.20226
38144262	chr9:38144262:T:C	9.40848e-13	-2.78392e-10	-0.616053
38145086	chr9:38145086:GTGTGTGTGTGTGTC:G	7.95605e-14	-1.85812	-1.22819
38145531	chr9:38145531:G:A	9.80601e-14	-2.00361	-0.87364
38145722	chr9:38145722:T:C	8.18843e-14	-1.79201	-1.26552
38145802	chr9:38145802:C:T	5.08448e-13	-2.78392e-10	-1.23147
38146187	chr9:38146187:T:C	9.50628e-14	-1.89134	-1.01696
38146295	chr9:38146295:A:G	1.22424e-12	-2.78392e-10	-0.352761
38146299	chr9:38146299:G:A	5.1507e-13	-2.78392e-10	-1.21853
38146771	chr9:38146771:G:A	5.9082e-13	-2.78392e-10	-1.08132
38147410	chr9:38147410:C:G	1.10636e-12	-2.78392e-10	-0.454001
38147547	chr9:38147547:G:A	5.78226e-13	-2.78392e-10	-1.10287
38147675	chr9:38147675:G:T	5.01017e-13	-2.78392e-10	-1.24619
38147787	chr9:38147787:T:G	1.06099e-12	-2.78392e-10	-0.49588
38147998	chr9:38147998:TA:T	5.78226e-13	-2.78392e-10	-1.10287
38148435	chr9:38148435:G:A	6.93971e-14	-1.99977	-1.22322
38148451	chr9:38148451:G:A	1.08084e-12	-2.78392e-10	-0.477343
38148827	chr9:38148827:A:G	5.36958e-13	-2.78392e-10	-1.17692
38149126	chr9:38149126:A:AG	5.23589e-13	-2.78392e-10	-1.20213
38149733	chr9:38149733:AT:A	1.24766e-12	-2.78392e-10	-0.333811
38149886	chr9:38149886:A:G	1.92796e-13	-0.950528	-1.25067
38149934	chr9:38149934:T:A	1.08657e-12	-2.78392e-10	-0.472051
38150170	chr9:38150170:T:G	1.87508e-13	-2.01142	-0.217591
38151193	chr9:38151193:C:T	7.39319e-14	-1.89475	-1.26494
38151967	chr9:38151967:T:C	7.42139e-14	-1.89134	-1.26455
38152054	chr9:38152054:C:A	5.00722e-13	-2.78392e-10	-1.24678
38152086	chr9:38152086:T:C	1.72136e-12	-2.78392e-10	-0.0119633
38152171	chr9:38152171:G:A	5.5861e-13	-2.78392e-10	-1.13738
38152641	chr9:38152641:T:C	7.41777e-14	-1.89201	-1.26436
38152844	chr9:38152844:C:T	7.58478e-14	-1.86905	-1.26506
38152846	chr9:38152846:T:A	7.50315e-14	-1.87959	-1.26534
38152901	chr9:38152901:T:C	5.03344e-13	-2.78392e-10	-1.24156
38152993	chr9:38152993:C:T	5.24065e-13	-2.78392e-10	-1.20122
38153453	chr9:38153453:G:A	5.02128e-13	-2.78392e-10	-1.24398
38153551	chr9:38153551:C:G	5.02725e-13	-2.78392e-10	-1.24279
38153833	chr9:38153833:A:G	4.92969e-13	-2.78392e-10	-1.26239
38154140	chr9:38154140:G:A	7.81417e-14	-1.8726	-1.23171
38154237	chr9:38154237:C:G	5.21222e-13	-2.78392e-10	-1.20666
38154713	chr9:38154713:G:A	4.91278e-13	-2.78392e-10	-1.26582
38154762	chr9:38154762:C:T	8.9068e-14	-2.01176	-0.961678
38154945	chr9:38154945:C:T	2.27895e-12	-2.78392e-10	0.268633
38155133	chr9:38155133:T:C	9.44468e-13	0.650379	-1.26259
38155176	chr9:38155176:TG:T	8.1667e-13	-2.78392e-10	-0.757599
38156013	chr9:38156013:T:C	2.33876e-12	-2.78392e-10	0.294541
38156017	chr9:38156017:G:A	2.33571e-13	-2.00935	-2.90061e-10
38156037	chr9:38156037:G:A	5.16728e-13	-2.78392e-10	-1.21532
38157073	chr9:38157073:C:T	1.22866e-12	-0.349154	-2.90061e-10
38157092	chr9:38157092:G:C	4.98545e-13	-2.78392e-10	-1.25114
38157099	chr9:38157099:T:C	5.04254e-13	-2.78392e-10	-1.23975
38157127	chr9:38157127:T:C	5.90616e-13	-2.78392e-10	-1.08167
38157205	chr9:38157205:G:A	1.51132e-13	-1.30532	-1.13936
38157248	chr9:38157248:A:G	7.629e-13	-2.78392e-10	-0.825708
38157996	chr9:38157996:A:C	8.24929e-13	-2.78392e-10	-0.747537
38158022	chr9:38158022:G:T	8.24929e-13	-2.78392e-10	-0.747537
38158047	chr9:38158047:T:C	5.18811e-13	-2.78392e-10	-1.21129
38159006	chr9:38159006:G:A	6.21179e-13	-2.78392e-10	-1.03122
38159478	chr9:38159478:G:A	1.52779e-13	-1.85987	-0.573968
38159695	chr9:38159695:C:G	1.59646e-13	-1.91578	-0.474093
38160402	chr9:38160402:A:G	4.96161e-13	-2.78392e-10	-1.25593
38160534	chr9:38160534:C:A	2.45639e-12	-2.78392e-10	0.343612
38160750	chr9:38160750:G:A	9.29258e-13	-2.78392e-10	-0.628448
38161137	chr9:38161137:A:G	5.79648e-13	-2.78392e-10	-1.10041
38161184	chr9:38161184:T:C	1.44714e-13	-1.95933	-0.528742
38161224	chr9:38161224:T:A	2.61574e-11	2.70905	-2.90061e-10
38161549	chr9:38161549:T:C	3.85026e-11	4.28904	-1.1934
38162089	chr9:38162089:T:C	4.99763e-13	-2.78392e-10	-1.2487
38163087	chr9:38163087:C:T	1.22436e-12	0.913246	-1.26591
38163424	chr9:38163424:A:T	1.12093e-13	-1.50386	-1.23964
38163498	chr9:38163498:A:G	5.26051e-13	-2.78392e-10	-1.19744
38163601	chr9:38163601:A:G	2.05579e-10	5.52174	-0.750987
38164065	chr9:38164065:T:G	5.35769e-13	-2.78392e-10	-1.17913
38164229	chr9:38164229:G:C	5.77738e-12	1.95907	-0.760195
38164237	chr9:38164237:C:T	7.72472e-13	-2.78392e-10	-0.813238
38164367	chr9:38164367:C:T	1.69598e-13	-1.45905	-0.870354
38164600	chr9:38164600:T:TC	2.08117e-10	6.01324	-1.23022
38164890	chr9:38164890:C:G	5.06934e-13	-2.78392e-10	-1.23445
38165185	chr9:38165185:C:T	7.91425e-13	-2.78392e-10	-0.789
38165374	chr9:38165374:G:A	5.18051e-13	-2.78392e-10	-1.21276
38165388	chr9:38165388:C:T	1.08926e-13	-1.58891	-1.18326
38165581	chr9:38165581:G:A	5.1703e-13	-2.78392e-10	-1.21473
38165649	chr9:38165649:A:G	1.7704e-12	1.17861	-1.16248
38165819	chr9:38165819:C:A	1.10842e-13	-1.51289	-1.24184
38166011	chr9:38166011:G:C	1.67721e-12	-2.78392e-10	-0.0379457
38166018	chr9:38166018:A:G	1.73681e-13	-1.91274	-0.392873
38166038	chr9:38166038:C:T	5.01675e-13	-2.78392e-10	-1.24488
38166381	chr9:38166381:A:G	6.66007e-13	-2.78392e-10	-0.961535
38166838	chr9:38166838:C:T	4.92418e-13	-2.78392e-10	-1.26351
38167023	chr9:38167023:A:G	6.9915e-13	-2.78392e-10	-0.912969
38167250	chr9:38167250:CAGAT:C	6.83323e-13	-2.78392e-10	-0.935867
38167569	chr9:38167569:T:C	7.96135e-13	-2.78392e-10	-0.783065
38167787	chr9:38167787:G:A	5.06781e-13	-2.78392e-10	-1.23476
38167959	chr9:38167959:T:C	7.2319e-13	-2.78392e-10	-0.879163
38168124	chr9:38168124:G:A	5.06543e-13	-2.78392e-10	-1.23523
38168156	chr9:38168156:A:G	8.32059e-14	-1.94546	-1.09606
38168195	chr9:38168195:G:A	5.02256e-13	-2.78392e-10	-1.24372
38168324	chr9:38168324:G:A	9.55889e-14	-1.94606	-0.956714
38168485	chr9:38168485:T:C	4.91749e-13	-2.78392e-10	-1.26487
38168514	chr9:38168514:A:G	1.23734e-12	-2.78392e-10	-0.342117
38168570	chr9:38168570:T:C	1.33267e-12	0.994242	-1.26214
38168735	chr9:38168735:A:G	6.27427e-13	-2.78392e-10	-1.02121
38168963	chr9:38168963:A:G	3.09153e-12	1.45868	-0.885094
38169523	chr9:38169523:G:A	5.72721e-13	-2.78392e-10	-1.11244
38169914	chr9:38169914:T:A	5.11539e-13	-2.78392e-10	-1.22541
38170122	chr9:38170122:A:G	4.96318e-13	-2.78392e-10	-1.25562
38170550	chr9:38170550:C:T	9.13093e-13	-2.78392e-10	-0.645997
38170805	chr9:38170805:C:T	5.03538e-13	-2.78392e-10	-1.24118
38171049	chr9:38171049:G:A	5.7359e-13	-1.11092	-2.90061e-10
38171058	chr9:38171058:C:T	6.28708e-13	-2.78392e-10	-1.01917
38171370	chr9:38171370:G:A	7.17586e-13	-2.78392e-10	-0.886941
38171456	chr9:38171456:A:G	3.39221e-12	1.56691	-0.900512
38172718	chr9:38172718:G:A	4.92242e-13	-2.78392e-10	-1.26386
38172870	chr9:38172870:AAC:A	6.4822e-13	-2.78392e-10	-0.988604
38173061	chr9:38173061:A:C	4.96068e-13	-2.78392e-10	-1.25612
38174188	chr9:38174188:A:C	1.27505e-12	0.759386	-1.07148
38174243	chr9:38174243:T:A	4.95386e-13	-2.78392e-10	-1.2575
38174287	chr9:38174287:G:A	1.25531e-13	-1.61505	-1.01523
38174369	chr9:38174369:C:T	2.36519e-12	1.03754	-0.73176
38174381	chr9:38174381:G:A	1.05896e-13	-1.53493	-1.26545
38174426	chr9:38174426:C:T	1.00644e-12	-0.548661	-2.90061e-10
38174427	chr9:38174427:G:A	4.98062e-13	-2.78392e-10	-1.25211
38174521	chr9:38174521:G:A	2.26695e-12	-2.78392e-10	0.263356
38175576	chr9:38175576:CAG:C	8.22225e-13	-2.78392e-10	-0.750821
38175833	chr9:38175833:G:T	9.051e-13	-0.654789	-2.90061e-10
38175921	chr9:38175921:G:A	5.81569e-13	-2.78392e-10	-1.09711
38176153	chr9:38176153:T:C	1.45694e-12	-2.78392e-10	-0.178741
38176243	chr9:38176243:C:T	9.76639e-13	-2.78392e-10	-0.578717
38176643	chr9:38176643:G:A	3.16964e-13	-0.724995	-0.979051
38177402	chr9:38177402:G:A	3.84021e-11	3.93872	-0.845687
38178584	chr9:38178584:AAAATCTGC:A	8.05104e-13	-2.78392e-10	-0.771864
38179057	chr9:38179057:G:A	1.08293e-13	-1.8624	-0.915596
38179152	chr9:38179152:A:C	3.16593e-12	1.50472	-0.907359
38179232	chr9:38179232:G:A	4.96759e-13	-2.78392e-10	-1.25473
38179248	chr9:38179248:G:A	1.08018e-13	-1.85127	-0.92927
38179316	chr9:38179316:G:A	4.96164e-13	-2.78392e-10	-1.25593
38179510	chr9:38179510:T:C	1.69927e-12	0.993436	-1.01831
38179520	chr9:38179520:T:C	1.43345e-12	0.95879	-1.15379
38179654	chr9:38179654:A:G	3.28532e-12	1.6323	-0.997919
38179992	chr9:38179992:A:G	7.94709e-14	-1.97634	-1.1111
38181388	chr9:38181388:T:C	4.98884e-13	-2.78392e-10	-1.25046
38181631	chr9:38181631:G:A	6.39804e-13	-2.78392e-10	-1.00167
38181665	chr9:38181665:G:A	5.01505e-13	-2.78392e-10	-1.24522
38182129	chr9:38182129:A:T	4.97727e-13	-2.78392e-10	-1.25278
38182299	chr9:38182299:A:G	4.97612e-13	-2.78392e-10	-1.25301
38182523	chr9:38182523:A:G	5.23013e-13	-2.78392e-10	-1.20323
38182643	chr9:38182643:A:C	4.99954e-13	-2.78392e-10	-1.24832
38182820	chr9:38182820:G:GC	6.72118e-13	-2.78392e-10	-0.952401
38182862	chr9:38182862:C:T	5.52933e-13	-2.78392e-10	-1.1476
38182932	chr9:38182932:T:C	1.44221e-11	3.34638	-1.2327
38183011	chr9:38183011:T:C	5.30778e-13	-2.78392e-10	-1.18849
38183187	chr9:38183187:G:A	9.27032e-14	-1.6791	-1.25433
38183319	chr9:38183319:G:A	5.29353e-13	-2.78392e-10	-1.19118
38183413	chr9:38183413:C:T	5.3116e-12	1.11481	-2.90061e-10
38183533	chr9:38183533:G:A	9.6634e-14	-1.62687	-1.26504
38183659	chr9:38183659:T:G	9.48749e-14	-1.7173	-1.19297
38183727	chr9:38183727:A:C	1.1074e-13	-1.87976	-0.875887
38183746	chr9:38183746:G:A	5.29353e-13	-2.78392e-10	-1.19118
38184227	chr9:38184227:CAG:C	5.10098e-13	-2.78392e-10	-1.22823
38184240	chr9:38184240:G:A	1.23431e-12	0.905586	-1.25015
38185925	chr9:38185925:C:G	1.47501e-12	-2.78392e-10	-0.166417
38186099	chr9:38186099:T:C	8.16386e-14	-1.79882	-1.26171
38186150	chr9:38186150:A:AG	3.27213e-13	-1.67222	-2.90061e-10
38186341	chr9:38186341:C:T	5.01212e-13	-2.78392e-10	-1.24581
38186435	chr9:38186435:A:G	7.84538e-14	-1.89092	-1.20941
38186614	chr9:38186614:G:A	6.33291e-13	-2.78392e-10	-1.01191
38186736	chr9:38186736:A:G	4.99955e-13	-2.78392e-10	-1.24832
38187177	chr9:38187177:C:T	5.49045e-13	-2.78392e-10	-1.15465
38187410	chr9:38187410:A:G	5.05107e-13	-2.78392e-10	-1.23806
38187419	chr9:38187419:C:T	1.11244e-13	-2.01175	-0.739358
38187489	chr9:38187489:A:G	9.49451e-14	-1.75882	-1.15071
38187712	chr9:38187712:C:T	5.09645e-13	-0.428986	-0.800134
38187736	chr9:38187736:T:C	1.28448e-13	-1.88271	-0.724595
38187796	chr9:38187796:A:G	5.11388e-13	-2.78392e-10	-1.22571
38187869	chr9:38187869:A:C	5.46884e-13	-2.78392e-10	-1.1586
38188527	chr9:38188527:T:C	4.49212e-08	7.65955	2.49803
38188607	chr9:38188607:T:G	1.89057e-09	6.72098	0.268575
38188652	chr9:38188652:AG:A	5.01195e-13	-2.78392e-10	-1.24584
38188922	chr9:38188922:G:A	5.69548e-13	-2.78392e-10	-1.11799
38189012	chr9:38189012:C:G	3.02986e-13	-1.74915	-2.90061e-10
38189229	chr9:38189229:G:T	1.9661e-09	6.9966	0.0321266
38189447	chr9:38189447:C:T	4.26841e-09	6.31286	1.49106
38189530	chr9:38189530:T:C	3.1714e-09	6.07735	1.4295
38189658	chr9:38189658:T:C	2.71426e-09	5.91578	1.43542
38189824	chr9:38189824:G:A	2.54953e-09	5.96243	1.32615
38190451	chr9:38190451:T:A	5.28447e-13	-2.78392e-10	-1.19289
38190526	chr9:38190526:A:G	1.56155e-13	-1.95482	-0.457172
38190550	chr9:38190550:G:T	4.92195e-13	-2.78392e-10	-1.26396
38190564	chr9:38190564:C:T	6.87588e-14	-2.00438	-1.22785
38190727	chr9:38190727:T:G	5.42589e-13	-2.78392e-10	-1.16648
38191120	chr9:38191120:G:A	1.65256e-09	7.08959	-0.234588
38191484	chr9:38191484:G:A	3.75735e-09	6.16804	1.50835
38191530	chr9:38191530:C:T	5.92544e-13	-2.78392e-10	-1.07841
38191684	chr9:38191684:A:T	1.27004e-12	-2.78392e-10	-0.316034
38191818	chr9:38191818:C:T	5.31347e-13	-2.78392e-10	-1.18742
38191907	chr9:38191907:A:C	6.03461e-13	-0.31782	-0.742333
38192315	chr9:38192315:T:A	7.35068e-12	-2.78392e-10	1.43971
38192582	chr9:38192582:A:T	2.08677e-12	-2.78392e-10	0.180539
38192605	chr9:38192605:T:C	1.25393e-09	6.41382	0.165145
38193045	chr9:38193045:C:T	1.45074e-11	-2.78392e-10	2.11958
38193125	chr9:38193125:AT:A	2.58107e-13	-1.49754	-0.411921
38193443	chr9:38193443:G:A	5.6157e-13	-2.78392e-10	-1.1321
38194529	chr9:38194529:T:C	2.04169e-08	8.50864	0.860397
38194669	chr9:38194669:A:C	5.17828e-13	-2.78392e-10	-1.21319
38194860	chr9:38194860:G:T	5.53983e-13	-2.78392e-10	-1.1457
38194968	chr9:38194968:G:A	1.16848e-11	1.90974	-0.00652778
38194986	chr9:38194986:T:C	2.76793e-13	-1.83957	-2.90061e-10
38195357	chr9:38195357:C:T	5.00475e-13	-2.78392e-10	-1.24728
38195759	chr9:38195759:T:C	0.0690513	22.9207	1.4823
38195813	chr9:38195813:C:A	4.9917e-13	-2.78392e-10	-1.24989
38196120	chr9:38196120:G:C	0.214582	24.4413	1.09554
38196326	chr9:38196326:A:G	1.55221e-10	5.74268	-1.2529
38196566	chr9:38196566:A:G	0.077198	23.6765	0.838094
38196746	chr9:38196746:G:T	5.35842e-13	-2.78392e-10	-1.17899
38196749	chr9:38196749:C:T	0.120448	23.8991	1.06026
38196807	chr9:38196807:G:A	1.9063e-12	-2.78392e-10	0.0900871
38197036	chr9:38197036:A:G	0.0670379	23.3498	1.0236
38197082	chr9:38197082:C:T	0.240543	24.9574	0.693712
38197352	chr9:38197352:G:T	5.23274e-13	-2.78392e-10	-1.20273
38197387	chr9:38197387:C:T	2.80801e-10	6.0861	-1.00353
38197433	chr9:38197433:G:A	0.111406	24.2384	0.642933
38197485	chr9:38197485:G:A	9.07061e-13	-1.85375	1.20113
38198033	chr9:38198033:T:C	2.59917e-13	-1.90247	-2.90061e-10
38198063	chr9:38198063:G:A	5.26864e-13	-2.78392e-10	-1.19589
38198231	chr9:38198231:T:TG	0.0706371	23.8462	0.579511
38198541	chr9:38198541:G:A	1.39675e-11	-2.78392e-10	2.08165
38198613	chr9:38198613:A:G	2.85802e-13	-1.80754	-2.90061e-10
38198632	chr9:38198632:C:T	1.81836e-09	7.69193	-0.741317
38199078	chr9:38199078:C:T	4.97977e-13	-2.78392e-10	-1.25228
38199268	chr9:38199268:A:G	0.00735774	21.7003	0.46368
38199497	chr9:38199497:C:T	0.0179753	22.7626	0.294555
38199824	chr9:38199824:G:A	0.00103569	20.3132	-0.10997
38199995	chr9:38199995:C:T	3.00965e-13	-0.724506	-1.03134
38199999	chr9:38199999:TA:T	4.91622e-13	-2.78392e-10	-1.26513
38200218	chr9:38200218:G:A	0.000465857	19.8883	-0.483945
38200673	chr9:38200673:T:C	0.0022617	21.0812	-0.0968555
38200851	chr9:38200851:C:T	4.9175e-13	-2.78392e-10	-1.26486
38200996	chr9:38200996:C:T	5.52468e-13	-2.78392e-10	-1.14844
38201209	chr9:38201209:G:A	5.48762e-13	-2.78392e-10	-1.15517
38201322	chr9:38201322:TAC:T	1.81311e-11	-2.78392e-10	2.34255
38201431	chr9:38201431:T:C	6.20732e-13	-2.78392e-10	-1.03193
38201463	chr9:38201463:G:A	4.92903e-13	-2.78392e-10	-1.26252
38201534	chr9:38201534:G:A	4.91628e-13	-2.78392e-10	-1.26511
38201555	chr9:38201555:G:A	4.94247e-13	-2.78392e-10	-1.2598
38201628	chr9:38201628:G:A	6.45723e-13	-2.78392e-10	-0.992464
38202071	chr9:38202071:C:CA	8.21617e-14	-1.83567	-1.21847
38202149	chr9:38202149:C:T	1.90115e-08	10.3783	-1.08059
38202544	chr9:38202544:G:A	3.64678e-08	11.0714	-1.12233
38202634	chr9:38202634:G:A	1.28128e-12	-0.30722	-2.90061e-10
38202641	chr9:38202641:G:A	7.54934e-14	-1.89762	-1.24117
38202882	chr9:38202882:A:AT	4.34893e-13	-0.381436	-1.0063
38203438	chr9:38203438:C:T	2.68436e-11	3.79031	-1.05536
38203451	chr9:38203451:A:T	1.44656e-09	6.39071	0.331152
38203511	chr9:38203511:A:C	2.40029e-10	5.96442	-1.03874
38204163	chr9:38204163:G:A	1.18704e-12	-2.78392e-10	-0.383619
38205004	chr9:38205004:A:G	2.55384e-10	6.06991	-1.08223
38205412	chr9:38205412:C:T	2.59797e-10	6.10704	-1.10222
38205580	chr9:38205580:A:G	4.93447e-13	-2.78392e-10	-1.26142
38205901	chr9:38205901:A:C	2.06655e-09	6.62505	0.453508
38205966	chr9:38205966:C:T	7.38423e-14	-1.9046	-1.2563
38206100	chr9:38206100:A:G	7.58381e-14	-1.8925	-1.24174
38206103	chr9:38206103:A:G	3.48492e-10	6.38375	-1.08522
38206220	chr9:38206220:C:T	3.37522e-11	-2.78392e-10	2.96397
38206241	chr9:38206241:C:T	3.84519e-13	-1.51084	-2.90061e-10
38206243	chr9:38206243:C:G	3.60045e-11	-2.78392e-10	3.02857
38206275	chr9:38206275:C:T	2.88132e-10	6.22929	-1.12095
38206284	chr9:38206284:C:G	2.23413e-10	5.89164	-1.0377
38206365	chr9:38206365:T:A	4.9346e-13	-2.78392e-10	-1.26139
38206793	chr9:38206793:C:T	3.51056e-11	-2.78392e-10	3.00328
38206799	chr9:38206799:C:G	3.51038e-11	-2.78392e-10	3.00323
38207034	chr9:38207034:C:T	7.13197e-13	-2.78392e-10	-0.893077
38207060	chr9:38207060:G:A	2.37985e-10	5.93475	-1.01762
38207188	chr9:38207188:A:G	2.2899e-10	5.87822	-0.999622
38207244	chr9:38207244:T:C	2.19353e-10	5.80693	-0.971328
38207258	chr9:38207258:C:T	3.20156e-11	-2.78392e-10	2.91115
38207325	chr9:38207325:C:T	3.48855e-11	-2.78392e-10	2.99699
38207492	chr9:38207492:A:C	2.31362e-10	5.87029	-0.981384
38207498	chr9:38207498:G:A	1.61043e-12	0.164323	-0.2429
38207642	chr9:38207642:A:G	1.7649e-12	-2.78392e-10	0.0130171
38207657	chr9:38207657:G:A	2.40468e-10	5.8725	-0.944994
38207736	chr9:38207736:C:T	4.05955e-13	-0.281836	-1.17476
38208696	chr9:38208696:G:A	4.41409e-13	-0.267715	-1.10515
38208723	chr9:38208723:G:A	1.21663e-07	11.9473	-0.79335
38208804	chr9:38208804:A:G	5.01056e-13	-2.78392e-10	-1.24612
38209133	chr9:38209133:A:G	7.23729e-13	-2.78392e-10	-0.878418
38209179	chr9:38209179:G:A	5.56296e-13	-2.78392e-10	-1.14153
38209250	chr9:38209250:C:T	6.99417e-08	11.5206	-0.920306
38209253	chr9:38209253:A:T	7.41227e-13	-2.78392e-10	-0.854527
38209497	chr9:38209497:A:G	4.84355e-13	-0.611925	-0.668092
38209707	chr9:38209707:A:G	4.38254e-13	-0.115756	-1.26428
38209778	chr9:38209778:A:T	1.09778e-12	0.760902	-1.22269
38209954	chr9:38209954:G:A	7.7803e-14	-1.84695	-1.26171
38209981	chr9:38209981:T:C	1.3348e-12	-2.78392e-10	-0.266294
38210079	chr9:38210079:C:T	6.2097e-13	-2.78392e-10	-1.03155
38210427	chr9:38210427:T:C	6.66397e-13	-2.78392e-10	-0.960949
38210603	chr9:38210603:A:G	9.50216e-12	-1.99699	3.69343
38210624	chr9:38210624:T:C	6.61169e-12	2.4115	-1.07774
38210831	chr9:38210831:C:T	5.64964e-13	-2.78392e-10	-1.12607
38211762	chr9:38211762:G:A	1.20205e-13	-1.77956	-0.894076
38212173	chr9:38212173:G:A	5.08084e-12	2.29461	-1.22421
38212182	chr9:38212182:A:T	5.84793e-13	0.0478751	-1.13945
38212661	chr9:38212661:A:C	5.19085e-13	-2.78392e-10	-1.21077
38213057	chr9:38213057:G:A	9.33599e-13	-2.78392e-10	-0.623788
38213261	chr9:38213261:T:C	1.46873e-12	-2.78392e-10	-0.170678
38214050	chr9:38214050:C:T	7.41794e-09	9.34721	-0.990631
38214343	chr9:38214343:C:T	6.73708e-13	-2.78392e-10	-0.950037
38214871	chr9:38214871:AACTC:A	8.48802e-13	-2.78392e-10	-0.719008
38215012	chr9:38215012:T:C	1.02574e-12	-2.78392e-10	-0.529669
38215225	chr9:38215225:A:G	7.00736e-13	-1.98424	1.07354
38215852	chr9:38215852:C:G	7.30553e-13	-2.78392e-10	-0.869033
38216118	chr9:38216118:A:G	1.54141e-12	0.787593	-0.909971
38216786	chr9:38216786:C:G	2.04024e-12	0.817374	-0.659388
38217107	chr9:38217107:G:A	7.75885e-13	-2.78392e-10	-0.808831
38217672	chr9:38217672:A:C	5.63269e-13	-2.78392e-10	-1.12908
38218147	chr9:38218147:T:C	1.08045e-11	-2.78392e-10	1.82489
38218632	chr9:38218632:T:C	2.43343e-12	0.96637	-0.632149
38219329	chr9:38219329:G:A	1.0672e-12	0.704134	-1.19418
38219703	chr9:38219703:G:A	6.04194e-13	0.0397873	-1.09873
38219721	chr9:38219721:T:C	4.3995e-09	9.0643	-1.23013
38220091	chr9:38220091:A:G	5.5912e-13	-2.78392e-10	-1.13647
38220648	chr9:38220648:T:C	1.68937e-12	0.929641	-0.960362
38220683	chr9:38220683:C:T	1.08268e-12	-2.00926	1.53362
38221031	chr9:38221031:C:A	1.19918e-12	0.891225	-1.26467
38221165	chr9:38221165:CA:C	6.02011e-13	-2.78392e-10	-1.06256
38221277	chr9:38221277:T:C	8.43741e-13	-1.97256	1.24757
38221605	chr9:38221605:G:A	6.71461e-13	-0.953379	-2.90061e-10
38221897	chr9:38221897:A:G	6.37062e-13	0.249818	-1.25578
38221950	chr9:38221950:C:T	6.22331e-13	-2.78392e-10	-1.02936
38222743	chr9:38222743:G:T	5.55706e-13	-2.78392e-10	-1.1426
38223151	chr9:38223151:A:G	5.85949e-13	-2.78392e-10	-1.0896
38223667	chr9:38223667:G:A	6.66488e-13	-2.78392e-10	-0.960813
38223678	chr9:38223678:G:A	6.20048e-12	2.53296	-1.26341
38223747	chr9:38223747:G:T	8.82257e-13	-2.78392e-10	-0.680351
38223826	chr9:38223826:G:C	2.64092e-10	6.24578	-1.22456
38224122	chr9:38224122:C:T	4.91407e-13	-2.78392e-10	-1.26556
38224123	chr9:38224123:A:G	5.27412e-13	-2.78392e-10	-1.19485
38224592	chr9:38224592:T:C	5.7721e-13	0.102821	-1.20745
38225028	chr9:38225028:T:TC	2.42404e-12	1.01129	-0.680932
38225267	chr9:38225267:C:T	2.35252e-12	1.11734	-0.81693
38225316	chr9:38225316:C:T	3.35692e-10	6.45019	-1.18908
38225599	chr9:38225599:T:A	7.13726e-13	-2.78392e-10	-0.892336
38226142	chr9:38226142:A:G	1.00587e-11	0.915688	0.837672
38226360	chr9:38226360:G:A	1.3557e-12	1.01454	-1.2653
38226361	chr9:38226361:T:C	2.50429e-12	1.60954	-1.24662
38226362	chr9:38226362:G:A	2.38121e-12	1.56782	-1.25529
38226567	chr9:38226567:A:G	3.21876e-12	0.283811	0.330107
38226651	chr9:38226651:G:A	3.54232e-09	8.77842	-1.16096
38226895	chr9:38226895:G:A	1.18532e-10	5.44587	-1.22577
38227217	chr9:38227217:C:T	1.14634e-10	5.44053	-1.25386
38227535	chr9:38227535:A:T	7.40534e-13	-2.78392e-10	-0.855462
38227684	chr9:38227684:G:A	8.32157e-13	-2.78392e-10	-0.738814
38227706	chr9:38227706:T:G	7.03049e-13	-2.78392e-10	-0.907408
38227881	chr9:38227881:G:A	1.46977e-13	-1.22159	-1.25097
38228524	chr9:38228524:G:A	3.83893e-12	2.00589	-1.21577
38228532	chr9:38228532:G:A	7.94128e-13	-2.78392e-10	-0.78559
38228592	chr9:38228592:T:G	4.27403e-12	2.10059	-1.20312
38229020	chr9:38229020:C:G	6.48944e-13	-2.78392e-10	-0.987489
38229467	chr9:38229467:G:A	6.48373e-13	-2.78392e-10	-0.988368
38229480	chr9:38229480:C:T	7.02922e-12	2.53044	-1.13545
38229663	chr9:38229663:G:A	7.46928e-12	-2.78392e-10	1.45572
38229851	chr9:38229851:G:A	2.93816e-13	-0.900674	-0.879207
38229874	chr9:38229874:G:A	7.03481e-13	-2.78392e-10	-0.906794
38230147	chr9:38230147:A:G	7.10405e-14	-1.93575	-1.26384
38230675	chr9:38230675:C:G	5.33733e-13	-2.78392e-10	-1.18294
38230881	chr9:38230881:C:T	5.9359e-12	2.47197	-1.24603
38230987	chr9:38230987:C:T	7.81828e-12	-2.78392e-10	1.50139
38231233	chr9:38231233:A:G	1.68206e-12	1.23111	-1.26617
38231448	chr9:38231448:T:C	1.01512e-13	-1.63877	-1.20389
38231463	chr9:38231463:G:A	2.36124e-13	-1.99848	-2.90061e-10
38231669	chr9:38231669:T:A	1.27662e-12	-2.78392e-10	-0.310862
38231983	chr9:38231983:T:G	9.37676e-13	-2.78392e-10	-0.61943
38232046	chr9:38232046:T:C	1.81611e-12	1.28938	-1.24777
38232453	chr9:38232453:A:G	3.0604e-13	-1.81074	0.0716224
38232477	chr9:38232477:G:A	9.80729e-14	-1.79623	-1.08089
38232516	chr9:38232516:G:A	1.39242e-13	-1.27201	-1.25461
38232699	chr9:38232699:T:C	6.52719e-13	-2.78392e-10	-0.981689
38232925	chr9:38232925:G:T	5.23331e-13	-2.78392e-10	-1.20262
38233100	chr9:38233100:A:G	6.07368e-13	-2.78392e-10	-1.0537
38233401	chr9:38233401:C:T	2.95601e-13	-1.77382	-2.90061e-10
38233541	chr9:38233541:G:A	5.12067e-13	-2.78392e-10	-1.22438
38233596	chr9:38233596:G:C	2.76136e-12	1.69197	-1.23132
38234260	chr9:38234260:C:T	1.79867e-11	2.33455	-2.90061e-10
38234515	chr9:38234515:T:C	6.42187e-13	-2.78392e-10	-0.997954
38234619	chr9:38234619:T:C	5.80884e-13	-2.78392e-10	-1.09828
38234818	chr9:38234818:G:A	4.91624e-13	-2.78392e-10	-1.26512
38235208	chr9:38235208:G:T	7.90874e-13	-2.78392e-10	-0.789696
38235587	chr9:38235587:G:C	8.29519e-14	-1.85591	-1.18867
38235662	chr9:38235662:A:G	8.43472e-14	-1.86517	-1.16272
38235811	chr9:38235811:A:G	1.04985e-12	-2.78392e-10	-0.506429
38236003	chr9:38236003:C:T	4.96588e-13	-2.78392e-10	-1.25507
38236161	chr9:38236161:A:G	1.06667e-12	-0.490534	-2.90061e-10
38236201	chr9:38236201:A:G	5.52441e-12	2.40369	-1.24959
38237408	chr9:38237408:A:C	5.22571e-13	-2.78392e-10	-1.20407
38238157	chr9:38238157:G:A	5.6797e-13	-2.78392e-10	-1.12077
38238468	chr9:38238468:C:T	3.19275e-12	1.86927	-1.26347
38238697	chr9:38238697:G:A	5.70365e-13	-2.78392e-10	-1.11656
38238720	chr9:38238720:A:G	2.34452e-13	-2.00558	-2.90061e-10
38238761	chr9:38238761:G:A	2.32979e-13	-2.01189	-2.90061e-10
38239202	chr9:38239202:G:A	5.604e-13	-2.78392e-10	-1.13418
38239490	chr9:38239490:A:C	8.22941e-12	-2.78392e-10	1.55263
38239832	chr9:38239832:C:T	3.76293e-12	2.03114	-1.26103
38240142	chr9:38240142:A:G	2.01826e-12	-2.78392e-10	0.147159
38240404	chr9:38240404:G:T	6.84822e-13	-2.78392e-10	-0.933676
38240640	chr9:38240640:A:G	4.93285e-13	-2.78392e-10	-1.26175
38241357	chr9:38241357:G:A	7.66854e-12	-2.78392e-10	1.48205
38242377	chr9:38242377:C:T	7.4714e-13	-2.78392e-10	-0.846581
38243254	chr9:38243254:C:T	8.00317e-13	-2.78392e-10	-0.777827
38244224	chr9:38244224:T:C	2.01255e-13	-0.947822	-1.21044
38244419	chr9:38244419:A:G	1.69182e-13	-1.067	-1.26486
38244942	chr9:38244942:C:T	7.70649e-13	-2.78392e-10	-0.815602
38245216	chr9:38245216:A:C	1.26921e-12	-2.78392e-10	-0.316681
38245232	chr9:38245232:C:G	5.76329e-13	-2.78392e-10	-1.10616
38245347	chr9:38245347:T:A	6.05259e-12	1.24541	-2.90061e-10
38245458	chr9:38245458:T:A	2.33089e-13	-2.01142	-2.90061e-10
38245537	chr9:38245537:A:C	1.72581e-12	-2.78392e-10	-0.00938433
38245543	chr9:38245543:G:A	1.84954e-13	-1.00477	-1.23796
38245584	chr9:38245584:G:A	1.21656e-13	-1.98861	-0.67302
38246316	chr9:38246316:T:A	7.97895e-13	-2.78392e-10	-0.780858
38246424	chr9:38246424:T:C	1.41075e-13	-1.29424	-1.2193
38246659	chr9:38246659:A:T	1.9712e-13	-0.930495	-1.24853
38246676	chr9:38246676:T:G	5.17952e-13	-2.78392e-10	-1.21295
38246774	chr9:38246774:T:C	7.20394e-13	-0.883036	-2.90061e-10
38247802	chr9:38247802:A:G	5.61733e-13	-2.78392e-10	-1.13181
38248144	chr9:38248144:C:T	7.26941e-13	-2.78392e-10	-0.87399
38248163	chr9:38248163:C:G	4.94083e-13	-2.78392e-10	-1.26013
38248216	chr9:38248216:G:C	5.61733e-13	-2.78392e-10	-1.13181
38248475	chr9:38248475:T:A	6.03538e-13	-2.78392e-10	-1.06003
38249043	chr9:38249043:A:G	8.19795e-12	-2.78392e-10	1.5488
38249079	chr9:38249079:C:A	5.4315e-13	-2.78392e-10	-1.16545
38249729	chr9:38249729:C:T	1.24652e-13	-1.74223	-0.895076
38249881	chr9:38249881:T:C	3.09081e-13	-1.72923	-2.90061e-10
38249915	chr9:38249915:T:A	1.02825e-12	-2.78392e-10	-0.527225
38250015	chr9:38250015:T:A	1.28166e-12	-2.78392e-10	-0.306922
38250026	chr9:38250026:G:A	1.32218e-13	-1.81314	-0.765249
38250046	chr9:38250046:A:G	7.97979e-13	-2.78392e-10	-0.780753
38250071	chr9:38250071:TTTC:T	5.32662e-13	-2.78392e-10	-1.18495
38250852	chr9:38250852:G:A	3.19222e-13	-1.98882	0.291876
38250953	chr9:38250953:G:A	9.48502e-14	-1.83506	-1.07547
38251251	chr9:38251251:T:C	7.76447e-12	2.74365	-1.24917
38251834	chr9:38251834:A:G	2.61107e-13	-1.89791	-2.90061e-10
38251943	chr9:38251943:A:G	2.07398e-13	-1.5399	-0.588296
38252379	chr9:38252379:A:G	2.09567e-12	-2.78392e-10	0.184795
38252529	chr9:38252529:C:T	1.6983e-11	2.67669	-0.399555
38252915	chr9:38252915:G:A	5.59911e-13	-2.78392e-10	-1.13506
38253517	chr9:38253517:C:T	6.58346e-14	-2.01116	-1.26453
38253694	chr9:38253694:G:A	1.64699e-13	-1.44007	-0.918645
38253840	chr9:38253840:C:G	3.2405e-13	-0.806582	-0.875354
38254021	chr9:38254021:T:G	3.16926e-11	4.12335	-1.22235
38254749	chr9:38254749:T:C	6.78627e-14	-2.00856	-1.23679
38254914	chr9:38254914:A:C	7.15699e-14	-2.00937	-1.18279
38255262	chr9:38255262:A:T	4.94933e-13	-2.78392e-10	-1.25841
38255719	chr9:38255719:A:AAG	2.90224e-13	-1.18288	-0.609303
38255874	chr9:38255874:A:G	4.9512e-13	-2.78392e-10	-1.25803
38255875	chr9:38255875:A:G	8.39419e-14	-2.0119	-1.02081
38256540	chr9:38256540:C:G	1.20668e-13	-1.82868	-0.841108
38256929	chr9:38256929:G:A	4.91233e-13	-2.78392e-10	-1.26592
38257052	chr9:38257052:T:C	5.71174e-11	4.49099	-1.00096
38257287	chr9:38257287:A:T	5.0222e-13	-2.78392e-10	-1.2438
38257363	chr9:38257363:T:C	1.67106e-12	0.878569	-0.920193
38257509	chr9:38257509:T:A	8.65105e-14	-1.77906	-1.22351
38257535	chr9:38257535:A:AT	1.01601e-12	-2.78392e-10	-0.539194
38257662	chr9:38257662:T:C	4.91637e-13	-2.78392e-10	-1.26509
38258053	chr9:38258053:G:A	6.25543e-13	-2.78392e-10	-1.02422
38258140	chr9:38258140:T:G	7.18154e-14	-1.97434	-1.2144
38258416	chr9:38258416:T:C	3.8438e-12	1.56435	-0.772969
38258458	chr9:38258458:A:G	2.79762e-13	-1.82889	-2.90061e-10
38258657	chr9:38258657:G:A	4.92492e-13	-2.78392e-10	-1.26336
38258970	chr9:38258970:C:A	4.93121e-13	-2.78392e-10	-1.26208
38259827	chr9:38259827:CTAGA:C	2.88053e-12	-2.78392e-10	0.502897
38259875	chr9:38259875:T:G	5.69441e-13	-1.75646	0.638278
38260154	chr9:38260154:A:G	4.91242e-13	-2.78392e-10	-1.2659
38260696	chr9:38260696:A:G	1.1766e-11	-2.78392e-10	1.91013
38260718	chr9:38260718:T:C	6.90804e-14	-1.96205	-1.26551
38260816	chr9:38260816:G:A	2.57834e-13	-1.91052	-2.90061e-10
38260871	chr9:38260871:A:G	6.95444e-14	-1.95632	-1.26455
38260923	chr9:38260923:T:A	5.85019e-13	-2.78392e-10	-1.09119
38261504	chr9:38261504:C:T	6.87754e-14	-1.96584	-1.26614
38261595	chr9:38261595:G:A	2.48377e-13	-1.80944	-0.13845
38261836	chr9:38261836:G:A	1.89352e-11	2.05951	0.326438
38263156	chr9:38263156:T:G	2.55521e-13	-1.99708	0.0775509
38263877	chr9:38263877:A:G	2.22116e-12	-2.78392e-10	0.24295
38263946	chr9:38263946:A:C	2.4388e-12	-2.78392e-10	0.336425
38264356	chr9:38264356:C:T	4.91139e-13	-2.78392e-10	-1.26611
38264552	chr9:38264552:C:T	1.11334e-11	2.94156	-1.08669
38264575	chr9:38264575:C:T	4.91205e-13	-2.78392e-10	-1.26597
38264700	chr9:38264700:T:G	8.05512e-12	-2.78392e-10	1.53123
38265222	chr9:38265222:G:A	1.27767e-12	-2.78392e-10	-0.310039
38265273	chr9:38265273:T:C	6.89427e-14	-1.9651	-1.26446
38265680	chr9:38265680:C:T	1.79269e-12	-2.78392e-10	0.0286362
38266149	chr9:38266149:A:C	6.76124e-13	-2.78392e-10	-0.946458
38266185	chr9:38266185:A:G	7.98723e-11	4.28555	-0.460197
38266283	chr9:38266283:T:C	1.04817e-11	2.20488	-0.41033
38266325	chr9:38266325:A:T	4.91151e-13	-2.78392e-10	-1.26608
38266385	chr9:38266385:A:G	7.05676e-11	4.13477	-0.433278
38266420	chr9:38266420:A:G	4.91415e-13	-2.78392e-10	-1.26555
38266519	chr9:38266519:C:T	7.76294e-11	4.12806	-0.331196
38266595	chr9:38266595:C:T	6.94842e-14	-1.95855	-1.26318
38266634	chr9:38266634:C:G	5.18013e-13	-2.78392e-10	-1.21283
38267161	chr9:38267161:A:C	1.28892e-12	0.785687	-1.08696
38267291	chr9:38267291:C:A	1.11362e-13	-1.96982	-0.780226
38267330	chr9:38267330:G:A	1.15927e-12	-2.78392e-10	-0.407287
38267367	chr9:38267367:A:G	7.47075e-14	-1.97306	-1.1762
38267597	chr9:38267597:G:T	8.38827e-11	4.31899	-0.444654
38267655	chr9:38267655:C:T	2.50763e-12	1.33724	-0.972984
38267845	chr9:38267845:G:A	1.47987e-13	-1.62897	-0.836744
38268234	chr9:38268234:A:G	2.69033e-13	-1.868	-2.90061e-10
38268290	chr9:38268290:G:C	8.05947e-14	-1.96855	-1.10485
38268381	chr9:38268381:C:A	7.71553e-13	-2.78392e-10	-0.814429
38268699	chr9:38268699:A:G	5.57161e-13	-2.78392e-10	-1.13998
38268890	chr9:38268890:ATATATACT:A	4.93569e-13	-2.78392e-10	-1.26117
38268928	chr9:38268928:GA:GAA	6.94382e-14	-1.95813	-1.26427
38268945	chr9:38268945:A:G	5.41923e-13	-2.78392e-10	-1.16771
38269272	chr9:38269272:G:A	1.1531e-12	-2.78392e-10	-0.412628
38269620	chr9:38269620:G:A	7.62421e-13	-2.78392e-10	-0.826336
38269715	chr9:38269715:G:T	7.06324e-13	-2.78392e-10	-0.902761
38269723	chr9:38269723:A:G	7.25281e-13	-2.78392e-10	-0.876275
38269880	chr9:38269880:T:C	2.77332e-13	-1.83762	-2.90061e-10
38270019	chr9:38270019:C:T	1.01735e-12	-2.78392e-10	-0.537879
38270106	chr9:38270106:G:A	7.21145e-13	-2.78392e-10	-0.881995
38270362	chr9:38270362:G:T	3.31883e-13	-0.975053	-0.682998
38270821	chr9:38270821:C:G	7.91612e-13	-2.78392e-10	-0.788764
38270955	chr9:38270955:G:A	2.66614e-13	-1.87703	-2.90061e-10
38271042	chr9:38271042:T:C	6.75474e-12	-2.78392e-10	1.35516
38271396	chr9:38271396:G:A	3.10424e-13	-1.94254	0.217646
38271420	chr9:38271420:C:T	2.47812e-13	-1.95016	-2.90061e-10
38271660	chr9:38271660:C:T	1.53337e-11	3.14166	-0.966689
38271941	chr9:38271941:C:T	5.71354e-13	-2.78392e-10	-1.11482
38272108	chr9:38272108:C:A	7.7118e-12	-2.78392e-10	1.48767
38272624	chr9:38272624:T:C	5.10161e-13	-2.78392e-10	-1.22811
38272816	chr9:38272816:C:G	7.33842e-14	-1.95483	-1.21229
38272980	chr9:38272980:G:C	2.42416e-12	1.49335	-1.16294
38273064	chr9:38273064:T:C	1.79839e-11	-2.78392e-10	2.3344
38273286	chr9:38273286:ATATCT:A	5.48709e-13	-2.78392e-10	-1.15527
38273302	chr9:38273302:C:T	6.13812e-13	-2.78392e-10	-1.04315
38273382	chr9:38273382:G:T	7.48607e-13	-2.78392e-10	-0.844621
38273531	chr9:38273531:G:A	1.60885e-12	-2.78392e-10	-0.0795594
38273597	chr9:38273597:A:G	2.04251e-13	-2.01185	-0.131641
38273629	chr9:38273629:G:T	1.18079e-13	-1.98978	-0.7017
38273785	chr9:38273785:C:G	7.14125e-14	-1.94054	-1.25382
38273867	chr9:38273867:A:G	9.60791e-12	-2.78392e-10	1.70751
38274257	chr9:38274257:T:C	4.92506e-13	-2.78392e-10	-1.26333
38274270	chr9:38274270:C:T	2.17118e-12	1.3779	-1.15771
38274394	chr9:38274394:T:A	5.39827e-13	-2.78392e-10	-1.17159
38274650	chr9:38274650:G:A	1.72215e-12	1.18959	-1.2011
38274837	chr9:38274837:G:A	4.35261e-13	-0.129738	-1.25715
38274974	chr9:38274974:C:T	4.91825e-13	-2.78392e-10	-1.26471
38275600	chr9:38275600:A:C	4.11849e-13	-0.938762	-0.503416
38275775	chr9:38275775:T:C	7.21366e-14	-1.92526	-1.25901
38276178	chr9:38276178:C:T	4.95786e-13	-2.78392e-10	-1.25669
38276431	chr9:38276431:C:T	7.13359e-14	-1.93417	-1.26126
38276595	chr9:38276595:T:A	1.06653e-12	-0.490664	-2.90061e-10
38276853	chr9:38276853:C:T	5.15636e-13	-2.78392e-10	-1.21743
38277051	chr9:38277051:TCA:T	2.1356e-12	1.37122	-1.16755
38277223	chr9:38277223:C:T	1.7239e-12	1.17891	-1.1894
38277402	chr9:38277402:C:T	4.94286e-13	-2.78392e-10	-1.25972
38277674	chr9:38277674:A:G	4.72287e-13	-1.27904	-0.0262078
38277861	chr9:38277861:G:C	7.71792e-13	-2.78392e-10	-0.81412
38277976	chr9:38277976:C:T	3.09051e-12	1.80961	-1.23636
38278089	chr9:38278089:C:T	2.52142e-13	-1.93284	-2.90061e-10
38278294	chr9:38278294:A:G	1.68733e-13	-2.01047	-0.32405
38278813	chr9:38278813:T:C	1.25134e-12	-2.78392e-10	-0.330863
38278977	chr9:38278977:C:G	6.916e-14	-1.9656	-1.26081
38279023	chr9:38279023:T:G	4.94157e-13	-2.78392e-10	-1.25998
38279173	chr9:38279173:G:A	4.02605e-13	-1.08047	-0.384411
38279185	chr9:38279185:G:A	2.28047e-11	3.10562	-0.533732
38279406	chr9:38279406:G:A	8.55344e-14	-1.97343	-1.04048
38279544	chr9:38279544:G:A	5.52377e-13	-2.78392e-10	-1.1486
38279910	chr9:38279910:T:G	2.42121e-12	-2.78392e-10	0.329188
38280247	chr9:38280247:ACTT:A	3.1069e-12	1.70561	-1.12707
38280454	chr9:38280454:C:A	5.42178e-13	-2.78392e-10	-1.16724
38280498	chr9:38280498:C:T	3.34356e-13	-1.52179	-0.128838
38280694	chr9:38280694:C:T	1.737e-13	-2.00394	-0.301567
38280876	chr9:38280876:T:A	4.91866e-13	-2.78392e-10	-1.26463
38280958	chr9:38280958:A:G	5.17221e-13	-2.78392e-10	-1.21436
38281010	chr9:38281010:G:A	4.91844e-13	-2.78392e-10	-1.26467
38281317	chr9:38281317:A:C	6.18505e-13	0.222744	-1.25827
38281441	chr9:38281441:A:G	1.67276e-13	-1.65693	-0.686253
38281645	chr9:38281645:A:G	1.62936e-13	-1.56687	-0.802608
38282196	chr9:38282196:C:A	5.56171e-12	1.84919	-0.688366
38282288	chr9:38282288:T:C	7.19625e-14	-1.96182	-1.22487
38282320	chr9:38282320:G:A	1.8123e-13	-1.06273	-1.20034
38282381	chr9:38282381:G:A	8.73494e-14	-1.99742	-0.995501
38282512	chr9:38282512:A:G	7.54173e-13	-2.78392e-10	-0.837213
38282695	chr9:38282695:G:T	8.41799e-14	-1.8479	-1.18198
38282703	chr9:38282703:C:G	8.09217e-14	-1.86763	-1.20172
38282783	chr9:38282783:T:C	2.28333e-13	-1.69922	-0.332814
38282873	chr9:38282873:A:G	7.09247e-13	-0.0268229	-0.871807
38282951	chr9:38282951:G:A	5.41869e-13	-2.78392e-10	-1.16781
38282994	chr9:38282994:G:T	2.688e-12	0.727121	-0.293403
38283049	chr9:38283049:G:A	2.42839e-11	-2.78392e-10	2.63474
38283143	chr9:38283143:C:T	2.78808e-13	-1.16387	-0.668443
38283144	chr9:38283144:A:G	6.48792e-13	-2.78392e-10	-0.987722
38283150	chr9:38283150:T:C	9.36371e-14	-1.99739	-0.926018
38283165	chr9:38283165:C:T	8.33056e-13	-2.78392e-10	-0.737734
38283472	chr9:38283472:C:T	4.93087e-13	-2.78392e-10	-1.26215
38283498	chr9:38283498:T:C	5.08982e-13	-2.78392e-10	-1.23042
38283726	chr9:38283726:G:T	6.44913e-13	-2.78392e-10	-0.993719
38284391	chr9:38284391:G:A	7.06322e-13	-2.78392e-10	-0.902764
38284449	chr9:38284449:C:T	2.27108e-13	-1.00772	-1.02969
38284569	chr9:38284569:C:T	1.9843e-12	-2.78392e-10	0.130187
38284570	chr9:38284570:G:A	7.57268e-14	-1.97868	-1.15702
38284649	chr9:38284649:A:G	2.16339e-13	-0.841772	-1.24422
38284965	chr9:38284965:C:A	5.00277e-13	-2.78392e-10	-1.24767
38285293	chr9:38285293:C:T	8.32503e-14	-1.97633	-1.06465
38285525	chr9:38285525:A:C	6.58046e-14	-2.01186	-1.26428
38285566	chr9:38285566:C:T	5.12306e-13	-2.78392e-10	-1.22391
38286070	chr9:38286070:T:A	4.94646e-13	-2.78392e-10	-1.25899
38286329	chr9:38286329:G:A	2.65129e-11	-2.78392e-10	2.72255
38286540	chr9:38286540:A:C	7.55796e-12	2.43147	-0.963944
38286886	chr9:38286886:A:G	7.73881e-14	-1.86869	-1.24531
38286932	chr9:38286932:A:G	5.32976e-13	-2.78392e-10	-1.18436
38287004	chr9:38287004:T:C	5.34831e-13	-2.78392e-10	-1.18088
38287034	chr9:38287034:T:A	9.52937e-13	-2.78392e-10	-0.603286
38287069	chr9:38287069:G:A	2.83339e-13	-1.01991	-0.796284
38287355	chr9:38287355:A:G	6.04833e-13	-2.78392e-10	-1.05788
38287602	chr9:38287602:C:T	5.39749e-13	-2.78392e-10	-1.17173
38288211	chr9:38288211:A:T	5.01307e-13	-2.78392e-10	-1.24562
38288407	chr9:38288407:A:G	5.0448e-13	-2.78392e-10	-1.23931
38288959	chr9:38288959:T:C	8.26246e-13	-2.78392e-10	-0.745942
38289037	chr9:38289037:A:G	5.57527e-13	-2.78392e-10	-1.13932
38289068	chr9:38289068:A:C	2.04897e-13	-1.44684	-0.69349
38289412	chr9:38289412:A:G	9.57359e-13	-2.78392e-10	-0.598656
38289741	chr9:38289741:G:C	6.54924e-13	-2.78392e-10	-0.978315
38289742	chr9:38289742:T:A	7.64607e-14	-1.92304	-1.20301
38289868	chr9:38289868:A:C	9.62886e-13	-2.78392e-10	-0.592899
38289872	chr9:38289872:ACAAT:A	5.42034e-13	-2.78392e-10	-1.16751
38290175	chr9:38290175:C:T	3.67288e-13	-1.28181	-0.27488
38290598	chr9:38290598:T:A	3.41369e-13	-0.420826	-1.20905
38290785	chr9:38290785:G:GT	5.00136e-13	-2.78392e-10	-1.24795
38291284	chr9:38291284:G:A	4.9216e-13	-2.78392e-10	-1.26403
38291387	chr9:38291387:G:T	7.12848e-14	-2.01186	-1.18429
38291481	chr9:38291481:G:C	4.91123e-13	-2.78392e-10	-1.26614
38291498	chr9:38291498:T:A	3.4117e-13	-1.63045	-2.90061e-10
38291734	chr9:38291734:A:G	1.54086e-13	-1.46388	-0.96144
38292403	chr9:38292403:G:C	7.51859e-14	-1.89415	-1.24872
38292439	chr9:38292439:G:A	7.88497e-13	-2.78392e-10	-0.792705
38292736	chr9:38292736:C:T	8.29964e-14	-1.99077	-1.05326
38293098	chr9:38293098:A:G	4.97451e-13	-2.78392e-10	-1.25334
38293486	chr9:38293486:G:A	6.83987e-14	-1.97532	-1.26216
38293888	chr9:38293888:A:C	9.34224e-14	-1.91447	-1.01123
38293905	chr9:38293905:T:C	8.63871e-14	-2.00384	-1.00016
38294586	chr9:38294586:G:A	8.89896e-13	-2.78392e-10	-0.67173
38294842	chr9:38294842:A:G	5.03586e-13	-2.78392e-10	-1.24108
38295054	chr9:38295054:A:G	6.82492e-13	-2.78392e-10	-0.937084
38295124	chr9:38295124:T:G	8.73907e-14	-1.85474	-1.1377
38295572	chr9:38295572:G:A	2.35284e-13	-2.00204	-2.90061e-10
38295596	chr9:38295596:A:G	1.58205e-13	-1.70395	-0.694995
38295748	chr9:38295748:T:TTATCATC	2.64006e-13	-1.88686	-2.90061e-10
38296051	chr9:38296051:G:A	7.82765e-13	-2.78392e-10	-0.800001
38296265	chr9:38296265:A:G	1.97602e-13	-1.11945	-1.05713
38296562	chr9:38296562:G:A	1.68123e-12	-2.78392e-10	-0.0355518
38296612	chr9:38296612:G:A	1.46526e-13	-2.00803	-0.467604
38297595	chr9:38297595:T:C	2.18476e-13	-0.913378	-1.16278
38297777	chr9:38297777:A:G	1.30195e-13	-2.01092	-0.582883
38298060	chr9:38298060:A:G	9.45589e-14	-1.90647	-1.00714
38298207	chr9:38298207:C:G	9.4388e-14	-2.00586	-0.909559
38298282	chr9:38298282:C:T	7.44493e-14	-2.01145	-1.14126
38298807	chr9:38298807:T:C	4.27099e-13	-0.244521	-1.1613
38298904	chr9:38298904:A:G	5.54893e-13	-2.78392e-10	-1.14406
38299188	chr9:38299188:G:A	8.09547e-13	-0.76636	-2.90061e-10
38299358	chr9:38299358:G:C	5.71172e-13	-2.78392e-10	-1.11514
38299422	chr9:38299422:C:A	1.02346e-13	-2.00041	-0.834072
38299716	chr9:38299716:G:A	5.44693e-13	-0.128269	-1.03434
38300077	chr9:38300077:G:A	1.78888e-13	-2.00146	-0.274609
38300079	chr9:38300079:C:T	6.61464e-14	-2.01007	-1.2609
38300931	chr9:38300931:A:G	4.09656e-13	-0.349381	-1.09814
38301209	chr9:38301209:A:G	2.52303e-13	-1.9322	-2.90061e-10
38301451	chr9:38301451:A:G	5.56765e-13	-0.269893	-0.870799
38301527	chr9:38301527:C:T	5.44144e-13	-0.183537	-0.980084
38301576	chr9:38301576:T:C	5.76802e-13	0.0149376	-1.12027
38301758	chr9:38301758:A:G	1.47491e-12	-2.78392e-10	-0.16648
38303136	chr9:38303136:A:T	3.74548e-13	-0.274716	-1.2624
38303227	chr9:38303227:G:C	2.34077e-13	-2.00718	-2.90061e-10
38303246	chr9:38303246:T:C	4.80542e-13	-0.231504	-1.05642
38303539	chr9:38303539:T:C	1.93853e-13	-2.0119	-0.183833
38304010	chr9:38304010:C:T	7.63163e-13	-2.78392e-10	-0.825363
38304261	chr9:38304261:T:G	8.26306e-14	-2.00814	-1.04031
38304837	chr9:38304837:C:T	8.02916e-13	-2.78392e-10	-0.774585
38304876	chr9:38304876:C:T	9.60513e-13	-2.78392e-10	-0.595367
38305040	chr9:38305040:A:G	8.434e-14	-2.00529	-1.02269
38306067	chr9:38306067:G:A	5.037e-13	-2.78392e-10	-1.24085
38307273	chr9:38307273:T:G	1.39947e-12	-2.78392e-10	-0.218985
38307467	chr9:38307467:A:G	6.38839e-13	-2.78392e-10	-1.00318
38307848	chr9:38307848:G:A	1.66627e-12	-2.78392e-10	-0.0444925
38308054	chr9:38308054:G:C	5.03254e-13	-2.78392e-10	-1.24174
38308356	chr9:38308356:TC:T	8.96119e-13	-2.78392e-10	-0.664762
38308417	chr9:38308417:GA:G	6.85836e-13	-2.78392e-10	-0.932196
38308493	chr9:38308493:C:A	6.15357e-11	-2.78392e-10	3.56454
38308851	chr9:38308851:C:T	1.5637e-13	-1.33468	-1.07593
38308937	chr9:38308937:T:A	3.56167e-13	-1.99854	0.411103
38309252	chr9:38309252:A:G	2.36749e-13	-1.99584	-2.90061e-10
38309506	chr9:38309506:T:C	1.13993e-12	0.342712	-0.766822
38309526	chr9:38309526:C:T	1.14586e-12	0.370815	-0.789742
38309633	chr9:38309633:T:G	1.96553e-12	-2.01071	2.13139
38309706	chr9:38309706:C:T	3.46555e-12	-2.78392e-10	0.687793
38309882	chr9:38309882:A:G	5.91547e-13	-2.78392e-10	-1.08009
38310341	chr9:38310341:G:C	8.63899e-13	-2.78392e-10	-0.701378
38310408	chr9:38310408:G:A	8.86846e-13	0.483483	-1.15865
38310562	chr9:38310562:G:A	3.36035e-12	1.89241	-1.23545
38310598	chr9:38310598:A:C	5.02448e-13	-2.78392e-10	-1.24334
38311074	chr9:38311074:C:T	9.02881e-13	-2.78392e-10	-0.657244
38311269	chr9:38311269:C:T	1.30856e-12	-2.78392e-10	-0.286153
38311587	chr9:38311587:G:A	4.91373e-13	-2.78392e-10	-1.26563
38311685	chr9:38311685:C:T	9.91507e-13	-2.78392e-10	-0.563608
38311686	chr9:38311686:G:A	9.12461e-13	0.595953	-1.24264
38311779	chr9:38311779:T:A	8.1456e-14	-1.97949	-1.08329
38311809	chr9:38311809:G:A	9.15177e-13	-2.78392e-10	-0.643717
38311903	chr9:38311903:T:C	9.23903e-13	-2.78392e-10	-0.634227
38312130	chr9:38312130:T:C	8.66804e-13	-0.698021	-2.90061e-10
38312368	chr9:38312368:G:A	4.2501e-13	-0.30888	-1.10184
38312407	chr9:38312407:G:C	4.97309e-13	-2.78392e-10	-1.25362
38312565	chr9:38312565:C:T	5.12494e-13	-2.78392e-10	-1.22354
38312616	chr9:38312616:A:C	4.23012e-13	-0.32062	-1.09481
38312688	chr9:38312688:C:T	8.41659e-14	-1.99679	-1.03325
38312713	chr9:38312713:A:G	4.30926e-13	-0.327976	-1.06892
38312758	chr9:38312758:C:T	8.10708e-14	-1.99675	-1.07076
38312771	chr9:38312771:G:A	7.23917e-13	-2.78392e-10	-0.878158
38312871	chr9:38312871:A:G	4.49088e-13	-0.264688	-1.09093
38313189	chr9:38313189:G:A	4.76833e-13	-0.204615	-1.09105
38313298	chr9:38313298:A:G	4.38703e-13	-0.308735	-1.07028
38313353	chr9:38313353:C:A	4.20856e-13	-0.339272	-1.08127
38313382	chr9:38313382:T:C	4.45803e-13	-0.275159	-1.0878
38313617	chr9:38313617:T:A	7.22813e-13	-2.78392e-10	-0.879684
38313847	chr9:38313847:T:C	6.73965e-14	-2.00751	-1.24473
38313860	chr9:38313860:T:C	4.39847e-13	-0.27443	-1.10198
38313911	chr9:38313911:C:T	4.45656e-13	-0.260815	-1.10247
38313913	chr9:38313913:T:C	4.46772e-13	-0.257757	-1.10303
38314043	chr9:38314043:G:A	8.58922e-13	0.517327	-1.22448
38314068	chr9:38314068:A:G	8.28827e-13	-2.78392e-10	-0.742824
38314186	chr9:38314186:T:C	3.55529e-13	-0.364222	-1.225
38314299	chr9:38314299:C:G	1.28313e-13	-1.88797	-0.720391
38314569	chr9:38314569:C:T	1.07164e-13	-1.88463	-0.903845
38314715	chr9:38314715:G:T	1.16921e-12	-2.78392e-10	-0.398752
38314826	chr9:38314826:T:A	1.01761e-13	-1.8775	-0.962706
38314952	chr9:38314952:TA:T	1.09611e-12	-2.78392e-10	-0.463308
38315027	chr9:38315027:GT:G	4.10393e-13	-1.29218	-0.153543
38315050	chr9:38315050:T:C	6.83008e-14	-1.97923	-1.25968
38315072	chr9:38315072:T:C	3.21138e-13	-0.439825	-1.25114
38315280	chr9:38315280:A:G	1.15958e-12	-2.78392e-10	-0.407022
38315301	chr9:38315301:G:A	1.40512e-12	-2.78392e-10	-0.214959
38315351	chr9:38315351:A:G	1.12554e-12	-2.78392e-10	-0.436818
38315385	chr9:38315385:C:G	1.11675e-12	-2.78392e-10	-0.444655
38315470	chr9:38315470:A:G	5.8866e-13	-2.78392e-10	-1.08499
38315647	chr9:38315647:A:G	1.13599e-12	-2.78392e-10	-0.427575
38315730	chr9:38315730:T:C	1.1306e-12	-2.78392e-10	-0.43233
38315789	chr9:38315789:C:A	1.14095e-12	-2.78392e-10	-0.423219
38315915	chr9:38315915:C:T	5.3805e-13	-2.78392e-10	-1.17488
38316138	chr9:38316138:G:A	1.12206e-12	-2.78392e-10	-0.439915
38316334	chr9:38316334:A:C	7.0393e-12	1.1201	0.276328
38317009	chr9:38317009:T:TTC	6.26898e-13	-2.78392e-10	-1.02205
38317183	chr9:38317183:T:A	5.10316e-13	-2.78392e-10	-1.22781
38317189	chr9:38317189:A:C	5.92106e-13	-2.78392e-10	-1.07915
38317236	chr9:38317236:T:C	5.19501e-13	-2.78392e-10	-1.20997
38317299	chr9:38317299:G:A	3.04524e-13	-1.29618	-0.447902
38317336	chr9:38317336:G:A	5.02213e-13	-2.78392e-10	-1.24381
38317420	chr9:38317420:G:A	1.98908e-12	-2.78392e-10	0.132592
38317426	chr9:38317426:C:T	2.07528e-13	-1.18202	-0.945541
38317442	chr9:38317442:C:T	2.77481e-13	-0.701201	-1.13588
38317536	chr9:38317536:A:G	9.07692e-14	-1.7271	-1.22741
38318137	chr9:38318137:A:C	1.3959e-13	-1.53697	-0.98715
38318196	chr9:38318196:T:C	5.11361e-13	-2.78392e-10	-1.22576
38318240	chr9:38318240:G:A	1.29709e-13	-1.55359	-1.04395
38318288	chr9:38318288:T:TA	8.27966e-13	-2.78392e-10	-0.743862
38318619	chr9:38318619:T:C	5.17553e-13	-2.78392e-10	-1.21372
38318694	chr9:38318694:C:T	1.02214e-12	-0.303012	-0.230168
38318785	chr9:38318785:A:G	8.23276e-13	-2.78392e-10	-0.749543
38318946	chr9:38318946:C:G	7.03624e-13	-2.78392e-10	-0.90659
38319022	chr9:38319022:G:A	2.31413e-12	-2.78392e-10	0.283953
38320242	chr9:38320242:C:A	3.51917e-13	-0.36555	-1.23389
38320582	chr9:38320582:G:A	5.61822e-13	-2.78392e-10	-1.13165
38320718	chr9:38320718:T:C	2.37851e-13	-1.99119	-2.90061e-10
38320978	chr9:38320978:CAT:C	2.25961e-12	-2.78392e-10	0.260111
38321650	chr9:38321650:C:T	3.17518e-13	-0.454165	-1.24814
38322187	chr9:38322187:C:T	1.60163e-13	-1.20918	-1.17747
38322507	chr9:38322507:T:C	2.89331e-13	-1.81273	0.0174672
38322929	chr9:38322929:C:T	3.38555e-11	-2.78392e-10	2.96702
38323009	chr9:38323009:C:G	3.66873e-13	-0.530426	-1.02739
38323048	chr9:38323048:C:A	1.14246e-13	-1.85301	-0.871472
38323103	chr9:38323103:A:C	2.579e-13	-1.91026	-2.90061e-10
38323426	chr9:38323426:A:T	1.17055e-13	-1.81584	-0.88435
38324020	chr9:38324020:CTCTCCG:C	1.67482e-12	-0.0393721	-2.90061e-10
38324635	chr9:38324635:G:T	7.57838e-14	-1.89441	-1.24054
38324676	chr9:38324676:T:C	5.12776e-13	-2.78392e-10	-1.223
38324833	chr9:38324833:C:T	1.80579e-13	-1.05063	-1.21604
38324835	chr9:38324835:C:T	5.46521e-13	-2.78392e-10	-1.15926
38324855	chr9:38324855:G:A	2.94202e-13	-1.77857	-2.90061e-10
38324862	chr9:38324862:C:T	7.69554e-13	-2.78392e-10	-0.817024
38325148	chr9:38325148:C:T	5.15389e-13	-2.78392e-10	-1.21791
38326027	chr9:38326027:A:T	1.50204e-13	-1.24392	-1.20693
38326525	chr9:38326525:T:C	7.5632e-14	-2.00267	-1.13429
38326833	chr9:38326833:G:A	2.39751e-13	-1.98323	-2.90061e-10
38326904	chr9:38326904:G:A	9.36424e-13	-2.78392e-10	-0.620766
38327063	chr9:38327063:T:G	2.18206e-13	-1.24694	-0.830457
38327406	chr9:38327406:A:G	1.07665e-13	-1.67852	-1.10529
38327751	chr9:38327751:T:C	2.0167e-13	-1.27838	-0.877825
38328020	chr9:38328020:A:G	9.18094e-14	-1.70175	-1.24137
38328529	chr9:38328529:A:G	1.347e-12	-2.78392e-10	-0.257196
38328560	chr9:38328560:C:T	8.37852e-13	-2.78392e-10	-0.731993
38328637	chr9:38328637:C:G	3.0011e-13	-2.00662	0.247937
38328990	chr9:38328990:T:C	6.65116e-14	-1.99953	-1.26593
38329001	chr9:38329001:G:C	2.33426e-13	-2.00997	-2.90061e-10
38329206	chr9:38329206:C:T	6.63494e-14	-2.00466	-1.26324
38329355	chr9:38329355:G:T	7.06051e-14	-2.00167	-1.20406
38329597	chr9:38329597:C:A	5.63436e-13	-2.78392e-10	-1.12878
38329670	chr9:38329670:T:C	2.80638e-12	0.476818	-2.90061e-10
38329683	chr9:38329683:G:A	4.5605e-13	-0.175173	-1.16506
38329689	chr9:38329689:C:T	6.67074e-14	-2.0004	-1.26211
38330117	chr9:38330117:G:A	2.25942e-13	-0.9952	-1.04735
38330139	chr9:38330139:G:T	6.62869e-14	-2.00485	-1.26399
38330220	chr9:38330220:C:T	9.2237e-14	-1.67752	-1.26095
38330252	chr9:38330252:C:T	4.98946e-13	-2.78392e-10	-1.25034
38331066	chr9:38331066:A:T	1.2336e-12	-2.78392e-10	-0.345146
38331213	chr9:38331213:T:G	5.06577e-13	-2.78392e-10	-1.23516
38331367	chr9:38331367:C:G	9.86063e-14	-1.66492	-1.20678
38331678	chr9:38331678:A:G	6.61382e-14	-2.00498	-1.26611
38331705	chr9:38331705:G:A	3.70467e-13	-0.281905	-1.26617
38331843	chr9:38331843:G:T	1.84961e-12	-2.78392e-10	0.0598943
38331921	chr9:38331921:A:T	1.73693e-12	-2.78392e-10	-0.00295927
38331923	chr9:38331923:C:T	7.87617e-14	-1.86961	-1.2268
38332015	chr9:38332015:C:T	9.06539e-14	-2.01179	-0.943992
38332117	chr9:38332117:A:G	6.62238e-14	-2.00779	-1.262
38332125	chr9:38332125:T:C	6.34398e-13	-2.78392e-10	-1.01016
38332229	chr9:38332229:A:G	4.9594e-13	-2.78392e-10	-1.25638
38332421	chr9:38332421:G:A	6.17046e-13	-2.78392e-10	-1.03789
38332467	chr9:38332467:A:G	1.88789e-13	-1.18377	-1.03843
38332590	chr9:38332590:C:T	7.15411e-13	-2.78392e-10	-0.889978
38332793	chr9:38332793:A:T	7.022e-14	-2.00913	-1.20208
38332924	chr9:38332924:C:T	3.28697e-12	-2.78392e-10	0.634888
38333067	chr9:38333067:G:A	6.15357e-13	-0.638459	-0.402172
38333187	chr9:38333187:G:A	2.65603e-13	-1.88083	-2.90061e-10
38333456	chr9:38333456:A:T	5.51011e-13	0.082096	-1.23318
38333646	chr9:38333646:C:T	1.96447e-13	-1.69607	-0.486371
38333782	chr9:38333782:A:T	1.36465e-13	-1.29556	-1.25121
38334059	chr9:38334059:C:T	5.23359e-13	0.0502685	-1.25284
38334070	chr9:38334070:T:C	1.12209e-12	-2.78392e-10	-0.439882
38334102	chr9:38334102:G:A	3.60008e-13	-1.49638	-0.0803258
38335035	chr9:38335035:C:T	3.02519e-11	2.29931	0.555173
38335299	chr9:38335299:A:G	5.72412e-13	-2.78392e-10	-1.11298
38335478	chr9:38335478:A:G	7.86175e-14	-2.01168	-1.08656
38335551	chr9:38335551:G:A	5.62147e-13	-2.78392e-10	-1.13107
38335578	chr9:38335578:G:A	5.08695e-12	-2.78392e-10	1.0716
38335735	chr9:38335735:C:T	2.57222e-13	-1.91289	-2.90061e-10
38335755	chr9:38335755:T:C	3.68496e-13	-0.566058	-0.987346
38335972	chr9:38335972:A:T	3.24355e-11	2.11456	0.809612
38336550	chr9:38336550:G:A	2.39823e-12	-2.78392e-10	0.319651
38336854	chr9:38336854:T:C	9.27767e-14	-1.70389	-1.22875
38337029	chr9:38337029:T:C	5.97122e-13	-2.78392e-10	-1.07071
38337177	chr9:38337177:T:G	6.64993e-13	-2.78392e-10	-0.963058
38337413	chr9:38337413:G:A	1.02994e-13	-1.90935	-0.918812
38338134	chr9:38338134:C:T	1.39471e-12	-2.78392e-10	-0.222394
38339098	chr9:38339098:A:T	9.19516e-14	-1.97413	-0.967441
38340083	chr9:38340083:C:G	1.26419e-12	-2.78392e-10	-0.320647
38341115	chr9:38341115:A:C	2.80473e-13	-1.82636	-2.90061e-10
38342264	chr9:38342264:C:T	8.74568e-13	-2.78392e-10	-0.689105
38342747	chr9:38342747:T:C	7.28033e-13	0.343269	-1.21576
38342837	chr9:38342837:T:C	1.34012e-13	-1.30032	-1.26458
38342995	chr9:38342995:A:G	6.76751e-13	-2.78392e-10	-0.945531
38343069	chr9:38343069:G:A	6.76966e-13	-2.78392e-10	-0.945213
38343086	chr9:38343086:T:C	6.46848e-13	-2.78392e-10	-0.990723
38343131	chr9:38343131:C:T	2.34547e-13	-1.37253	-0.63265
38343352	chr9:38343352:G:A	1.23261e-13	-1.56757	-1.08096
38343509	chr9:38343509:A:T	1.59052e-13	-1.40632	-0.987284
38343962	chr9:38343962:G:A	2.93495e-13	-1.78098	-2.90061e-10
38344339	chr9:38344339:AT:A	3.02456e-13	-0.611696	-1.1392
38344776	chr9:38344776:T:A	4.59512e-13	-0.0668067	-1.26586
38344907	chr9:38344907:C:T	8.06796e-14	-1.85248	-1.21987
38344983	chr9:38344983:C:T	5.08771e-13	-2.78392e-10	-1.23084
38345001	chr9:38345001:C:A	1.49406e-13	-1.4213	-1.03487
38345516	chr9:38345516:T:G	8.45221e-13	-2.78392e-10	-0.723236
38346078	chr9:38346078:G:A	9.58843e-13	-2.78392e-10	-0.597108
38346582	chr9:38346582:T:C	1.06847e-13	-1.58376	-1.20768
38346616	chr9:38346616:C:T	7.37133e-13	-2.78392e-10	-0.860067
38346653	chr9:38346653:C:T	4.9499e-13	-2.78392e-10	-1.2583
38347287	chr9:38347287:T:C	5.39825e-13	-2.78392e-10	-1.17159
38347362	chr9:38347362:C:T	1.03819e-13	-1.70102	-1.11917
38348312	chr9:38348312:C:A	1.04311e-13	-1.62759	-1.18787
38348333	chr9:38348333:T:C	4.92314e-13	-2.78392e-10	-1.26372
38348620	chr9:38348620:A:G	8.03905e-14	-1.9826	-1.09334
38349062	chr9:38349062:T:A	4.96731e-13	-2.78392e-10	-1.25479
38349700	chr9:38349700:G:C	1.27573e-13	-1.35209	-1.26205
38350265	chr9:38350265:A:G	6.72291e-13	-2.78392e-10	-0.952144
38350472	chr9:38350472:T:C	1.03646e-13	-1.55909	-1.26277
38350883	chr9:38350883:G:A	6.94642e-14	-1.99905	-1.22297
38350919	chr9:38350919:CCTTAA:C	6.82094e-14	-1.99509	-1.24516
38351156	chr9:38351156:G:C	5.09589e-13	-2.78392e-10	-1.22923
38351230	chr9:38351230:T:C	4.28303e-13	-1.403	-2.90061e-10
38351563	chr9:38351563:T:A	4.99838e-13	-2.78392e-10	-1.24855
38352038	chr9:38352038:G:A	5.34154e-13	-2.78392e-10	-1.18215
38352646	chr9:38352646:A:G	3.97055e-13	-0.387442	-1.09132
38352916	chr9:38352916:G:A	5.83445e-13	-2.78392e-10	-1.09388
38353051	chr9:38353051:A:G	5.13117e-13	0.0379065	-1.26024
38353756	chr9:38353756:A:T	7.70382e-13	-2.78392e-10	-0.815948
38353878	chr9:38353878:G:A	8.40299e-13	-0.729077	-2.90061e-10
38353908	chr9:38353908:G:A	7.89248e-13	-2.78392e-10	-0.791754
38353980	chr9:38353980:A:T	7.67865e-14	-1.98542	-1.13638
38354042	chr9:38354042:C:T	2.05344e-13	-0.876876	-1.26127
38354176	chr9:38354176:G:A	6.58928e-13	-2.78392e-10	-0.972221
38354830	chr9:38354830:C:T	7.04736e-14	-2.0119	-1.1957
38355013	chr9:38355013:T:G	2.75639e-13	-0.647816	-1.19593
38355303	chr9:38355303:A:G	1.9157e-12	-2.78392e-10	0.0950035
38355312	chr9:38355312:T:G	4.93789e-13	-2.78392e-10	-1.26073
38355313	chr9:38355313:G:A	4.97091e-13	-2.78392e-10	-1.25406
38355455	chr9:38355455:G:A	7.70683e-14	-1.88084	-1.23731
38355793	chr9:38355793:T:C	3.57976e-13	-0.357247	-1.22512
38356083	chr9:38356083:G:C	9.12811e-13	-2.78392e-10	-0.646305
38356250	chr9:38356250:C:T	9.11499e-13	-2.78392e-10	-0.647744
38356686	chr9:38356686:C:T	7.67548e-14	-1.93691	-1.18531
38356813	chr9:38356813:A:C	6.88015e-13	-2.78392e-10	-0.929023
38356922	chr9:38356922:C:T	6.88192e-13	-2.78392e-10	-0.928767
38357068	chr9:38357068:A:G	1.53769e-13	-1.87827	-0.549119
38357847	chr9:38357847:C:T	6.85941e-14	-1.9688	-1.26582
38358019	chr9:38358019:C:T	5.23156e-13	-2.78392e-10	-1.20295
38358025	chr9:38358025:G:C	5.10915e-13	-2.78392e-10	-1.22663
38358511	chr9:38358511:G:A	9.01547e-14	-1.93719	-1.02411
38358539	chr9:38358539:C:T	5.57424e-13	-2.78392e-10	-1.13951
38358550	chr9:38358550:T:A	5.34041e-13	-2.78392e-10	-1.18236
38358643	chr9:38358643:G:A	4.09422e-13	-0.302611	-1.14548
38358678	chr9:38358678:A:C	4.09091e-12	0.853688	-2.90061e-10
38359459	chr9:38359459:C:T	5.79271e-13	-2.78392e-10	-1.10106
38359475	chr9:38359475:C:T	1.07883e-13	-1.51999	-1.2618
38359634	chr9:38359634:T:C	4.90703e-13	-0.23394	-1.03306
38359823	chr9:38359823:T:C	6.44412e-13	-2.78392e-10	-0.994496
38360336	chr9:38360336:C:T	2.67928e-13	-0.990967	-0.88115
38360494	chr9:38360494:T:A	2.74176e-13	-1.00142	-0.847647
38360732	chr9:38360732:G:A	5.30465e-13	-2.78392e-10	-1.18908
38360838	chr9:38360838:T:G	5.02253e-13	-2.78392e-10	-1.24373
38360893	chr9:38360893:A:G	9.74994e-14	-1.79889	-1.0841
38361382	chr9:38361382:C:T	1.62688e-13	-1.70611	-0.664886
38361911	chr9:38361911:A:T	8.0064e-13	-2.78392e-10	-0.777423
38362012	chr9:38362012:A:T	7.19011e-13	-2.78392e-10	-0.884958
38362174	chr9:38362174:T:C	1.78093e-13	-1.60389	-0.676643
38362498	chr9:38362498:GTGTA:G	5.01886e-13	-2.78392e-10	-1.24446
38362709	chr9:38362709:A:G	1.00674e-12	-2.78392e-10	-0.548362
38362716	chr9:38362716:A:T	1.2754e-13	-1.39416	-1.22024
38362722	chr9:38362722:G:A	1.50381e-12	-2.78392e-10	-0.147075
38362736	chr9:38362736:T:C	5.07322e-13	-2.78392e-10	-1.23369
38362790	chr9:38362790:A:G	1.05752e-12	-2.78392e-10	-0.499151
38362833	chr9:38362833:A:G	5.4649e-13	-2.78392e-10	-1.15932
38362970	chr9:38362970:C:T	3.69542e-12	-2.78392e-10	0.752014
38363003	chr9:38363003:G:A	5.82461e-13	-2.78392e-10	-1.09557
38363014	chr9:38363014:T:C	2.15563e-13	-1.7049	-0.384679
38363190	chr9:38363190:C:T	5.20569e-13	-2.78392e-10	-1.20791
38363249	chr9:38363249:AAAAC:A	8.85299e-14	-1.82495	-1.15455
38363417	chr9:38363417:C:T	1.05607e-12	-2.78392e-10	-0.500526
38363563	chr9:38363563:T:A	1.05768e-12	-2.78392e-10	-0.499004
38364009	chr9:38364009:T:A	8.69298e-13	-2.78392e-10	-0.695149
38364048	chr9:38364048:C:T	5.01051e-13	-2.78392e-10	-1.24613
38364147	chr9:38364147:G:A	9.67987e-14	-1.63475	-1.25546
38364148	chr9:38364148:T:C	1.14412e-13	-1.48045	-1.24258
38364159	chr9:38364159:A:G	4.9253e-13	-2.78392e-10	-1.26328
38364427	chr9:38364427:G:A	1.11175e-13	-1.48557	-1.26615
38364452	chr9:38364452:G:A	4.91663e-13	-2.78392e-10	-1.26504
38364617	chr9:38364617:C:T	1.00826e-12	-2.78392e-10	-0.54685
38364869	chr9:38364869:T:C	2.9785e-13	-1.76624	-2.90061e-10
38364963	chr9:38364963:T:C	4.91893e-13	-2.78392e-10	-1.26457
38364966	chr9:38364966:C:T	1.0646e-12	-2.78392e-10	-0.492476
38365121	chr9:38365121:G:A	8.36775e-13	-2.78392e-10	-0.733279
38365205	chr9:38365205:C:A	1.18331e-12	-2.78392e-10	-0.38676
38365342	chr9:38365342:A:G	6.07861e-13	-2.78392e-10	-1.05289
38365452	chr9:38365452:A:G	1.00793e-12	-2.78392e-10	-0.547181
38365699	chr9:38365699:G:T	8.68772e-14	-2.01051	-0.987825
38365769	chr9:38365769:T:C	4.01897e-13	-0.843822	-0.622818
38366019	chr9:38366019:T:C	5.18943e-13	-2.78392e-10	-1.21104
38366033	chr9:38366033:GA:G	1.98572e-13	-0.911302	-1.26038
38366056	chr9:38366056:CT:C	1.45168e-12	-2.78392e-10	-0.182357
38366140	chr9:38366140:T:C	1.05011e-12	-2.78392e-10	-0.506188
38366162	chr9:38366162:C:T	1.87252e-13	-1.00769	-1.22269
38366451	chr9:38366451:T:C	4.92857e-13	-2.78392e-10	-1.26262
38366590	chr9:38366590:T:C	9.60427e-13	-2.78392e-10	-0.595457
38366838	chr9:38366838:T:C	9.46337e-13	-2.78392e-10	-0.610236
38366843	chr9:38366843:G:A	4.99408e-13	-2.78392e-10	-1.24941
38366856	chr9:38366856:A:C	9.22011e-13	-2.78392e-10	-0.636277
38366878	chr9:38366878:G:A	9.20766e-13	-2.78392e-10	-0.637629
38366965	chr9:38366965:A:G	6.02837e-13	-2.78392e-10	-1.06119
38367218	chr9:38367218:A:C	9.22435e-13	-2.78392e-10	-0.635818
38367285	chr9:38367285:G:A	9.48611e-14	-1.95504	-0.955382
38367344	chr9:38367344:T:C	9.111e-13	-2.78392e-10	-0.648182
38367461	chr9:38367461:T:G	4.96706e-13	-2.78392e-10	-1.25484
38367484	chr9:38367484:A:C	9.19276e-13	-2.78392e-10	-0.639248
38367501	chr9:38367501:C:T	1.97363e-13	-0.983726	-1.19407
38367593	chr9:38367593:G:A	6.59094e-13	-2.78392e-10	-0.971968
38367780	chr9:38367780:G:T	9.20766e-13	-2.78392e-10	-0.637629
38367837	chr9:38367837:T:C	9.982e-13	-2.78392e-10	-0.55688
38367877	chr9:38367877:C:G	9.2688e-13	-2.78392e-10	-0.63101
38368139	chr9:38368139:T:C	1.66491e-13	-1.22525	-1.12265
38368209	chr9:38368209:A:G	1.70307e-13	-1.17991	-1.14532
38368228	chr9:38368228:A:G	5.12748e-13	-2.78392e-10	-1.22305
38368253	chr9:38368253:C:T	1.6712e-13	-1.20864	-1.13549
38368262	chr9:38368262:G:T	5.42151e-13	-2.78392e-10	-1.16729
38368435	chr9:38368435:A:T	1.80733e-13	-1.16223	-1.10358
38368853	chr9:38368853:G:A	1.52726e-13	-1.27599	-1.1582
38368989	chr9:38368989:T:C	1.52386e-13	-1.31731	-1.1191
38369012	chr9:38369012:T:C	1.05881e-12	-2.78392e-10	-0.497936
38369172	chr9:38369172:T:C	1.31554e-12	-2.78392e-10	-0.280831
38369281	chr9:38369281:A:G	1.53857e-13	-1.31323	-1.11358
38369462	chr9:38369462:C:A	3.53904e-13	-0.344237	-1.24957
38369582	chr9:38369582:A:G	1.58643e-13	-1.24727	-1.1489
38369829	chr9:38369829:A:T	2.09433e-13	-1.26125	-0.857181
38369927	chr9:38369927:C:T	2.4482e-13	-1.96231	-2.90061e-10
38370022	chr9:38370022:A:G	1.56903e-13	-1.24299	-1.16421
38370387	chr9:38370387:A:G	1.64366e-13	-1.2576	-1.10314
38370394	chr9:38370394:G:A	4.94952e-13	-2.78392e-10	-1.25837
38370406	chr9:38370406:G:A	4.91212e-13	-2.78392e-10	-1.26596
38370495	chr9:38370495:C:T	4.91109e-13	-2.78392e-10	-1.26617
38370540	chr9:38370540:T:C	1.44834e-13	-1.46061	-1.02664
38370793	chr9:38370793:A:G	1.51624e-13	-1.29442	-1.14701
38371403	chr9:38371403:C:T	7.35853e-13	-2.78392e-10	-0.861804
38371405	chr9:38371405:G:A	1.23667e-12	-2.78392e-10	-0.342658
38371437	chr9:38371437:C:T	1.51096e-13	-1.78087	-0.66405
38371951	chr9:38371951:C:T	3.6872e-13	-0.781997	-0.7708
38372080	chr9:38372080:C:G	1.21558e-12	-2.78392e-10	-0.359856
38372180	chr9:38372180:C:T	7.41072e-14	-1.90794	-1.24938
38372474	chr9:38372474:G:A	7.50314e-14	-1.99425	-1.15068
38372891	chr9:38372891:C:A	1.19169e-13	-1.78256	-0.899731
38373537	chr9:38373537:G:GA	6.7273e-14	-2.00346	-1.25061
38373680	chr9:38373680:A:G	5.18776e-12	1.09122	-2.90061e-10
38373833	chr9:38373833:A:G	6.62821e-14	-2.0119	-1.25701
38373937	chr9:38373937:T:C	1.73308e-12	-2.78392e-10	-0.00517845
38374316	chr9:38374316:A:G	3.41229e-13	-0.364111	-1.26617
38374602	chr9:38374602:C:T	4.96698e-13	-2.78392e-10	-1.25485
38374670	chr9:38374670:G:A	2.27086e-13	-0.798013	-1.23949
38374689	chr9:38374689:T:C	5.15535e-13	-2.78392e-10	-1.21763
38374739	chr9:38374739:T:C	1.16925e-13	-1.64775	-1.05355
38374980	chr9:38374980:C:T	9.64355e-14	-1.92683	-0.967134
38375218	chr9:38375218:T:C	6.59432e-14	-2.0094	-1.26464
38375362	chr9:38375362:C:T	4.97915e-13	-2.78392e-10	-1.2524
38375599	chr9:38375599:G:A	7.29518e-13	-2.78392e-10	-0.870451
38375665	chr9:38375665:CAT:C	2.07508e-13	-0.929835	-1.19783
38375767	chr9:38375767:G:A	3.41117e-13	-1.63061	-2.90061e-10
38375768	chr9:38375768:C:G	5.48553e-13	-2.78392e-10	-1.15555
38375774	chr9:38375774:G:A	2.89728e-13	-0.722218	-1.07167
38375875	chr9:38375875:C:T	9.64297e-14	-1.89333	-1.00069
38375945	chr9:38375945:G:A	4.96656e-13	-2.78392e-10	-1.25494
38376314	chr9:38376314:G:T	7.09709e-13	-2.78392e-10	-0.897979
38376530	chr9:38376530:G:T	2.88757e-13	-0.889282	-0.907966
38376595	chr9:38376595:A:G	1.69295e-12	-2.78392e-10	-0.0286088
38376612	chr9:38376612:C:T	4.91137e-13	-2.78392e-10	-1.26611
38376713	chr9:38376713:T:A	8.29553e-14	-1.93129	-1.11324
38376930	chr9:38376930:G:A	1.15892e-12	-2.78392e-10	-0.407592
38376979	chr9:38376979:T:C	6.32308e-13	-0.842148	-0.171309
38377231	chr9:38377231:G:A	3.61283e-13	-1.57317	-2.90061e-10
38377562	chr9:38377562:C:A	3.5221e-13	-1.05749	-0.541114
38377563	chr9:38377563:A:G	3.77671e-13	-1.039	-0.489812
38377593	chr9:38377593:G:A	5.23984e-13	-2.78392e-10	-1.20137
38377610	chr9:38377610:TGC:T	3.42255e-13	-1.02656	-0.600713
38377678	chr9:38377678:C:T	6.66251e-13	-2.78392e-10	-0.961168
38377861	chr9:38377861:G:A	5.4874e-13	-2.78392e-10	-1.15521
38377921	chr9:38377921:A:C	1.96404e-12	-2.78392e-10	0.119923
38378006	chr9:38378006:G:T	3.0726e-12	-2.78392e-10	0.567445
38378023	chr9:38378023:A:C	3.40713e-13	-0.970544	-0.661249
38378098	chr9:38378098:A:G	5.65131e-13	-2.78392e-10	-1.12578
38378402	chr9:38378402:G:C	1.28491e-13	-2.01115	-0.595822
38378500	chr9:38378500:A:T	1.69485e-12	-2.78392e-10	-0.0274859
38378545	chr9:38378545:A:C	1.3404e-13	-2.01183	-0.552866
38378589	chr9:38378589:G:C	3.30957e-13	-1.0111	-0.649742
38378604	chr9:38378604:A:G	1.34573e-13	-2.01023	-0.550499
38378699	chr9:38378699:T:C	3.27109e-13	-1.02062	-0.651922
38378718	chr9:38378718:C:T	5.0725e-13	-2.78392e-10	-1.23383
38378728	chr9:38378728:A:G	3.24538e-13	-1.01972	-0.660716
38378971	chr9:38378971:C:T	2.99305e-13	-1.03656	-0.724814
38378988	chr9:38378988:T:C	3.35115e-13	-0.39379	-1.25457
38379011	chr9:38379011:A:G	6.89145e-13	-2.78392e-10	-0.927383
38379032	chr9:38379032:G:C	4.47787e-13	-0.0966955	-1.26182
38379306	chr9:38379306:T:C	3.13437e-13	-1.05546	-0.659777
38379698	chr9:38379698:C:T	3.32535e-13	-1.02671	-0.629381
38379801	chr9:38379801:A:G	5.02992e-13	-2.78392e-10	-1.24226
38380106	chr9:38380106:A:G	3.4399e-13	-1.00041	-0.62181
38380144	chr9:38380144:C:G	3.8454e-13	-0.245165	-1.26562
38380274	chr9:38380274:C:T	1.51004e-13	-2.0113	-0.434226
38380353	chr9:38380353:C:A	7.32889e-14	-1.97406	-1.19436
38380453	chr9:38380453:A:G	4.75969e-13	-0.317359	-0.980124
38380755	chr9:38380755:T:C	5.52157e-13	-2.78392e-10	-1.149
38380809	chr9:38380809:C:T	8.51508e-13	-2.78392e-10	-0.715825
38380924	chr9:38380924:C:T	5.24881e-13	-2.78392e-10	-1.19966
38381418	chr9:38381418:TCTA:T	7.08254e-13	-2.78392e-10	-0.900032
38381471	chr9:38381471:C:T	1.53226e-12	-2.78392e-10	-0.128338
38381642	chr9:38381642:A:G	9.53542e-14	-1.63979	-1.26544
38381719	chr9:38381719:C:T	1.4146e-12	-2.78392e-10	-0.208231
38381723	chr9:38381723:G:C	2.02655e-13	-1.83368	-0.317653
38381794	chr9:38381794:A:G	4.77875e-13	-1.96569	0.672205
38381926	chr9:38381926:A:G	9.43076e-13	-2.78392e-10	-0.613688
38381972	chr9:38381972:G:C	7.52174e-13	-2.78392e-10	-0.839867
38382129	chr9:38382129:C:T	5.26512e-13	-2.78392e-10	-1.19656
38382211	chr9:38382211:A:G	5.25459e-13	-2.78392e-10	-1.19856
38382343	chr9:38382343:G:A	1.354e-13	-1.59069	-0.96391
38382368	chr9:38382368:T:A	3.48742e-13	-0.344769	-1.26373
38382518	chr9:38382518:G:A	7.61182e-13	-2.78392e-10	-0.827963
38382927	chr9:38382927:T:C	6.60625e-13	-2.78392e-10	-0.969649
38383101	chr9:38383101:G:A	1.24624e-13	-1.37384	-1.2637
38383196	chr9:38383196:C:T	1.01188e-13	-1.86283	-0.983028
38383552	chr9:38383552:A:G	8.22093e-14	-1.79973	-1.25384
38383695	chr9:38383695:G:A	2.85537e-13	-1.80846	-2.90061e-10
38383787	chr9:38383787:G:A	8.54249e-14	-1.78658	-1.22861
38383944	chr9:38383944:G:T	7.0238e-14	-2.0104	-1.20055
38384418	chr9:38384418:C:A	1.16514e-13	-1.59914	-1.10568
38384508	chr9:38384508:G:A	6.03223e-13	-2.78392e-10	-1.06055
38384568	chr9:38384568:C:T	1.21507e-13	-1.52401	-1.13885
38384581	chr9:38384581:G:A	1.15733e-13	-1.59035	-1.1212
38384699	chr9:38384699:C:T	1.05291e-12	-2.78392e-10	-0.503526
38384754	chr9:38384754:C:T	5.20242e-13	-2.78392e-10	-1.20854
38384843	chr9:38384843:T:C	5.45934e-13	-2.78392e-10	-1.16034
38384850	chr9:38384850:A:G	5.00142e-13	-2.78392e-10	-1.24794
38384918	chr9:38384918:AC:A	7.43188e-13	-0.851886	-2.90061e-10
38384949	chr9:38384949:C:T	5.70404e-13	-2.78392e-10	-1.11649
38385590	chr9:38385590:G:T	1.2466e-12	-2.78392e-10	-0.334657
38385592	chr9:38385592:C:T	1.34846e-13	-1.41915	-1.13955
38385908	chr9:38385908:A:G	6.82543e-13	-2.78392e-10	-0.937008
38386041	chr9:38386041:G:A	7.41844e-14	-1.98219	-1.17409
38386069	chr9:38386069:C:T	1.78728e-12	-2.78392e-10	0.0256169
38386088	chr9:38386088:G:A	1.00121e-13	-1.59611	-1.26035
38386250	chr9:38386250:C:T	3.22085e-13	-1.68802	-2.90061e-10
38386502	chr9:38386502:G:GAACC	5.15891e-13	-2.78392e-10	-1.21694
38386821	chr9:38386821:T:A	1.12642e-13	-1.49984	-1.23878
38386937	chr9:38386937:G:A	2.68982e-13	-1.86819	-2.90061e-10
38386978	chr9:38386978:G:C	1.62522e-13	-1.15747	-1.21455
38387171	chr9:38387171:C:T	8.57329e-14	-1.83629	-1.1753
38387206	chr9:38387206:A:T	5.46281e-13	-2.78392e-10	-1.1597
38387494	chr9:38387494:T:A	1.40837e-12	-2.78392e-10	-0.212649
38387868	chr9:38387868:A:G	1.26901e-13	-1.35599	-1.26344
38387900	chr9:38387900:T:A	9.67271e-14	-1.95177	-0.939166
38387935	chr9:38387935:C:T	9.89569e-14	-1.82489	-1.04326
38388083	chr9:38388083:G:A	1.42139e-12	-2.78392e-10	-0.203443
38388110	chr9:38388110:C:A	5.67972e-13	-2.78392e-10	-1.12076
38388120	chr9:38388120:A:T	4.93039e-13	-2.78392e-10	-1.26225
38388255	chr9:38388255:T:TCTAG	9.48476e-14	-1.99858	-0.911985
38388481	chr9:38388481:T:C	1.58865e-13	-1.19633	-1.19845
38388987	chr9:38388987:G:A	9.54673e-13	-2.78392e-10	-0.601466
38389211	chr9:38389211:G:T	6.7416e-14	-1.99108	-1.26087
38389245	chr9:38389245:T:C	1.02208e-13	-1.57122	-1.2646
38389369	chr9:38389369:T:A	1.03848e-13	-1.55391	-1.266
38389425	chr9:38389425:A:G	5.10478e-13	-2.78392e-10	-1.22749
38389514	chr9:38389514:T:G	1.17994e-12	-2.78392e-10	-0.389616
38389517	chr9:38389517:T:C	1.21203e-13	-1.49226	-1.17311
38390072	chr9:38390072:A:G	8.06857e-14	-1.90948	-1.16279
38390159	chr9:38390159:A:T	7.45599e-13	-2.78392e-10	-0.848646
38390243	chr9:38390243:A:C	7.99392e-14	-1.91705	-1.16452
38390462	chr9:38390462:C:T	8.56057e-13	-2.78392e-10	-0.710498
38390499	chr9:38390499:CACAA:C	5.02513e-13	-2.78392e-10	-1.24321
38390584	chr9:38390584:A:C	1.8637e-13	-1.00429	-1.23081
38390925	chr9:38390925:C:T	4.92932e-13	-2.78392e-10	-1.26246
38391090	chr9:38391090:C:T	4.91253e-13	-2.78392e-10	-1.26587
38391540	chr9:38391540:G:A	4.91112e-13	-2.78392e-10	-1.26616
38392009	chr9:38392009:T:C	2.55503e-13	-1.9196	-2.90061e-10
38392259	chr9:38392259:G:A	1.57554e-13	-2.00337	-0.3997
38392405	chr9:38392405:T:A	1.03849e-13	-1.84451	-0.975387
38392941	chr9:38392941:T:C	9.53016e-14	-1.67508	-1.23071
38392989	chr9:38392989:C:T	5.04967e-13	-2.78392e-10	-1.23834
38393174	chr9:38393174:A:G	8.88591e-14	-1.73664	-1.23915
38393212	chr9:38393212:T:C	7.08242e-14	-1.97301	-1.22963
38393241	chr9:38393241:T:C	5.93204e-13	-2.78392e-10	-1.0773
38393282	chr9:38393282:G:C	4.9398e-13	-2.78392e-10	-1.26034
38393354	chr9:38393354:C:T	2.33027e-13	-2.01168	-2.90061e-10
38393355	chr9:38393355:C:T	2.32982e-13	-2.01188	-2.90061e-10
38393454	chr9:38393454:A:G	2.48293e-13	-0.722972	-1.22525
38394320	chr9:38394320:T:C	8.25452e-14	-2.00734	-1.04215
38394566	chr9:38394566:G:A	7.04525e-14	-1.99843	-1.20947
38394720	chr9:38394720:C:T	4.96161e-13	-2.78392e-10	-1.25593
38394796	chr9:38394796:T:G	4.92537e-13	-2.78392e-10	-1.26327
38394809	chr9:38394809:C:T	1.20183e-13	-1.96084	-0.712982
38395265	chr9:38395265:G:A	7.36003e-13	-2.78392e-10	-0.8616
38395302	chr9:38395302:G:A	6.83636e-14	-2.0071	-1.23089
38395943	chr9:38395943:T:C	2.44153e-13	-0.741662	-1.22338
38396005	chr9:38396005:C:T	3.69376e-13	-2.00311	0.452087
38396274	chr9:38396274:G:A	3.21881e-13	-1.68865	-2.90061e-10
38396505	chr9:38396505:G:A	2.5635e-13	-0.666048	-1.25024
38397918	chr9:38397918:G:A	7.30998e-14	-1.91402	-1.25698
38398153	chr9:38398153:G:C	2.62403e-13	-1.91497	0.0220187
38398168	chr9:38398168:T:C	6.17075e-13	-2.78392e-10	-1.03784
38398307	chr9:38398307:T:C	2.35182e-13	-2.00248	-2.90061e-10
38398701	chr9:38398701:A:G	8.31602e-14	-1.92216	-1.1199
38398829	chr9:38398829:G:A	1.0719e-13	-1.79526	-0.992974
38398904	chr9:38398904:C:T	1.75094e-13	-1.92759	-0.369918
38399279	chr9:38399279:T:A	1.40569e-13	-1.55771	-0.95943
38399689	chr9:38399689:A:G	1.44888e-13	-1.86018	-0.626695
38399939	chr9:38399939:T:G	4.91498e-13	-2.78392e-10	-1.26538
38399979	chr9:38399979:C:T	1.13606e-13	-2.00917	-0.720925
38399984	chr9:38399984:A:G	6.20997e-13	-2.78392e-10	-1.03151
38400051	chr9:38400051:C:T	2.36035e-13	-1.99885	-2.90061e-10
38400258	chr9:38400258:G:A	8.08705e-14	-1.82413	-1.24586
38400605	chr9:38400605:G:A	6.34736e-13	-2.78392e-10	-1.00963
38400742	chr9:38400742:G:C	6.07732e-13	-2.78392e-10	-1.0531
38400866	chr9:38400866:ACT:A	4.94226e-13	-2.78392e-10	-1.25984
38400869	chr9:38400869:CTT:C	9.96545e-14	-1.80527	-1.05585
38401007	chr9:38401007:A:G	6.30799e-13	-2.78392e-10	-1.01585
38401506	chr9:38401506:A:C	1.51747e-13	-1.32764	-1.11298
38401522	chr9:38401522:C:T	4.95295e-13	-2.78392e-10	-1.25768
38401849	chr9:38401849:T:C	7.61417e-14	-1.98788	-1.14236
38401863	chr9:38401863:C:T	7.21249e-14	-2.00505	-1.17938
38401905	chr9:38401905:A:G	7.33604e-14	-1.90171	-1.26574
38402130	chr9:38402130:G:A	1.48631e-12	-2.78392e-10	-0.158782
38402502	chr9:38402502:T:C	7.66625e-14	-1.98585	-1.13757
38402832	chr9:38402832:C:T	7.8384e-14	-2.00397	-1.09724
38402899	chr9:38402899:G:A	4.9145e-13	-2.78392e-10	-1.26547
38403278	chr9:38403278:C:T	1.03656e-12	-1.72755	1.20838
38403520	chr9:38403520:C:T	7.38932e-14	-1.89619	-1.26403
38403680	chr9:38403680:T:C	7.56579e-14	-2.01169	-1.12492
38403721	chr9:38403721:C:T	9.43232e-14	-1.97909	-0.937013
38404108	chr9:38404108:T:C	8.06961e-14	-2.0103	-1.06185
38404201	chr9:38404201:G:A	6.1037e-13	-2.78392e-10	-1.04877
38404217	chr9:38404217:G:C	7.86801e-14	-2.00552	-1.09192
38404263	chr9:38404263:T:C	6.57248e-14	-2.01132	-1.26603
38404295	chr9:38404295:G:A	1.22016e-13	-1.73415	-0.924537
38404355	chr9:38404355:C:T	9.64958e-14	-2.00855	-0.88479
38404523	chr9:38404523:C:G	7.04822e-14	-1.94138	-1.26609
38404635	chr9:38404635:C:T	1.03457e-13	-2.00263	-0.821049
38404645	chr9:38404645:GTTTGA:G	9.41823e-13	-2.78392e-10	-0.615018
38404675	chr9:38404675:G:A	4.94516e-13	-2.78392e-10	-1.25925
38404945	chr9:38404945:T:C	9.29462e-14	-1.71761	-1.21321
38405008	chr9:38405008:C:A	7.84057e-13	-2.78392e-10	-0.798352
38405113	chr9:38405113:A:G	1.57815e-12	-1.6029	1.50408
38405140	chr9:38405140:G:A	4.93608e-13	-2.78392e-10	-1.26109
38405216	chr9:38405216:G:T	7.46583e-13	-2.78392e-10	-0.847327
38405220	chr9:38405220:A:T	6.98729e-14	-1.95196	-1.2642
38405240	chr9:38405240:C:T	1.17184e-13	-1.79171	-0.907376
38405286	chr9:38405286:C:T	2.55543e-13	-1.91944	-2.90061e-10
38405583	chr9:38405583:G:A	7.2659e-14	-2.00654	-1.17052
38405765	chr9:38405765:C:A	7.00104e-14	-1.95204	-1.26215
38405837	chr9:38405837:G:A	1.54472e-13	-1.80442	-0.618406
38406181	chr9:38406181:C:T	7.34643e-14	-1.9524	-1.21364
38406343	chr9:38406343:T:C	9.88014e-14	-1.9913	-0.878422
38406461	chr9:38406461:T:C	7.42531e-14	-1.91928	-1.23608
38406593	chr9:38406593:G:A	7.60361e-14	-1.9721	-1.15953
38407038	chr9:38407038:G:C	5.02435e-13	-2.78392e-10	-1.24337
38407093	chr9:38407093:C:T	7.37461e-14	-1.89604	-1.26617
38407465	chr9:38407465:A:T	7.89758e-14	-1.83888	-1.25482
38407669	chr9:38407669:AG:A	5.0361e-13	-2.78392e-10	-1.24103
38407751	chr9:38407751:C:G	6.99255e-14	-2.00519	-1.21021
38407863	chr9:38407863:C:A	8.15472e-14	-1.80734	-1.25431
38408528	chr9:38408528:C:A	3.26784e-13	-1.17951	-0.494027
38408595	chr9:38408595:T:C	7.94165e-14	-1.82652	-1.26161
38408691	chr9:38408691:A:C	7.93917e-14	-1.8301	-1.25834
38408786	chr9:38408786:T:C	7.99378e-14	-1.83239	-1.2492
38408951	chr9:38408951:G:A	7.73764e-14	-1.86157	-1.25258
38409040	chr9:38409040:C:A	9.36706e-14	-2.00762	-0.915433
38409065	chr9:38409065:A:T	1.24042e-13	-1.53203	-1.11019
38409084	chr9:38409084:G:A	7.24337e-14	-1.95855	-1.22161
38409172	chr9:38409172:C:T	5.57091e-13	-2.78392e-10	-1.14011
38409214	chr9:38409214:G:C	8.66249e-14	-2.0119	-0.989347
38409235	chr9:38409235:G:A	7.85321e-14	-1.84383	-1.25549
38409262	chr9:38409262:C:G	5.79621e-13	-2.78392e-10	-1.10046
38409359	chr9:38409359:G:A	6.72512e-14	-1.98973	-1.26467
38409406	chr9:38409406:T:C	7.52886e-14	-1.89856	-1.24294
38409486	chr9:38409486:T:A	5.60302e-13	-2.78392e-10	-1.13436
38409666	chr9:38409666:T:C	9.52185e-14	-1.8096	-1.09706
38409914	chr9:38409914:A:C	1.89506e-13	-1.72032	-0.498095
38410083	chr9:38410083:T:G	6.78983e-14	-2.01107	-1.23375
38410210	chr9:38410210:C:T	7.37788e-14	-1.90204	-1.25972
38410271	chr9:38410271:G:A	6.58368e-14	-2.00987	-1.26578
38410293	chr9:38410293:T:C	5.02694e-13	-2.78392e-10	-1.24285
38410408	chr9:38410408:A:G	4.88713e-13	-1.27106	-2.90061e-10
38410415	chr9:38410415:A:G	4.97606e-13	-2.78392e-10	-1.25303
38410498	chr9:38410498:AAAT:A	7.03222e-14	-2.01148	-1.19827
38410651	chr9:38410651:G:A	6.5656e-13	-2.78392e-10	-0.975821
38410777	chr9:38410777:T:C	1.17329e-12	-2.78392e-10	-0.39527
38410850	chr9:38410850:T:C	5.07082e-13	-2.78392e-10	-1.23416
38410853	chr9:38410853:A:G	5.09086e-13	-2.78392e-10	-1.23022
38411063	chr9:38411063:CT:C	7.49544e-14	-2.00569	-1.14027
38411094	chr9:38411094:G:A	2.97615e-13	-1.76703	-2.90061e-10
38411348	chr9:38411348:A:G	9.15266e-14	-1.91468	-1.03153
38411418	chr9:38411418:A:AT	5.21837e-13	-2.78392e-10	-1.20548
38411727	chr9:38411727:G:A	1.0734e-13	-1.6387	-1.14814
38412069	chr9:38412069:C:T	5.88927e-13	-2.78392e-10	-1.08453
38412485	chr9:38412485:C:T	1.34277e-13	-1.31376	-1.24917
38412566	chr9:38412566:T:A	1.54088e-12	-2.78392e-10	-0.122728
38412740	chr9:38412740:C:T	1.07529e-13	-1.61679	-1.16828
38412783	chr9:38412783:C:G	4.74916e-13	-1.2997	-2.90061e-10
38412904	chr9:38412904:C:A	1.01172e-13	-1.91301	-0.933005
38412921	chr9:38412921:A:G	5.34402e-13	-2.78392e-10	-1.18169
38412999	chr9:38412999:C:T	3.39274e-13	-1.96557	0.329541
38413042	chr9:38413042:G:A	4.15392e-13	-1.94734	0.513723
38413162	chr9:38413162:T:G	8.379e-14	-1.99725	-1.03727
38413212	chr9:38413212:A:C	9.91905e-13	-2.78392e-10	-0.563207
38413328	chr9:38413328:T:C	5.05029e-13	-2.78392e-10	-1.23822
38413543	chr9:38413543:C:T	1.63703e-13	-1.98856	-0.376224
38413647	chr9:38413647:G:A	8.49161e-14	-1.90942	-1.11175
38414146	chr9:38414146:C:A	5.03899e-13	-2.78392e-10	-1.24046
38414411	chr9:38414411:A:G	5.16426e-13	-2.78392e-10	-1.2159
38414455	chr9:38414455:C:T	4.93866e-13	-2.78392e-10	-1.26057
38414781	chr9:38414781:A:G	1.16688e-13	-1.96755	-0.735786
38415011	chr9:38415011:T:C	1.10407e-13	-1.74958	-1.00908
38415441	chr9:38415441:C:A	8.10895e-13	-2.78392e-10	-0.764697
38415898	chr9:38415898:A:G	5.04977e-13	-2.78392e-10	-1.23832
38415980	chr9:38415980:G:A	5.01041e-13	-2.78392e-10	-1.24615
38416138	chr9:38416138:G:A	5.5916e-13	-2.78392e-10	-1.1364
38416148	chr9:38416148:A:G	5.0444e-13	-2.78392e-10	-1.23939
38416154	chr9:38416154:A:C	8.61281e-13	-2.78392e-10	-0.704414
38416198	chr9:38416198:C:T	8.61281e-13	-2.78392e-10	-0.704414
38416414	chr9:38416414:C:CA	9.94063e-13	-2.78392e-10	-0.561034
38417119	chr9:38417119:G:A	2.43725e-13	-0.727587	-1.2392
38417320	chr9:38417320:C:T	5.14117e-13	-2.78392e-10	-1.22038
38417612	chr9:38417612:G:A	8.38583e-13	-2.78392e-10	-0.731121
38417775	chr9:38417775:G:A	5.2448e-13	-2.78392e-10	-1.20043
38417993	chr9:38417993:A:G	7.23208e-14	-1.9709	-1.21082
38418315	chr9:38418315:GTCT:G	5.10506e-13	-2.78392e-10	-1.22743
38418525	chr9:38418525:ACC:A	4.92145e-13	-2.78392e-10	-1.26406
38418557	chr9:38418557:G:A	1.24091e-13	-1.94891	-0.692914
38418638	chr9:38418638:A:G	5.44846e-13	-2.78392e-10	-1.16233
38418897	chr9:38418897:A:AG	4.98105e-13	-2.78392e-10	-1.25202
38418969	chr9:38418969:G:A	5.36635e-13	-2.78392e-10	-1.17752
38418984	chr9:38418984:G:A	6.52496e-13	-2.78392e-10	-0.982029
38419217	chr9:38419217:C:T	1.21198e-13	-1.92582	-0.739586
38419584	chr9:38419584:G:A	9.63522e-14	-1.9701	-0.924725
38419715	chr9:38419715:G:C	4.92524e-13	-2.78392e-10	-1.26329
38419791	chr9:38419791:G:A	6.59007e-14	-2.01159	-1.2631
38419974	chr9:38419974:C:T	6.27129e-13	-2.78392e-10	-1.02168
38420092	chr9:38420092:C:T	6.87859e-13	-2.78392e-10	-0.929251
38420200	chr9:38420200:G:A	6.83942e-13	-2.78392e-10	-0.934961
38420513	chr9:38420513:C:T	1.49064e-13	-1.97635	-0.482106
38420528	chr9:38420528:C:T	7.91996e-13	-2.78392e-10	-0.788279
38420567	chr9:38420567:C:T	4.98281e-13	-2.78392e-10	-1.25167
38420604	chr9:38420604:C:T	7.02227e-14	-1.99242	-1.21874
38420628	chr9:38420628:C:T	6.93413e-14	-1.99711	-1.22668
38420629	chr9:38420629:A:G	6.79259e-14	-1.9977	-1.24672
38420705	chr9:38420705:T:C	7.27551e-14	-1.95715	-1.21858
38420710	chr9:38420710:G:A	7.24351e-14	-1.95901	-1.22113
38420892	chr9:38420892:T:C	5.43973e-13	-2.78392e-10	-1.16393
38420919	chr9:38420919:TTTCC:T	9.16154e-13	-0.215955	-0.426695
38421368	chr9:38421368:C:T	5.86274e-13	-2.78392e-10	-1.08905
38421714	chr9:38421714:G:A	1.00006e-13	-1.96278	-0.89483
38421978	chr9:38421978:G:A	1.48026e-13	-1.98123	-0.48422
38422048	chr9:38422048:T:C	7.2898e-13	-1.83022	0.959036
38422159	chr9:38422159:A:G	5.16254e-13	-2.78392e-10	-1.21624
38422537	chr9:38422537:C:T	2.82651e-13	-1.97321	0.154588
38423199	chr9:38423199:T:C	4.21894e-12	-2.78392e-10	0.884505
38423414	chr9:38423414:C:T	1.33528e-13	-1.62929	-0.939231
38423934	chr9:38423934:T:G	5.56839e-13	-2.78392e-10	-1.14056
38423944	chr9:38423944:C:T	5.00368e-13	-2.78392e-10	-1.24749
38424347	chr9:38424347:A:G	7.45612e-14	-1.98036	-1.17086
38424442	chr9:38424442:C:T	5.32649e-13	-2.78392e-10	-1.18497
38424669	chr9:38424669:G:A	6.49685e-13	-2.78392e-10	-0.986346
38425041	chr9:38425041:C:G	7.79805e-14	-1.98519	-1.12118
38425053	chr9:38425053:C:T	2.33001e-13	-2.01179	-2.90061e-10
38425101	chr9:38425101:T:C	2.32981e-13	-2.01188	-2.90061e-10
38425114	chr9:38425114:A:G	6.47475e-13	-2.78392e-10	-0.989754
38425168	chr9:38425168:A:G	7.22759e-13	-2.78392e-10	-0.879759
38425267	chr9:38425267:A:G	6.0463e-13	-2.78392e-10	-1.05822
38425570	chr9:38425570:A:C	5.27166e-13	-2.78392e-10	-1.19532
38425682	chr9:38425682:A:G	6.03645e-13	-2.78392e-10	-1.05985
38426207	chr9:38426207:CCT:C	7.94458e-14	-1.92142	-1.16634
38426459	chr9:38426459:A:T	2.68195e-13	-1.37576	-0.495357
38426600	chr9:38426600:T:C	5.05466e-13	-2.78392e-10	-1.23735
38426773	chr9:38426773:G:A	8.23889e-14	-1.95678	-1.09461
38426964	chr9:38426964:C:T	7.64434e-14	-2.00373	-1.12255
38427026	chr9:38427026:T:G	5.2017e-13	-2.78392e-10	-1.20868
38427174	chr9:38427174:C:T	9.5536e-14	-1.96428	-0.939054
38427325	chr9:38427325:T:C	4.09664e-13	-1.94456	0.497067
38427596	chr9:38427596:A:G	4.13907e-13	-1.93426	0.497067
38427643	chr9:38427643:G:A	4.12871e-13	-1.93677	0.497067
38427662	chr9:38427662:A:G	4.14235e-13	-1.93347	0.497067
38427824	chr9:38427824:G:A	4.12418e-13	-1.93458	0.493781
38427835	chr9:38427835:T:C	4.13903e-13	-1.93098	0.493781
38427841	chr9:38427841:T:C	4.11878e-13	-1.93917	0.497067
38427890	chr9:38427890:C:T	4.41526e-13	-1.93308	0.560481
38428319	chr9:38428319:T:C	4.19123e-13	-1.93569	0.511025
38428340	chr9:38428340:T:C	4.16591e-13	-1.94293	0.512205
38428494	chr9:38428494:GGCCCACCCAGAATGAACT:G	3.99094e-13	-1.47364	-2.90061e-10
38428590	chr9:38428590:C:G	2.81239e-13	-1.05349	-0.770136
38428781	chr9:38428781:G:C	3.96756e-13	-1.96684	0.487322
38428804	chr9:38428804:A:C	4.3444e-13	-1.96586	0.577084
38428816	chr9:38428816:T:C	4.90934e-13	-1.96982	0.7033
38428938	chr9:38428938:T:G	4.37727e-13	-1.95527	0.57403
38429106	chr9:38429106:A:G	4.06171e-13	-1.95288	0.496825
38429192	chr9:38429192:A:G	3.6278e-13	-1.10607	-0.462966
38429237	chr9:38429237:G:A	4.55561e-13	-1.95129	0.609983
38429267	chr9:38429267:A:C	5.24061e-13	-2.78392e-10	-1.20123
38429283	chr9:38429283:G:A	4.5628e-13	-1.95474	0.615008
38429291	chr9:38429291:T:C	4.24648e-13	-1.95357	0.541995
38429385	chr9:38429385:C:T	4.33755e-13	-1.95625	0.565895
38429525	chr9:38429525:T:C	4.18359e-13	-1.95509	0.528591
38429603	chr9:38429603:A:G	4.05478e-13	-1.9676	0.50983
38429687	chr9:38429687:CTAGG:C	4.16245e-13	-1.94951	0.517948
38429808	chr9:38429808:C:T	5.48701e-13	-2.78392e-10	-1.15528
38429811	chr9:38429811:ATTAT:A	5.30098e-13	-2.78392e-10	-1.18977
38429885	chr9:38429885:A:C	4.61515e-13	-0.080176	-1.24814
38430112	chr9:38430112:T:C	1.31141e-13	-1.39588	-1.19067
38430616	chr9:38430616:AC:A	4.00044e-13	-1.47126	-2.90061e-10
38430735	chr9:38430735:C:T	1.00629e-12	-2.78392e-10	-0.548813
38431010	chr9:38431010:T:C	4.26489e-13	-1.94118	0.53393
38431241	chr9:38431241:A:G	4.16752e-13	-1.95907	0.528723
38431454	chr9:38431454:A:T	4.05893e-13	-1.94488	0.488136
38431481	chr9:38431481:A:G	4.96724e-13	-2.78392e-10	-1.2548
38432578	chr9:38432578:T:C	6.17992e-13	-1.94418	0.907823
38432679	chr9:38432679:T:C	9.90257e-14	-1.96869	-0.898763
38432836	chr9:38432836:G:C	3.27579e-13	-1.07946	-0.591644
38432954	chr9:38432954:G:A	3.60428e-13	-1.57554	-2.90061e-10
38432974	chr9:38432974:C:T	5.0377e-13	0.0142947	-1.25501
38433055	chr9:38433055:G:T	8.61385e-14	-1.74982	-1.25705
38433143	chr9:38433143:A:C	5.40057e-13	0.0806766	-1.25184
38433179	chr9:38433179:C:A	4.42537e-13	-0.112404	-1.25791
38433397	chr9:38433397:G:A	9.53232e-14	-1.97429	-0.931273
38433731	chr9:38433731:T:TC	5.76763e-13	0.142193	-1.2476
38434278	chr9:38434278:C:T	6.37585e-13	0.24246	-1.24761
38434426	chr9:38434426:T:C	5.5104e-13	-2.78392e-10	-1.15103
38434583	chr9:38434583:G:A	6.02521e-13	0.185884	-1.2476
38434754	chr9:38434754:G:A	6.06896e-13	0.189196	-1.24367
38435046	chr9:38435046:T:C	5.49055e-13	-2.78392e-10	-1.15464
38435103	chr9:38435103:G:A	6.07343e-13	0.196255	-1.25
38435508	chr9:38435508:C:T	4.93599e-13	-2.78392e-10	-1.26111
38435761	chr9:38435761:T:G	5.99837e-13	0.157956	-1.22413
38435828	chr9:38435828:T:G	4.51956e-13	-0.117538	-1.23171
38436342	chr9:38436342:C:T	8.27611e-14	-1.78351	-1.26336
38436462	chr9:38436462:G:A	4.91494e-13	-2.78392e-10	-1.26539
38436574	chr9:38436574:C:T	3.24298e-13	-1.68117	-2.90061e-10
38436854	chr9:38436854:G:A	5.62788e-13	-2.78392e-10	-1.12993
38436995	chr9:38436995:G:T	8.02949e-14	-1.97615	-1.10097
38437153	chr9:38437153:C:G	5.4264e-13	-2.78392e-10	-1.16639
38437199	chr9:38437199:C:T	9.03626e-14	-1.6969	-1.2621
38437376	chr9:38437376:C:T	2.4271e-12	-2.78392e-10	0.331617
38437460	chr9:38437460:C:T	5.11267e-13	-2.78392e-10	-1.22594
38437587	chr9:38437587:A:G	5.21858e-13	-1.91499	0.709546
38437720	chr9:38437720:T:C	4.93744e-13	-2.78392e-10	-1.26082
38437721	chr9:38437721:C:T	4.93744e-13	-2.78392e-10	-1.26082
38437890	chr9:38437890:G:A	5.98844e-13	-2.78392e-10	-1.06783
38438792	chr9:38438792:G:A	3.3971e-13	-1.63474	-2.90061e-10
38438868	chr9:38438868:T:A	8.52328e-13	0.539085	-1.25395
38438972	chr9:38438972:G:A	8.34258e-13	0.516654	-1.25295
38439045	chr9:38439045:G:A	8.64895e-14	-1.98692	-1.01589
38439054	chr9:38439054:A:T	8.98447e-13	0.582965	-1.24513
38439085	chr9:38439085:C:T	6.86787e-13	0.321209	-1.25202
38439358	chr9:38439358:G:A	1.0285e-13	-1.91996	-0.909605
38439431	chr9:38439431:T:G	8.57849e-13	0.557691	-1.2661
38439574	chr9:38439574:T:C	7.9227e-13	0.475699	-1.26363
38439616	chr9:38439616:G:A	4.91309e-13	-2.78392e-10	-1.26576
38440397	chr9:38440397:GTC:G	9.32199e-14	-1.66383	-1.26405
38440413	chr9:38440413:A:G	9.33637e-14	-1.66038	-1.26596
38440679	chr9:38440679:T:G	1.56499e-13	-1.15041	-1.25937
38440746	chr9:38440746:A:G	5.01541e-13	-2.78392e-10	-1.24515
38440757	chr9:38440757:T:C	9.12557e-13	0.618297	-1.26488
38441111	chr9:38441111:G:T	9.40306e-14	-1.66051	-1.2587
38441290	chr9:38441290:C:T	7.49542e-13	-2.78392e-10	-0.843373
38441589	chr9:38441589:G:A	6.62637e-14	-2.01152	-1.25767
38442143	chr9:38442143:A:G	7.55383e-14	-1.97428	-1.16392
38442423	chr9:38442423:G:A	1.26844e-13	-1.37909	-1.24078
38442658	chr9:38442658:G:A	8.52532e-14	-1.92402	-1.09318
38442976	chr9:38442976:T:C	9.51671e-14	-1.99116	-0.916035
38443192	chr9:38443192:G:A	9.39965e-14	-1.97638	-0.943201
38443280	chr9:38443280:G:A	1.537e-13	-1.86784	-0.559995
38443370	chr9:38443370:T:G	5.02329e-13	-2.78392e-10	-1.24358
38443568	chr9:38443568:A:G	7.41414e-13	-2.78392e-10	-0.854276
38443655	chr9:38443655:G:A	5.27299e-13	-2.78392e-10	-1.19507
38443696	chr9:38443696:A:C	9.7001e-13	-2.78392e-10	-0.585529
38443761	chr9:38443761:G:A	9.83803e-14	-1.77158	-1.10241
38443795	chr9:38443795:G:T	8.70792e-14	-1.78562	-1.21039
38443796	chr9:38443796:G:A	8.75895e-14	-1.7842	-1.20597
38443820	chr9:38443820:C:T	5.54374e-13	-2.78392e-10	-1.14499
38443931	chr9:38443931:G:A	5.08352e-13	-2.78392e-10	-1.23166
38444254	chr9:38444254:C:A	1.08543e-13	-1.94788	-0.827805
38444391	chr9:38444391:G:A	5.56679e-13	-2.78392e-10	-1.14085
38444398	chr9:38444398:C:T	5.66977e-13	-2.78392e-10	-1.12252
38444634	chr9:38444634:G:A	8.53642e-13	-2.78392e-10	-0.713322
38444718	chr9:38444718:A:C	1.15412e-12	-2.78392e-10	-0.411745
38444830	chr9:38444830:C:G	6.31138e-13	-2.78392e-10	-1.01531
38445255	chr9:38445255:G:A	1.47793e-13	-1.254	-1.21303
38445280	chr9:38445280:C:T	6.59115e-13	-2.78392e-10	-0.971937
38445364	chr9:38445364:T:C	6.87414e-14	-2.00958	-1.22291
38445540	chr9:38445540:G:A	1.18661e-12	-2.78392e-10	-0.383976
38445602	chr9:38445602:C:T	6.61623e-14	-2.00622	-1.2645
38446041	chr9:38446041:C:A	5.88587e-13	-2.78392e-10	-1.08511
38446111	chr9:38446111:T:C	6.68516e-14	-1.9982	-1.26215
38446280	chr9:38446280:T:C	2.64124e-13	-0.624711	-1.2617
38446330	chr9:38446330:C:A	4.91578e-13	-2.78392e-10	-1.26521
38446380	chr9:38446380:TA:T	6.98355e-13	-2.78392e-10	-0.914108
38446395	chr9:38446395:C:T	6.58278e-14	-2.00972	-1.26608
38446488	chr9:38446488:A:G	7.31544e-13	-2.78392e-10	-0.867677
38446494	chr9:38446494:T:A	7.68461e-14	-1.95292	-1.16811
38446572	chr9:38446572:C:T	6.01144e-13	-2.78392e-10	-1.064
38446833	chr9:38446833:C:T	4.92007e-13	-2.78392e-10	-1.26434
38447820	chr9:38447820:G:T	1.66272e-13	-1.91083	-0.438381
38448048	chr9:38448048:C:T	5.70344e-13	-2.78392e-10	-1.11659
38448064	chr9:38448064:C:T	5.75551e-13	-2.78392e-10	-1.10751
38448226	chr9:38448226:A:C	5.81458e-13	-2.78392e-10	-1.0973
38448320	chr9:38448320:T:C	5.66848e-13	-2.78392e-10	-1.12274
38448683	chr9:38448683:A:G	1.33287e-12	-0.267741	-2.90061e-10
38448724	chr9:38448724:T:C	5.60262e-13	-2.78392e-10	-1.13443
38448870	chr9:38448870:T:TC	5.61071e-13	-2.78392e-10	-1.13299
38448910	chr9:38448910:A:G	5.65622e-13	-2.78392e-10	-1.12491
38448968	chr9:38448968:T:G	5.61609e-13	-2.78392e-10	-1.13203
38449205	chr9:38449205:A:G	2.55961e-13	-1.91781	-2.90061e-10
38449541	chr9:38449541:T:C	5.62854e-13	-2.78392e-10	-1.12981
38449644	chr9:38449644:G:A	7.75725e-14	-1.89529	-1.21633
38449833	chr9:38449833:T:C	5.25087e-13	-2.78392e-10	-1.19927
38450104	chr9:38450104:A:G	5.61071e-13	-2.78392e-10	-1.13299
38450293	chr9:38450293:G:T	5.59518e-13	-2.78392e-10	-1.13576
38450404	chr9:38450404:G:A	5.61071e-13	-2.78392e-10	-1.13299
38450616	chr9:38450616:T:G	5.61071e-13	-2.78392e-10	-1.13299
38450801	chr9:38450801:C:T	4.95271e-13	-2.78392e-10	-1.25773
38450987	chr9:38450987:T:C	7.56234e-14	-1.897	-1.24007
38451346	chr9:38451346:G:A	9.53722e-14	-1.98171	-0.92334
38451356	chr9:38451356:G:A	5.61071e-13	-2.78392e-10	-1.13299
38451412	chr9:38451412:A:G	5.61014e-13	-2.78392e-10	-1.13309
38451992	chr9:38451992:G:A	5.75296e-13	-2.78392e-10	-1.10795
38452188	chr9:38452188:A:G	5.61409e-13	-2.78392e-10	-1.13238
38452198	chr9:38452198:G:T	2.79648e-13	-1.8293	-2.90061e-10
38452206	chr9:38452206:G:A	5.58906e-13	-2.78392e-10	-1.13685
38452222	chr9:38452222:C:T	5.59837e-13	-2.78392e-10	-1.13519
38452528	chr9:38452528:C:T	5.51817e-13	-2.78392e-10	-1.14962
38452594	chr9:38452594:C:T	6.58448e-14	-2.01123	-1.2643
38452639	chr9:38452639:G:A	6.58185e-14	-2.01131	-1.26463
38452976	chr9:38452976:A:C	4.92284e-13	-2.78392e-10	-1.26378
38452981	chr9:38452981:T:C	5.61071e-13	-2.78392e-10	-1.13299
38453266	chr9:38453266:C:T	1.02131e-12	-2.78392e-10	-0.533996
38453418	chr9:38453418:T:A	5.66072e-13	-2.78392e-10	-1.12411
38453571	chr9:38453571:T:C	5.60224e-13	-2.78392e-10	-1.1345
38453587	chr9:38453587:G:C	7.83307e-13	-2.78392e-10	-0.79931
38453756	chr9:38453756:A:G	4.9286e-13	-2.78392e-10	-1.26261
38453825	chr9:38453825:G:A	3.08916e-13	-2.01188	0.282118
38453936	chr9:38453936:GC:G	5.61071e-13	-2.78392e-10	-1.13299
38453995	chr9:38453995:C:T	3.31785e-13	-1.65835	-2.90061e-10
38454166	chr9:38454166:A:AG	5.61041e-13	-2.78392e-10	-1.13304
38454398	chr9:38454398:G:A	4.98443e-13	-2.78392e-10	-1.25135
38454691	chr9:38454691:G:T	8.38399e-14	-1.77623	-1.25769
38454699	chr9:38454699:A:T	5.53055e-13	-2.78392e-10	-1.14738
38454934	chr9:38454934:CTTT:C	6.02802e-13	-2.78392e-10	-1.06125
38455253	chr9:38455253:T:C	5.58549e-13	-2.78392e-10	-1.13749
38456059	chr9:38456059:T:G	5.61071e-13	-2.78392e-10	-1.13299
38456368	chr9:38456368:G:A	6.58881e-14	-2.01075	-1.26413
38456593	chr9:38456593:G:A	2.72982e-13	-1.85343	-2.90061e-10
38456843	chr9:38456843:A:G	6.70284e-14	-1.99373	-1.26399
38457035	chr9:38457035:C:T	3.74491e-13	-1.53727	-2.90061e-10
38457257	chr9:38457257:G:A	5.52781e-13	-2.78392e-10	-1.14787
38457296	chr9:38457296:C:T	4.91284e-13	-2.78392e-10	-1.26581
38457317	chr9:38457317:G:T	6.57239e-14	-2.01138	-1.26599
38457409	chr9:38457409:T:C	5.53568e-13	-2.78392e-10	-1.14645
38457694	chr9:38457694:G:A	5.52781e-13	-2.78392e-10	-1.14787
38457777	chr9:38457777:T:C	5.42619e-13	-2.78392e-10	-1.16643
38457819	chr9:38457819:A:G	5.62472e-13	-2.78392e-10	-1.13049
38457827	chr9:38457827:C:T	1.16978e-13	-1.98206	-0.718788
38457959	chr9:38457959:A:G	5.38648e-13	-2.78392e-10	-1.17377
38458121	chr9:38458121:T:C	5.37127e-13	-2.78392e-10	-1.1766
38458184	chr9:38458184:A:G	5.16707e-13	-2.78392e-10	-1.21536
38458350	chr9:38458350:CATCTT:C	1.51156e-13	-2.01177	-0.432755
38458430	chr9:38458430:T:C	7.14156e-13	-2.78392e-10	-0.891733
38458607	chr9:38458607:A:C	2.73195e-12	-2.78392e-10	0.449935
38458719	chr9:38458719:G:T	5.81837e-13	-2.78392e-10	-1.09664
38458732	chr9:38458732:C:T	9.8626e-14	-1.65788	-1.21362
38458737	chr9:38458737:A:G	5.15627e-13	-0.799236	-0.418214
38458755	chr9:38458755:G:A	8.64213e-13	-0.580904	-0.120112
38459146	chr9:38459146:G:A	6.47332e-13	-2.78392e-10	-0.989976
38459194	chr9:38459194:T:TA	4.36957e-13	-1.383	-2.90061e-10
38459355	chr9:38459355:A:G	5.20243e-13	-2.78392e-10	-1.20854
38459575	chr9:38459575:G:T	3.06511e-13	-0.521844	-1.21574
38459585	chr9:38459585:T:A	3.0627e-13	-0.523117	-1.21525
38459622	chr9:38459622:G:A	2.62752e-13	-1.89163	-2.90061e-10
38459766	chr9:38459766:T:C	4.85373e-13	-0.272468	-1.00545
38459851	chr9:38459851:T:C	6.62643e-13	-2.78392e-10	-0.966598
38460109	chr9:38460109:CA:C	3.34143e-13	-1.65126	-2.90061e-10
38460465	chr9:38460465:T:C	2.47002e-13	-1.95344	-2.90061e-10
38460593	chr9:38460593:A:G	2.93555e-13	-0.548305	-1.23247
38460607	chr9:38460607:C:T	7.45059e-13	-2.78392e-10	-0.849371
38461211	chr9:38461211:G:A	6.13109e-13	-2.78392e-10	-1.04429
38461612	chr9:38461612:G:A	3.00369e-13	-0.523562	-1.23426
38461614	chr9:38461614:T:C	8.4019e-13	-2.78392e-10	-0.729207
38461743	chr9:38461743:C:A	4.359e-13	-0.137851	-1.24757
38461845	chr9:38461845:G:C	3.05959e-13	-0.506067	-1.23332
38462004	chr9:38462004:A:G	4.24487e-13	-0.166804	-1.24515
38462115	chr9:38462115:C:T	5.61361e-13	-2.78392e-10	-1.13247
38462158	chr9:38462158:G:C	5.03466e-13	-2.78392e-10	-1.24132
38462322	chr9:38462322:A:G	3.09815e-13	-0.50269	-1.22417
38462591	chr9:38462591:C:G	7.20228e-13	-2.78392e-10	-0.883267
38462630	chr9:38462630:G:A	3.06453e-13	-0.506983	-1.23079
38462730	chr9:38462730:G:A	3.93276e-13	-0.513913	-0.974411
38462794	chr9:38462794:G:T	3.04736e-13	-0.514016	-1.22937
38463067	chr9:38463067:A:T	5.29885e-13	-2.78392e-10	-1.19018
38463442	chr9:38463442:G:A	4.89722e-13	-0.432379	-0.836617
38463506	chr9:38463506:A:G	5.59965e-13	-2.78392e-10	-1.13496
38463685	chr9:38463685:GT:G	4.6822e-13	-0.45812	-0.855776
38463810	chr9:38463810:C:T	5.15651e-13	-2.78392e-10	-1.2174
38463820	chr9:38463820:A:C	4.80339e-13	-0.431788	-0.856555
38464011	chr9:38464011:A:G	6.24964e-13	-2.78392e-10	-1.02514
38464031	chr9:38464031:T:C	7.86928e-13	-2.78392e-10	-0.794698
38464895	chr9:38464895:G:A	2.3454e-13	-2.00521	-2.90061e-10
38465377	chr9:38465377:A:C	6.09546e-13	-2.78392e-10	-1.05012
38465950	chr9:38465950:A:T	5.30405e-13	-2.78392e-10	-1.18919
38466034	chr9:38466034:A:G	3.22068e-13	-0.52586	-1.16221
38466271	chr9:38466271:C:T	5.97429e-13	-2.78392e-10	-1.0702
38466277	chr9:38466277:A:G	4.95654e-13	-2.78392e-10	-1.25696
38466586	chr9:38466586:A:T	4.91955e-13	-2.78392e-10	-1.26445
38466587	chr9:38466587:C:T	7.89924e-13	-0.790898	-2.90061e-10
38466718	chr9:38466718:C:T	3.35309e-13	-0.465467	-1.18231
38466885	chr9:38466885:C:G	6.50525e-13	-2.78392e-10	-0.985055
38467445	chr9:38467445:G:A	5.7382e-13	-2.78392e-10	-1.11052
38467527	chr9:38467527:T:C	6.2614e-13	-2.78392e-10	-1.02326
38467819	chr9:38467819:A:G	7.23215e-13	-2.78392e-10	-0.879128
38468573	chr9:38468573:T:G	7.48754e-13	-2.78392e-10	-0.844424
38468711	chr9:38468711:C:T	1.00239e-12	-2.78392e-10	-0.552693
38468789	chr9:38468789:T:G	4.94536e-13	-2.78392e-10	-1.25921
38469011	chr9:38469011:C:T	5.8375e-13	-2.78392e-10	-1.09336
38469070	chr9:38469070:C:T	2.33452e-13	-2.00986	-2.90061e-10
38469136	chr9:38469136:C:T	4.92372e-13	-2.78392e-10	-1.2636
38469253	chr9:38469253:A:G	6.14979e-13	-1.04125	-2.90061e-10
38469794	chr9:38469794:C:T	5.05227e-13	-2.78392e-10	-1.23783
38469920	chr9:38469920:A:G	4.08044e-13	-0.206922	-1.24454
38470027	chr9:38470027:G:A	4.95133e-13	-2.78392e-10	-1.25801
38470304	chr9:38470304:T:C	1.33943e-12	0.893504	-1.15634
38470490	chr9:38470490:A:ACAGCT	8.032e-13	0.201872	-0.976102
38470663	chr9:38470663:C:T	4.99023e-13	-2.78392e-10	-1.25018
38470955	chr9:38470955:C:A	6.50349e-13	-2.78392e-10	-0.985326
38471062	chr9:38471062:C:A	6.45906e-13	-2.78392e-10	-0.99218
38471168	chr9:38471168:C:T	7.60514e-13	-2.78392e-10	-0.828841
38471357	chr9:38471357:A:C	5.8089e-13	-2.78392e-10	-1.09827
38471625	chr9:38471625:G:A	4.95192e-13	-2.78392e-10	-1.25789
38472020	chr9:38472020:A:T	4.92206e-13	-2.78392e-10	-1.26394
38472065	chr9:38472065:G:A	4.91482e-13	-2.78392e-10	-1.26541
38472203	chr9:38472203:C:T	5.0952e-13	-2.78392e-10	-1.22937
38472311	chr9:38472311:C:G	1.63366e-13	-1.24249	-1.12435
38472421	chr9:38472421:T:C	7.16242e-13	-2.78392e-10	-0.888816
38472862	chr9:38472862:C:T	4.96913e-13	-2.78392e-10	-1.25442
38472944	chr9:38472944:T:A	9.87343e-13	-2.78392e-10	-0.567817
38473005	chr9:38473005:A:G	4.99827e-13	-2.78392e-10	-1.24857
38473078	chr9:38473078:C:T	4.96244e-13	-2.78392e-10	-1.25577
38473184	chr9:38473184:T:C	1.32514e-12	-2.78392e-10	-0.273562
38473273	chr9:38473273:C:T	7.5505e-13	-2.78392e-10	-0.836051
38473296	chr9:38473296:A:G	5.13478e-13	-2.78392e-10	-1.22163
38473341	chr9:38473341:AT:A	5.9421e-13	-2.78392e-10	-1.0756
38473523	chr9:38473523:T:C	6.71609e-13	-2.78392e-10	-0.953158
38473900	chr9:38473900:G:T	4.97955e-13	-2.78392e-10	-1.25232
38474229	chr9:38474229:A:G	4.96789e-13	-2.78392e-10	-1.25467
38474381	chr9:38474381:A:G	5.27284e-13	-2.78392e-10	-1.1951
38474772	chr9:38474772:G:A	4.96965e-13	-2.78392e-10	-1.25432
38474930	chr9:38474930:A:G	4.96682e-13	-2.78392e-10	-1.25488
38475237	chr9:38475237:A:G	4.98377e-13	-2.78392e-10	-1.25148
38475257	chr9:38475257:A:T	5.11433e-13	-2.78392e-10	-1.22562
38475331	chr9:38475331:C:G	6.79588e-13	-2.78392e-10	-0.941347
38475386	chr9:38475386:A:T	4.97194e-13	-2.78392e-10	-1.25385
38475493	chr9:38475493:T:C	4.98737e-13	-2.78392e-10	-1.25076
38475631	chr9:38475631:T:G	4.97306e-13	-2.78392e-10	-1.25363
38475687	chr9:38475687:G:A	4.9797e-13	-2.78392e-10	-1.25229
38475823	chr9:38475823:C:A	4.9672e-13	-2.78392e-10	-1.25481
38475879	chr9:38475879:A:AGG	4.91115e-13	-2.78392e-10	-1.26616
38475900	chr9:38475900:C:T	5.22446e-13	-2.78392e-10	-1.20431
38475954	chr9:38475954:C:T	4.91142e-13	-2.78392e-10	-1.2661
38476162	chr9:38476162:T:C	4.9178e-13	-2.78392e-10	-1.2648
38476208	chr9:38476208:A:G	7.01345e-13	-2.78392e-10	-0.909834
38476267	chr9:38476267:G:A	4.91229e-13	-2.78392e-10	-1.26592
38476316	chr9:38476316:G:A	4.93547e-13	-2.78392e-10	-1.26122
38476598	chr9:38476598:G:A	6.31735e-13	-2.78392e-10	-1.01436
38476733	chr9:38476733:G:A	2.36963e-13	-1.99493	-2.90061e-10
38476792	chr9:38476792:G:A	8.21026e-13	-2.78392e-10	-0.752279
38477140	chr9:38477140:C:T	6.60054e-13	-2.78392e-10	-0.970513
38477424	chr9:38477424:GA:G	1.58642e-13	-1.84176	-0.554424
38477475	chr9:38477475:G:A	5.60565e-13	-0.114828	-1.01906
38477634	chr9:38477634:G:A	8.7575e-14	-1.90325	-1.08709
38477716	chr9:38477716:A:G	5.04564e-13	-2.78392e-10	-1.23914
38478162	chr9:38478162:G:A	6.99599e-13	-2.78392e-10	-0.912328
38478235	chr9:38478235:T:C	4.91309e-13	-2.78392e-10	-1.26576
38478416	chr9:38478416:T:C	3.24156e-13	-0.73745	-0.94416
38478429	chr9:38478429:C:A	3.22859e-13	-0.749767	-0.935852
38478565	chr9:38478565:A:G	5.04388e-13	-2.78392e-10	-1.23949
38478570	chr9:38478570:G:A	3.33376e-13	-0.776533	-0.877031
38478689	chr9:38478689:A:G	2.70992e-13	-0.848081	-1.01266
38478780	chr9:38478780:C:T	2.89244e-13	-0.757524	-1.03804
38479117	chr9:38479117:T:A	2.02872e-13	-1.10238	-1.04788
38479132	chr9:38479132:G:C	1.91865e-13	-1.15715	-1.04889
38479309	chr9:38479309:G:T	1.92612e-13	-1.40387	-0.798285
38479390	chr9:38479390:C:T	2.09374e-13	-0.996465	-1.12225
38479497	chr9:38479497:A:C	4.91177e-13	-2.78392e-10	-1.26603
38479531	chr9:38479531:C:A	4.91901e-13	-2.78392e-10	-1.26456
38479926	chr9:38479926:G:C	4.92554e-13	-2.78392e-10	-1.26323
38479934	chr9:38479934:A:G	4.98874e-13	-2.78392e-10	-1.25048
38479964	chr9:38479964:C:T	1.02176e-12	-2.78392e-10	-0.533551
38480346	chr9:38480346:A:G	2.32858e-13	-1.14665	-0.865756
38480655	chr9:38480655:C:T	5.35356e-13	-2.78392e-10	-1.1799
38480709	chr9:38480709:C:T	1.66908e-13	-1.37806	-0.967335
38480716	chr9:38480716:G:T	1.06008e-13	-1.5332	-1.26612
38480791	chr9:38480791:C:T	5.34109e-13	-2.78392e-10	-1.18223
38481224	chr9:38481224:C:G	4.93578e-13	-2.78392e-10	-1.26115
38481722	chr9:38481722:G:A	4.91388e-13	-2.78392e-10	-1.2656
38481825	chr9:38481825:A:G	6.88593e-13	-2.78392e-10	-0.928184
38481969	chr9:38481969:G:A	1.76762e-12	-2.78392e-10	0.0145544
38482158	chr9:38482158:A:G	4.93354e-13	-2.78392e-10	-1.26161
38482630	chr9:38482630:C:T	8.36088e-13	-2.78392e-10	-0.734101
38482666	chr9:38482666:G:C	6.53166e-13	-2.78392e-10	-0.981003
38482672	chr9:38482672:C:T	3.42146e-13	-0.427526	-1.20007
38482952	chr9:38482952:A:C	8.08373e-13	-2.78392e-10	-0.767812
38483121	chr9:38483121:G:A	6.58373e-13	-2.78392e-10	-0.973062
38483402	chr9:38483402:G:T	1.43673e-13	-1.43879	-1.05651
38483550	chr9:38483550:G:A	4.91109e-13	-2.78392e-10	-1.26617
38483641	chr9:38483641:G:A	3.88841e-13	-0.932726	-0.566938
38483779	chr9:38483779:G:A	5.7747e-13	-2.78392e-10	-1.10418
38483883	chr9:38483883:A:G	7.01755e-13	-2.78392e-10	-0.90925
38484004	chr9:38484004:AGT:A	4.94591e-13	-2.78392e-10	-1.2591
38484076	chr9:38484076:T:C	4.91115e-13	-2.78392e-10	-1.26616
38484388	chr9:38484388:GC:G	5.24379e-13	-2.78392e-10	-1.20062
38484526	chr9:38484526:C:T	1.13021e-13	-1.47152	-1.26374
38484729	chr9:38484729:C:T	4.96257e-13	-2.78392e-10	-1.25574
38485159	chr9:38485159:G:A	8.423e-13	-2.78392e-10	-0.726699
38485187	chr9:38485187:A:G	6.99399e-13	-2.78392e-10	-0.912613
38485259	chr9:38485259:T:A	6.65831e-14	-2.00411	-1.26027
38485689	chr9:38485689:C:T	4.91116e-13	-2.78392e-10	-1.26615
38485782	chr9:38485782:G:A	1.12608e-12	-2.78392e-10	-0.436337
38485822	chr9:38485822:G:C	3.3844e-13	-1.03404	-0.604447
38485907	chr9:38485907:T:C	7.22509e-14	-1.91655	-1.26614
38485942	chr9:38485942:A:T	3.79469e-12	-2.78392e-10	0.778524
38486175	chr9:38486175:G:C	8.6666e-13	-2.78392e-10	-0.698188
38486966	chr9:38486966:G:T	5.10577e-13	-2.78392e-10	-1.22729
38487410	chr9:38487410:G:T	4.98788e-13	-2.78392e-10	-1.25065
38487435	chr9:38487435:T:C	5.65138e-13	-2.78392e-10	-1.12577
38487456	chr9:38487456:G:A	4.96951e-13	-2.78392e-10	-1.25434
38487764	chr9:38487764:T:C	5.12328e-13	-2.78392e-10	-1.22387
38487817	chr9:38487817:A:T	2.75051e-13	-0.598753	-1.24712
38488012	chr9:38488012:G:A	8.53687e-13	-2.78392e-10	-0.71327
38488213	chr9:38488213:CG:C	8.77463e-13	0.167676	-0.853476
38488257	chr9:38488257:G:C	5.41106e-13	-1.16922	-2.90061e-10
38488346	chr9:38488346:T:C	4.99066e-13	-2.78392e-10	-1.2501
38488572	chr9:38488572:A:G	7.26039e-13	-2.78392e-10	-0.875231
38488597	chr9:38488597:T:C	1.22887e-13	-1.90636	-0.745206
38488864	chr9:38488864:A:C	1.0013e-13	-1.80194	-1.05443
38488922	chr9:38488922:T:C	9.10466e-14	-1.84674	-1.10472
38488976	chr9:38488976:G:A	7.78963e-14	-1.9947	-1.11276
38489075	chr9:38489075:A:G	7.3859e-13	-1.54702	0.688931
38489348	chr9:38489348:C:T	1.69215e-13	-1.08654	-1.24512
38489355	chr9:38489355:C:A	8.25834e-13	-2.78392e-10	-0.746441
38489401	chr9:38489401:A:T	1.0855e-13	-1.79219	-0.983433
38489508	chr9:38489508:T:C	2.56004e-13	-1.91764	-2.90061e-10
38489577	chr9:38489577:G:A	2.3899e-13	-1.22411	-0.762301
38489606	chr9:38489606:A:G	1.62323e-13	-2.01032	-0.362928
38489711	chr9:38489711:AACAGTATACAAC:A	1.09233e-13	-1.57702	-1.19233
38489865	chr9:38489865:C:G	1.89366e-12	-2.78392e-10	0.0834332
38490160	chr9:38490160:G:A	5.60274e-13	-2.78392e-10	-1.13441
38490389	chr9:38490389:C:A	1.17987e-12	-2.78392e-10	-0.389679
38490830	chr9:38490830:C:T	5.45415e-13	-2.78392e-10	-1.16129
38490843	chr9:38490843:G:A	4.96001e-13	-2.78392e-10	-1.25626
38490940	chr9:38490940:CT:C	5.21147e-13	-2.78392e-10	-1.2068
38490949	chr9:38490949:T:C	6.01353e-13	-1.35066	0.287006
38491041	chr9:38491041:G:A	7.83289e-13	-2.78392e-10	-0.799333
38491322	chr9:38491322:G:A	9.64488e-13	-1.35571	0.764473
38491567	chr9:38491567:C:A	1.16887e-13	-1.63244	-1.06919
38491841	chr9:38491841:A:G	4.98195e-13	-2.78392e-10	-1.25184
38491922	chr9:38491922:C:T	5.18271e-13	-2.78392e-10	-1.21234
38492129	chr9:38492129:A:G	2.37757e-13	-1.99158	-2.90061e-10
38492149	chr9:38492149:G:C	8.88054e-13	-2.78392e-10	-0.673802
38492392	chr9:38492392:G:A	1.41758e-13	-1.52181	-0.986901
38492624	chr9:38492624:A:G	4.95131e-13	-2.78392e-10	-1.25801
38492926	chr9:38492926:A:G	8.34564e-13	-2.78392e-10	-0.735925
38492954	chr9:38492954:T:C	8.23148e-13	-2.78392e-10	-0.749699
38493113	chr9:38493113:G:A	9.57211e-13	-2.78392e-10	-0.598811
38493231	chr9:38493231:G:C	5.56164e-13	-2.78392e-10	-1.14177
38493263	chr9:38493263:A:G	4.92367e-13	-2.78392e-10	-1.26361
38493372	chr9:38493372:C:G	5.1023e-13	-2.78392e-10	-1.22797
38493515	chr9:38493515:T:G	4.91108e-13	-2.78392e-10	-1.26617
38493788	chr9:38493788:A:G	1.06478e-13	-1.76216	-1.03274
38493984	chr9:38493984:A:G	1.17827e-13	-1.715	-0.978618
38494151	chr9:38494151:C:T	1.15226e-13	-1.75224	-0.963699
38494221	chr9:38494221:C:T	5.23598e-13	-2.78392e-10	-1.20211
38494240	chr9:38494240:A:T	9.08656e-13	-2.78392e-10	-0.650868
38494503	chr9:38494503:G:A	9.30863e-13	-2.78392e-10	-0.626722
38494688	chr9:38494688:G:A	5.05252e-13	-2.78392e-10	-1.23778
38494715	chr9:38494715:G:C	1.26279e-13	-1.57892	-1.04542
38494936	chr9:38494936:G:C	1.08354e-13	-1.76668	-1.01074
38494979	chr9:38494979:T:G	1.35675e-13	-1.87586	-0.676713
38495134	chr9:38495134:C:T	1.05105e-13	-1.62035	-1.18752
38495204	chr9:38495204:G:A	1.13087e-13	-1.71354	-1.02114
38495331	chr9:38495331:C:T	6.15685e-13	-2.78392e-10	-1.0401
38495622	chr9:38495622:G:A	1.32211e-13	-1.94561	-0.632822
38495774	chr9:38495774:G:A	1.13599e-13	-1.66494	-1.06522
38496011	chr9:38496011:T:G	1.43476e-12	-2.78392e-10	-0.19408
38496075	chr9:38496075:T:G	9.29824e-13	-2.78392e-10	-0.627839
38496327	chr9:38496327:CTTCA:C	1.16176e-13	-1.84435	-0.863382
38496604	chr9:38496604:G:A	5.18877e-12	-2.78392e-10	1.09142
38496793	chr9:38496793:A:C	6.91122e-13	-2.78392e-10	-0.924519
38496892	chr9:38496892:T:G	1.08702e-13	-1.51637	-1.25786
38497158	chr9:38497158:A:G	5.68272e-13	-2.78392e-10	-1.12023
38497628	chr9:38497628:T:C	1.1407e-12	-2.78392e-10	-0.423433
38497681	chr9:38497681:T:C	1.81889e-13	-1.54656	-0.712882
38497797	chr9:38497797:C:G	7.01913e-13	-2.78392e-10	-0.909025
38498285	chr9:38498285:G:A	1.04136e-12	-2.78392e-10	-0.514554
38498442	chr9:38498442:T:C	6.77593e-13	-2.78392e-10	-0.944288
38498770	chr9:38498770:C:T	5.34159e-13	-2.78392e-10	-1.18214
38498815	chr9:38498815:TC:T	5.2145e-13	-2.78392e-10	-1.20622
38498963	chr9:38498963:C:T	5.72042e-13	-2.78392e-10	-1.11362
38499155	chr9:38499155:G:A	4.92581e-13	-2.78392e-10	-1.26317
38499578	chr9:38499578:C:T	4.921e-13	-2.78392e-10	-1.26415
38499843	chr9:38499843:C:T	5.01112e-13	-2.78392e-10	-1.246
38499860	chr9:38499860:T:C	5.92266e-13	-2.78392e-10	-1.07888
38499978	chr9:38499978:A:G	1.1833e-13	-1.50777	-1.18159
38500470	chr9:38500470:A:G	5.52668e-13	-2.78392e-10	-1.14808
38500570	chr9:38500570:T:A	5.67212e-13	-2.78392e-10	-1.1221
38501038	chr9:38501038:C:T	8.62028e-14	-2.00559	-1.00054
38501174	chr9:38501174:T:C	4.9491e-13	-2.78392e-10	-1.25846
38501498	chr9:38501498:C:T	4.91221e-13	-2.78392e-10	-1.26594
38502184	chr9:38502184:C:G	4.92685e-13	-2.78392e-10	-1.26296
38502205	chr9:38502205:C:T	2.48996e-12	-2.78392e-10	0.357187
38502213	chr9:38502213:A:G	7.68347e-13	-2.78392e-10	-0.818593
38502237	chr9:38502237:C:A	2.83147e-13	-1.81687	-2.90061e-10
38502358	chr9:38502358:T:C	8.14612e-14	-1.7987	-1.26401
38502411	chr9:38502411:A:G	8.12991e-14	-1.79955	-1.26515
38502519	chr9:38502519:A:G	5.95423e-13	-2.78392e-10	-1.07356
38502523	chr9:38502523:G:A	5.22803e-13	-2.78392e-10	-1.20363
38502785	chr9:38502785:G:A	1.63128e-12	-2.78392e-10	-0.0657168
38503194	chr9:38503194:C:T	7.70824e-14	-1.85692	-1.26104
38503677	chr9:38503677:A:G	2.37527e-13	-1.99255	-2.90061e-10
38503691	chr9:38503691:A:G	7.78904e-13	-2.78392e-10	-0.804946
38503845	chr9:38503845:T:C	7.40733e-13	-0.855194	-2.90061e-10
38503868	chr9:38503868:G:A	5.79232e-13	-2.78392e-10	-1.10113
38503878	chr9:38503878:G:A	4.91443e-13	-2.78392e-10	-1.26549
38504661	chr9:38504661:C:T	5.18186e-13	-2.78392e-10	-1.2125
38504703	chr9:38504703:C:T	5.33131e-13	-2.78392e-10	-1.18407
38504748	chr9:38504748:G:A	8.52931e-14	-1.94264	-1.0741
38504792	chr9:38504792:G:C	8.33061e-14	-1.77605	-1.26426
38504903	chr9:38504903:G:A	4.9257e-13	-2.78392e-10	-1.2632
38505211	chr9:38505211:A:G	7.18185e-13	-1.52784	0.641734
38505299	chr9:38505299:G:T	5.76316e-13	-2.78392e-10	-1.10618
38505322	chr9:38505322:T:TG	9.28508e-13	-0.629256	-2.90061e-10
38505385	chr9:38505385:A:G	1.03138e-13	-1.76142	-1.06535
38505605	chr9:38505605:T:C	2.38047e-13	-1.99037	-2.90061e-10
38505952	chr9:38505952:T:G	9.51413e-14	-1.66851	-1.23896
38506206	chr9:38506206:A:G	4.92561e-13	-2.78392e-10	-1.26322
38506211	chr9:38506211:A:C	1.1163e-13	-1.76903	-0.978618
38506817	chr9:38506817:T:G	2.375e-12	-2.78392e-10	0.309917
38507129	chr9:38507129:AAT:A	5.83967e-13	-2.78392e-10	-1.09299
38507149	chr9:38507149:C:T	2.40306e-13	-1.98092	-2.90061e-10
38507344	chr9:38507344:A:G	1.83835e-12	-2.78392e-10	0.0537895
38507673	chr9:38507673:G:A	1.77397e-12	-2.78392e-10	0.0181395
38507907	chr9:38507907:C:A	1.59241e-12	-2.78392e-10	-0.0898321
38507918	chr9:38507918:G:A	6.04506e-13	-2.78392e-10	-1.05842
38508204	chr9:38508204:G:A	2.42354e-13	-1.97243	-2.90061e-10
38508385	chr9:38508385:A:C	2.07821e-12	-2.78392e-10	0.176429
38508493	chr9:38508493:G:A	4.31534e-13	-1.39549	-2.90061e-10
38508620	chr9:38508620:G:A	1.97244e-12	-2.78392e-10	0.124194
38508768	chr9:38508768:G:A	1.86234e-12	-2.78392e-10	0.0667541
38508965	chr9:38508965:G:T	1.97244e-12	-2.78392e-10	0.124194
38509032	chr9:38509032:C:T	5.60995e-13	-2.78392e-10	-1.13312
38509237	chr9:38509237:A:T	5.52054e-12	-2.78392e-10	1.1534
38509259	chr9:38509259:C:T	3.40206e-13	-0.373017	-1.26027
38509431	chr9:38509431:T:C	8.72532e-14	-1.99561	-0.998414
38509586	chr9:38509586:T:C	5.05999e-13	-2.78392e-10	-1.2363
38510308	chr9:38510308:C:A	3.2233e-12	-2.78392e-10	0.615326
38510413	chr9:38510413:A:G	9.60104e-14	-1.72145	-1.17692
38510466	chr9:38510466:T:C	7.11623e-13	-0.895287	-2.90061e-10
38510486	chr9:38510486:T:C	2.14931e-11	-2.78392e-10	2.51265
38510696	chr9:38510696:A:G	2.37885e-11	-2.78392e-10	2.61412
38510827	chr9:38510827:A:G	5.80222e-13	-2.78392e-10	-1.09942
38511082	chr9:38511082:G:A	2.22645e-11	-2.78392e-10	2.54791
38511109	chr9:38511109:G:A	5.48e-12	-2.78392e-10	1.14603
38511191	chr9:38511191:CATCA:C	2.73592e-12	-2.78392e-10	0.451389
38511853	chr9:38511853:TATA:T	4.99422e-13	-2.78392e-10	-1.24938
38512009	chr9:38512009:A:C	5.6189e-13	-2.78392e-10	-1.13153
38512014	chr9:38512014:AC:A	7.75388e-13	-0.809471	-2.90061e-10
38512025	chr9:38512025:A:G	1.06944e-13	-1.73549	-1.05504
38512197	chr9:38512197:G:T	2.79552e-12	-2.78392e-10	0.472938
38512627	chr9:38512627:AT:A	5.42729e-12	-2.78392e-10	1.13636
38512628	chr9:38512628:T:A	5.02302e-13	-0.701441	-0.542192
38512631	chr9:38512631:T:A	6.80889e-12	-2.78392e-10	1.36315
38512655	chr9:38512655:G:C	4.93424e-13	-2.78392e-10	-1.26147
38513138	chr9:38513138:T:C	1.68663e-12	-2.78392e-10	-0.0323497
38513622	chr9:38513622:C:T	2.24965e-11	-2.78392e-10	2.55828
38513646	chr9:38513646:A:C	1.89329e-12	-2.78392e-10	0.0832366
38513705	chr9:38513705:A:G	2.91866e-12	-2.78392e-10	0.516046
38513749	chr9:38513749:A:G	3.1708e-12	-2.78392e-10	0.598905
38513925	chr9:38513925:C:T	5.4851e-12	-2.78392e-10	1.14696
38514180	chr9:38514180:A:C	4.95933e-13	-1.25639	-2.90061e-10
38514205	chr9:38514205:AAC:A	5.23629e-13	-2.78392e-10	-1.20205
38514560	chr9:38514560:A:G	4.77273e-12	-2.78392e-10	1.00784
38515033	chr9:38515033:G:A	5.3547e-13	-2.78392e-10	-1.17969
38515362	chr9:38515362:A:G	4.91108e-13	-2.78392e-10	-1.26617
38516108	chr9:38516108:T:G	4.91326e-13	-2.78392e-10	-1.26573
38516313	chr9:38516313:C:G	1.15838e-12	-2.78392e-10	-0.408056
38517132	chr9:38517132:C:T	1.30167e-12	-2.78392e-10	-0.29143
38517198	chr9:38517198:C:T	1.86634e-13	-0.971745	-1.26194
38517361	chr9:38517361:C:T	3.41885e-13	-1.62836	-2.90061e-10
38517660	chr9:38517660:G:A	2.54305e-11	-2.78392e-10	2.68087
38517841	chr9:38517841:C:T	2.49441e-12	-2.78392e-10	0.358974
38518061	chr9:38518061:A:G	8.8582e-12	-2.78392e-10	1.62626
38518285	chr9:38518285:A:G	1.62176e-11	-2.78392e-10	2.23102
38518413	chr9:38518413:TTTA:T	2.20984e-12	-2.78392e-10	0.237841
38518509	chr9:38518509:C:A	4.96427e-13	-2.78392e-10	-1.2554
38518615	chr9:38518615:C:T	1.30722e-13	-2.00656	-0.583206
38518636	chr9:38518636:G:A	1.38524e-13	-2.0027	-0.529093
38518719	chr9:38518719:C:T	6.52968e-13	-2.78392e-10	-0.981306
38519440	chr9:38519440:A:G	4.95639e-13	-2.78392e-10	-1.25699
38519472	chr9:38519472:A:AC	7.77733e-14	-1.86931	-1.23973
38519515	chr9:38519515:G:T	1.39248e-12	-2.78392e-10	-0.223994
38519610	chr9:38519610:T:A	1.40973e-13	-2.01038	-0.503889
38519623	chr9:38519623:C:T	1.9347e-12	-2.78392e-10	0.104872
38519722	chr9:38519722:G:A	7.70474e-14	-1.87873	-1.23968
38519750	chr9:38519750:A:G	1.69818e-12	-2.78392e-10	-0.025522
38519753	chr9:38519753:C:T	7.51966e-14	-1.88897	-1.25376
38519817	chr9:38519817:T:G	1.60383e-12	-2.78392e-10	-0.0826856
38519954	chr9:38519954:C:G	5.30992e-13	-2.78392e-10	-1.18809
38519962	chr9:38519962:C:T	1.15124e-12	-2.78392e-10	-0.414238
38519976	chr9:38519976:C:T	2.08772e-12	-2.78392e-10	0.180995
38520006	chr9:38520006:A:G	7.73303e-14	-1.86709	-1.24766
38520152	chr9:38520152:G:A	5.27625e-13	-2.78392e-10	-1.19445
38520185	chr9:38520185:T:C	7.01025e-14	-2.00916	-1.20372
38520627	chr9:38520627:A:G	1.15506e-12	-2.78392e-10	-0.410923
38520766	chr9:38520766:TTTTC:T	2.52257e-12	-2.78392e-10	0.3702
38521102	chr9:38521102:A:G	1.14541e-12	-2.78392e-10	-0.41932
38521132	chr9:38521132:A:G	5.59499e-13	-2.78392e-10	-1.13579
38521167	chr9:38521167:T:C	1.00203e-13	-1.59735	-1.25828
38521637	chr9:38521637:T:C	7.45424e-14	-1.90071	-1.25076
38521777	chr9:38521777:C:A	7.20184e-14	-1.94754	-1.23838
38521823	chr9:38521823:T:C	2.91436e-12	-2.78392e-10	0.514569
38522058	chr9:38522058:C:A	8.88653e-14	-1.7142	-1.26151
38522124	chr9:38522124:G:A	2.12228e-12	-2.78392e-10	0.197413
38522175	chr9:38522175:T:C	5.01076e-12	-2.78392e-10	1.05651
38522206	chr9:38522206:G:A	7.49156e-14	-1.95247	-1.194
38522241	chr9:38522241:T:C	9.51618e-14	-1.83061	-1.07665
38522433	chr9:38522433:C:T	5.24198e-13	-2.78392e-10	-1.20096
38522582	chr9:38522582:T:C	1.75585e-12	-2.78392e-10	0.00787452
38522945	chr9:38522945:T:C	7.84677e-14	-1.88537	-1.21478
38523107	chr9:38523107:TTCTTTA:T	1.14261e-13	-1.48466	-1.23968
38523146	chr9:38523146:G:C	5.84202e-13	-2.78392e-10	-1.09259
38523208	chr9:38523208:C:T	1.2926e-12	-2.78392e-10	-0.298421
38523323	chr9:38523323:A:G	5.35555e-13	-2.78392e-10	-1.17953
38523394	chr9:38523394:C:G	6.6932e-14	-2.00136	-1.2578
38523710	chr9:38523710:T:C	7.84548e-14	-2.01109	-1.08922
38523893	chr9:38523893:AG:A	1.67035e-13	-1.33469	-1.00994
38523954	chr9:38523954:T:A	5.0568e-13	-2.78392e-10	-1.23693
38523955	chr9:38523955:C:A	5.05732e-13	-2.78392e-10	-1.23683
38523975	chr9:38523975:C:A	1.77774e-12	-2.78392e-10	0.0202656
38523995	chr9:38523995:G:A	2.33802e-13	-2.00836	-2.90061e-10
38524140	chr9:38524140:A:G	5.39266e-13	-2.78392e-10	-1.17263
38524383	chr9:38524383:A:G	6.66368e-14	-2.0107	-1.25287
38525001	chr9:38525001:G:A	5.37852e-13	-2.78392e-10	-1.17525
38525161	chr9:38525161:C:A	1.83102e-12	-2.78392e-10	0.0497955
38525364	chr9:38525364:G:A	5.20344e-13	-2.78392e-10	-1.20834
38525448	chr9:38525448:A:AT	6.73112e-14	-1.98834	-1.26517
38525496	chr9:38525496:A:C	1.80371e-13	-1.02704	-1.24078
38525514	chr9:38525514:A:T	7.00152e-13	-2.78392e-10	-0.911537
38525858	chr9:38525858:C:T	2.37424e-13	-1.99299	-2.90061e-10
38526202	chr9:38526202:C:A	1.59942e-12	-2.78392e-10	-0.0854388
38526375	chr9:38526375:A:T	1.88455e-11	-2.78392e-10	2.38119
38526694	chr9:38526694:T:C	5.34919e-13	-2.78392e-10	-1.18072
38526827	chr9:38526827:C:G	2.23949e-13	-1.76084	-0.290577
38526883	chr9:38526883:C:T	5.76091e-13	-2.78392e-10	-1.10657
38527120	chr9:38527120:T:C	3.82719e-13	-0.288925	-1.22661
38527251	chr9:38527251:C:T	1.24515e-12	-2.78392e-10	-0.335826
38527544	chr9:38527544:A:C	3.78363e-13	-0.272996	-1.25398
38527631	chr9:38527631:C:T	1.14125e-12	-2.78392e-10	-0.422956
38527655	chr9:38527655:T:C	5.38618e-13	-2.78392e-10	-1.17383
38527693	chr9:38527693:A:T	3.72086e-13	-0.286827	-1.25688
38527705	chr9:38527705:A:T	3.66988e-12	-2.78392e-10	0.745081
38527890	chr9:38527890:T:C	9.94831e-13	-2.78392e-10	-0.560262
38528070	chr9:38528070:A:G	9.76095e-13	-2.78392e-10	-0.579275
38528079	chr9:38528079:G:A	9.9135e-13	-2.78392e-10	-0.563767
38528166	chr9:38528166:C:T	9.9135e-13	-2.78392e-10	-0.563767
38528427	chr9:38528427:A:G	9.89986e-13	-2.78392e-10	-0.565144
38528458	chr9:38528458:G:A	9.93453e-13	-2.78392e-10	-0.561648
38528534	chr9:38528534:T:C	1.38522e-13	-1.97719	-0.554618
38528686	chr9:38528686:A:G	2.32978e-13	-2.01189	-2.90061e-10
38528786	chr9:38528786:G:T	1.08503e-12	-2.78392e-10	-0.473473
38528795	chr9:38528795:C:T	2.19926e-12	-2.78392e-10	0.233044
38529227	chr9:38529227:T:A	1.00275e-12	-2.78392e-10	-0.55233
38529435	chr9:38529435:A:C	9.8976e-13	-2.78392e-10	-0.565372
38529517	chr9:38529517:TTTA:T	7.55576e-13	-2.78392e-10	-0.835355
38529535	chr9:38529535:A:G	1.39888e-13	-1.96747	-0.554524
38529648	chr9:38529648:G:A	1.61318e-12	-2.78392e-10	-0.0768713
38529688	chr9:38529688:C:G	1.61494e-12	-2.78392e-10	-0.0757841
38529705	chr9:38529705:G:C	1.61403e-12	-2.78392e-10	-0.0763435
38529832	chr9:38529832:A:G	1.61249e-12	-2.78392e-10	-0.0772993
38530248	chr9:38530248:C:T	1.19607e-12	-2.78392e-10	-0.376035
38530385	chr9:38530385:G:A	1.61451e-12	-2.78392e-10	-0.0760479
38530556	chr9:38530556:G:A	1.2663e-12	-2.78392e-10	-0.318982
38530587	chr9:38530587:T:C	8.274e-14	-1.8562	-1.19093
38530897	chr9:38530897:TTGAG:T	1.60637e-12	-2.78392e-10	-0.0811008
38531147	chr9:38531147:A:G	1.57477e-12	-2.78392e-10	-0.100972
38531546	chr9:38531546:C:T	1.53924e-12	-2.78392e-10	-0.123789
38531605	chr9:38531605:G:C	1.61303e-12	-2.78392e-10	-0.0769642
38531625	chr9:38531625:A:C	1.62828e-12	-2.78392e-10	-0.0675556
38531664	chr9:38531664:G:A	1.61875e-12	-2.78392e-10	-0.0734278
38531747	chr9:38531747:A:G	1.60626e-12	-2.78392e-10	-0.0811689
38531840	chr9:38531840:A:G	7.40181e-13	-2.78392e-10	-0.85594
38532025	chr9:38532025:C:T	1.69025e-12	-2.78392e-10	-0.030204
38532264	chr9:38532264:T:A	5.39854e-13	-2.78392e-10	-1.17154
38532420	chr9:38532420:C:T	5.13953e-13	-2.78392e-10	-1.2207
38532573	chr9:38532573:G:A	9.9135e-13	-2.78392e-10	-0.563767
38532583	chr9:38532583:T:C	9.94583e-13	-2.78392e-10	-0.560511
38532635	chr9:38532635:T:C	6.09653e-13	-2.78392e-10	-1.04994
38532855	chr9:38532855:C:T	1.00809e-12	-2.78392e-10	-0.547022
38532982	chr9:38532982:C:T	1.00134e-12	-2.78392e-10	-0.553738
38533007	chr9:38533007:T:C	8.4767e-14	-1.76297	-1.25995
38533206	chr9:38533206:G:C	1.70822e-12	-2.78392e-10	-0.0196255
38533314	chr9:38533314:G:A	9.90044e-13	-2.78392e-10	-0.565085
38533471	chr9:38533471:T:C	6.54837e-13	-2.78392e-10	-0.978448
38533500	chr9:38533500:AAGC:A	9.9135e-13	-2.78392e-10	-0.563767
38534192	chr9:38534192:G:A	6.14511e-13	-2.78392e-10	-1.04201
38534248	chr9:38534248:A:G	1.90963e-13	-0.968149	-1.24261
38534529	chr9:38534529:A:G	2.85857e-13	-1.78315	-0.0241914
38534785	chr9:38534785:A:G	1.01885e-12	-2.78392e-10	-0.536404
38534902	chr9:38534902:G:A	7.82725e-13	-2.78392e-10	-0.800053
38535062	chr9:38535062:A:G	4.93968e-13	-2.78392e-10	-1.26036
38535083	chr9:38535083:C:T	5.07918e-13	-2.78392e-10	-1.23252
38535482	chr9:38535482:T:C	8.73232e-13	-2.78392e-10	-0.690633
38535601	chr9:38535601:C:T	2.94407e-13	-1.77787	-2.90061e-10
38535628	chr9:38535628:A:G	1.78151e-12	-2.78392e-10	0.0223846
38535910	chr9:38535910:C:T	7.84082e-13	-2.78392e-10	-0.79832
38536106	chr9:38536106:C:T	8.23123e-13	-2.78392e-10	-0.749729
38536166	chr9:38536166:C:T	5.26255e-13	-2.78392e-10	-1.19705
38536284	chr9:38536284:C:T	7.93896e-13	-2.78392e-10	-0.785882
38536783	chr9:38536783:C:A	5.18774e-12	-2.78392e-10	1.09122
38537128	chr9:38537128:T:C	5.57811e-13	-2.78392e-10	-1.13881
38537887	chr9:38537887:G:A	1.66062e-13	-2.01176	-0.338714
38538052	chr9:38538052:A:G	8.06326e-13	-2.78392e-10	-0.770347
38538183	chr9:38538183:G:C	8.02809e-13	-2.78392e-10	-0.774718
38538572	chr9:38538572:A:G	2.56329e-13	-1.77907	-0.137302
38538670	chr9:38538670:C:T	4.91247e-13	-2.78392e-10	-1.26589
38538987	chr9:38538987:C:T	5.83466e-13	-2.78392e-10	-1.09385
38539199	chr9:38539199:G:A	3.52652e-12	-2.78392e-10	0.705233
38539248	chr9:38539248:T:A	8.25928e-13	-2.78392e-10	-0.746326
38539284	chr9:38539284:C:T	5.08663e-13	-2.78392e-10	-1.23105
38539309	chr9:38539309:T:C	6.05245e-13	-2.78392e-10	-1.0572
38540374	chr9:38540374:T:A	1.25814e-13	-1.39824	-1.22979
38540451	chr9:38540451:G:A	6.59948e-13	-2.78392e-10	-0.970674
38540816	chr9:38540816:G:A	2.32694e-12	-2.78392e-10	0.289473
38541199	chr9:38541199:T:G	1.27994e-13	-1.36212	-1.24873
38541396	chr9:38541396:C:T	1.26516e-12	-2.78392e-10	-0.319881
38541518	chr9:38541518:C:G	4.99323e-13	-2.78392e-10	-1.24958
38542258	chr9:38542258:A:G	5.10331e-13	-2.78392e-10	-1.22778
38542452	chr9:38542452:C:T	2.74053e-13	-1.84951	-2.90061e-10
38542660	chr9:38542660:C:G	4.94768e-13	-2.78392e-10	-1.25875
38542691	chr9:38542691:G:A	1.37413e-13	-1.77898	-0.760869
38542715	chr9:38542715:C:T	2.83029e-13	-1.81729	-2.90061e-10
38542775	chr9:38542775:T:C	2.20031e-13	-1.96243	-0.106639
38542921	chr9:38542921:T:G	7.02636e-13	-2.78392e-10	-0.907996
38543012	chr9:38543012:A:C	2.6648e-12	-2.78392e-10	0.425049
38543185	chr9:38543185:C:T	5.8831e-13	-2.78392e-10	-1.08558
38543480	chr9:38543480:T:C	2.50998e-12	-2.78392e-10	0.365196
38543778	chr9:38543778:C:T	2.91446e-13	-1.78798	-2.90061e-10
38543895	chr9:38543895:G:T	5.38803e-13	-2.78392e-10	-1.17348
38543950	chr9:38543950:T:C	3.01819e-13	-1.95443	0.201418
38544012	chr9:38544012:T:G	3.03397e-13	-1.94494	0.197152
38544845	chr9:38544845:G:A	3.29344e-13	-2.0119	0.346169
38544865	chr9:38544865:A:T	2.81888e-13	-1.82133	-2.90061e-10
38545036	chr9:38545036:C:G	5.18927e-13	-2.78392e-10	-1.21107
38545046	chr9:38545046:C:G	5.18927e-13	-2.78392e-10	-1.21107
38545062	chr9:38545062:G:A	4.94094e-13	-2.78392e-10	-1.26011
38545063	chr9:38545063:A:G	4.94094e-13	-2.78392e-10	-1.26011
38545592	chr9:38545592:G:A	2.86123e-12	-2.78392e-10	0.496173
38545681	chr9:38545681:G:A	7.9255e-13	-2.78392e-10	-0.787578
38545691	chr9:38545691:A:G	2.58338e-12	-2.78392e-10	0.394021
38545752	chr9:38545752:A:G	6.65797e-14	-2.00176	-1.26267
38545775	chr9:38545775:A:C	5.00338e-13	-2.78392e-10	-1.24755
38545792	chr9:38545792:CACTGACCAGGACCTT:C	2.77499e-12	-2.78392e-10	0.465567
38546338	chr9:38546338:T:G	2.09863e-13	-1.32445	-0.791928
38546433	chr9:38546433:C:T	1.64912e-13	-1.37969	-0.977736
38546450	chr9:38546450:CA:C	4.5545e-13	-1.34155	-2.90061e-10
38546809	chr9:38546809:G:C	2.16759e-12	-2.78392e-10	0.218539
38547033	chr9:38547033:C:A	5.86494e-13	-2.78392e-10	-1.08867
38547153	chr9:38547153:C:T	5.83257e-13	-2.78392e-10	-1.09421
38547157	chr9:38547157:C:T	6.80173e-14	-2.00377	-1.2393
38547260	chr9:38547260:G:T	6.7261e-14	-1.99033	-1.26392
38547513	chr9:38547513:A:G	1.31478e-13	-1.77744	-0.806553
38547808	chr9:38547808:A:G	7.31545e-14	-1.90516	-1.2651
38548526	chr9:38548526:A:T	2.68306e-13	-1.99748	0.12677
38548587	chr9:38548587:C:T	2.38052e-13	-2.01129	0.0209469
38548833	chr9:38548833:G:A	1.03069e-13	-1.77653	-1.0509
38548955	chr9:38548955:A:G	5.0031e-13	-2.78392e-10	-1.24761
38549344	chr9:38549344:A:G	7.29098e-13	-2.78392e-10	-0.871026
38549490	chr9:38549490:T:C	5.24161e-13	-2.78392e-10	-1.20104
38549498	chr9:38549498:A:G	6.52552e-13	-2.78392e-10	-0.981944
38550326	chr9:38550326:G:A	7.48076e-13	-2.78392e-10	-0.84533
38550439	chr9:38550439:T:C	6.01754e-13	-2.78392e-10	-1.06299
38550771	chr9:38550771:A:C	1.07013e-13	-1.9541	-0.835782
38550778	chr9:38550778:A:G	2.74973e-13	-1.99881	0.152648
38551231	chr9:38551231:G:T	6.83591e-14	-2.0094	-1.22866
38551861	chr9:38551861:T:C	8.73871e-14	-1.80352	-1.18897
38552341	chr9:38552341:T:C	8.82876e-14	-1.81881	-1.16343
38552733	chr9:38552733:T:C	2.67759e-13	-1.99032	0.117571
38552999	chr9:38552999:C:T	2.6471e-13	-1.99605	0.111851
38553000	chr9:38553000:G:A	7.42999e-14	-2.01182	-1.1429
38553055	chr9:38553055:C:A	1.2665e-12	-2.78392e-10	-0.31882
38553064	chr9:38553064:T:G	1.08582e-13	-1.96583	-0.809499
38553094	chr9:38553094:G:A	1.78392e-12	-2.78392e-10	0.0237328
38553269	chr9:38553269:C:A	5.89609e-13	-2.78392e-10	-1.08337
38553353	chr9:38553353:C:T	5.57164e-13	-2.78392e-10	-1.13998
38553670	chr9:38553670:C:T	9.85412e-14	-1.9836	-0.888759
38553671	chr9:38553671:G:A	7.64842e-14	-1.98381	-1.14194
38554102	chr9:38554102:T:C	7.3314e-14	-1.99991	-1.16817
38554143	chr9:38554143:G:T	1.80545e-13	-1.99045	-0.276407
38554246	chr9:38554246:G:A	9.93293e-14	-1.98569	-0.878701
38554291	chr9:38554291:A:G	6.04966e-13	-2.78392e-10	-1.05766
38554306	chr9:38554306:A:G	1.29321e-13	-1.49304	-1.1075
38555239	chr9:38555239:T:C	6.7208e-14	-1.99721	-1.25783
38555389	chr9:38555389:A:C	6.64577e-14	-2.00035	-1.26592
38555502	chr9:38555502:T:C	7.01592e-13	-2.78392e-10	-0.909483
38555566	chr9:38555566:G:T	2.69728e-13	-1.86542	-2.90061e-10
38555823	chr9:38555823:A:G	5.76693e-12	-2.78392e-10	1.19706
38555841	chr9:38555841:T:C	5.56731e-13	-2.78392e-10	-1.14075
38555910	chr9:38555910:T:C	5.74503e-13	-1.10933	-2.90061e-10
38556189	chr9:38556189:TG:T	8.0392e-13	-2.78392e-10	-0.773334
38556195	chr9:38556195:G:A	5.83605e-13	-2.78392e-10	-1.09361
38556520	chr9:38556520:A:G	4.91295e-13	-2.78392e-10	-1.26579
38556691	chr9:38556691:C:T	1.83534e-13	-2.00984	-0.240591
38556710	chr9:38556710:G:A	1.22795e-13	-2.00559	-0.646734
38556726	chr9:38556726:C:T	2.56365e-12	-2.78392e-10	0.386354
38556875	chr9:38556875:C:T	7.78659e-14	-1.88131	-1.22653
38556885	chr9:38556885:C:T	6.49574e-13	-2.78392e-10	-0.986518
38556903	chr9:38556903:A:T	2.37609e-13	-1.99221	-2.90061e-10
38557730	chr9:38557730:C:T	4.92423e-13	-2.78392e-10	-1.2635
38557825	chr9:38557825:T:A	8.69879e-13	-2.78392e-10	-0.694481
38557879	chr9:38557879:G:A	3.03718e-13	-1.74673	-2.90061e-10
38557933	chr9:38557933:C:T	5.36338e-13	-2.78392e-10	-1.17807
38558251	chr9:38558251:A:G	3.787e-13	-0.924745	-0.601344
38558414	chr9:38558414:C:T	1.45e-13	-1.98977	-0.496336
38558433	chr9:38558433:T:G	1.50152e-13	-2.00753	-0.443652
38558537	chr9:38558537:C:T	1.42857e-13	-2.00589	-0.495099
38558677	chr9:38558677:T:C	9.78733e-13	-2.78392e-10	-0.576576
38559146	chr9:38559146:G:C	2.49607e-13	-1.94295	-2.90061e-10
38559455	chr9:38559455:TG:T	3.04207e-13	-1.74512	-2.90061e-10
38560212	chr9:38560212:G:T	1.51434e-13	-2.01175	-0.430936
38560218	chr9:38560218:T:A	5.32385e-13	-2.78392e-10	-1.18547
38561001	chr9:38561001:T:C	5.56004e-13	-2.78392e-10	-1.14206
38562024	chr9:38562024:A:G	5.4032e-13	-2.78392e-10	-1.17067
38562776	chr9:38562776:G:C	7.37718e-14	-1.94945	-1.2124
38562978	chr9:38562978:C:T	6.8955e-13	-2.78392e-10	-0.926796
38563174	chr9:38563174:T:C	7.08658e-14	-1.94336	-1.25869
38565181	chr9:38565181:T:C	4.98517e-13	-2.78392e-10	-1.2512
38566044	chr9:38566044:C:T	1.14347e-13	-1.94876	-0.774835
38566059	chr9:38566059:A:G	4.98057e-13	-2.78392e-10	-1.25212
38566114	chr9:38566114:A:G	5.14989e-13	-2.78392e-10	-1.21869
38566116	chr9:38566116:G:A	7.73306e-14	-1.99568	-1.11906
38566274	chr9:38566274:T:C	8.12876e-14	-1.96544	-1.0994
38566439	chr9:38566439:G:A	9.11228e-14	-1.98921	-0.961421
38567181	chr9:38567181:C:T	5.02374e-13	-2.78392e-10	-1.24349
38567418	chr9:38567418:T:C	7.9614e-13	-2.78392e-10	-0.783059
38567806	chr9:38567806:G:C	3.32329e-13	-1.65671	-2.90061e-10
38567835	chr9:38567835:C:T	9.61233e-13	-2.78392e-10	-0.594617
38567916	chr9:38567916:C:T	9.39576e-14	-1.97563	-0.944357
38568057	chr9:38568057:C:T	6.63888e-14	-2.00298	-1.26432
38568446	chr9:38568446:C:T	8.56092e-14	-2.00107	-1.01197
38568584	chr9:38568584:G:T	8.49861e-14	-2.00189	-1.01845
38568592	chr9:38568592:T:C	9.46923e-14	-1.99754	-0.914665
38568801	chr9:38568801:G:A	5.14783e-13	-2.78392e-10	-1.21909
38568802	chr9:38568802:A:C	2.55049e-13	-2.00844	0.0870613
38568876	chr9:38568876:C:T	2.5891e-13	-1.97329	0.0669361
38569030	chr9:38569030:G:A	3.69259e-13	-1.55134	-2.90061e-10
38569107	chr9:38569107:A:G	1.23978e-13	-1.63037	-1.01236
38569253	chr9:38569253:A:G	2.00249e-13	-1.78017	-0.383101
38569261	chr9:38569261:T:C	3.28576e-13	-2.01187	0.343804
38569265	chr9:38569265:A:G	1.37629e-13	-1.95104	-0.587231
38569291	chr9:38569291:T:C	1.46188e-13	-1.87873	-0.599209
38569306	chr9:38569306:G:T	1.30442e-13	-1.87787	-0.714034
38569325	chr9:38569325:C:T	1.38168e-13	-1.86452	-0.669847
38569524	chr9:38569524:A:G	1.28675e-13	-1.41025	-1.19529
38569568	chr9:38569568:A:G	3.3095e-13	-1.92775	0.266883
38569600	chr9:38569600:C:T	4.9138e-13	-2.78392e-10	-1.26562
38569601	chr9:38569601:G:A	6.69886e-14	-1.99365	-1.26466
38569652	chr9:38569652:T:A	2.8605e-13	-1.92566	0.118997
38569722	chr9:38569722:C:T	3.15016e-13	-1.71021	-2.90061e-10
38569726	chr9:38569726:G:A	4.91175e-13	-2.78392e-10	-1.26603
38569818	chr9:38569818:T:C	1.04772e-13	-1.96951	-0.841538
38569831	chr9:38569831:G:A	2.88153e-13	-1.79934	-2.90061e-10
38569853	chr9:38569853:T:C	1.04248e-13	-1.93915	-0.876911
38570099	chr9:38570099:G:A	5.47549e-13	-2.78392e-10	-1.15738
38570162	chr9:38570162:T:C	7.95887e-14	-1.99649	-1.08947
38570284	chr9:38570284:C:T	1.63322e-12	-0.064523	-2.90061e-10
38570370	chr9:38570370:C:T	5.58916e-13	-2.78392e-10	-1.13683
38570473	chr9:38570473:T:G	3.38428e-13	-1.63852	-2.90061e-10
38570559	chr9:38570559:C:T	7.56533e-12	-2.78392e-10	1.4685
38570704	chr9:38570704:A:C	7.23227e-14	-2.01188	-1.16982
38570742	chr9:38570742:G:T	3.18313e-13	-1.5303	-0.169499
38570759	chr9:38570759:T:A	4.91114e-13	-2.78392e-10	-1.26616
38571583	chr9:38571583:T:C	1.0088e-12	-2.78392e-10	-0.546322
38571628	chr9:38571628:G:A	9.20222e-13	-2.78392e-10	-0.63822
38571658	chr9:38571658:C:T	8.09634e-13	-2.78392e-10	-0.766253
38571979	chr9:38571979:T:TTAAA	6.8998e-14	-2.01075	-1.218
38571989	chr9:38571989:C:G	7.34137e-14	-1.9302	-1.23652
38571995	chr9:38571995:A:G	5.29592e-13	-2.78392e-10	-1.19073
38572219	chr9:38572219:T:C	9.21021e-14	-2.01164	-0.928294
38572354	chr9:38572354:T:C	6.65352e-12	-2.78392e-10	1.34007
38572526	chr9:38572526:A:G	4.93635e-13	-2.78392e-10	-1.26104
38572599	chr9:38572599:C:T	8.15403e-14	-1.99415	-1.06759
38572665	chr9:38572665:G:A	6.93698e-14	-2.00899	-1.21439
38572771	chr9:38572771:G:A	4.91126e-13	-2.78392e-10	-1.26613
38572825	chr9:38572825:C:G	2.30358e-13	-2.0038	-0.0193986
38572984	chr9:38572984:T:C	1.37507e-13	-1.95502	-0.584146
38573273	chr9:38573273:C:A	5.18158e-13	-2.78392e-10	-1.21255
38573586	chr9:38573586:A:T	3.12156e-13	-1.71933	-2.90061e-10
38573832	chr9:38573832:TTAAA:T	6.10881e-13	-1.04793	-2.90061e-10
38573977	chr9:38573977:A:G	6.18911e-13	-2.78392e-10	-1.03487
38574017	chr9:38574017:G:A	4.20195e-13	-1.42212	-2.90061e-10
38574139	chr9:38574139:T:C	6.92545e-14	-2.0063	-1.21875
38575112	chr9:38575112:A:G	5.00222e-13	-2.78392e-10	-1.24778
38575150	chr9:38575150:A:C	1.23132e-11	-2.78392e-10	1.95559
38575535	chr9:38575535:T:C	6.26777e-13	-2.78392e-10	-1.02224
38575605	chr9:38575605:T:G	4.70479e-13	-1.44316	0.134075
38575614	chr9:38575614:T:C	5.12366e-13	-2.78392e-10	-1.22379
38575615	chr9:38575615:G:A	5.15736e-13	-2.78392e-10	-1.21724
38575640	chr9:38575640:T:C	1.23975e-13	-1.96947	-0.673282
38575799	chr9:38575799:A:T	1.31322e-13	-1.36222	-1.22296
38575836	chr9:38575836:A:AG	5.12906e-13	-0.690648	-0.532095
38575888	chr9:38575888:T:G	1.54423e-13	-1.98033	-0.442811
38576075	chr9:38576075:C:T	2.33925e-13	-2.00783	-2.90061e-10
38576345	chr9:38576345:A:C	1.20326e-12	-2.78392e-10	-0.370043
38576408	chr9:38576408:C:CTT	4.92113e-13	-2.78392e-10	-1.26413
38576441	chr9:38576441:A:C	5.24462e-13	-2.78392e-10	-1.20046
38576585	chr9:38576585:C:T	2.1801e-12	-2.78392e-10	0.22429
38577002	chr9:38577002:G:A	7.4794e-14	-1.88967	-1.25843
38577013	chr9:38577013:G:C	5.16605e-13	-2.78392e-10	-1.21556
38577095	chr9:38577095:C:G	2.05943e-13	-1.03871	-1.09652
38577242	chr9:38577242:T:C	8.67874e-14	-1.74974	-1.24963
38577473	chr9:38577473:T:C	4.65234e-13	-1.32029	-2.90061e-10
38577735	chr9:38577735:T:A	6.94345e-13	-2.78392e-10	-0.919866
38577788	chr9:38577788:A:G	3.93458e-12	-2.78392e-10	0.814726
38578156	chr9:38578156:A:G	1.92303e-13	-1.58224	-0.621524
38578245	chr9:38578245:A:G	5.18425e-13	-2.78392e-10	-1.21204
38578679	chr9:38578679:T:A	2.36137e-13	-1.99842	-2.90061e-10
38578680	chr9:38578680:C:T	2.35332e-13	-2.00184	-2.90061e-10
38578719	chr9:38578719:A:G	6.89628e-13	-2.78392e-10	-0.926682
38578822	chr9:38578822:G:A	1.30768e-12	-2.78392e-10	-0.286825
38578975	chr9:38578975:C:T	4.2656e-13	-0.59366	-0.813421
38578985	chr9:38578985:A:T	2.36403e-13	-1.9973	-2.90061e-10
38579194	chr9:38579194:A:C	2.38206e-13	-1.9897	-2.90061e-10
38579219	chr9:38579219:C:T	1.02683e-13	-1.5974	-1.23379
38579249	chr9:38579249:A:G	2.26174e-13	-1.74157	-0.299965
38579287	chr9:38579287:T:C	1.61018e-13	-1.55771	-0.823612
38579350	chr9:38579350:C:T	2.36453e-13	-1.99708	-2.90061e-10
38579731	chr9:38579731:A:T	2.07357e-13	-0.977926	-1.15047
38580276	chr9:38580276:C:A	7.41206e-14	-1.9107	-1.24644
38580495	chr9:38580495:A:G	4.91112e-13	-2.78392e-10	-1.26616
38580711	chr9:38580711:A:G	6.81501e-14	-1.97528	-1.26584
38580775	chr9:38580775:T:C	2.56352e-13	-0.820762	-1.09552
38580781	chr9:38580781:A:G	1.33615e-12	-2.78392e-10	-0.265284
38580867	chr9:38580867:G:T	2.3308e-13	-2.01145	-2.90061e-10
38580912	chr9:38580912:C:A	4.66588e-13	-0.446246	-0.871143
38580929	chr9:38580929:C:T	7.3424e-14	-2.00308	-1.1635
38580958	chr9:38580958:G:T	3.71646e-12	-2.78392e-10	0.757693
38581120	chr9:38581120:C:A	1.29623e-12	-2.78392e-10	-0.295619
38581186	chr9:38581186:A:C	2.52422e-13	-1.08899	-0.842747
38581516	chr9:38581516:A:G	8.04051e-14	-1.81379	-1.26197
38581542	chr9:38581542:C:T	2.77267e-13	-1.03752	-0.800333
38582130	chr9:38582130:G:A	4.19908e-13	-0.507501	-0.915298
38582236	chr9:38582236:T:C	1.34899e-13	-1.7248	-0.83351
38582289	chr9:38582289:A:G	1.30142e-12	-2.78392e-10	-0.291624
38582412	chr9:38582412:A:AT	1.22646e-13	-1.42488	-1.22865
38582771	chr9:38582771:T:C	6.96239e-14	-1.95917	-1.26056
38583482	chr9:38583482:C:T	1.41643e-12	-2.78392e-10	-0.206941
38583486	chr9:38583486:T:G	1.42714e-12	-2.78392e-10	-0.199409
38583771	chr9:38583771:A:T	5.80917e-13	-2.78392e-10	-1.09823
38583830	chr9:38583830:T:C	3.41098e-12	-2.78392e-10	0.671922
38583918	chr9:38583918:C:T	8.10183e-14	-1.91273	-1.15543
38583929	chr9:38583929:G:A	6.95714e-14	-2.01146	-1.20903
38584027	chr9:38584027:G:A	4.5988e-13	-0.989366	-0.342502
38584613	chr9:38584613:C:A	9.08506e-13	-2.78392e-10	-0.651033
38584889	chr9:38584889:T:C	8.90803e-14	-1.71418	-1.25912
38584919	chr9:38584919:C:T	4.94678e-13	-2.78392e-10	-1.25893
38584941	chr9:38584941:A:G	2.15796e-13	-1.13915	-0.94935
38585157	chr9:38585157:T:C	2.07537e-13	-1.18884	-0.938687
38585698	chr9:38585698:A:G	4.95793e-13	-2.78392e-10	-1.25668
38585933	chr9:38585933:T:C	7.70045e-14	-1.86588	-1.25309
38586133	chr9:38586133:T:C	7.74739e-14	-1.86567	-1.24723
38586250	chr9:38586250:C:T	4.24228e-13	-0.188222	-1.22434
38586334	chr9:38586334:T:A	5.57241e-13	-2.78392e-10	-1.13984
38586661	chr9:38586661:C:T	2.08957e-13	-0.870094	-1.25061
38586888	chr9:38586888:G:A	6.95397e-14	-1.97312	-1.24782
38587221	chr9:38587221:G:C	2.42044e-13	-1.97372	-2.90061e-10
38587268	chr9:38587268:T:C	2.47316e-13	-1.95217	-2.90061e-10
38587278	chr9:38587278:G:C	2.44003e-13	-1.96566	-2.90061e-10
38587670	chr9:38587670:G:A	3.48314e-13	-0.34772	-1.26201
38587727	chr9:38587727:A:G	1.36381e-13	-1.36731	-1.18006
38587888	chr9:38587888:G:C	2.41852e-13	-1.97451	-2.90061e-10
38587933	chr9:38587933:C:T	8.76263e-14	-1.82705	-1.1627
38588043	chr9:38588043:G:A	6.78509e-14	-2.01171	-1.23381
38588158	chr9:38588158:TGTAA:T	2.42373e-13	-1.97235	-2.90061e-10
38588234	chr9:38588234:C:T	4.27387e-13	-0.140613	-1.26453
38588576	chr9:38588576:G:A	1.19e-12	-2.78392e-10	-0.381129
38588623	chr9:38588623:A:G	7.7892e-13	-2.78392e-10	-0.804926
38588765	chr9:38588765:C:T	4.56008e-13	-0.0790774	-1.26125
38588766	chr9:38588766:G:A	5.72533e-13	-2.78392e-10	-1.11276
38589212	chr9:38589212:C:T	4.40625e-13	-0.118007	-1.25663
38589215	chr9:38589215:T:C	5.12436e-13	-2.78392e-10	-1.22366
38589238	chr9:38589238:ACT:A	1.28124e-12	-2.78392e-10	-0.307248
38589564	chr9:38589564:G:A	5.76549e-13	-2.78392e-10	-1.10577
38589684	chr9:38589684:C:T	2.69561e-12	-2.78392e-10	0.436546
38590065	chr9:38590065:A:G	7.14537e-14	-1.92795	-1.26583
38590094	chr9:38590094:G:C	4.93467e-13	-2.78392e-10	-1.26138
38590170	chr9:38590170:CTTCTTTCTCTCT:C	2.37496e-13	-1.99268	-2.90061e-10
38590298	chr9:38590298:T:C	4.50985e-13	-1.3514	-2.90061e-10
38590327	chr9:38590327:G:A	2.33084e-13	-2.01144	-2.90061e-10
38590466	chr9:38590466:C:T	5.1063e-13	-2.78392e-10	-1.22719
38590746	chr9:38590746:G:A	2.48043e-12	-2.78392e-10	0.353354
38590907	chr9:38590907:C:G	8.30441e-13	-2.78392e-10	-0.740878
38590912	chr9:38590912:C:T	2.38261e-12	-2.78392e-10	0.313119
38590923	chr9:38590923:T:C	1.36096e-13	-1.72821	-0.821263
38591770	chr9:38591770:T:C	9.56986e-13	-2.78392e-10	-0.599045
38591943	chr9:38591943:G:A	2.51635e-13	-1.66307	-0.271788
38591944	chr9:38591944:C:G	2.71587e-13	-1.66424	-0.194314
38592140	chr9:38592140:G:T	7.89414e-14	-1.8306	-1.26353
38592255	chr9:38592255:GCTAAA:G	2.1629e-13	-1.74485	-0.341359
38592369	chr9:38592369:T:G	4.92529e-13	-2.78392e-10	-1.26328
38592716	chr9:38592716:T:C	1.94562e-13	-1.81586	-0.376221
38592851	chr9:38592851:C:T	1.38743e-12	-2.78392e-10	-0.227628
38592902	chr9:38592902:GGT:G	9.43934e-13	-2.78392e-10	-0.612778
38592972	chr9:38592972:G:C	2.14438e-13	-1.71908	-0.375739
38592976	chr9:38592976:G:A	5.01462e-13	-2.78392e-10	-1.24531
38593266	chr9:38593266:T:C	1.25713e-12	-2.78392e-10	-0.326249
38593350	chr9:38593350:C:T	9.06421e-14	-1.81546	-1.14046
38594323	chr9:38594323:A:G	7.93135e-13	-2.78392e-10	-0.786842
38594452	chr9:38594452:G:C	1.11396e-12	-2.78392e-10	-0.447157
38594603	chr9:38594603:T:C	1.02847e-12	-2.78392e-10	-0.527002
38594805	chr9:38594805:C:T	5.34345e-13	-1.18179	-2.90061e-10
38595095	chr9:38595095:T:C	9.40695e-14	-1.65539	-1.26341
38595199	chr9:38595199:G:A	2.6781e-12	-2.78392e-10	0.430027
38595246	chr9:38595246:G:A	2.04028e-12	0.158007	-2.90061e-10
38595394	chr9:38595394:A:G	2.05107e-13	-1.70431	-0.434994
38595437	chr9:38595437:A:G	1.02394e-12	-2.78392e-10	-0.531418
38595889	chr9:38595889:T:C	1.70801e-13	-1.83153	-0.490803
38596083	chr9:38596083:A:G	9.43509e-13	-2.78392e-10	-0.613229
38596120	chr9:38596120:T:G	8.95581e-13	-2.78392e-10	-0.665362
38596275	chr9:38596275:A:G	9.87369e-13	-2.78392e-10	-0.567791
38596437	chr9:38596437:T:C	6.18264e-13	-2.78392e-10	-1.03592
38596453	chr9:38596453:T:C	4.91108e-13	-2.78392e-10	-1.26617
38596651	chr9:38596651:A:T	6.26831e-13	-2.78392e-10	-1.02216
38596733	chr9:38596733:T:C	1.02872e-12	-2.78392e-10	-0.526761
38596880	chr9:38596880:T:G	2.50273e-13	-1.94028	-2.90061e-10
38596967	chr9:38596967:G:C	9.76918e-13	-2.78392e-10	-0.578432
38597064	chr9:38597064:T:C	9.85831e-13	-2.78392e-10	-0.569349
38597409	chr9:38597409:A:G	4.91112e-13	-2.78392e-10	-1.26616
38597449	chr9:38597449:A:C	7.44558e-14	-1.89949	-1.25314
38597469	chr9:38597469:C:T	6.22098e-13	-2.78392e-10	-1.02974
38597958	chr9:38597958:A:G	4.21963e-13	-1.93509	0.517169
38598108	chr9:38598108:T:C	5.77644e-13	-2.78392e-10	-1.10388
38598274	chr9:38598274:T:A	7.40252e-13	-0.666179	-0.189665
38598373	chr9:38598373:C:T	8.99492e-13	-0.661005	-2.90061e-10
38599099	chr9:38599099:T:A	1.38313e-13	-1.60603	-0.927282
38599154	chr9:38599154:C:G	2.60107e-12	-2.78392e-10	0.400844
38599300	chr9:38599300:G:T	4.96315e-13	-2.78392e-10	-1.25562
38599382	chr9:38599382:G:A	1.32522e-13	-1.79983	-0.776259
38599421	chr9:38599421:T:G	2.78284e-13	-1.83419	-2.90061e-10
38599590	chr9:38599590:G:A	8.89266e-13	-2.78392e-10	-0.672439
38599799	chr9:38599799:G:A	1.38036e-12	-2.78392e-10	-0.232731
38600114	chr9:38600114:A:G	6.19411e-13	-2.78392e-10	-1.03407
38600177	chr9:38600177:T:G	5.55234e-13	-2.78392e-10	-1.14345
38600714	chr9:38600714:C:T	6.77044e-13	-2.78392e-10	-0.945098
38600955	chr9:38600955:A:G	8.36492e-14	-1.7924	-1.24381
38601334	chr9:38601334:T:C	2.3975e-13	-1.98324	-2.90061e-10
38601576	chr9:38601576:C:T	3.54912e-13	-1.93441	0.343448
38601638	chr9:38601638:T:C	6.91558e-13	-2.78392e-10	-0.923887
38601838	chr9:38601838:C:T	4.92242e-13	-2.78392e-10	-1.26386
38602084	chr9:38602084:C:T	8.29422e-13	-2.78392e-10	-0.742106
38602253	chr9:38602253:G:T	3.40304e-13	-1.76513	0.132138
38602346	chr9:38602346:A:G	6.83201e-13	-2.78392e-10	-0.936046
38602595	chr9:38602595:A:T	3.00884e-13	-1.92234	0.166232
38602790	chr9:38602790:C:T	4.9146e-13	-2.78392e-10	-1.26545
38602973	chr9:38602973:A:G	1.39988e-13	-1.9096	-0.611682
38603134	chr9:38603134:G:A	8.39683e-14	-1.96165	-1.07074
38603191	chr9:38603191:G:T	6.13934e-13	-2.78392e-10	-1.04295
38603387	chr9:38603387:C:T	7.09442e-14	-2.01113	-1.18981
38603698	chr9:38603698:G:A	7.33746e-14	-1.90709	-1.26017
38603706	chr9:38603706:T:C	8.50035e-13	-2.78392e-10	-0.717557
38603733	chr9:38603733:C:T	3.11729e-13	-1.94493	0.224229
38603821	chr9:38603821:T:C	7.55778e-14	-2.00974	-1.12793
38603876	chr9:38603876:T:C	8.19864e-13	-2.78392e-10	-0.753696
38603972	chr9:38603972:G:A	1.32716e-12	-2.78392e-10	-0.272041
38604040	chr9:38604040:T:C	9.05049e-14	-1.76013	-1.1973
38604190	chr9:38604190:C:T	5.55067e-13	-2.78392e-10	-1.14375
38604677	chr9:38604677:A:G	1.902e-13	-1.9901	-0.224656
38605230	chr9:38605230:G:A	2.42917e-13	-1.97012	-2.90061e-10
38605462	chr9:38605462:G:A	7.24262e-14	-2.0116	-1.16867
38605473	chr9:38605473:C:T	1.12692e-12	-2.78392e-10	-0.435592
38605712	chr9:38605712:C:A	3.72e-13	-1.54394	-2.90061e-10
38605790	chr9:38605790:T:A	8.27921e-13	-2.78392e-10	-0.743917
38606025	chr9:38606025:T:C	8.37014e-13	-2.78392e-10	-0.732993
38606100	chr9:38606100:C:A	5.36333e-13	-2.78392e-10	-1.17808
38606256	chr9:38606256:T:C	2.41964e-13	-1.97404	-2.90061e-10
38606301	chr9:38606301:GT:G	7.59813e-14	-1.97492	-1.15742
38606433	chr9:38606433:G:A	2.59831e-12	-2.78392e-10	0.399784
38606794	chr9:38606794:G:A	2.61426e-12	-2.78392e-10	0.405903
38607017	chr9:38607017:T:C	1.0384e-12	-2.78392e-10	-0.517402
38607125	chr9:38607125:C:T	1.26389e-13	-1.91246	-0.711007
38607139	chr9:38607139:C:A	6.33722e-13	-2.78392e-10	-1.01122
38607440	chr9:38607440:C:T	1.03802e-12	-2.78392e-10	-0.51776
38607783	chr9:38607783:C:T	1.24228e-12	-2.78392e-10	-0.338134
38607853	chr9:38607853:T:C	1.18584e-13	-1.91652	-0.770696
38607979	chr9:38607979:C:T	6.96509e-14	-1.95321	-1.26613
38608024	chr9:38608024:G:A	4.96179e-13	-2.78392e-10	-1.2559
38608274	chr9:38608274:T:C	8.10769e-13	-2.78392e-10	-0.764851
38608385	chr9:38608385:A:G	6.29834e-13	-1.01738	-2.90061e-10
38608656	chr9:38608656:AAAT:A	8.36473e-13	-2.78392e-10	-0.73364
38608808	chr9:38608808:G:A	6.99902e-13	-2.78392e-10	-0.911894
38608914	chr9:38608914:A:G	8.97991e-14	-1.81998	-1.14528
38609240	chr9:38609240:G:A	8.33533e-13	-2.78392e-10	-0.737161
38609368	chr9:38609368:T:C	1.16147e-12	-0.405392	-2.90061e-10
38609416	chr9:38609416:GC:G	1.41027e-12	-2.78392e-10	-0.211301
38609684	chr9:38609684:CTCT:C	7.65257e-13	-2.78392e-10	-0.822622
38609694	chr9:38609694:G:A	5.34814e-13	-2.78392e-10	-1.18092
38609719	chr9:38609719:T:C	5.70657e-13	-2.78392e-10	-1.11605
38609895	chr9:38609895:A:G	2.84589e-13	-1.81179	-2.90061e-10
38609917	chr9:38609917:A:G	1.13052e-12	-2.78392e-10	-0.432403
38610362	chr9:38610362:G:A	8.20977e-13	-2.78392e-10	-0.75234
38610582	chr9:38610582:T:A	1.5783e-12	-2.78392e-10	-0.0987338
38610597	chr9:38610597:G:A	1.58231e-12	-2.78392e-10	-0.096195
38610647	chr9:38610647:C:T	2.44496e-13	-1.96363	-2.90061e-10
38610804	chr9:38610804:A:G	1.54849e-12	-2.78392e-10	-0.1178
38611556	chr9:38611556:C:A	4.93177e-13	-2.78392e-10	-1.26197
38611863	chr9:38611863:T:C	7.74419e-13	-2.78392e-10	-0.810721
38611954	chr9:38611954:T:C	7.72764e-14	-1.98158	-1.13386
38612449	chr9:38612449:G:T	3.4351e-13	-1.62362	-2.90061e-10
38612479	chr9:38612479:G:C	3.3654e-13	-1.64412	-2.90061e-10
38612816	chr9:38612816:C:T	7.29185e-13	-2.78392e-10	-0.870907
38612817	chr9:38612817:G:A	7.1982e-14	-2.00727	-1.17915
38613174	chr9:38613174:G:A	4.94636e-13	-2.78392e-10	-1.25901
38613175	chr9:38613175:T:C	2.50279e-13	-1.94026	-2.90061e-10
38613204	chr9:38613204:C:A	6.02199e-13	-2.78392e-10	-1.06225
38613225	chr9:38613225:A:G	2.02709e-13	-0.896106	-1.25496
38613400	chr9:38613400:T:C	6.00577e-13	-2.78392e-10	-1.06494
38613446	chr9:38613446:TTTTCTC:T	5.25066e-13	-2.78392e-10	-1.19931
38613464	chr9:38613464:G:A	7.20401e-13	-2.78392e-10	-0.883027
38613550	chr9:38613550:CCAA:C	5.41304e-13	-2.78392e-10	-1.16885
38613596	chr9:38613596:T:C	5.76047e-13	-2.78392e-10	-1.10664
38613652	chr9:38613652:A:C	2.80523e-13	-1.65901	-0.167166
38613777	chr9:38613777:C:A	1.5481e-12	-2.78392e-10	-0.118052
38613808	chr9:38613808:T:C	6.85789e-14	-1.98655	-1.2483
38613895	chr9:38613895:T:C	7.406e-14	-2.01167	-1.14629
38613905	chr9:38613905:T:C	1.22245e-12	-2.78392e-10	-0.35422
38613969	chr9:38613969:G:T	4.9405e-13	-2.78392e-10	-1.2602
38614155	chr9:38614155:G:A	2.37884e-13	-1.99105	-2.90061e-10
38614307	chr9:38614307:A:G	1.8325e-13	-1.10344	-1.14854
38614397	chr9:38614397:C:T	2.33029e-13	-0.758015	-1.25366
38614515	chr9:38614515:G:A	5.21536e-13	-2.78392e-10	-1.20606
38614554	chr9:38614554:G:C	1.84929e-13	-0.980138	-1.26273
38614613	chr9:38614613:C:T	1.24355e-12	-2.78392e-10	-0.337112
38614753	chr9:38614753:G:A	5.21439e-13	-2.78392e-10	-1.20624
38615114	chr9:38615114:A:T	4.95987e-13	-2.78392e-10	-1.25629
38615178	chr9:38615178:C:A	1.83281e-13	-0.988529	-1.26328
38615183	chr9:38615183:C:T	5.51461e-13	-2.78392e-10	-1.15026
38615218	chr9:38615218:T:TCAG	1.37991e-12	-2.78392e-10	-0.233061
38615340	chr9:38615340:C:A	5.00103e-13	-2.78392e-10	-1.24802
38615364	chr9:38615364:AAAG:A	1.38309e-12	-2.78392e-10	-0.230757
38615555	chr9:38615555:A:G	4.94594e-13	-2.78392e-10	-1.2591
38615632	chr9:38615632:G:A	2.34193e-13	-2.00669	-2.90061e-10
38615701	chr9:38615701:C:T	5.04072e-13	-1.15079	-0.0893234
38615782	chr9:38615782:T:C	8.79258e-14	-1.89644	-1.0899
38616010	chr9:38616010:C:T	6.0978e-13	-2.78392e-10	-1.04974
38616880	chr9:38616880:T:C	1.73029e-13	-1.81898	-0.490394
38618107	chr9:38618107:C:G	9.25463e-13	-2.78392e-10	-0.632541
38618301	chr9:38618301:C:T	2.3186e-13	-0.751545	-1.26516
38618885	chr9:38618885:CATTAT:C	4.992e-13	-2.78392e-10	-1.24983
38619184	chr9:38619184:CTT:C	5.06775e-13	-2.78392e-10	-1.23477
38619463	chr9:38619463:T:G	5.02111e-13	-2.78392e-10	-1.24401
38619464	chr9:38619464:A:G	1.15737e-12	-2.78392e-10	-0.408926
38619788	chr9:38619788:T:G	4.96304e-13	-2.78392e-10	-1.25565
38619997	chr9:38619997:A:T	8.52814e-13	-2.78392e-10	-0.714293
38620027	chr9:38620027:A:C	7.46125e-14	-1.95211	-1.19842
38620072	chr9:38620072:C:G	1.25609e-12	-2.78392e-10	-0.327078
38620304	chr9:38620304:G:T	1.30917e-12	-2.78392e-10	-0.285685
38620502	chr9:38620502:G:T	4.99293e-13	-2.78392e-10	-1.24964
38621065	chr9:38621065:G:T	1.31124e-12	-2.78392e-10	-0.284106
38621159	chr9:38621159:T:A	7.65432e-13	-2.78392e-10	-0.822394
38621473	chr9:38621473:T:C	5.59787e-13	-2.78392e-10	-1.13528
38621998	chr9:38621998:C:T	8.68078e-13	-1.19489	0.498338
38622260	chr9:38622260:A:G	6.71318e-14	-1.99072	-1.26546
38624257	chr9:38624257:G:A	4.93933e-13	-2.78392e-10	-1.26043
38624275	chr9:38624275:G:A	8.22137e-13	-2.78392e-10	-0.750928
38624503	chr9:38624503:T:C	4.94524e-13	-2.78392e-10	-1.25924
38624545	chr9:38624545:G:A	5.76703e-13	-2.78392e-10	-1.10551
38624619	chr9:38624619:TA:T	5.20091e-13	-2.78392e-10	-1.20883
38625380	chr9:38625380:A:T	1.38534e-13	-2.01179	-0.519929
38625465	chr9:38625465:C:T	2.53159e-12	0.37377	-2.90061e-10
38625528	chr9:38625528:C:CT	2.35455e-13	-2.00131	-2.90061e-10
38626014	chr9:38626014:C:A	1.29594e-12	-2.78392e-10	-0.295841
38626084	chr9:38626084:G:A	5.21713e-13	-2.78392e-10	-1.20572
38626136	chr9:38626136:C:T	3.01296e-13	-1.75474	-2.90061e-10
38626312	chr9:38626312:T:C	7.11831e-13	-0.0180047	-0.87699
38626454	chr9:38626454:G:A	5.21738e-13	-2.78392e-10	-1.20567
38626541	chr9:38626541:C:T	6.14748e-13	-2.78392e-10	-1.04162
38626685	chr9:38626685:T:C	1.36029e-13	-1.92126	-0.628707
38627356	chr9:38627356:G:A	4.95211e-13	-2.78392e-10	-1.25785
38627502	chr9:38627502:A:T	8.20892e-14	-1.98041	-1.07462
38627984	chr9:38627984:G:A	4.56897e-13	-1.47949	0.141118
38628039	chr9:38628039:C:A	5.24385e-13	-2.78392e-10	-1.20061
38628337	chr9:38628337:G:A	6.59936e-13	-2.78392e-10	-0.970691
38628353	chr9:38628353:T:G	4.98209e-13	-2.78392e-10	-1.25181
38629362	chr9:38629362:T:TGCCACATACACACACAC	5.17407e-13	-2.78392e-10	-1.21401
38629922	chr9:38629922:C:G	9.06851e-13	-2.78392e-10	-0.652856
38629957	chr9:38629957:A:G	4.03946e-13	-0.485889	-0.975665
38629998	chr9:38629998:C:A	2.7337e-13	-0.709359	-1.14265
38630070	chr9:38630070:T:G	1.43862e-12	-2.78392e-10	-0.191393
38630090	chr9:38630090:A:G	6.96972e-14	-1.96688	-1.25179
38630472	chr9:38630472:A:G	6.06855e-13	-2.78392e-10	-1.05454
38630548	chr9:38630548:G:A	5.08745e-13	-2.78392e-10	-1.23089
38630775	chr9:38630775:G:T	5.05526e-13	-2.78392e-10	-1.23723
38630847	chr9:38630847:G:C	6.6181e-13	-2.78392e-10	-0.967856
38630872	chr9:38630872:A:G	2.29756e-13	-1.04917	-0.976651
38631087	chr9:38631087:T:C	5.27503e-13	-2.78392e-10	-1.19468
38631102	chr9:38631102:G:A	5.29156e-13	-2.78392e-10	-1.19155
38631131	chr9:38631131:C:A	9.52757e-13	-2.78392e-10	-0.603475
38631326	chr9:38631326:C:T	9.14736e-14	-1.87531	-1.07148
38631452	chr9:38631452:G:A	6.7947e-14	-2.00596	-1.23815
38631562	chr9:38631562:C:T	6.81061e-14	-1.99316	-1.24861
38631636	chr9:38631636:G:T	6.9911e-13	-2.78392e-10	-0.913026
38631649	chr9:38631649:TAGTA:T	1.05969e-12	-2.78392e-10	-0.497099
38631682	chr9:38631682:C:T	9.11574e-14	-1.87824	-1.07201
38631798	chr9:38631798:G:T	9.12802e-14	-1.88245	-1.06645
38631832	chr9:38631832:C:T	9.21612e-14	-1.87838	-1.06092
38631942	chr9:38631942:A:G	5.32585e-13	-2.78392e-10	-1.18509
38631987	chr9:38631987:C:T	1.66224e-13	-1.09164	-1.25786
38632214	chr9:38632214:A:G	6.48995e-13	-0.987409	-2.90061e-10
38632376	chr9:38632376:T:A	1.91747e-13	-1.18882	-1.01783
38632391	chr9:38632391:C:T	9.11241e-14	-1.8779	-1.07272
38632735	chr9:38632735:T:C	5.93233e-13	-2.78392e-10	-1.07725
38633084	chr9:38633084:C:T	1.36157e-13	-1.28974	-1.25929
38633106	chr9:38633106:G:T	1.32927e-13	-1.31237	-1.26066
38633283	chr9:38633283:C:T	1.51172e-13	-1.43481	-1.00961
38633388	chr9:38633388:G:A	8.31448e-14	-1.91888	-1.12337
38633398	chr9:38633398:G:A	8.57663e-14	-1.89227	-1.11894
38633490	chr9:38633490:A:G	4.93121e-13	-2.78392e-10	-1.26208
38633584	chr9:38633584:G:A	1.25593e-13	-1.37633	-1.25346
38633655	chr9:38633655:A:G	1.22046e-13	-1.42396	-1.23447
38633857	chr9:38633857:G:C	6.65672e-14	-1.9985	-1.26612
38634054	chr9:38634054:A:G	1.18275e-12	-0.387234	-2.90061e-10
38634496	chr9:38634496:C:G	5.0536e-13	-2.78392e-10	-1.23756
38634801	chr9:38634801:T:C	1.76582e-13	-1.30112	-0.987931
38634821	chr9:38634821:G:A	9.36632e-14	-1.79822	-1.12491
38634855	chr9:38634855:A:G	6.39235e-13	-2.78392e-10	-1.00256
38635115	chr9:38635115:CA:C	7.9222e-13	-2.78392e-10	-0.787996
38635189	chr9:38635189:C:T	1.70321e-13	-1.06509	-1.26006
38635469	chr9:38635469:T:A	5.50032e-13	-2.78392e-10	-1.15286
38635701	chr9:38635701:G:A	8.93979e-14	-1.83397	-1.13577
38635726	chr9:38635726:T:C	9.32198e-14	-1.81488	-1.11299
38635853	chr9:38635853:T:A	4.97045e-13	-2.78392e-10	-1.25415
38636098	chr9:38636098:C:T	1.36814e-13	-1.48477	-1.05944
38636171	chr9:38636171:G:A	1.60901e-13	-1.49364	-0.888405
38636186	chr9:38636186:C:T	1.70952e-13	-1.33147	-0.989987
38636269	chr9:38636269:G:A	5.27695e-13	-2.78392e-10	-1.19432
38636334	chr9:38636334:A:T	1.1564e-13	-1.7313	-0.981051
38636466	chr9:38636466:A:G	1.17376e-13	-1.72683	-0.97062
38637197	chr9:38637197:A:G	9.9578e-14	-1.84776	-1.01413
38637796	chr9:38637796:C:T	2.33022e-13	-2.0117	-2.90061e-10
38637885	chr9:38637885:C:A	5.38929e-13	-2.78392e-10	-1.17325
38638142	chr9:38638142:C:T	1.25123e-12	-2.78392e-10	-0.330954
38638699	chr9:38638699:G:A	5.17565e-13	-2.78392e-10	-1.2137
38638839	chr9:38638839:A:G	1.26591e-13	-1.63557	-0.986303
38638865	chr9:38638865:C:T	7.11875e-14	-1.9941	-1.20342
38639250	chr9:38639250:A:C	4.92491e-13	-2.78392e-10	-1.26336
38639321	chr9:38639321:T:G	1.89903e-13	-1.49194	-0.72438
38639366	chr9:38639366:C:T	5.20477e-13	-2.78392e-10	-1.20809
38639540	chr9:38639540:T:G	2.41958e-13	-1.97407	-2.90061e-10
38639648	chr9:38639648:C:T	5.0657e-13	-2.78392e-10	-1.23517
38639766	chr9:38639766:C:T	5.9576e-13	-2.78392e-10	-1.073
38639838	chr9:38639838:T:C	6.51463e-13	-2.78392e-10	-0.983614
38639856	chr9:38639856:G:A	2.29656e-13	-1.37768	-0.64857
38639968	chr9:38639968:C:T	6.79375e-13	-2.78392e-10	-0.941662
38640050	chr9:38640050:TC:T	4.96034e-13	-2.78392e-10	-1.25619
38640291	chr9:38640291:A:G	1.71022e-13	-1.23124	-1.0898
38640320	chr9:38640320:A:T	1.16437e-13	-1.7206	-0.98488
38640376	chr9:38640376:T:A	9.05432e-14	-1.76301	-1.194
38640564	chr9:38640564:T:C	4.92125e-13	-2.78392e-10	-1.2641
38640622	chr9:38640622:C:T	1.31765e-13	-1.50765	-1.07416
38641105	chr9:38641105:T:C	5.31207e-13	-2.78392e-10	-1.18768
38641173	chr9:38641173:T:C	9.47371e-13	-2.78392e-10	-0.609143
38641215	chr9:38641215:A:G	5.30199e-11	-2.78392e-10	3.41559
38641325	chr9:38641325:A:C	6.62727e-14	-2.00723	-1.26182
38641333	chr9:38641333:C:A	5.77113e-13	-2.78392e-10	-1.1048
38641338	chr9:38641338:A:G	6.58958e-14	-2.01163	-1.26313
38641445	chr9:38641445:A:G	6.6321e-14	-2.00673	-1.2616
38641479	chr9:38641479:G:A	1.4804e-11	-2.78392e-10	2.13982
38641970	chr9:38641970:C:G	4.11621e-13	-0.19566	-1.24707
38642118	chr9:38642118:A:G	5.23186e-13	-2.78392e-10	-1.2029
38642157	chr9:38642157:G:A	6.85024e-14	-1.9938	-1.24217
38642399	chr9:38642399:A:G	6.47908e-13	-2.78392e-10	-0.989085
38642563	chr9:38642563:C:T	5.07316e-13	-2.78392e-10	-1.2337
38642634	chr9:38642634:A:C	6.30979e-13	-2.78392e-10	-1.01556
38642770	chr9:38642770:G:A	1.24636e-12	-2.78392e-10	-0.33485
38642882	chr9:38642882:A:C	1.12024e-13	-1.95849	-0.785626
38643108	chr9:38643108:G:A	5.81581e-13	-2.78392e-10	-1.09708
38643132	chr9:38643132:A:G	1.35136e-13	-1.98255	-0.574003
38643340	chr9:38643340:T:C	5.98586e-13	-2.78392e-10	-1.06826
38643858	chr9:38643858:G:A	4.54673e-13	-1.34326	-2.90061e-10
38643999	chr9:38643999:A:G	1.18083e-13	-1.95477	-0.736678
38644033	chr9:38644033:G:A	5.15031e-13	-2.78392e-10	-1.21861
38644336	chr9:38644336:C:T	5.61036e-13	-2.78392e-10	-1.13305
38644401	chr9:38644401:T:C	8.91897e-13	-2.78392e-10	-0.669484
38644424	chr9:38644424:T:C	1.70173e-13	-1.97795	-0.348071
38644457	chr9:38644457:C:T	5.63813e-13	-2.78392e-10	-1.12811
38644532	chr9:38644532:G:A	1.34797e-13	-1.52876	-1.0303
38645012	chr9:38645012:G:A	6.9831e-14	-1.99045	-1.22631
38645209	chr9:38645209:G:A	3.79855e-13	-0.509937	-1.01311
38645394	chr9:38645394:G:C	5.29655e-13	-2.78392e-10	-1.19061
38645666	chr9:38645666:C:T	2.17845e-13	-1.99689	-0.0821579
38646185	chr9:38646185:A:G	5.85425e-13	-2.78392e-10	-1.0905
38646410	chr9:38646410:A:G	2.12498e-13	-1.44415	-0.659753
38646723	chr9:38646723:C:T	5.14711e-13	-2.78392e-10	-1.21923
38646919	chr9:38646919:G:T	7.72488e-13	-2.78392e-10	-0.813218
38646998	chr9:38646998:T:C	7.88165e-14	-1.96924	-1.12647
38647286	chr9:38647286:G:T	1.48811e-13	-1.34288	-1.11728
38647298	chr9:38647298:G:C	1.53424e-13	-1.31291	-1.11671
38647406	chr9:38647406:C:T	7.8167e-13	-0.801402	-2.90061e-10
38647529	chr9:38647529:G:T	4.91909e-13	-2.78392e-10	-1.26454
38647597	chr9:38647597:T:C	4.92448e-13	-2.78392e-10	-1.26345
38647613	chr9:38647613:CAGT:C	1.5089e-13	-1.32006	-1.12622
38647944	chr9:38647944:G:T	1.11331e-12	-1.27797	0.830224
38648038	chr9:38648038:T:A	9.88107e-14	-1.98715	-0.882477
38648441	chr9:38648441:G:A	5.68037e-13	-2.78392e-10	-1.12065
38648459	chr9:38648459:C:A	1.25467e-13	-1.98315	-0.647644
38649080	chr9:38649080:G:A	1.84813e-13	-1.96309	-0.280395
38649224	chr9:38649224:C:G	1.45645e-13	-1.39176	-1.0899
38649358	chr9:38649358:G:A	4.13604e-13	-1.43793	-2.90061e-10
38649476	chr9:38649476:C:T	4.92168e-13	-2.78392e-10	-1.26401
38649505	chr9:38649505:C:A	2.70147e-13	-0.973404	-0.890464
38649946	chr9:38649946:G:A	7.44698e-13	-2.78392e-10	-0.849856
38650215	chr9:38650215:G:A	5.60696e-13	-2.78392e-10	-1.13366
38650247	chr9:38650247:T:C	3.63468e-13	-1.90487	0.337721
38650382	chr9:38650382:A:T	1.62487e-12	-2.78392e-10	-0.0696505
38650693	chr9:38650693:G:A	6.17743e-13	-2.78392e-10	-1.03676
38650865	chr9:38650865:A:C	5.62944e-13	-2.78392e-10	-1.12965
38651165	chr9:38651165:G:A	1.04545e-12	-2.78392e-10	-0.510634
38651201	chr9:38651201:G:A	3.34219e-13	-1.65104	-2.90061e-10
38651247	chr9:38651247:A:T	5.67717e-13	-2.78392e-10	-1.12121
38651475	chr9:38651475:T:C	6.24578e-13	-1.02576	-2.90061e-10
38651574	chr9:38651574:G:A	5.29464e-13	-2.78392e-10	-1.19097
38651683	chr9:38651683:A:C	4.08277e-13	-0.208016	-1.24287
38651772	chr9:38651772:T:C	7.02867e-13	-2.78392e-10	-0.907666
38651955	chr9:38651955:A:C	6.8352e-14	-2.00822	-1.22994
38652285	chr9:38652285:A:G	5.1245e-13	-2.78392e-10	-1.22363
38652918	chr9:38652918:C:T	9.18896e-14	-1.69166	-1.25058
38653147	chr9:38653147:G:C	5.2149e-13	-2.78392e-10	-1.20614
38653261	chr9:38653261:AT:A	9.29638e-14	-1.69101	-1.23962
38653454	chr9:38653454:C:A	4.91299e-13	-2.78392e-10	-1.26578
38653490	chr9:38653490:T:G	8.65072e-13	-2.78392e-10	-0.700021
38653565	chr9:38653565:A:C	1.12802e-13	-1.48479	-1.2524
38653597	chr9:38653597:G:A	2.92404e-13	-0.868038	-0.916661
38653707	chr9:38653707:A:C	6.6904e-14	-2.00357	-1.25601
38653721	chr9:38653721:G:T	1.00963e-13	-1.79496	-1.05312
38653767	chr9:38653767:C:T	1.29297e-13	-1.63725	-0.963474
38653795	chr9:38653795:C:T	1.89385e-13	-1.23371	-0.985346
38653857	chr9:38653857:T:C	1.02229e-12	-2.78392e-10	-0.533037
38654032	chr9:38654032:C:G	9.48021e-14	-1.75477	-1.15627
38654054	chr9:38654054:A:G	8.19711e-14	-1.79061	-1.26585
38654105	chr9:38654105:G:C	1.01551e-13	-1.79485	-1.04743
38654228	chr9:38654228:C:T	1.14342e-13	-1.45885	-1.26479
38654388	chr9:38654388:T:C	1.70965e-13	-1.31249	-1.00888
38654534	chr9:38654534:AG:A	8.83482e-14	-1.89622	-1.08533
38654539	chr9:38654539:T:C	2.39498e-13	-1.98429	-2.90061e-10
38654685	chr9:38654685:C:T	1.37573e-12	-2.78392e-10	-0.236092
38654741	chr9:38654741:C:T	2.16761e-13	-0.910924	-1.17312
38654817	chr9:38654817:G:A	1.14259e-13	-1.66168	-1.06269
38655072	chr9:38655072:G:A	2.25013e-13	-1.5081	-0.538572
38655115	chr9:38655115:T:C	9.07875e-13	-2.78392e-10	-0.651727
38655156	chr9:38655156:G:A	9.04211e-14	-2.00447	-0.953889
38655222	chr9:38655222:G:A	9.1202e-14	-1.93773	-1.01202
38655272	chr9:38655272:T:C	8.89294e-14	-1.93776	-1.03723
38655838	chr9:38655838:T:C	7.54343e-14	-1.94089	-1.19869
38656189	chr9:38656189:A:G	8.80622e-13	-1.92409	1.24188
38656218	chr9:38656218:G:A	4.91355e-13	-2.78392e-10	-1.26567
38656457	chr9:38656457:C:T	1.40558e-13	-2.01175	-0.505463
38656658	chr9:38656658:A:C	8.7614e-13	-0.687308	-2.90061e-10
38656794	chr9:38656794:C:G	7.13903e-14	-1.99007	-1.2046
38656963	chr9:38656963:G:A	8.80226e-14	-1.91207	-1.07318
38656988	chr9:38656988:C:T	8.98225e-14	-1.89379	-1.07121
38657107	chr9:38657107:A:G	7.8026e-14	-2.00376	-1.10203
38657147	chr9:38657147:T:C	1.24214e-13	-1.91257	-0.72826
38657172	chr9:38657172:C:T	1.23568e-13	-1.90918	-0.736866
38657283	chr9:38657283:C:T	8.03962e-14	-1.9943	-1.08156
38657310	chr9:38657310:T:C	7.92987e-14	-1.99618	-1.09343
38657441	chr9:38657441:A:G	7.90349e-14	-1.9997	-1.09325
38657586	chr9:38657586:A:G	7.8801e-14	-1.99998	-1.09592
38657592	chr9:38657592:A:T	6.91092e-14	-1.97492	-1.25222
38657839	chr9:38657839:G:A	6.64007e-14	-2.00133	-1.2658
38657905	chr9:38657905:G:T	7.15099e-14	-1.98566	-1.20734
38658923	chr9:38658923:C:T	7.74309e-14	-1.99788	-1.11557
38659102	chr9:38659102:G:A	4.94341e-13	-2.78392e-10	-1.25961
38659161	chr9:38659161:G:A	3.28498e-13	-1.6683	-2.90061e-10
38659223	chr9:38659223:A:T	4.99261e-13	-2.78392e-10	-1.24971
38659270	chr9:38659270:C:T	5.3646e-13	-2.78392e-10	-1.17784
38659366	chr9:38659366:A:G	6.78219e-14	-2.0119	-1.23405
38659645	chr9:38659645:A:G	5.28546e-13	-2.78392e-10	-1.1927
38660226	chr9:38660226:C:T	7.76782e-14	-1.90078	-1.20948
38660227	chr9:38660227:G:A	6.89705e-14	-1.98117	-1.24798
38660325	chr9:38660325:C:T	1.06665e-13	-1.92445	-0.868687
38660380	chr9:38660380:T:C	6.58098e-14	-2.01183	-1.26424
38660519	chr9:38660519:A:C	5.37754e-13	-2.78392e-10	-1.17543
38660558	chr9:38660558:T:C	5.3332e-13	-2.78392e-10	-1.18371
38660567	chr9:38660567:C:T	7.07774e-13	-1.95148	1.05077
38660697	chr9:38660697:A:G	6.74056e-14	-1.99299	-1.25912
38660982	chr9:38660982:A:G	1.06869e-13	-1.92676	-0.864467
38660985	chr9:38660985:A:G	6.69673e-14	-2.01067	-1.24796
38661215	chr9:38661215:G:A	1.20827e-13	-1.91516	-0.753314
38661419	chr9:38661419:A:G	6.89723e-14	-1.9963	-1.23283
38661524	chr9:38661524:G:A	4.95743e-13	-2.78392e-10	-1.25678
38661531	chr9:38661531:T:C	1.86359e-13	-1.62771	-0.607455
38661975	chr9:38661975:C:A	3.32678e-13	-1.65566	-2.90061e-10
38662120	chr9:38662120:C:T	7.76873e-14	-1.86263	-1.24751
38662272	chr9:38662272:C:T	7.1062e-14	-1.99146	-1.20782
38663126	chr9:38663126:C:T	7.63609e-14	-1.87554	-1.25183
38663190	chr9:38663190:G:A	4.91632e-13	-2.78392e-10	-1.2651
38663206	chr9:38663206:C:T	6.29587e-13	-2.78392e-10	-1.01777
38663654	chr9:38663654:C:T	7.38538e-14	-1.90463	-1.25612
38663694	chr9:38663694:C:G	4.91769e-13	-2.78392e-10	-1.26482
38663767	chr9:38663767:T:C	7.82802e-14	-1.86197	-1.24057
38664244	chr9:38664244:G:A	7.88682e-14	-1.84062	-1.25444
38664423	chr9:38664423:G:A	1.65931e-13	-1.54994	-0.80132
38664480	chr9:38664480:A:T	3.2771e-13	-1.6707	-2.90061e-10
38664501	chr9:38664501:A:G	8.91995e-14	-1.73414	-1.23781
38664563	chr9:38664563:G:A	8.69682e-14	-1.90642	-1.09087
38664663	chr9:38664663:T:C	7.98966e-14	-1.82573	-1.25638
38664674	chr9:38664674:A:C	1.09689e-12	-2.78392e-10	-0.462604
38664756	chr9:38664756:A:G	9.21143e-14	-1.69016	-1.24965
38664905	chr9:38664905:A:T	1.74197e-13	-1.38838	-0.91427
38664933	chr9:38664933:T:G	9.35726e-14	-1.97359	-0.950507
38665201	chr9:38665201:C:T	2.37386e-13	-1.99315	-2.90061e-10
38665250	chr9:38665250:A:T	9.02976e-13	-1.92194	1.2648
38665444	chr9:38665444:G:A	2.34909e-13	-2.00364	-2.90061e-10
38665729	chr9:38665729:T:C	3.22616e-13	-1.68637	-2.90061e-10
38666109	chr9:38666109:C:T	8.36434e-14	-1.80712	-1.22916
38666157	chr9:38666157:A:C	7.48048e-14	-2.01189	-1.13606
38666291	chr9:38666291:G:C	8.76368e-14	-1.759	-1.23064
38667366	chr9:38667366:T:C	9.48141e-14	-1.67548	-1.23544
38667604	chr9:38667604:T:TG	8.98155e-14	-1.71625	-1.24882
38667713	chr9:38667713:A:C	1.38717e-13	-1.43317	-1.09723
38667792	chr9:38667792:C:G	5.56303e-13	-2.78392e-10	-1.14152
38667793	chr9:38667793:T:A	5.56261e-13	-2.78392e-10	-1.1416
38667988	chr9:38667988:C:T	1.07595e-12	-2.78392e-10	-0.481878
38667989	chr9:38667989:C:T	2.39407e-13	-1.98467	-2.90061e-10
38668073	chr9:38668073:G:A	8.55159e-14	-1.75232	-1.26181
38668085	chr9:38668085:A:T	8.81297e-14	-1.73223	-1.2518
38668229	chr9:38668229:A:C	8.7353e-14	-1.74673	-1.24614
38668588	chr9:38668588:TTACAGACCTC:T	8.854e-14	-1.90718	-1.0722
38668795	chr9:38668795:G:A	1.09424e-13	-1.8472	-0.920403
38668826	chr9:38668826:C:T	5.17166e-13	-2.78392e-10	-1.21447
38668932	chr9:38668932:A:G	6.9833e-14	-1.98436	-1.23237
38669010	chr9:38669010:A:AACAT	5.75376e-13	-2.78392e-10	-1.10781
38669065	chr9:38669065:A:G	2.4462e-13	-1.96313	-2.90061e-10
38669365	chr9:38669365:G:A	9.21673e-14	-1.67333	-1.2659
38669424	chr9:38669424:G:A	1.84296e-13	-1.36985	-0.87644
38669428	chr9:38669428:G:A	1.50868e-13	-1.46366	-0.982767
38669435	chr9:38669435:G:A	9.21898e-14	-1.67286	-1.26613
38669855	chr9:38669855:G:A	5.1421e-13	-1.2202	-2.90061e-10
38670269	chr9:38670269:G:A	1.17189e-12	-2.78392e-10	-0.396461
38670293	chr9:38670293:G:A	5.28544e-13	-2.78392e-10	-1.19271
38670426	chr9:38670426:A:T	4.91775e-13	-2.78392e-10	-1.26481
38670781	chr9:38670781:C:T	8.20001e-14	-1.83379	-1.22233
38671566	chr9:38671566:A:AC	7.64569e-14	-1.98481	-1.1413
38671828	chr9:38671828:C:G	6.69023e-14	-2.00836	-1.25124
38671892	chr9:38671892:A:G	7.29883e-14	-1.94393	-1.2286
38672526	chr9:38672526:C:T	8.16043e-14	-1.83689	-1.22406
38672541	chr9:38672541:T:G	4.96322e-13	-2.78392e-10	-1.25561
38673036	chr9:38673036:T:A	6.02715e-13	-2.78392e-10	-1.06139
38673239	chr9:38673239:A:G	1.36664e-13	-1.27915	-1.26616
38673283	chr9:38673283:C:A	9.96698e-13	-2.0109	1.45252
38673342	chr9:38673342:T:G	4.9451e-13	-2.78392e-10	-1.25927
38673609	chr9:38673609:T:G	8.8207e-14	-1.71701	-1.26614
38673915	chr9:38673915:A:C	1.50406e-13	-1.36608	-1.08341
38674189	chr9:38674189:G:A	8.18006e-14	-1.8272	-1.23135
38674219	chr9:38674219:A:G	1.02913e-13	-1.68544	-1.14351
38674457	chr9:38674457:T:C	9.41135e-14	-1.73345	-1.18489
38674573	chr9:38674573:A:G	1.501e-12	-2.00773	1.85878
38675114	chr9:38675114:G:A	1.71626e-12	-2.78392e-10	-0.0149294
38675368	chr9:38675368:A:G	5.81859e-13	-2.78392e-10	-1.09661
38675468	chr9:38675468:G:A	1.15472e-13	-1.45253	-1.26128
38675482	chr9:38675482:G:A	5.52986e-13	-2.78392e-10	-1.1475
38675624	chr9:38675624:T:C	5.45928e-13	-2.78392e-10	-1.16035
38675701	chr9:38675701:TA:T	8.13752e-14	-1.7976	-1.26616
38676368	chr9:38676368:C:T	1.11288e-13	-1.84344	-0.907272
38676538	chr9:38676538:A:AG	4.91952e-13	-2.78392e-10	-1.26445
38676597	chr9:38676597:A:G	8.96094e-14	-1.99367	-0.973702
38676678	chr9:38676678:C:T	1.16177e-13	-1.64267	-1.06505
38676827	chr9:38676827:G:A	7.92637e-13	-2.78392e-10	-0.787469
38676838	chr9:38676838:G:T	1.11402e-13	-1.82304	-0.926649
38676839	chr9:38676839:A:T	1.00922e-13	-1.89466	-0.953824
38676881	chr9:38676881:G:T	1.37834e-12	-2.78392e-10	-0.234203
38676888	chr9:38676888:CT:C	7.74258e-13	-2.78392e-10	-0.81093
38677074	chr9:38677074:A:G	1.0893e-13	-1.60972	-1.16241
38677303	chr9:38677303:A:G	8.97132e-14	-1.99803	-0.968185
38677653	chr9:38677653:G:T	1.013e-13	-1.9348	-0.909953
38677740	chr9:38677740:G:A	2.05224e-13	-1.76459	-0.374145
38677950	chr9:38677950:A:G	6.63638e-13	-2.78392e-10	-0.965098
38678454	chr9:38678454:A:G	6.815e-14	-1.98465	-1.25647
38679095	chr9:38679095:A:G	7.39439e-13	-2.78392e-10	-0.856943
38679270	chr9:38679270:C:T	2.66588e-13	-1.87713	-2.90061e-10
38679509	chr9:38679509:C:T	1.96072e-12	-2.78392e-10	0.118231
38679619	chr9:38679619:C:T	4.99203e-13	-2.78392e-10	-1.24982
38679725	chr9:38679725:G:A	1.41662e-13	-1.255	-1.25439
38679784	chr9:38679784:G:A	5.49916e-13	-2.78392e-10	-1.15307
38679819	chr9:38679819:A:T	4.91558e-13	-2.78392e-10	-1.26525
38680169	chr9:38680169:A:T	5.68148e-13	-2.78392e-10	-1.12045
38680196	chr9:38680196:A:G	2.92167e-13	-1.8724	0.0868944
38680225	chr9:38680225:G:C	3.63399e-13	-1.99526	0.427926
38680243	chr9:38680243:T:C	4.97079e-13	-2.78392e-10	-1.25409
38680782	chr9:38680782:GT:G	5.75402e-13	-2.78392e-10	-1.10776
38680829	chr9:38680829:T:C	8.28801e-14	-1.8448	-1.20064
38680954	chr9:38680954:C:T	5.7495e-13	-2.78392e-10	-1.10855
38681049	chr9:38681049:T:C	3.18799e-13	-2.01185	0.313577
38681072	chr9:38681072:C:A	5.42222e-13	-2.78392e-10	-1.16716
38681097	chr9:38681097:C:A	4.9125e-13	-2.78392e-10	-1.26588
38681276	chr9:38681276:A:G	1.90405e-13	-1.22245	-0.991235
38681444	chr9:38681444:C:A	3.23039e-13	-2.01125	0.326193
38681467	chr9:38681467:A:C	1.57131e-13	-1.31208	-1.09367
38681470	chr9:38681470:T:G	1.5598e-13	-1.31399	-1.09911
38681516	chr9:38681516:C:G	1.54594e-13	-1.32866	-1.09337
38681550	chr9:38681550:G:A	1.4359e-13	-1.2546	-1.24127
38681649	chr9:38681649:A:AC	1.56118e-13	-1.29406	-1.11816
38681764	chr9:38681764:T:C	1.50165e-13	-1.32983	-1.12127
38681796	chr9:38681796:T:C	2.08991e-13	-1.22466	-0.895886
38681970	chr9:38681970:T:A	1.84071e-13	-1.24566	-1.00185
38681983	chr9:38681983:G:A	5.06709e-13	-2.78392e-10	-1.2349
38682103	chr9:38682103:G:A	1.76286e-13	-1.24852	-1.04221
38682157	chr9:38682157:A:G	7.96674e-13	-2.78392e-10	-0.782389
38682529	chr9:38682529:T:C	3.24508e-13	-2.00925	0.328727
38682831	chr9:38682831:C:T	1.59729e-13	-1.33255	-1.05681
38682907	chr9:38682907:A:T	1.62939e-13	-1.17064	-1.19882
38682936	chr9:38682936:G:A	1.71024e-13	-1.32323	-0.9978
38683194	chr9:38683194:C:T	6.42407e-13	-2.78392e-10	-0.997612
38683290	chr9:38683290:A:G	1.06805e-13	-1.89205	-0.899783
38683588	chr9:38683588:C:T	4.94907e-13	-2.78392e-10	-1.25846
38683663	chr9:38683663:A:C	2.26546e-13	-1.13941	-0.90048
38683786	chr9:38683786:G:C	2.35498e-13	-0.805005	-1.19613
38684418	chr9:38684418:C:T	1.24373e-13	-1.47629	-1.16326
38684433	chr9:38684433:G:A	5.11177e-13	-2.78392e-10	-1.22612
38684511	chr9:38684511:ATTTTC:A	4.91215e-13	-2.78392e-10	-1.26595
38684554	chr9:38684554:C:T	5.16711e-13	-2.78392e-10	-1.21535
38684560	chr9:38684560:A:G	5.4169e-13	-2.78392e-10	-1.16814
38684641	chr9:38684641:A:G	2.2183e-13	-0.818502	-1.24242
38684772	chr9:38684772:C:G	1.14017e-13	-1.54001	-1.18647
38684940	chr9:38684940:A:G	2.19924e-13	-0.830079	-1.23947
38685264	chr9:38685264:C:T	1.412e-13	-1.46088	-1.05178
38685266	chr9:38685266:G:A	4.94375e-13	-2.78392e-10	-1.25954
38685643	chr9:38685643:A:T	4.91713e-13	-2.78392e-10	-1.26494
38685646	chr9:38685646:A:C	7.41686e-14	-1.89036	-1.26613
38686026	chr9:38686026:G:A	5.57472e-13	-2.78392e-10	-1.13942
38686161	chr9:38686161:C:T	4.93532e-13	-2.78392e-10	-1.26125
38686572	chr9:38686572:T:C	5.19637e-13	-2.78392e-10	-1.2097
38687022	chr9:38687022:C:T	9.23573e-14	-1.78516	-1.15201
38687108	chr9:38687108:C:T	6.32031e-13	-2.78392e-10	-1.0139
38687367	chr9:38687367:A:G	5.36902e-13	-2.78392e-10	-1.17702
38687513	chr9:38687513:C:T	1.52725e-13	-1.16886	-1.26533
38687687	chr9:38687687:G:A	5.35394e-13	-2.78392e-10	-1.17983
38687712	chr9:38687712:C:G	4.97581e-13	-2.78392e-10	-1.25308
38687799	chr9:38687799:C:G	5.95422e-13	-2.78392e-10	-1.07356
38687969	chr9:38687969:T:C	5.92845e-13	-2.78392e-10	-1.0779
38688019	chr9:38688019:T:C	4.91413e-13	-2.78392e-10	-1.26555
38688216	chr9:38688216:G:A	3.11825e-13	-1.30791	-0.412485
38688346	chr9:38688346:G:A	1.28285e-13	-1.90666	-0.70192
38688619	chr9:38688619:T:C	4.48456e-13	-1.35702	-2.90061e-10
38688625	chr9:38688625:G:A	3.83343e-13	-0.552902	-0.961003
38688773	chr9:38688773:G:A	7.03627e-13	-2.78392e-10	-0.906586
38688990	chr9:38688990:T:TA	1.27528e-12	-2.78392e-10	-0.311917
38689210	chr9:38689210:T:C	6.03621e-13	-2.78392e-10	-1.05989
38689665	chr9:38689665:A:G	8.68416e-13	-1.46825	0.772086
38689693	chr9:38689693:C:T	2.36575e-13	-0.751409	-1.24516
38689836	chr9:38689836:A:C	4.14316e-12	-1.62069	2.48707
38689884	chr9:38689884:A:G	3.91304e-13	-1.42106	-0.0722911
38689944	chr9:38689944:C:T	3.27101e-13	-0.430262	-1.2423
38689987	chr9:38689987:G:A	4.91143e-13	-2.78392e-10	-1.2661
38690409	chr9:38690409:G:A	6.59098e-13	-2.78392e-10	-0.971963
38690427	chr9:38690427:G:A	8.55253e-14	-1.78534	-1.22868
38690753	chr9:38690753:C:T	5.17533e-13	-2.78392e-10	-1.21376
38690916	chr9:38690916:T:G	2.69088e-13	-0.707526	-1.16027
38691274	chr9:38691274:C:T	1.36371e-13	-1.97723	-0.570233
38691500	chr9:38691500:G:A	3.77186e-13	-0.382381	-1.14772
38692028	chr9:38692028:A:C	1.57594e-13	-1.3948	-1.00802
38692295	chr9:38692295:T:C	2.39901e-13	-1.98261	-2.90061e-10
38692626	chr9:38692626:A:C	4.31592e-13	-1.99795	0.602598
38693050	chr9:38693050:T:C	8.8566e-14	-1.72219	-1.2569
38693227	chr9:38693227:T:C	5.23665e-13	-2.78392e-10	-1.20198
38693238	chr9:38693238:A:T	5.06148e-13	-2.78392e-10	-1.236
38693309	chr9:38693309:A:C	3.64083e-13	-0.471662	-1.09379
38693549	chr9:38693549:A:C	2.50973e-13	-1.38984	-0.547651
38693823	chr9:38693823:A:T	5.82107e-13	-1.99977	0.903591
38693912	chr9:38693912:G:A	5.6851e-13	-2.78392e-10	-1.11982
38694067	chr9:38694067:G:T	6.13793e-13	-2.78392e-10	-1.04318
38694333	chr9:38694333:A:T	5.21196e-13	-1.20671	-2.90061e-10
38694487	chr9:38694487:G:A	7.45867e-13	-2.78392e-10	-0.848287
38694507	chr9:38694507:C:A	7.42206e-13	-2.78392e-10	-0.853208
38695051	chr9:38695051:T:C	7.0262e-13	-2.78392e-10	-0.908019
38695104	chr9:38695104:A:G	1.40384e-13	-2.00148	-0.516974
38695177	chr9:38695177:T:C	1.83128e-13	-1.79151	-0.461134
38695939	chr9:38695939:G:A	5.1862e-13	-2.78392e-10	-1.21166
38696167	chr9:38696167:A:C	1.57298e-12	-2.78392e-10	-0.102106
38696551	chr9:38696551:G:A	8.2479e-13	-2.78392e-10	-0.747705
```
