## Supplementary material for "Characterization of shared and ancestry-specific signals driving complex traits using multi-ancestry fine-mapping": susiex_nc1.cs80.cs

```
CS_ID	SNP	BP	REF_ALLELE	ALT_ALLELE	REF_FRQ	BETA	SE	-LOG10P	CS_PIP	OVRL_PIP
1	chr9:70519228:G:A	70519228	A,A	G,G	1,1	inf,inf	inf,inf	5.0692,0.384455	0.101977	0.101977
1	chr9:70494431:A:G	70494431	G,G	A,A	1,1	inf,-inf	inf,inf	5.13843,0.00901034	0.0872054	0.0872054
1	chr9:70494140:T:C	70494140	C,C	T,T	1,1	inf,inf	inf,inf	5.04448,0.00312746	0.0715923	0.0715923
1	chr9:70510517:TCTC:T	70510517	T,T	TCTC,TCTC	1,1	inf,-inf	inf,inf	4.77856,0.242835	0.0473764	0.0473764
1	chr9:70498890:A:G	70498890	G,G	A,A	1,1	inf,inf	inf,inf	4.7344,0.312299	0.0464828	0.0464828
1	chr9:70491690:A:G	70491690	G,G	A,A	1,1	inf,inf	inf,inf	4.22906,0.89265	0.0369943	0.0369943
1	chr9:70500646:G:A	70500646	A,A	G,G	1,1	inf,inf	inf,inf	4.47772,0.20724	0.0244473	0.0244473
1	chr9:70496259:T:C	70496259	C,C	T,T	1,1	inf,inf	inf,inf	4.50401,0.0273768	0.0231892	0.0231892
1	chr9:70487908:T:C	70487908	C,C	T,T	1,1	inf,inf	inf,inf	4.3801,0.196754	0.0197643	0.0197643
1	chr9:70522574:G:A	70522574	A,A	G,G	1,1	inf,inf	inf,inf	4.13382,0.598289	0.0193163	0.0193163
1	chr9:70495972:C:T	70495972	T,T	C,C	1,1	inf,inf	inf,inf	4.38667,0.0240424	0.0181495	0.0181495
1	chr9:70490322:C:A	70490322	A,A	C,C	1,1	inf,inf	inf,inf	3.85026,0.910264	0.017362	0.017362
1	chr9:70490744:C:T	70490744	T,T	C,C	1,1	inf,-inf	inf,inf	4.31255,0.0129006	0.0155331	0.0155331
1	chr9:70488310:G:A	70488310	A,A	G,G	1,1	inf,inf	inf,inf	4.23883,0.139652	0.0140806	0.0140806
1	chr9:70489967:T:A	70489967	A,A	T,T	1,1	inf,-inf	inf,inf	4.26415,0.0228565	0.0140638	0.0140638
1	chr9:70487862:G:A	70487862	A,A	G,G	1,1	inf,inf	inf,inf	4.22784,0.148596	0.0138516	0.0138516
1	chr9:70490810:C:T	70490810	T,T	C,C	1,1	inf,-inf	inf,inf	4.22816,0.0281069	0.0130624	0.0130624
1	chr9:70484287:A:G	70484287	G,G	A,A	1,1	inf,inf	inf,inf	4.12276,0.23647	0.0120107	0.0120107
1	chr9:70505116:A:G	70505116	G,G	A,A	1,1	-inf,inf	inf,inf	4.17388,0.0765245	0.0118572	0.0118572
1	chr9:70492186:T:A	70492186	A,A	T,T	1,1	inf,-inf	inf,inf	4.13213,0.0247734	0.0106948	0.0106948
1	chr9:70488225:T:A	70488225	A,A	T,T	1,1	inf,-inf	inf,inf	4.03193,0.0240736	0.00868754	0.00868754
1	chr9:70493435:T:C	70493435	C,C	T,T	1,1	inf,inf	inf,inf	3.94024,0.0600298	0.00725632	0.00725632
1	chr9:70577058:G:C	70577058	C,C	G,G	1,1	inf,inf	inf,inf	3.91689,0.00330475	0.00683269	0.00683269
1	chr9:70536002:C:T	70536002	T,T	C,C	1,1	inf,-inf	inf,inf	3.84136,0.0691003	0.0059358	0.0059358
1	chr9:70473153:C:T	70473153	T,T	C,C	1,1	inf,-inf	inf,inf	3.79677,0.127345	0.00558854	0.00558854
1	chr9:70490581:T:G	70490581	G,G	T,T	1,1	inf,-inf	inf,inf	3.78294,0.00808386	0.00518179	0.00518179
1	chr9:70534866:G:A	70534866	A,A	G,G	1,1	inf,inf	inf,inf	3.73638,0.184391	0.00515105	0.00515105
1	chr9:70576762:C:T	70576762	T,T	C,C	1,1	inf,-inf	inf,inf	3.77507,0.00226526	0.00509718	0.00509718
1	chr9:70481492:G:A	70481492	A,A	G,G	1,1	inf,inf	inf,inf	3.71,0.10906	0.00461925	0.00461925
1	chr9:70552704:A:G	70552704	G,G	A,A	1,1	inf,inf	inf,inf	3.59788,0.32702	0.00446986	0.00446986
1	chr9:70471780:A:G	70471780	G,G	A,A	1,1	inf,-inf	inf,inf	3.68681,0.127106	0.00445375	0.00445375
1	chr9:70484538:T:C	70484538	C,C	T,T	1,1	inf,inf	inf,inf	3.62688,0.135101	0.00395792	0.00395792
1	chr9:70544783:A:C	70544783	C,C	A,A	1,1	inf,inf	inf,inf	3.43839,0.489053	0.0039469	0.0039469
1	chr9:70479619:T:C	70479619	C,C	T,T	1,1	inf,inf	inf,inf	3.53431,0.278257	0.00371702	0.00371702
1	chr9:70571367:G:A	70571367	A,A	G,G	1,1	inf,inf	inf,inf	3.20809,0.716024	0.00341897	0.00341897
1	chr9:70477544:C:T	70477544	T,T	C,C	1,1	inf,inf	inf,inf	3.32152,0.518461	0.0032336	0.0032336
1	chr9:70558748:T:C	70558748	C,C	T,T	1,1	inf,inf	inf,inf	3.28258,0.408069	0.00258087	0.00258087
1	chr9:70564858:T:C	70564858	C,C	T,T	1,1	inf,inf	inf,inf	3.33609,0.272403	0.0024601	0.0024601
1	chr9:70478286:G:A	70478286	A,A	G,G	1,1	-inf,inf	inf,inf	3.3569,0.198756	0.00239067	0.00239067
1	chr9:70480970:C:A	70480970	A,A	C,C	1,1	-inf,-inf	inf,inf	3.34764,0.150285	0.00225524	0.00225524
1	chr9:70546258:C:T	70546258	T,T	C,C	1,1	inf,inf	inf,inf	3.32176,0.171589	0.00217436	0.00217436
1	chr9:70389074:A:G	70389074	G,G	A,A	1,1	inf,inf	inf,inf	3.03638,0.64467	0.00216503	0.00216503
1	chr9:70560664:G:A	70560664	A,A	G,G	1,1	inf,inf	inf,inf	3.31256,0.138102	0.00208065	0.00208065
1	chr9:70561225:C:T	70561225	T,T	C,C	1,1	inf,inf	inf,inf	3.17358,0.40606	0.0020606	0.0020606
1	chr9:70448035:G:A	70448035	A,A	G,G	1,1	inf,inf	inf,inf	2.89538,0.77877	0.00199393	0.00199393
1	chr9:70558266:A:C	70558266	C,C	A,A	1,1	inf,inf	inf,inf	3.27237,0.180313	0.00197954	0.00197954
1	chr9:70557073:G:A	70557073	A,A	G,G	1,1	inf,inf	inf,inf	3.28005,0.1573	0.00197432	0.00197432
1	chr9:70557317:C:A	70557317	A,A	C,C	1,1	inf,inf	inf,inf	3.27609,0.164957	0.00197002	0.00197002
1	chr9:70557408:G:C	70557408	C,C	G,G	1,1	inf,inf	inf,inf	3.26506,0.174113	0.00194025	0.00194025
1	chr9:70548668:G:A	70548668	A,A	G,G	1,1	inf,inf	inf,inf	3.08662,0.483595	0.00190926	0.00190926
1	chr9:70557462:A:G	70557462	G,G	A,A	1,1	inf,inf	inf,inf	3.25934,0.161584	0.00189874	0.00189874
1	chr9:70557885:T:C	70557885	C,C	T,T	1,1	inf,inf	inf,inf	3.24382,0.174235	0.00185802	0.00185802
1	chr9:70556722:A:C	70556722	C,C	A,A	1,1	inf,inf	inf,inf	3.23424,0.186944	0.00184137	0.00184137
1	chr9:70557496:G:C	70557496	C,C	G,G	1,1	inf,inf	inf,inf	3.24045,0.163517	0.00182959	0.00182959
1	chr9:70557384:C:T	70557384	T,T	C,C	1,1	inf,inf	inf,inf	3.23448,0.165927	0.00181083	0.00181083
1	chr9:70561336:T:G	70561336	G,G	T,T	1,1	inf,inf	inf,inf	3.24002,0.142283	0.0017992	0.0017992
1	chr9:70453030:CA:C	70453030	C,C	CA,CA	1,1	inf,inf	inf,inf	3.21105,0.205979	0.00178568	0.00178568
1	chr9:70455702:T:A	70455702	A,A	T,T	1,1	inf,-inf	inf,inf	3.25917,0.0467357	0.00177949	0.00177949
1	chr9:70451637:A:AC	70451637	AC,AC	A,A	1,1	inf,inf	inf,inf	3.24335,0.0904265	0.00175428	0.00175428
1	chr9:70445271:G:A	70445271	A,A	G,G	1,1	inf,inf	inf,inf	3.17382,0.263437	0.00174947	0.00174947
1	chr9:70386573:T:C	70386573	C,C	T,T	1,1	inf,inf	inf,inf	3.23337,0.0188315	0.00167783	0.00167783
1	chr9:70479829:G:A	70479829	A,A	G,G	1,1	-inf,-inf	inf,inf	3.08037,0.3927	0.00167603	0.00167603
1	chr9:70571403:C:G	70571403	G,G	C,C	1,1	inf,inf	inf,inf	3.23174,0.0110578	0.00167086	0.00167086
1	chr9:70536068:C:T	70536068	T,T	C,C	1,1	-inf,inf	inf,inf	2.78405,0.799866	0.00164537	0.00164537
1	chr9:70455085:A:G	70455085	G,G	A,A	1,1	inf,-inf	inf,inf	3.21593,0.0704666	0.00164321	0.00164321
1	chr9:70508735:C:T	70508735	T,T	C,C	1,1	-inf,-inf	inf,inf	3.14247,0.24479	0.00161055	0.00161055
1	chr9:70506407:G:A	70506407	A,A	G,G	1,1	-inf,-inf	inf,inf	3.13794,0.241403	0.00159043	0.00159043
1	chr9:70556697:T:C	70556697	C,C	T,T	1,1	inf,inf	inf,inf	3.15667,0.195735	0.00158374	0.00158374
1	chr9:70612627:C:T	70612627	NA,T	NA,C	NA,1	NA,inf	NA,inf	NA,2.56263	0.00156102	0.00156102
1	chr9:70561332:C:T	70561332	T,T	C,C	1,1	inf,inf	inf,inf	3.16596,0.126744	0.00153037	0.00153037
1	chr9:70453550:C:CTG	70453550	CTG,CTG	C,C	1,1	inf,-inf	inf,inf	3.17941,0.0584466	0.00151798	0.00151798
1	chr9:70081524:G:A	70081524	A,NA	G,NA	1,NA	inf,NA	inf,NA	2.61393,NA	0.00150846	0.00150846
1	chr9:70541722:G:T	70541722	T,T	G,G	1,1	inf,inf	inf,inf	3.14404,0.161088	0.00150003	0.00150003
1	chr9:70436431:T:C	70436431	C,C	T,T	1,1	inf,inf	inf,inf	3.12708,0.166266	0.00145493	0.00145493
1	chr9:70455309:C:T	70455309	T,T	C,C	1,1	inf,inf	inf,inf	3.13204,0.148462	0.00144992	0.00144992
1	chr9:70454555:A:G	70454555	G,G	A,A	1,1	inf,-inf	inf,inf	3.1555,0.0579879	0.00144551	0.00144551
1	chr9:70612432:G:C	70612432	NA,C	NA,G	NA,1	NA,inf	NA,inf	NA,2.51547	0.00142784	0.00142784
1	chr9:70445149:A:G	70445149	G,G	A,A	1,1	inf,inf	inf,inf	3.12719,0.137248	0.0014242	0.0014242
1	chr9:70452642:G:T	70452642	T,T	G,G	1,1	inf,inf	inf,inf	3.1302,0.107891	0.00140614	0.00140614
1	chr9:70455368:C:T	70455368	T,T	C,C	1,1	inf,-inf	inf,inf	3.14127,0.0463742	0.00139879	0.00139879
1	chr9:70437269:A:G	70437269	G,G	A,A	1,1	inf,inf	inf,inf	3.10798,0.164827	0.00139785	0.00139785
1	chr9:70442014:T:C	70442014	C,C	T,T	1,1	inf,inf	inf,inf	3.10125,0.172456	0.00138723	0.00138723
1	chr9:70509804:CTGGGGAACAGAG:C	70509804	C,C	CTGGGGAACAGAG,CTGGGGAACAGAG	1,1	-inf,inf	inf,inf	3.13808,0.0139128	0.0013806	0.0013806
1	chr9:70454217:C:T	70454217	T,T	C,C	1,1	inf,-inf	inf,inf	3.13062,0.0419023	0.00136699	0.00136699
1	chr9:70453871:T:C	70453871	C,C	T,T	1,1	inf,-inf	inf,inf	3.1301,0.038409	0.00136429	0.00136429
1	chr9:70510309:C:T	70510309	T,T	C,C	1,1	-inf,-inf	inf,inf	3.0433,0.259356	0.00133555	0.00133555
1	chr9:70445624:T:C	70445624	C,C	T,T	1,1	inf,inf	inf,inf	3.09699,0.131427	0.00133391	0.00133391
1	chr9:70451508:G:A	70451508	A,A	G,G	1,1	inf,inf	inf,inf	3.1037,0.0579302	0.00130068	0.00130068
1	chr9:70441189:G:A	70441189	A,A	G,G	1,1	inf,inf	inf,inf	3.07224,0.146541	0.00128189	0.00128189
1	chr9:70438881:T:A	70438881	A,A	T,T	1,1	inf,inf	inf,inf	3.05678,0.158988	0.00125383	0.00125383
1	chr9:70885941:T:C	70885941	C,C	T,T	1,1	-inf,-inf	inf,inf	3.08346,0.063615	0.00125084	0.00125084
1	chr9:70450838:C:T	70450838	T,T	C,C	1,1	inf,inf	inf,inf	3.08137,0.0552896	0.00124171	0.00124171
1	chr9:70434341:A:G	70434341	G,G	A,A	1,1	inf,inf	inf,inf	2.85168,0.514271	0.00123571	0.00123571
1	chr9:70653230:G:A	70653230	NA,A	NA,G	NA,1	NA,inf	NA,inf	NA,2.43333	0.00122289	0.00122289
1	chr9:70438945:G:A	70438945	A,A	G,G	1,1	inf,inf	inf,inf	3.04492,0.149374	0.00121512	0.00121512
1	chr9:70437992:G:C	70437992	C,C	G,G	1,1	inf,inf	inf,inf	3.04565,0.133495	0.00120329	0.00120329
```
