## Supplementary material for "Characterization of shared and ancestry-specific signals driving complex traits using multi-ancestry fine-mapping": susiex_nc1.cs80.snp

```
BP	SNP	PIP(CS1)	LogBF(CS1,Pop1)	LogBF(CS1,Pop2)
69923182	chr9:69923182:G:T	1.2727e-05	-1.16751	-0.754543
69923249	chr9:69923249:G:A	1.54692e-05	-0.577318	-1.14961
69923365	chr9:69923365:C:T	5.8826e-05	-1.01967e-10	-0.391191
69924313	chr9:69924313:T:C	6.68046e-05	-0.137255	-0.126748
69924324	chr9:69924324:C:T	1.00798e-05	-1.01889	-1.13635
69924346	chr9:69924346:C:G	0.000329244	2.0316	-0.700573
69924570	chr9:69924570:C:T	2.78926e-05	-1.01967e-10	-1.13741
69924728	chr9:69924728:C:T	9.49281e-05	-1.01967e-10	0.0873446
69924793	chr9:69924793:C:T	4.08188e-05	-1.01967e-10	-0.756633
69925411	chr9:69925411:C:T	0.000289816	2.04668	-0.843208
69925812	chr9:69925812:T:C	2.75584e-05	-1.01967e-10	-1.14947
69925838	chr9:69925838:T:C	1.90726e-05	-0.456331	-1.06119
69925893	chr9:69925893:A:G	2.49864e-05	-1.24744	-2.24825e-10
69926185	chr9:69926185:C:T	1.93253e-05	-1.50436	-2.24825e-10
69926563	chr9:69926563:C:T	7.91628e-05	-0.094269	-2.24825e-10
69926848	chr9:69926848:C:T	3.36686e-05	-1.01967e-10	-0.949211
69926972	chr9:69926972:G:T	1.63468e-05	-0.717696	-0.954047
69926974	chr9:69926974:G:A	4.61408e-05	-1.01967e-10	-0.634078
69927029	chr9:69927029:G:A	1.36817e-05	-0.71135	-1.13837
69927297	chr9:69927297:A:G	2.76694e-05	-1.01967e-10	-1.14545
69927616	chr9:69927616:T:C	2.09407e-05	-1.42408	-2.24825e-10
69927759	chr9:69927759:A:T	1.61368e-05	-0.728087	-0.956587
69928314	chr9:69928314:G:C	1.68195e-05	-0.619099	-1.02414
69928548	chr9:69928548:G:A	2.0113e-05	-0.784152	-0.680257
69928816	chr9:69928816:T:C	2.29815e-05	-1.33109	-2.24825e-10
69928829	chr9:69928829:T:G	1.87215e-05	-0.494049	-1.04205
69929150	chr9:69929150:G:A	3.03806e-05	-1.01967e-10	-1.05197
69929220	chr9:69929220:T:A	9.88781e-05	-1.01967e-10	0.128112
69929303	chr9:69929303:C:T	2.80075e-05	-1.01967e-10	-1.1333
69929306	chr9:69929306:C:T	1.86044e-05	-0.393819	-1.14856
69929466	chr9:69929466:A:C	3.01635e-05	-1.01967e-10	-1.05914
69929755	chr9:69929755:AG:A	1.89936e-05	-1.52167	-2.24825e-10
69930261	chr9:69930261:T:C	1.85604e-05	-0.499373	-1.04537
69930626	chr9:69930626:A:T	8.00752e-05	-1.01967e-10	-0.0828088
69930651	chr9:69930651:C:A	1.53356e-05	-0.763593	-0.972004
69930869	chr9:69930869:A:G	0.000173643	1.8321	-1.14087
69931159	chr9:69931159:T:C	7.37695e-05	-1.01967e-10	-0.164831
69931564	chr9:69931564:T:G	2.0245e-05	-0.818346	-0.639521
69931571	chr9:69931571:T:C	5.29148e-05	-0.497092	-2.24825e-10
69931838	chr9:69931838:C:A	1.69777e-05	-0.648013	-0.985864
69932569	chr9:69932569:G:A	2.32059e-05	-0.728411	-0.592957
69933165	chr9:69933165:A:G	3.13177e-05	-0.345814	-0.675776
69933703	chr9:69933703:C:T	4.54787e-05	-1.01967e-10	-0.648532
69933857	chr9:69933857:TAAGG:T	1.69157e-05	-0.686749	-0.950782
69933897	chr9:69933897:T:C	3.44115e-05	-1.01967e-10	-0.927384
69933925	chr9:69933925:C:T	2.87993e-05	-1.01967e-10	-1.10542
69933949	chr9:69933949:G:A	7.90448e-05	-1.01967e-10	-0.0957606
69934392	chr9:69934392:A:G	1.58113e-05	-0.752015	-0.953035
69934832	chr9:69934832:A:G	1.92842e-05	-0.951553	-0.554938
69935087	chr9:69935087:C:T	9.18454e-05	-1.01967e-10	0.0543315
69935128	chr9:69935128:C:A	3.18624e-05	-1.01967e-10	-1.00435
69935453	chr9:69935453:C:T	3.16032e-05	-1.01967e-10	-1.01252
69935808	chr9:69935808:G:A	2.76108e-05	-1.01967e-10	-1.14757
69935947	chr9:69935947:G:A	2.83583e-05	-1.01967e-10	-1.12085
69936335	chr9:69936335:ATCTC:A	3.32368e-05	-1.01967e-10	-0.962117
69937281	chr9:69937281:A:G	5.18927e-05	-1.01967e-10	-0.516597
69937491	chr9:69937491:G:A	3.07767e-05	0.108805	-1.14782
69938115	chr9:69938115:C:G	1.11487e-05	-1.01408	-1.04038
69938454	chr9:69938454:C:T	5.84732e-05	-1.01967e-10	-0.397207
69938718	chr9:69938718:A:G	2.19498e-05	-1.37702	-2.24825e-10
69939073	chr9:69939073:C:A	3.40011e-05	0.116587	-1.05597
69940325	chr9:69940325:C:A	1.89498e-05	-1.52398	-2.24825e-10
69940454	chr9:69940454:A:G	7.83919e-05	0.269945	-0.374
69940486	chr9:69940486:G:A	4.04859e-05	-1.01967e-10	-0.764822
69940665	chr9:69940665:T:G	1.188e-05	-0.914185	-1.07674
69940817	chr9:69940817:G:A	2.88951e-05	-1.01967e-10	-1.1021
69941048	chr9:69941048:G:A	2.47012e-05	-0.665454	-0.593471
69941241	chr9:69941241:G:A	4.55858e-05	-0.646179	-2.24825e-10
69941835	chr9:69941835:C:T	1.50273e-05	-0.695231	-1.06068
69941892	chr9:69941892:T:A	2.81004e-05	-1.01967e-10	-1.12999
69941921	chr9:69941921:G:A	1.56958e-05	-0.592846	-1.11953
69943182	chr9:69943182:T:C	7.80783e-06	-1.30975	-1.1009
69943725	chr9:69943725:C:T	1.94442e-05	-0.38345	-1.11478
69944115	chr9:69944115:A:C	3.9556e-05	-1.01967e-10	-0.788059
69944230	chr9:69944230:C:T	3.38159e-05	-1.01967e-10	-0.944844
69944407	chr9:69944407:A:G	4.2168e-05	-1.01967e-10	-0.724114
69944651	chr9:69944651:C:A	1.58734e-05	-1.51987	-0.181264
69944988	chr9:69944988:T:C	7.54618e-06	-1.3116	-1.13313
69945710	chr9:69945710:T:G	1.19761e-05	-1.40801	-0.574853
69945830	chr9:69945830:C:T	8.94155e-06	-1.13029	-1.14477
69945955	chr9:69945955:G:A	1.80673e-05	-0.576414	-0.99526
69946412	chr9:69946412:T:A	8.06489e-05	-1.01967e-10	-0.0756699
69946567	chr9:69946567:G:T	3.06866e-05	-1.01967e-10	-1.04195
69946732	chr9:69946732:T:C	2.96411e-05	-1.07661	-2.24825e-10
69946790	chr9:69946790:G:A	9.03285e-06	-1.13958	-1.12532
69947099	chr9:69947099:C:T	9.8033e-05	0.748275	-0.628746
69947184	chr9:69947184:A:G	2.8152e-05	-1.01967e-10	-1.12816
69947203	chr9:69947203:A:T	1.93047e-05	-0.35559	-1.14984
69947297	chr9:69947297:A:G	0.00102056	2.94612	-0.483793
69947457	chr9:69947457:T:C	1.37514e-05	-0.816274	-1.02836
69947833	chr9:69947833:T:C	2.13503e-05	-0.929173	-0.475536
69947863	chr9:69947863:G:A	1.16912e-05	-0.874099	-1.13284
69948023	chr9:69948023:T:C	1.83874e-05	-0.404156	-1.14995
69948138	chr9:69948138:A:G	3.0027e-05	-1.01967e-10	-1.06368
69948629	chr9:69948629:C:G	3.97516e-05	-1.01967e-10	-0.783125
69948674	chr9:69948674:CTT:C	1.61667e-05	-0.920467	-0.762354
69948782	chr9:69948782:A:G	0.000125703	1.51815	-1.15001
69949530	chr9:69949530:C:T	7.24936e-05	-1.01967e-10	-0.182276
69949949	chr9:69949949:C:T	5.95196e-05	-1.01967e-10	-0.37947
69949957	chr9:69949957:G:A	5.83478e-05	-1.01967e-10	-0.399354
69950270	chr9:69950270:G:A	8.33373e-05	0.406966	-0.449845
69950305	chr9:69950305:G:A	0.000126567	1.50793	-1.13293
69950316	chr9:69950316:G:A	4.72309e-05	-0.610727	-2.24825e-10
69950353	chr9:69950353:C:T	1.69319e-05	-0.894401	-0.742176
69950367	chr9:69950367:G:C	2.86699e-05	-1.10993	-2.24825e-10
69950515	chr9:69950515:T:C	0.000154952	1.70447	-1.12713
69950883	chr9:69950883:T:C	1.71113e-05	-0.919922	-0.706114
69950921	chr9:69950921:T:C	3.37199e-05	-1.01967e-10	-0.947688
69950932	chr9:69950932:A:G	5.93723e-05	-1.01967e-10	-0.381948
69951106	chr9:69951106:G:A	8.98447e-06	-1.12767	-1.14261
69951208	chr9:69951208:C:A	2.81675e-05	-1.01967e-10	-1.12761
69951302	chr9:69951302:A:G	1.43225e-05	-0.720148	-1.0838
69951603	chr9:69951603:C:T	7.4913e-05	-1.01967e-10	-0.149448
69951820	chr9:69951820:T:C	0.000174487	1.40084	-0.70476
69951964	chr9:69951964:A:G	5.22612e-05	-1.01967e-10	-0.509521
69952523	chr9:69952523:C:T	8.4392e-06	-1.21425	-1.11864
69952591	chr9:69952591:G:A	2.51451e-05	-1.24111	-2.24825e-10
69953271	chr9:69953271:T:A	1.82561e-05	-0.866874	-0.6944
69953531	chr9:69953531:CT:C	2.42986e-05	-0.75097	-0.524388
69953535	chr9:69953535:A:C	2.24233e-05	-0.782225	-0.573448
69953611	chr9:69953611:T:C	3.13302e-05	-1.01967e-10	-1.02119
69953785	chr9:69953785:A:G	2.75449e-05	-1.01967e-10	-1.14996
69954046	chr9:69954046:C:T	1.3498e-05	-0.791883	-1.07135
69954335	chr9:69954335:G:C	3.1088e-05	-1.01967e-10	-1.02895
69954372	chr9:69954372:T:C	2.55068e-05	-0.641427	-0.585402
69954402	chr9:69954402:T:C	4.44168e-05	-1.01967e-10	-0.672158
69954494	chr9:69954494:C:T	4.88234e-05	0.571024	-1.14859
69954728	chr9:69954728:A:G	2.19798e-05	-1.37565	-2.24825e-10
69955308	chr9:69955308:T:C	4.51113e-05	0.421995	-1.07864
69955504	chr9:69955504:C:A	4.28082e-05	0.372499	-1.08155
69955515	chr9:69955515:C:A	6.06333e-05	-0.113078	-0.247852
69955732	chr9:69955732:A:G	3.60741e-05	-1.01967e-10	-0.880201
69956110	chr9:69956110:C:G	3.48678e-05	-1.01967e-10	-0.914211
69956144	chr9:69956144:C:T	7.66601e-05	-0.0261001	-0.100294
69956176	chr9:69956176:G:A	1.43283e-05	-0.657966	-1.14558
69956259	chr9:69956259:G:A	0.000188485	-1.01967e-10	0.773246
69956492	chr9:69956492:T:C	2.01602e-05	-1.46206	-2.24825e-10
69956769	chr9:69956769:C:A	2.04786e-05	-0.325743	-1.12065
69957031	chr9:69957031:A:G	2.86303e-05	-1.01967e-10	-1.11131
69957100	chr9:69957100:T:TA	1.97474e-05	-0.360113	-1.12264
69957129	chr9:69957129:C:T	8.43681e-06	-1.51142	-0.821747
69957257	chr9:69957257:C:T	4.44774e-05	-1.01967e-10	-0.670793
69957568	chr9:69957568:C:T	0.000213953	2.04912	-1.14914
69957787	chr9:69957787:C:T	0.000481087	2.66123	-0.950957
69958053	chr9:69958053:T:C	6.21587e-05	-1.01967e-10	-0.336085
69958327	chr9:69958327:A:G	2.20722e-05	-1.37146	-2.24825e-10
69958764	chr9:69958764:A:G	2.39198e-05	-1.29107	-2.24825e-10
69958997	chr9:69958997:G:A	0.000390979	1.84476	-0.341882
69959102	chr9:69959102:G:A	0.000127378	-0.0940293	0.475415
69959607	chr9:69959607:C:T	2.12557e-05	-0.66024	-0.748912
69959811	chr9:69959811:C:A	2.24349e-05	-1.4704	0.115243
69959822	chr9:69959822:G:A	2.02783e-05	-0.307113	-1.14911
69960523	chr9:69960523:T:G	2.89162e-05	-1.01967e-10	-1.10137
69960700	chr9:69960700:A:G	5.57517e-05	-1.01967e-10	-0.444867
69960845	chr9:69960845:T:C	2.00467e-05	-0.623008	-0.844702
69961217	chr9:69961217:T:C	2.60801e-05	-0.0564311	-1.14817
69961328	chr9:69961328:T:C	2.5218e-05	-1.23822	-2.24825e-10
69961350	chr9:69961350:C:T	1.8504e-05	-0.397878	-1.14991
69961464	chr9:69961464:A:G	1.7894e-05	-1.02409	-0.557214
69961694	chr9:69961694:G:A	2.38357e-05	-0.144747	-1.14984
69962420	chr9:69962420:A:G	2.0436e-05	-0.298506	-1.14997
69962463	chr9:69962463:A:C	3.48167e-05	-1.01967e-10	-0.915678
69962667	chr9:69962667:T:A	1.83748e-05	-0.682705	-0.872091
69962758	chr9:69962758:A:G	4.55411e-05	-1.01967e-10	-0.64716
69962878	chr9:69962878:C:G	1.99794e-05	-0.321827	-1.14925
69962941	chr9:69962941:A:G	2.03814e-05	-0.301144	-1.15001
69963057	chr9:69963057:TC:T	3.21807e-05	-1.01967e-10	-0.994408
69963908	chr9:69963908:AGAGT:A	3.21525e-05	-1.01967e-10	-0.995285
69963933	chr9:69963933:T:A	3.19305e-05	-1.01967e-10	-1.00221
69964394	chr9:69964394:G:A	0.000398647	2.67175	-1.14945
69964860	chr9:69964860:AG:A	3.93801e-05	-1.01967e-10	-0.792514
69964947	chr9:69964947:A:G	3.31556e-05	-1.01967e-10	-0.964565
69964956	chr9:69964956:C:T	5.07134e-05	-1.01967e-10	-0.539586
69965414	chr9:69965414:G:A	0.000117427	-0.100682	0.400722
69965863	chr9:69965863:C:T	2.02828e-05	-0.307479	-1.14852
69966662	chr9:69966662:T:C	0.000306332	1.86117	-0.602276
69966882	chr9:69966882:C:T	1.99162e-05	-1.47424	-2.24825e-10
69966891	chr9:69966891:G:A	4.04567e-05	-1.01967e-10	-0.765544
69966937	chr9:69966937:A:G	5.37403e-05	-1.01967e-10	-0.481612
69966944	chr9:69966944:C:T	5.17951e-05	-1.01967e-10	-0.51848
69966965	chr9:69966965:T:C	8.1582e-05	-1.01967e-10	-0.0641669
69967023	chr9:69967023:C:T	8.43975e-05	-0.0302371	-2.24825e-10
69967188	chr9:69967188:C:T	2.65648e-05	-1.18619	-2.24825e-10
69967908	chr9:69967908:A:G	1.13723e-05	-0.957078	-1.07752
69968175	chr9:69968175:C:T	3.32611e-05	-1.01967e-10	-0.961386
69968324	chr9:69968324:C:T	2.35225e-05	-0.157808	-1.15001
69969173	chr9:69969173:C:A	6.06955e-05	-1.01967e-10	-0.359905
69969643	chr9:69969643:A:G	3.52088e-05	-1.01967e-10	-0.904479
69969859	chr9:69969859:C:T	2.09841e-05	-0.293005	-1.12901
69969914	chr9:69969914:G:A	3.04342e-05	-1.01967e-10	-1.05021
69970194	chr9:69970194:G:A	1.49419e-05	-0.663959	-1.09765
69970226	chr9:69970226:T:A	5.24409e-05	-1.01967e-10	-0.506088
69970664	chr9:69970664:T:G	4.84655e-05	-1.01967e-10	-0.584923
69971138	chr9:69971138:A:C	3.54676e-05	-0.897156	-2.24825e-10
69971333	chr9:69971333:C:T	2.24003e-05	-1.3567	-2.24825e-10
69971459	chr9:69971459:A:G	1.6539e-05	-0.791279	-0.868775
69971590	chr9:69971590:G:A	1.92803e-05	-0.359488	-1.1472
69971799	chr9:69971799:A:G	2.13665e-05	-0.263426	-1.14053
69972143	chr9:69972143:T:A	4.01269e-05	-1.01967e-10	-0.773729
69972752	chr9:69972752:A:G	3.25623e-05	-1.01967e-10	-0.982621
69972791	chr9:69972791:A:G	3.79773e-05	-1.01967e-10	-0.828786
69973281	chr9:69973281:T:A	8.74632e-06	-1.14843	-1.14871
69973780	chr9:69973780:G:A	8.08978e-06	-1.23379	-1.14138
69973973	chr9:69973973:A:G	2.80114e-05	-1.01967e-10	-1.13316
69974698	chr9:69974698:A:G	2.76381e-05	-1.01967e-10	-1.14658
69975175	chr9:69975175:G:A	1.99377e-05	-0.325255	-1.14791
69975534	chr9:69975534:T:G	8.04459e-06	-1.23706	-1.14371
69975601	chr9:69975601:T:C	2.97929e-05	-1.0715	-2.24825e-10
69976139	chr9:69976139:A:G	1.65032e-05	-0.766454	-0.895765
69976413	chr9:69976413:G:A	0.000100918	1.09664	-0.948109
69976428	chr9:69976428:T:G	8.33021e-06	-1.21355	-1.13233
69976609	chr9:69976609:A:G	9.79037e-05	1.08807	-0.969856
69976649	chr9:69976649:T:C	8.15745e-06	-1.21716	-1.14968
69977277	chr9:69977277:G:A	3.06839e-05	-1.01967e-10	-1.04204
69977388	chr9:69977388:C:A	8.43381e-06	-1.18935	-1.14418
69977418	chr9:69977418:A:G	2.82336e-05	-1.01967e-10	-1.12526
69977561	chr9:69977561:G:A	2.24534e-05	-1.35433	-2.24825e-10
69977569	chr9:69977569:A:G	3.12136e-05	-1.01967e-10	-1.02492
69977702	chr9:69977702:A:G	3.17571e-05	-1.01967e-10	-1.00766
69977719	chr9:69977719:ATATCT:A	6.0625e-05	-1.01967e-10	-0.361069
69978089	chr9:69978089:TAC:T	2.05671e-05	-0.305391	-1.13669
69978455	chr9:69978455:T:C	2.86827e-05	-1.10948	-2.24825e-10
69978528	chr9:69978528:T:C	1.89709e-05	-1.52287	-2.24825e-10
69978745	chr9:69978745:A:C	2.79156e-05	-1.01967e-10	-1.13659
69978932	chr9:69978932:T:A	2.76711e-05	-1.01967e-10	-1.14539
69979104	chr9:69979104:C:T	3.22588e-05	-1.01967e-10	-0.991986
69979320	chr9:69979320:A:G	6.8431e-05	-0.239949	-2.24825e-10
69980065	chr9:69980065:G:T	8.54718e-06	-1.18235	-1.13782
69980085	chr9:69980085:A:G	8.15889e-06	-1.22856	-1.13811
69980594	chr9:69980594:C:T	3.17163e-05	-1.00894	-2.24825e-10
69981173	chr9:69981173:A:G	6.12902e-05	-1.01967e-10	-0.350156
69981316	chr9:69981316:T:C	1.95499e-05	-1.4928	-2.24825e-10
69981343	chr9:69981343:C:G	4.28044e-05	-1.01967e-10	-0.709133
69981462	chr9:69981462:G:A	2.34627e-05	-1.31036	-2.24825e-10
69981542	chr9:69981542:T:C	1.83866e-05	-0.41932	-1.13483
69982186	chr9:69982186:TTAA:T	8.05e-06	-1.23385	-1.14625
69982192	chr9:69982192:G:C	8.11631e-06	-1.22825	-1.14365
69982193	chr9:69982193:TTTTA:T	8.10939e-06	-1.2287	-1.14405
69982399	chr9:69982399:C:T	5.17701e-05	-1.01967e-10	-0.518963
69982454	chr9:69982454:G:A	8.17062e-06	-1.2233	-1.14193
69982480	chr9:69982480:C:T	3.51091e-05	-1.01967e-10	-0.907314
69982616	chr9:69982616:G:A	3.3527e-05	-1.01967e-10	-0.953423
69982649	chr9:69982649:G:A	1.5367e-05	-0.801883	-0.931667
69982983	chr9:69982983:G:A	2.28418e-05	-0.193857	-1.14332
69983207	chr9:69983207:G:A	7.53603e-05	-0.143494	-2.24825e-10
69983590	chr9:69983590:T:C	1.80513e-05	-0.424762	-1.1478
69983686	chr9:69983686:C:A	0.000206058	1.29248	-0.430099
69983745	chr9:69983745:C:T	3.40794e-05	-1.01967e-10	-0.937083
69984487	chr9:69984487:A:G	1.24086e-05	-0.887959	-1.05942
69984665	chr9:69984665:G:T	8.10853e-06	-1.22293	-1.14993
69984689	chr9:69984689:A:T	8.21854e-06	-1.21485	-1.14453
69984753	chr9:69984753:C:T	6.58164e-05	-1.01967e-10	-0.278907
69984776	chr9:69984776:C:T	3.07797e-05	-1.01967e-10	-1.03892
69985211	chr9:69985211:A:G	8.16204e-06	-1.23001	-1.13627
69985217	chr9:69985217:A:G	8.13945e-06	-1.21907	-1.14998
69985676	chr9:69985676:T:G	8.02674e-06	-1.24555	-1.13744
69986178	chr9:69986178:A:G	2.84555e-05	-1.01967e-10	-1.11743
69986683	chr9:69986683:T:C	2.77675e-05	-1.01967e-10	-1.14191
69987071	chr9:69987071:C:T	1.84896e-05	-0.640693	-0.907876
69987226	chr9:69987226:A:G	4.27542e-05	-1.01967e-10	-0.710307
69987231	chr9:69987231:C:T	5.76737e-05	-1.01967e-10	-0.410975
69987333	chr9:69987333:T:C	2.97283e-05	-1.01967e-10	-1.07368
69987357	chr9:69987357:G:A	7.89892e-06	-1.25043	-1.14862
69987411	chr9:69987411:G:A	1.68124e-05	-0.501988	-1.14167
69987620	chr9:69987620:A:C	3.84614e-05	-1.01967e-10	-0.816121
69988050	chr9:69988050:A:G	8.22943e-06	-1.20919	-1.14887
69988285	chr9:69988285:G:A	6.72689e-05	-1.01967e-10	-0.257078
69988386	chr9:69988386:ATTAT:A	2.75885e-05	-1.01967e-10	-1.14838
69988887	chr9:69988887:T:C	3.48268e-05	-1.01967e-10	-0.915389
69989047	chr9:69989047:G:A	4.31635e-05	-1.01967e-10	-0.700781
69990087	chr9:69990087:G:A	3.99685e-05	-1.01967e-10	-0.777683
69990088	chr9:69990088:C:A	3.99979e-05	-1.01967e-10	-0.776948
69990346	chr9:69990346:C:T	1.79099e-05	-0.733037	-0.847383
69990537	chr9:69990537:T:G	1.40785e-05	-0.671226	-1.1499
69990538	chr9:69990538:C:T	1.41977e-05	-0.66279	-1.1499
69990658	chr9:69990658:C:A	1.88381e-05	-0.382425	-1.14747
69990663	chr9:69990663:C:A	0.000640554	2.48014	-0.483578
69990916	chr9:69990916:C:A	0.000106985	-1.01967e-10	0.206914
69990992	chr9:69990992:C:T	3.30091e-05	-1.01967e-10	-0.968991
69991006	chr9:69991006:G:A	3.3564e-05	-1.01967e-10	-0.95232
69991146	chr9:69991146:G:A	1.68389e-05	-0.525675	-1.11641
69991238	chr9:69991238:T:C	3.47964e-05	-1.01967e-10	-0.916261
69991274	chr9:69991274:A:T	7.06825e-05	-1.01967e-10	-0.207577
69991570	chr9:69991570:A:G	1.95681e-05	-1.49187	-2.24825e-10
69991795	chr9:69991795:T:G	5.39774e-05	-0.47721	-2.24825e-10
69991819	chr9:69991819:A:G	2.94488e-05	-1.01967e-10	-1.08312
69991927	chr9:69991927:T:G	3.48792e-05	-0.913884	-2.24825e-10
69992050	chr9:69992050:G:A	1.83207e-05	-0.408653	-1.14909
69992124	chr9:69992124:T:A	3.6535e-05	-1.01967e-10	-0.867504
69992432	chr9:69992432:A:T	1.71588e-05	-0.543704	-1.07956
69992869	chr9:69992869:G:A	6.0725e-05	-1.01967e-10	-0.35942
69992954	chr9:69992954:A:C	0.000193132	-1.01967e-10	0.797601
69992992	chr9:69992992:G:A	0.000157398	-1.01967e-10	0.593001
69993103	chr9:69993103:C:T	1.61538e-05	-0.78056	-0.903059
69993242	chr9:69993242:C:T	1.97471e-05	-0.611719	-0.871051
69993589	chr9:69993589:T:C	1.98918e-05	-0.349972	-1.1255
69993828	chr9:69993828:A:T	7.06825e-05	-1.01967e-10	-0.207577
69994150	chr9:69994150:TTC:T	5.89578e-05	-1.01967e-10	-0.388954
69994238	chr9:69994238:A:T	2.94478e-05	-1.01967e-10	-1.08316
69994488	chr9:69994488:G:A	2.85526e-05	-1.01967e-10	-1.11403
69994616	chr9:69994616:T:C	1.3377e-05	-0.751383	-1.12086
69994657	chr9:69994657:G:A	1.41393e-05	-0.938261	-0.878555
69994749	chr9:69994749:T:A	6.99458e-06	-1.51774	-1.0029
69994751	chr9:69994751:C:T	3.68747e-05	-1.01967e-10	-0.858249
69994850	chr9:69994850:TG:T	1.31894e-05	-0.765264	-1.1211
69995040	chr9:69995040:A:G	1.62475e-05	-0.86658	-0.811256
69995100	chr9:69995100:T:C	3.00267e-05	-1.01967e-10	-1.06369
69995531	chr9:69995531:T:G	3.00214e-05	-1.01967e-10	-1.06387
69995887	chr9:69995887:G:A	3.00214e-05	-1.01967e-10	-1.06387
69996095	chr9:69996095:G:A	2.08774e-05	-1.42711	-2.24825e-10
69996305	chr9:69996305:CT:C	1.63499e-05	-0.556153	-1.1154
69996764	chr9:69996764:G:T	6.0084e-06	-1.52395	-1.14867
69997252	chr9:69997252:G:A	2.80322e-05	-1.01967e-10	-1.13242
69997625	chr9:69997625:T:A	4.90014e-05	-1.01967e-10	-0.573927
69998621	chr9:69998621:A:G	6.31181e-05	-1.01967e-10	-0.320769
69999032	chr9:69999032:A:G	2.71835e-05	-1.16317	-2.24825e-10
69999276	chr9:69999276:G:C	0.000168553	1.40201	-0.740537
69999319	chr9:69999319:A:G	2.98842e-05	-1.01967e-10	-1.06845
70000145	chr9:70000145:CTCAGA:C	0.000217883	0.918182	-2.24825e-10
70000635	chr9:70000635:A:T	5.1538e-05	-1.01967e-10	-0.523457
70000953	chr9:70000953:A:G	7.03791e-06	-1.50576	-1.0087
70001068	chr9:70001068:G:A	7.47089e-06	-1.51335	-0.941407
70001673	chr9:70001673:C:T	3.37962e-05	-1.01967e-10	-0.945426
70001791	chr9:70001791:GCATATATGGT:G	2.8669e-05	-1.01967e-10	-1.10996
70001870	chr9:70001870:G:A	7.18442e-05	-1.01967e-10	-0.191276
70001932	chr9:70001932:T:C	7.41856e-06	-1.52141	-0.940383
70001953	chr9:70001953:C:T	3.00375e-05	-1.01967e-10	-1.06333
70002149	chr9:70002149:C:A	6.02019e-06	-1.52454	-1.14611
70002573	chr9:70002573:A:G	1.89283e-05	-1.52512	-2.24825e-10
70002583	chr9:70002583:T:C	7.49071e-06	-1.52037	-0.931743
70002609	chr9:70002609:A:G	6.23289e-05	-1.01967e-10	-0.33335
70003007	chr9:70003007:A:T	1.26512e-05	-1.00136	-0.926669
70003213	chr9:70003213:T:A	2.97021e-05	-1.01967e-10	-1.07456
70003286	chr9:70003286:C:G	2.1322e-05	-0.281192	-1.12484
70003511	chr9:70003511:A:G	2.17674e-05	-0.255271	-1.13009
70004157	chr9:70004157:G:A	1.7426e-05	-0.525579	-1.08224
70004422	chr9:70004422:T:A	3.127e-05	-1.01967e-10	-1.02312
70004724	chr9:70004724:A:G	5.38628e-05	-1.01967e-10	-0.479335
70005076	chr9:70005076:G:T	7.20214e-05	-1.01967e-10	-0.188812
70005109	chr9:70005109:C:G	3.28591e-05	-1.01967e-10	-0.973546
70005341	chr9:70005341:A:G	2.96064e-05	-1.01967e-10	-1.07778
70005597	chr9:70005597:G:T	2.081e-05	-0.302258	-1.12809
70006274	chr9:70006274:C:T	2.9774e-05	-1.01967e-10	-1.07214
70006360	chr9:70006360:A:C	2.81089e-05	-1.01967e-10	-1.12969
70006368	chr9:70006368:A:T	0.000202205	0.843507	-2.24825e-10
70006454	chr9:70006454:A:G	5.66603e-05	-1.01967e-10	-0.428702
70007675	chr9:70007675:C:T	8.3186e-06	-1.25244	-1.09484
70008196	chr9:70008196:A:G	0.000684811	2.79464	-0.731276
70008803	chr9:70008803:T:C	2.31413e-05	-1.32416	-2.24825e-10
70009278	chr9:70009278:T:C	1.07191e-05	-1.08041	-1.01334
70009879	chr9:70009879:T:C	2.43777e-05	-0.529833	-0.742272
70009906	chr9:70009906:T:C	1.61555e-05	-0.570229	-1.11329
70010212	chr9:70010212:G:C	2.62541e-05	-0.434879	-0.763074
70010320	chr9:70010320:C:A	4.19997e-05	-0.0538942	-0.674218
70010461	chr9:70010461:C:T	5.35861e-05	-1.01967e-10	-0.484486
70010606	chr9:70010606:C:T	3.96521e-05	-1.01967e-10	-0.785631
70012002	chr9:70012002:T:A	2.79396e-05	-1.01967e-10	-1.13573
70012187	chr9:70012187:C:T	2.7642e-05	-1.01967e-10	-1.14644
70012455	chr9:70012455:C:G	2.8661e-05	-1.01967e-10	-1.11024
70012506	chr9:70012506:A:G	1.42706e-05	-0.701793	-1.10578
70013313	chr9:70013313:T:C	2.39985e-05	-0.513019	-0.774765
70013367	chr9:70013367:A:G	3.00231e-05	-1.01967e-10	-1.06381
70013601	chr9:70013601:T:C	2.88389e-05	-0.542258	-0.561792
70014196	chr9:70014196:G:A	4.97095e-05	-1.01967e-10	-0.559578
70014387	chr9:70014387:C:T	3.67944e-05	-1.01967e-10	-0.860428
70014742	chr9:70014742:C:T	5.06485e-05	-1.01967e-10	-0.540865
70014746	chr9:70014746:C:T	2.41715e-05	-0.464867	-0.815733
70014860	chr9:70014860:T:C	2.03134e-05	-1.45449	-2.24825e-10
70014895	chr9:70014895:T:C	1.93077e-05	-1.50527	-2.24825e-10
70014933	chr9:70014933:G:A	5.19883e-05	-1.01967e-10	-0.514756
70015022	chr9:70015022:C:T	6.5615e-05	0.521294	-0.803265
70015272	chr9:70015272:T:C	2.90199e-05	-1.01967e-10	-1.09779
70015875	chr9:70015875:C:G	3.02183e-05	-0.531311	-0.526016
70015963	chr9:70015963:A:C	2.91054e-05	-0.588687	-0.506163
70016505	chr9:70016505:T:G	2.76392e-05	-1.01967e-10	-1.14654
70016914	chr9:70016914:G:A	7.93822e-05	-1.01967e-10	-0.0915011
70017237	chr9:70017237:A:G	3.47866e-05	-1.01967e-10	-0.916544
70017718	chr9:70017718:A:T	3.1932e-05	-1.01967e-10	-1.00217
70017733	chr9:70017733:T:C	2.48218e-05	-0.559179	-0.694876
70017880	chr9:70017880:T:C	6.66205e-05	-0.191781	-0.0749813
70018336	chr9:70018336:C:A	5.13951e-05	0.232327	-0.75856
70018603	chr9:70018603:T:A	1.63145e-05	-0.826996	-0.846722
70018672	chr9:70018672:A:G	1.91764e-05	-0.774297	-0.7378
70019256	chr9:70019256:A:G	2.36776e-05	-0.845326	-0.45592
70019577	chr9:70019577:T:C	1.42468e-05	-0.899242	-0.909998
70019674	chr9:70019674:T:C	2.76278e-05	-1.01967e-10	-1.14695
70019699	chr9:70019699:T:C	2.77759e-05	-1.01967e-10	-1.14161
70019921	chr9:70019921:G:T	8.09866e-05	-1.01967e-10	-0.0714917
70021041	chr9:70021041:C:T	5.1482e-05	0.330833	-0.855377
70021084	chr9:70021084:A:G	0.00014165	-1.01967e-10	0.487585
70021492	chr9:70021492:T:C	2.7684e-05	-1.01967e-10	-1.14492
70022203	chr9:70022203:C:A	0.000460123	2.48226	-0.816546
70022237	chr9:70022237:A:G	3.84384e-05	-1.01967e-10	-0.81672
70022584	chr9:70022584:G:A	4.98401e-05	-1.01967e-10	-0.556955
70022788	chr9:70022788:G:A	1.76567e-05	-0.737958	-0.856701
70022898	chr9:70022898:TG:T	3.32023e-05	-1.01967e-10	-0.963156
70023224	chr9:70023224:T:C	2.75744e-05	-1.01967e-10	-1.14889
70023397	chr9:70023397:C:CA	1.88519e-05	-0.985572	-0.543591
70023848	chr9:70023848:T:C	5.24345e-05	-1.01967e-10	-0.506211
70023879	chr9:70023879:A:G	0.000509597	2.6841	-0.916259
70023886	chr9:70023886:A:C	2.75928e-05	-1.01967e-10	-1.14822
70024202	chr9:70024202:A:T	0.000285312	1.89158	-0.703773
70024726	chr9:70024726:A:C	1.48252e-05	-1.1578	-0.611642
70024737	chr9:70024737:T:C	1.80849e-05	-1.1698	-0.400895
70024796	chr9:70024796:T:C	1.46585e-05	-1.17314	-0.607609
70024811	chr9:70024811:A:G	3.17224e-05	-1.01967e-10	-1.00875
70024997	chr9:70024997:G:A	0.000262765	1.62947	-0.523981
70025292	chr9:70025292:A:G	1.52255e-05	-1.10078	-0.642021
70025406	chr9:70025406:C:T	1.49649e-05	-1.1324	-0.627673
70025471	chr9:70025471:T:C	3.01704e-05	-1.01967e-10	-1.05891
70025496	chr9:70025496:C:T	1.51988e-05	-1.12359	-0.620968
70025541	chr9:70025541:A:G	0.000150065	0.650459	-0.105163
70025572	chr9:70025572:G:A	4.85566e-05	-1.01967e-10	-0.583046
70026053	chr9:70026053:C:T	1.37408e-05	-1.12175	-0.723659
70026086	chr9:70026086:C:G	2.37495e-05	-0.430156	-0.868058
70026211	chr9:70026211:A:G	3.70005e-05	-1.01967e-10	-0.854843
70026237	chr9:70026237:A:G	2.90462e-05	-1.01967e-10	-1.09689
70026279	chr9:70026279:C:T	2.81816e-05	-1.01967e-10	-1.1271
70026460	chr9:70026460:A:T	4.8324e-05	-1.01967e-10	-0.587848
70026776	chr9:70026776:A:G	3.78992e-05	-1.01967e-10	-0.830846
70027327	chr9:70027327:A:G	3.30363e-05	-1.01967e-10	-0.968169
70027358	chr9:70027358:T:A	3.3011e-05	-1.01967e-10	-0.968936
70028174	chr9:70028174:C:T	5.22938e-05	-1.01967e-10	-0.508897
70028387	chr9:70028387:T:C	1.65849e-05	-1.16662	-0.490662
70028745	chr9:70028745:C:T	0.000346384	2.14024	-0.758472
70029031	chr9:70029031:T:C	1.8879e-05	-1.23239	-0.295333
70030155	chr9:70030155:CT:C	1.82659e-05	-1.18844	-0.372302
70030948	chr9:70030948:T:C	3.67799e-05	-1.01967e-10	-0.860823
70030971	chr9:70030971:C:T	5.3515e-05	-1.01967e-10	-0.485813
70031224	chr9:70031224:A:G	2.78193e-05	-1.01967e-10	-1.14005
70031235	chr9:70031235:T:A	1.69218e-05	-1.1868	-0.450378
70031425	chr9:70031425:G:A	2.10129e-05	-0.572246	-0.848393
70031887	chr9:70031887:G:T	0.000503831	1.75647	-2.24825e-10
70032202	chr9:70032202:A:G	2.75434e-05	-1.01967e-10	-1.15001
70032723	chr9:70032723:G:A	1.77518e-05	-1.24778	-0.341502
70032954	chr9:70032954:T:A	1.93752e-05	-1.21889	-0.282891
70033096	chr9:70033096:T:C	3.33276e-05	-1.01967e-10	-0.959389
70033490	chr9:70033490:T:TAA	1.88075e-05	-1.20417	-0.327345
70033666	chr9:70033666:A:G	0.000147971	1.29425	-0.763016
70033749	chr9:70033749:C:T	0.000143242	1.30398	-0.805219
70034081	chr9:70034081:T:C	1.97873e-05	-0.743877	-0.736859
70034091	chr9:70034091:A:T	1.8192e-05	-0.422281	-1.14251
70034289	chr9:70034289:A:G	3.65531e-05	-1.01967e-10	-0.867009
70034294	chr9:70034294:G:C	1.69849e-05	-1.20998	-0.423468
70034322	chr9:70034322:G:T	2.95308e-05	-1.01967e-10	-1.08034
70034482	chr9:70034482:G:A	4.27533e-05	-0.710328	-2.24825e-10
70034504	chr9:70034504:T:TA	1.61961e-05	-0.531006	-1.15
70034869	chr9:70034869:C:A	0.000360847	1.42268	-2.24825e-10
70035050	chr9:70035050:G:A	2.87799e-05	-1.01967e-10	-1.1061
70035221	chr9:70035221:T:C	3.07942e-05	-1.01967e-10	-1.03845
70035459	chr9:70035459:T:A	6.18761e-06	-1.50194	-1.14128
70035800	chr9:70035800:C:T	8.98987e-06	-1.45301	-0.816668
70037527	chr9:70037527:A:T	3.49523e-05	-1.01967e-10	-0.911792
70039067	chr9:70039067:G:A	7.6765e-05	-1.01967e-10	-0.125026
70039433	chr9:70039433:G:A	3.16857e-05	-1.01967e-10	-1.00991
70039475	chr9:70039475:G:A	3.34759e-05	-1.01967e-10	-0.954948
70039657	chr9:70039657:T:C	3.05257e-05	-1.01967e-10	-1.04721
70039660	chr9:70039660:G:A	5.54456e-05	-1.01967e-10	-0.450372
70039665	chr9:70039665:T:C	5.54839e-05	-1.01967e-10	-0.449683
70040809	chr9:70040809:T:C	2.91622e-05	-1.01967e-10	-1.0929
70040965	chr9:70040965:C:T	2.82669e-05	-1.01967e-10	-1.12408
70040991	chr9:70040991:AT:A	2.94547e-05	-1.01967e-10	-1.08292
70041092	chr9:70041092:T:A	3.74826e-05	-1.01967e-10	-0.841898
70041175	chr9:70041175:A:G	7.62758e-06	-1.47278	-0.961223
70041328	chr9:70041328:A:G	3.40076e-05	-1.01967e-10	-0.93919
70042329	chr9:70042329:G:A	3.69243e-05	-1.01967e-10	-0.856905
70043364	chr9:70043364:C:A	8.36295e-06	-1.28926	-1.05271
70043987	chr9:70043987:C:T	8.25328e-05	1.09682	-1.1494
70044314	chr9:70044314:C:T	2.85227e-05	-1.01967e-10	-1.11507
70044555	chr9:70044555:T:C	2.80337e-05	-1.01967e-10	-1.13237
70045025	chr9:70045025:G:A	2.86833e-05	-1.01967e-10	-1.10946
70045523	chr9:70045523:C:T	5.53975e-05	-1.01967e-10	-0.451241
70045938	chr9:70045938:GA:G	2.84875e-05	-1.01967e-10	-1.11631
70046117	chr9:70046117:C:T	3.42116e-05	-1.01967e-10	-0.93321
70046185	chr9:70046185:T:C	1.23064e-05	-1.51645	-0.439211
70046743	chr9:70046743:ATTCT:A	3.09044e-05	-1.01967e-10	-1.03488
70046842	chr9:70046842:A:C	3.85933e-05	-1.01967e-10	-0.812696
70046845	chr9:70046845:C:A	2.95949e-05	-1.01967e-10	-1.07817
70047773	chr9:70047773:C:T	9.26663e-06	-1.17799	-1.06137
70047896	chr9:70047896:TC:T	2.33233e-05	-1.31632	-2.24825e-10
70048061	chr9:70048061:A:AG	6.06329e-06	-1.51681	-1.14672
70048069	chr9:70048069:C:G	9.20265e-06	-1.45503	-0.791259
70048144	chr9:70048144:A:G	2.75507e-05	-1.01967e-10	-1.14975
70048449	chr9:70048449:C:T	3.09908e-05	-1.01967e-10	-1.03209
70048472	chr9:70048472:T:C	2.75567e-05	-1.01967e-10	-1.14953
70048598	chr9:70048598:C:T	9.77563e-06	-1.22487	-0.96101
70048756	chr9:70048756:G:A	2.09647e-05	-1.32597	-0.0969641
70048768	chr9:70048768:C:G	3.36523e-05	-1.01967e-10	-0.949695
70048909	chr9:70048909:G:A	0.000204542	1.63254	-0.777546
70048923	chr9:70048923:A:G	3.75849e-05	-1.01967e-10	-0.839173
70049034	chr9:70049034:A:G	2.03962e-05	-0.721885	-0.728542
70049493	chr9:70049493:A:G	2.7569e-05	-1.01967e-10	-1.14908
70049624	chr9:70049624:C:T	3.15905e-05	-1.01967e-10	-1.01292
70050233	chr9:70050233:G:GA	5.33654e-05	0.634838	-1.12345
70050313	chr9:70050313:A:G	8.81516e-05	0.711571	-0.698288
70050759	chr9:70050759:T:C	2.78761e-05	-1.01967e-10	-1.13801
70051658	chr9:70051658:G:C	5.50575e-05	0.428093	-0.88549
70051730	chr9:70051730:T:C	3.8241e-05	-1.12138	0.299516
70052306	chr9:70052306:T:G	2.76197e-05	-1.01967e-10	-1.14725
70052436	chr9:70052436:T:C	4.52636e-05	-1.01967e-10	-0.653271
70052618	chr9:70052618:A:G	2.98065e-05	-1.01967e-10	-1.07105
70052842	chr9:70052842:T:C	3.15623e-05	-1.01967e-10	-1.01381
70052875	chr9:70052875:C:T	7.20693e-05	-1.01967e-10	-0.188147
70053297	chr9:70053297:G:A	6.08731e-05	0.77551	-1.13249
70053952	chr9:70053952:T:C	0.000113092	0.633584	-0.371161
70054146	chr9:70054146:G:C	2.75549e-05	-1.01967e-10	-1.14959
70054371	chr9:70054371:T:C	0.000105652	-1.01967e-10	0.194372
70054388	chr9:70054388:A:T	3.99127e-05	-0.77908	-2.24825e-10
70054527	chr9:70054527:A:G	3.37298e-05	-1.01967e-10	-0.947394
70054645	chr9:70054645:A:G	2.29962e-05	-1.05346	-0.276985
70054724	chr9:70054724:G:A	1.65388e-05	-0.99632	-0.663748
70054764	chr9:70054764:G:A	2.77438e-05	-0.393433	-0.74933
70054894	chr9:70054894:T:C	2.81115e-05	-1.01967e-10	-1.1296
70055020	chr9:70055020:A:G	3.17334e-05	-1.01967e-10	-1.0084
70055021	chr9:70055021:C:G	4.27408e-05	-1.01967e-10	-0.710621
70055413	chr9:70055413:G:A	1.7755e-05	-0.439688	-1.14942
70055657	chr9:70055657:T:C	2.75557e-05	-1.01967e-10	-1.14956
70055834	chr9:70055834:A:T	2.7896e-05	-1.01967e-10	-1.13729
70056143	chr9:70056143:A:G	1.48489e-05	-0.997135	-0.770715
70056293	chr9:70056293:G:A	2.7859e-05	-1.01967e-10	-1.13862
70056532	chr9:70056532:T:C	7.01363e-05	-1.01967e-10	-0.215334
70056546	chr9:70056546:T:A	0.000159175	0.604229	-2.24825e-10
70056734	chr9:70056734:T:G	1.50146e-05	-1.00868	-0.748072
70056767	chr9:70056767:G:A	1.52476e-05	-0.994857	-0.746495
70056832	chr9:70056832:C:T	2.7729e-05	-1.01967e-10	-1.1433
70056884	chr9:70056884:G:A	2.79004e-05	-1.01967e-10	-1.13713
70057110	chr9:70057110:T:C	1.45686e-05	-1.0073	-0.779608
70057350	chr9:70057350:G:A	3.19356e-05	-1.01967e-10	-1.00205
70057581	chr9:70057581:C:T	2.68601e-05	-0.0292996	-1.14583
70057621	chr9:70057621:C:T	1.15013e-05	-0.893114	-1.1302
70057759	chr9:70057759:G:A	3.35025e-05	-1.01967e-10	-0.954154
70057986	chr9:70057986:G:A	8.83478e-06	-1.50784	-0.779235
70058123	chr9:70058123:T:C	2.12301e-05	-1.12995	-0.28041
70058142	chr9:70058142:G:A	3.4424e-05	-1.01967e-10	-0.92702
70058184	chr9:70058184:C:T	3.20081e-05	-1.01967e-10	-0.999787
70058620	chr9:70058620:C:T	3.1649e-05	-0.00382073	-1.00725
70058661	chr9:70058661:T:TG	2.71264e-05	-0.424091	-0.741176
70058676	chr9:70058676:A:G	2.9792e-05	-1.01967e-10	-1.07154
70058757	chr9:70058757:C:T	3.44103e-05	-1.01967e-10	-0.927419
70058945	chr9:70058945:T:C	2.98119e-05	-1.01967e-10	-1.07087
70058947	chr9:70058947:G:C	2.95057e-05	-1.01967e-10	-1.08119
70059371	chr9:70059371:G:GTTTTAACATTTCCAAAGT	2.75683e-05	-1.01967e-10	-1.14911
70059462	chr9:70059462:G:A	3.16965e-05	-1.01967e-10	-1.00957
70059543	chr9:70059543:G:T	2.76979e-05	-1.01967e-10	-1.14442
70059823	chr9:70059823:C:T	1.1797e-05	-0.874641	-1.12329
70059837	chr9:70059837:C:A	3.44658e-05	-1.01967e-10	-0.925807
70060145	chr9:70060145:C:G	4.45671e-05	-1.01967e-10	-0.668778
70060433	chr9:70060433:A:G	1.34032e-05	-0.851073	-1.01921
70060484	chr9:70060484:A:T	3.44316e-05	-1.01967e-10	-0.9268
70060637	chr9:70060637:C:T	3.18908e-05	-1.01967e-10	-1.00346
70060742	chr9:70060742:CAGAG:C	2.95516e-05	-1.01967e-10	-1.07964
70060853	chr9:70060853:G:C	2.15532e-05	-0.759336	-0.635914
70061141	chr9:70061141:T:C	1.93557e-05	-0.859408	-0.643378
70061801	chr9:70061801:T:C	1.95695e-05	-0.873063	-0.61874
70061876	chr9:70061876:C:T	1.1779e-05	-0.943716	-1.05574
70061950	chr9:70061950:T:C	3.12635e-05	-1.01967e-10	-1.02332
70062453	chr9:70062453:C:T	2.47495e-05	-1.25697	-2.24825e-10
70063030	chr9:70063030:T:C	3.27127e-05	-1.01967e-10	-0.978012
70063180	chr9:70063180:G:C	7.19844e-05	-1.01967e-10	-0.189326
70063302	chr9:70063302:A:G	3.54833e-05	-1.01967e-10	-0.896713
70063961	chr9:70063961:A:C	2.85754e-05	-1.01967e-10	-1.11323
70064171	chr9:70064171:A:T	4.55078e-05	-1.01967e-10	-0.647891
70064383	chr9:70064383:C:T	2.8358e-05	-1.01967e-10	-1.12087
70064482	chr9:70064482:A:G	2.83503e-05	-1.01967e-10	-1.12114
70064494	chr9:70064494:G:A	0.000391926	1.32907	0.176227
70064762	chr9:70064762:A:G	3.11282e-05	-1.06925	0.0415852
70064770	chr9:70064770:C:G	2.82681e-05	-1.01967e-10	-1.12404
70064946	chr9:70064946:C:G	4.53815e-05	-1.01967e-10	-0.650672
70065155	chr9:70065155:T:C	3.08273e-05	-1.01967e-10	-1.03737
70065173	chr9:70065173:T:G	4.88037e-05	-1.01967e-10	-0.577968
70065378	chr9:70065378:G:A	2.93608e-05	-1.01967e-10	-1.08612
70065622	chr9:70065622:G:C	4.0579e-05	-1.01967e-10	-0.762525
70065702	chr9:70065702:G:A	3.21613e-05	-1.01967e-10	-0.995011
70065880	chr9:70065880:T:G	3.27816e-05	-1.01967e-10	-0.975909
70066098	chr9:70066098:C:T	2.93934e-05	-1.01967e-10	-1.085
70066199	chr9:70066199:C:T	6.01058e-05	-1.01967e-10	-0.36967
70066268	chr9:70066268:AAG:A	4.23797e-05	-1.01967e-10	-0.719105
70066711	chr9:70066711:G:T	3.32738e-05	-1.01967e-10	-0.961006
70067157	chr9:70067157:C:T	4.012e-05	-1.01967e-10	-0.773901
70067419	chr9:70067419:G:A	4.48791e-05	-1.01967e-10	-0.661804
70068385	chr9:70068385:A:G	3.36102e-05	-1.01967e-10	-0.950946
70068477	chr9:70068477:G:A	4.20858e-05	-1.01967e-10	-0.726064
70068699	chr9:70068699:T:G	2.88898e-05	-1.01967e-10	-1.10229
70068995	chr9:70068995:G:A	6.91323e-06	-1.52062	-1.01172
70069074	chr9:70069074:G:A	5.35753e-05	0.458345	-0.943031
70069118	chr9:70069118:G:A	2.2931e-05	-0.383751	-0.949534
70070087	chr9:70070087:T:C	2.7969e-05	-1.01967e-10	-1.13468
70070487	chr9:70070487:A:G	4.04681e-05	-1.01967e-10	-0.765261
70070509	chr9:70070509:T:C	3.99467e-05	-1.01967e-10	-0.778228
70070527	chr9:70070527:T:A	2.09506e-05	-0.318911	-1.1047
70070901	chr9:70070901:A:G	2.30548e-05	-0.423276	-0.904627
70071180	chr9:70071180:T:C	1.98261e-05	-0.566489	-0.912288
70071224	chr9:70071224:G:A	2.79724e-05	-1.01967e-10	-1.13456
70071243	chr9:70071243:G:C	2.24352e-05	-1.09433	-0.260808
70071409	chr9:70071409:C:G	1.89273e-05	-1.52517	-2.24825e-10
70071450	chr9:70071450:G:A	1.92892e-05	-0.653306	-0.852925
70071593	chr9:70071593:G:A	2.79638e-05	-1.01967e-10	-1.13487
70072002	chr9:70072002:C:T	2.78237e-05	-1.01967e-10	-1.13989
70072561	chr9:70072561:A:C	2.77806e-05	-1.01967e-10	-1.14144
70072615	chr9:70072615:C:T	2.76873e-05	-1.01967e-10	-1.1448
70072726	chr9:70072726:G:A	3.15359e-05	-1.01967e-10	-1.01465
70073111	chr9:70073111:G:C	2.86581e-05	-1.01967e-10	-1.11034
70073235	chr9:70073235:A:G	1.50393e-05	-0.972463	-0.782645
70073548	chr9:70073548:G:A	2.76397e-05	-1.01967e-10	-1.14652
70073558	chr9:70073558:G:A	1.79229e-05	-0.827817	-0.751881
70073823	chr9:70073823:T:C	2.76777e-05	-1.01967e-10	-1.14515
70074363	chr9:70074363:T:C	7.50547e-05	-1.01967e-10	-0.147558
70074369	chr9:70074369:G:C	7.50547e-05	-1.01967e-10	-0.147558
70074443	chr9:70074443:T:C	2.83891e-05	-1.47224	0.352473
70074648	chr9:70074648:C:A	2.75844e-05	-1.01967e-10	-1.14853
70076673	chr9:70076673:G:A	1.54598e-05	-0.591481	-1.13605
70076839	chr9:70076839:T:A	3.23223e-05	-1.01967e-10	-0.990018
70077044	chr9:70077044:G:A	3.85719e-05	-1.01967e-10	-0.81325
70077140	chr9:70077140:T:C	3.23301e-05	-1.01967e-10	-0.989776
70077588	chr9:70077588:A:G	1.61477e-05	-0.7721	-0.9119
70077944	chr9:70077944:A:G	2.9175e-05	-1.4209	0.328438
70077951	chr9:70077951:T:C	2.86679e-05	-1.40536	0.295365
70078017	chr9:70078017:A:AC	2.51083e-05	-0.748035	-0.494541
70078021	chr9:70078021:T:C	1.96874e-05	-0.859412	-0.626382
70078023	chr9:70078023:CCTACTTAT:C	1.86318e-05	-0.912424	-0.628484
70078333	chr9:70078333:C:T	3.16499e-05	-1.01967e-10	-1.01104
70078504	chr9:70078504:G:A	3.72759e-05	-1.01967e-10	-0.847429
70078519	chr9:70078519:A:G	3.21895e-05	-1.31782	0.323682
70078558	chr9:70078558:C:T	3.22592e-05	-1.30535	0.313375
70078644	chr9:70078644:A:G	4.15717e-05	-1.13299	0.394629
70078723	chr9:70078723:T:A	1.52853e-05	-1.02176	-0.717127
70079112	chr9:70079112:T:C	1.52593e-05	-0.730271	-1.01032
70079536	chr9:70079536:T:C	3.79436e-05	-1.33136	0.501686
70080588	chr9:70080588:G:T	3.49684e-05	-1.35248	0.441151
70080613	chr9:70080613:C:T	3.19116e-05	-1.3237	0.320894
70080721	chr9:70080721:C:T	3.81627e-05	-1.01967e-10	-0.823916
70081134	chr9:70081134:A:G	3.38145e-05	-1.36286	0.417976
70081136	chr9:70081136:A:G	3.02361e-05	-1.27532	0.218577
70081478	chr9:70081478:G:A	3.71043e-05	-1.01967e-10	-0.852043
70081524	chr9:70081524:G:A	0.00150846	2.85307	-2.24825e-10
70081652	chr9:70081652:A:G	3.43117e-05	-1.34888	0.418593
70081716	chr9:70081716:G:A	3.42156e-05	-1.34644	0.413349
70081822	chr9:70081822:T:C	3.3836e-05	-1.36943	0.425178
70082046	chr9:70082046:G:A	1.73606e-05	-0.473977	-1.1376
70082113	chr9:70082113:A:T	2.23793e-05	-0.765458	-0.592179
70082567	chr9:70082567:A:G	1.074e-05	-1.14675	-0.945056
70082883	chr9:70082883:C:T	3.29956e-05	-1.34763	0.378229
70083006	chr9:70083006:A:G	7.94905e-05	-1.01967e-10	-0.0901379
70083182	chr9:70083182:G:C	1.35945e-05	-0.707067	-1.14904
70083348	chr9:70083348:T:C	4.68546e-05	-1.01967e-10	-0.618727
70083595	chr9:70083595:T:C	3.90908e-05	-1.01967e-10	-0.799888
70084743	chr9:70084743:C:A	1.93944e-05	-1.36972	-0.13107
70085270	chr9:70085270:A:G	3.49733e-05	-1.21784	0.306648
70085652	chr9:70085652:C:T	2.04275e-05	-1.36872	-0.0801724
70086385	chr9:70086385:T:C	1.28029e-05	-0.869107	-1.047
70086463	chr9:70086463:C:T	3.03106e-05	-1.01967e-10	-1.05428
70086715	chr9:70086715:C:A	3.78532e-05	-0.83206	-2.24825e-10
70086829	chr9:70086829:A:G	3.28596e-05	-1.34315	0.369619
70086888	chr9:70086888:G:T	3.34416e-05	-1.35162	0.395642
70087036	chr9:70087036:C:T	7.17327e-06	-1.49673	-0.998684
70087121	chr9:70087121:CT:C	2.78343e-05	-1.01967e-10	-1.13951
70087973	chr9:70087973:C:G	1.15803e-05	-0.94139	-1.07508
70088051	chr9:70088051:C:T	3.68003e-05	-1.3467	0.486429
70088100	chr9:70088100:G:A	3.93479e-05	-1.36089	0.567561
70088165	chr9:70088165:G:A	8.4421e-05	-1.01967e-10	-0.0299586
70088671	chr9:70088671:A:T	3.01996e-05	-1.01967e-10	-1.05795
70088884	chr9:70088884:T:C	4.15167e-05	-1.36483	0.625149
70089116	chr9:70089116:T:C	4.00292e-05	-1.01967e-10	-0.776166
70089398	chr9:70089398:A:G	2.83938e-05	-1.01967e-10	-1.11961
70089888	chr9:70089888:T:C	4.29137e-05	-1.34511	0.638523
70090175	chr9:70090175:C:T	2.76311e-05	-1.01967e-10	-1.14683
70090237	chr9:70090237:C:G	1.1926e-05	-1.16927	-0.817781
70090691	chr9:70090691:G:C	4.47007e-05	-1.32695	0.661161
70090943	chr9:70090943:TAGAG:T	4.21072e-05	-1.01967e-10	-0.725557
70091024	chr9:70091024:TTAAC:T	1.17631e-05	-0.875265	-1.12554
70091050	chr9:70091050:G:A	2.79396e-05	-1.01967e-10	-1.13573
70091431	chr9:70091431:T:G	4.46271e-05	-1.33144	0.664003
70091996	chr9:70091996:T:A	2.77989e-05	-1.01967e-10	-1.14078
70092083	chr9:70092083:A:G	3.82908e-05	-1.01967e-10	-0.820566
70092309	chr9:70092309:A:AG	2.7731e-05	-1.01967e-10	-1.14322
70093375	chr9:70093375:A:G	2.08177e-05	-1.42997	-2.24825e-10
70093683	chr9:70093683:T:C	4.0143e-05	-1.01967e-10	-0.773327
70094186	chr9:70094186:T:C	2.82035e-05	-1.01967e-10	-1.12633
70095238	chr9:70095238:C:T	2.02198e-05	-1.45911	-2.24825e-10
70095305	chr9:70095305:G:C	1.72512e-05	-0.641566	-0.976325
70095358	chr9:70095358:A:T	4.33064e-05	-1.01967e-10	-0.697475
70095647	chr9:70095647:A:G	1.35848e-05	-1.12294	-0.733885
70095995	chr9:70095995:T:C	6.58294e-05	-1.01967e-10	-0.278709
70096114	chr9:70096114:C:T	3.10944e-05	-1.01967e-10	-1.02875
70096192	chr9:70096192:A:G	1.20882e-05	-1.33778	-0.635758
70096270	chr9:70096270:A:AG	4.03869e-05	-1.01967e-10	-0.76727
70096296	chr9:70096296:C:G	1.01543e-05	-1.22128	-0.926595
70096348	chr9:70096348:C:T	3.96689e-05	-1.01967e-10	-0.785209
70096885	chr9:70096885:T:C	3.93976e-05	-1.01967e-10	-0.79207
70097031	chr9:70097031:G:A	2.99072e-05	-1.01967e-10	-1.06768
70097253	chr9:70097253:C:T	4.60663e-05	-1.01967e-10	-0.635693
70097640	chr9:70097640:A:C	3.47782e-05	-1.01967e-10	-0.916785
70098004	chr9:70098004:C:A	3.82309e-05	-1.01967e-10	-0.82213
70098191	chr9:70098191:G:A	4.11466e-05	-1.01967e-10	-0.748633
70098214	chr9:70098214:C:G	4.09076e-05	-1.01967e-10	-0.754458
70098221	chr9:70098221:G:A	4.14385e-05	-1.01967e-10	-0.741564
70098597	chr9:70098597:C:T	2.7544e-05	-1.01967e-10	-1.14999
70098629	chr9:70098629:A:C	4.05232e-05	-1.01967e-10	-0.7639
70098946	chr9:70098946:T:G	3.90955e-05	-1.01967e-10	-0.799768
70098980	chr9:70098980:T:G	1.33734e-05	-1.10642	-0.766091
70099009	chr9:70099009:T:A	1.23629e-05	-1.15072	-0.800353
70099188	chr9:70099188:G:C	2.77209e-05	-1.01967e-10	-1.14359
70099265	chr9:70099265:C:T	4.07529e-05	-1.01967e-10	-0.758249
70099267	chr9:70099267:A:G	4.06552e-05	-1.01967e-10	-0.760649
70099534	chr9:70099534:G:A	4.02597e-05	-1.01967e-10	-0.770424
70099713	chr9:70099713:G:A	4.42374e-05	-1.01967e-10	-0.676204
70100088	chr9:70100088:T:G	4.28903e-05	-1.01967e-10	-0.707131
70100449	chr9:70100449:T:C	4.09292e-05	-1.01967e-10	-0.753932
70100982	chr9:70100982:T:C	4.04179e-05	-1.01967e-10	-0.766502
70101004	chr9:70101004:A:G	4.06049e-05	-1.01967e-10	-0.761887
70101045	chr9:70101045:A:G	4.00484e-05	-1.01967e-10	-0.775686
70101194	chr9:70101194:TTA:T	4.06853e-05	-1.01967e-10	-0.75991
70101546	chr9:70101546:A:G	3.40542e-05	-1.01967e-10	-0.937823
70101631	chr9:70101631:C:T	3.98727e-05	-1.01967e-10	-0.780083
70101668	chr9:70101668:T:C	4.0881e-05	-1.01967e-10	-0.755111
70102100	chr9:70102100:T:TGTA	4.06085e-05	-1.01967e-10	-0.761797
70102124	chr9:70102124:A:G	4.04547e-05	-1.01967e-10	-0.765593
70102159	chr9:70102159:C:T	4.13312e-05	-1.01967e-10	-0.744158
70102386	chr9:70102386:C:G	3.86587e-05	-1.01967e-10	-0.811005
70102436	chr9:70102436:T:C	4.05061e-05	-1.01967e-10	-0.764323
70102460	chr9:70102460:G:C	6.67998e-05	-1.01967e-10	-0.264075
70102651	chr9:70102651:T:C	4.04151e-05	-1.01967e-10	-0.766573
70102744	chr9:70102744:T:C	3.99724e-05	-1.01967e-10	-0.777586
70103204	chr9:70103204:C:G	4.04638e-05	-1.01967e-10	-0.765367
70103223	chr9:70103223:G:A	4.01328e-05	-1.01967e-10	-0.77358
70103281	chr9:70103281:T:C	6.107e-06	-1.51791	-1.13843
70103333	chr9:70103333:C:T	5.30374e-05	-1.01967e-10	-0.494778
70103391	chr9:70103391:CAT:C	3.90717e-05	-1.01967e-10	-0.800377
70103398	chr9:70103398:C:G	2.89195e-05	-1.01967e-10	-1.10126
70103401	chr9:70103401:T:C	1.69496e-05	-0.656333	-0.979197
70103431	chr9:70103431:C:T	3.56436e-05	-1.01967e-10	-0.892205
70103596	chr9:70103596:C:T	3.90606e-05	-1.01967e-10	-0.80066
70103667	chr9:70103667:C:T	3.82756e-05	-1.01967e-10	-0.820962
70103700	chr9:70103700:G:A	3.7874e-05	-0.0073949	-0.824115
70104031	chr9:70104031:G:A	3.89309e-05	-1.01967e-10	-0.803988
70104051	chr9:70104051:C:T	3.83065e-05	-1.01967e-10	-0.820155
70104399	chr9:70104399:T:C	1.18965e-05	-1.17248	-0.817046
70104692	chr9:70104692:C:T	2.76556e-05	-1.01967e-10	-1.14595
70104765	chr9:70104765:A:G	1.67913e-05	-1.20732	-0.437593
70104995	chr9:70104995:A:G	3.88674e-05	-1.01967e-10	-0.805619
70105366	chr9:70105366:C:T	3.81632e-05	-1.01967e-10	-0.823904
70105484	chr9:70105484:A:G	2.75436e-05	-1.01967e-10	-1.15001
70105512	chr9:70105512:G:A	1.68981e-05	-0.662422	-0.97615
70105522	chr9:70105522:G:A	1.66142e-05	-0.668712	-0.986807
70105655	chr9:70105655:C:T	2.76603e-05	-1.01967e-10	-1.14578
70105726	chr9:70105726:G:A	3.90767e-05	-1.01967e-10	-0.800249
70105914	chr9:70105914:A:G	1.69718e-05	-1.20554	-0.428686
70106093	chr9:70106093:T:C	3.85665e-05	-1.01967e-10	-0.813393
70106362	chr9:70106362:T:TC	3.86842e-05	-1.01967e-10	-0.810345
70106373	chr9:70106373:A:G	3.68275e-05	-1.01967e-10	-0.859529
70106659	chr9:70106659:A:G	3.83907e-05	-1.01967e-10	-0.817961
70106694	chr9:70106694:C:T	3.88043e-05	-1.01967e-10	-0.807244
70106776	chr9:70106776:G:C	1.77552e-05	-1.20039	-0.388707
70106929	chr9:70106929:ATGG:A	2.76872e-05	-1.01967e-10	-1.14481
70107069	chr9:70107069:C:T	2.85319e-05	-1.01967e-10	-1.11475
70107151	chr9:70107151:GAGGTCC:G	3.17679e-05	-1.01967e-10	-1.00732
70107171	chr9:70107171:G:A	3.64982e-05	-1.01967e-10	-0.868512
70107313	chr9:70107313:G:A	3.83782e-05	-1.01967e-10	-0.818285
70107419	chr9:70107419:A:G	9.98539e-06	-1.20699	-0.957664
70107832	chr9:70107832:A:C	3.84451e-05	-1.01967e-10	-0.816545
70107864	chr9:70107864:G:A	2.76599e-05	-1.01967e-10	-1.14579
70107949	chr9:70107949:G:A	1.64811e-05	-0.667986	-0.995576
70108125	chr9:70108125:C:G	4.85114e-05	-1.01967e-10	-0.583977
70108146	chr9:70108146:G:A	1.45741e-05	-1.06138	-0.725152
70108293	chr9:70108293:A:G	3.86904e-05	-1.01967e-10	-0.810184
70108308	chr9:70108308:T:C	3.88033e-05	-1.01967e-10	-0.80727
70108621	chr9:70108621:A:G	1.68689e-05	-0.665037	-0.975265
70108776	chr9:70108776:G:T	2.12749e-05	-1.40825	-2.24825e-10
70108930	chr9:70108930:A:G	3.97405e-05	-1.01967e-10	-0.783403
70109020	chr9:70109020:G:A	2.78882e-05	-1.01967e-10	-1.13757
70109191	chr9:70109191:G:A	1.78172e-05	-1.19501	-0.390598
70109412	chr9:70109412:A:AGGT	2.76739e-05	-1.01967e-10	-1.14528
70109459	chr9:70109459:G:C	3.97521e-05	-1.01967e-10	-0.783112
70110085	chr9:70110085:T:A	2.84013e-05	-1.01967e-10	-1.11934
70110133	chr9:70110133:C:T	2.75438e-05	-1.01967e-10	-1.15
70110198	chr9:70110198:C:G	2.88247e-05	-1.01967e-10	-1.10454
70110293	chr9:70110293:A:G	2.86664e-05	-1.01967e-10	-1.11005
70110401	chr9:70110401:C:T	2.86356e-05	-1.01967e-10	-1.11112
70110532	chr9:70110532:C:G	2.87832e-05	-1.01967e-10	-1.10598
70110551	chr9:70110551:A:G	2.87363e-05	-1.01967e-10	-1.10761
70110600	chr9:70110600:G:GA	2.87239e-05	-1.01967e-10	-1.10805
70110849	chr9:70110849:A:G	1.89441e-05	-1.52428	-2.24825e-10
70111113	chr9:70111113:C:T	2.80046e-05	-1.01967e-10	-1.13341
70111157	chr9:70111157:T:C	2.8611e-05	-1.01967e-10	-1.11198
70111260	chr9:70111260:G:A	2.82272e-05	-1.01967e-10	-1.12549
70111264	chr9:70111264:A:AATG	2.82594e-05	-1.01967e-10	-1.12435
70111511	chr9:70111511:A:G	2.83466e-05	-1.01967e-10	-1.12127
70111607	chr9:70111607:A:G	2.82567e-05	-1.01967e-10	-1.12444
70111681	chr9:70111681:G:T	5.83241e-05	0.698449	-1.09821
70111689	chr9:70111689:A:G	2.85646e-05	-1.01967e-10	-1.11361
70111869	chr9:70111869:G:T	2.81258e-05	-1.01967e-10	-1.12909
70111910	chr9:70111910:G:A	2.81214e-05	-1.01967e-10	-1.12924
70111984	chr9:70111984:G:A	2.82333e-05	-1.01967e-10	-1.12527
70112098	chr9:70112098:G:A	1.48496e-05	-1.40745	-0.360349
70112150	chr9:70112150:C:T	3.16209e-05	-1.01967e-10	-1.01196
70112219	chr9:70112219:G:C	9.67057e-06	-1.08514	-1.11155
70112245	chr9:70112245:C:T	2.83042e-05	-1.01967e-10	-1.12276
70112517	chr9:70112517:G:C	3.07239e-05	-1.01967e-10	-1.04073
70112647	chr9:70112647:A:G	2.89019e-05	-1.01967e-10	-1.10187
70112826	chr9:70112826:G:A	8.02581e-06	-1.23714	-1.14598
70112858	chr9:70112858:A:G	2.85449e-05	-1.01967e-10	-1.1143
70113532	chr9:70113532:C:T	6.77271e-05	-1.01967e-10	-0.250289
70113765	chr9:70113765:G:A	2.96676e-05	-1.01967e-10	-1.07572
70113783	chr9:70113783:A:T	1.73615e-05	-0.706468	-0.905055
70113817	chr9:70113817:C:T	1.88923e-05	-1.0928	-0.43422
70113892	chr9:70113892:T:A	2.86816e-05	-0.0273975	-1.08212
70113906	chr9:70113906:G:A	2.81758e-05	-0.0450846	-1.08223
70114077	chr9:70114077:A:G	3.3775e-05	-0.124473	-0.821582
70114320	chr9:70114320:A:G	1.05904e-05	-1.1274	-0.978429
70114342	chr9:70114342:T:C	2.83395e-05	-1.01967e-10	-1.12152
70114463	chr9:70114463:T:C	6.8909e-05	-1.01967e-10	-0.232989
70114491	chr9:70114491:C:G	2.57896e-05	-0.557071	-0.658734
70114654	chr9:70114654:A:C	2.89037e-05	-0.0529199	-1.04888
70114660	chr9:70114660:A:G	3.05393e-05	-1.01967e-10	-1.04676
70114819	chr9:70114819:A:G	1.98026e-05	-1.35533	-0.124631
70114909	chr9:70114909:A:G	1.11091e-05	-1.02537	-1.03265
70115394	chr9:70115394:G:A	3.10776e-05	-1.01967e-10	-1.02929
70115607	chr9:70115607:C:T	1.60216e-05	-1.27357	-0.418262
70115620	chr9:70115620:T:G	1.68423e-05	-1.24319	-0.398687
70115703	chr9:70115703:C:T	4.61074e-05	-1.01967e-10	-0.634802
70115963	chr9:70115963:C:T	3.29204e-05	-1.01967e-10	-0.971682
70116501	chr9:70116501:G:GTC	3.57364e-05	-0.153588	-0.736017
70116520	chr9:70116520:C:A	5.08861e-05	-0.536185	-2.24825e-10
70116556	chr9:70116556:C:T	3.71077e-05	-0.983646	0.131696
70116980	chr9:70116980:A:G	6.86556e-05	-1.01967e-10	-0.236672
70117389	chr9:70117389:A:G	1.11371e-05	-0.979075	-1.07642
70117473	chr9:70117473:G:A	3.95053e-05	-1.01967e-10	-0.789339
70117739	chr9:70117739:G:A	1.47693e-05	-1.28048	-0.492748
70117779	chr9:70117779:AG:A	2.68236e-05	-0.750881	-0.425614
70118126	chr9:70118126:C:T	2.97149e-05	-1.01967e-10	-1.07413
70118151	chr9:70118151:AACCCCTGAGTTCCAGGCT:A	2.81212e-05	-1.01967e-10	-1.12925
70118751	chr9:70118751:C:T	2.77606e-05	-1.01967e-10	-1.14216
70119075	chr9:70119075:T:C	9.07561e-06	-1.42218	-0.838005
70119278	chr9:70119278:A:C	5.69434e-05	-1.03229	0.608568
70119571	chr9:70119571:G:A	3.06358e-05	-1.01967e-10	-1.04361
70119821	chr9:70119821:C:T	2.82971e-05	-1.01967e-10	-1.12302
70119940	chr9:70119940:A:G	1.10428e-05	-1.10235	-0.961648
70120073	chr9:70120073:T:A	6.22862e-05	-1.01967e-10	-0.334035
70120080	chr9:70120080:A:G	3.26105e-05	-1.01967e-10	-0.981142
70120190	chr9:70120190:C:T	6.11814e-05	-1.01967e-10	-0.351932
70121069	chr9:70121069:C:T	3.7218e-05	-1.01967e-10	-0.848982
70121277	chr9:70121277:A:G	2.0345e-05	-1.45294	-2.24825e-10
70122175	chr9:70122175:C:T	9.602e-05	-1.05885	1.15763
70122665	chr9:70122665:A:C	1.46055e-05	-1.22636	-0.558013
70122762	chr9:70122762:T:C	2.8363e-05	-1.01967e-10	-1.12069
70122843	chr9:70122843:C:T	3.88969e-05	-1.01967e-10	-0.804861
70122844	chr9:70122844:G:A	1.90628e-05	-1.51804	-2.24825e-10
70123423	chr9:70123423:A:G	1.33459e-05	-0.825346	-1.04922
70123706	chr9:70123706:C:T	2.8e-05	-1.01967e-10	-1.13357
70124417	chr9:70124417:C:T	3.73838e-05	-1.01967e-10	-0.844539
70124562	chr9:70124562:C:T	5.74496e-05	-1.11215	0.697282
70124638	chr9:70124638:A:G	2.7757e-05	-1.01967e-10	-1.14229
70124719	chr9:70124719:T:C	3.16494e-05	-1.01967e-10	-1.01106
70124938	chr9:70124938:T:A	7.77585e-05	-1.01967e-10	-0.112167
70124950	chr9:70124950:A:G	3.72496e-05	-1.01967e-10	-0.848134
70125106	chr9:70125106:C:G	3.99223e-05	-1.01967e-10	-0.778839
70125478	chr9:70125478:T:C	1.28499e-05	-0.77695	-1.13549
70126058	chr9:70126058:A:G	3.91055e-05	-1.07536	0.275852
70126331	chr9:70126331:C:T	1.16499e-05	-0.919292	-1.09118
70126382	chr9:70126382:G:A	1.16917e-05	-0.911569	-1.09533
70126396	chr9:70126396:G:A	6.61784e-05	-1.07742	0.803999
70126534	chr9:70126534:C:T	6.25094e-05	-1.01967e-10	-0.330458
70127454	chr9:70127454:GTTA:G	6.60538e-05	-0.979396	0.70409
70127496	chr9:70127496:A:G	1.27887e-05	-0.885227	-1.03199
70127832	chr9:70127832:G:A	2.86906e-05	-1.10921	-2.24825e-10
70128017	chr9:70128017:TA:T	3.95494e-05	-1.01967e-10	-0.788225
70128250	chr9:70128250:C:A	4.45603e-05	-0.0286367	-0.640295
70128480	chr9:70128480:T:C	3.2083e-05	-0.997448	-2.24825e-10
70128788	chr9:70128788:T:C	1.44901e-05	-1.23682	-0.555493
70128813	chr9:70128813:C:T	2.75435e-05	-1.01967e-10	-1.15001
70128960	chr9:70128960:C:T	2.9833e-05	-1.01967e-10	-1.07016
70129253	chr9:70129253:A:G	3.09626e-05	-1.033	-2.24825e-10
70129679	chr9:70129679:C:T	2.96449e-05	-1.01967e-10	-1.07649
70129839	chr9:70129839:A:G	6.10904e-06	-1.51865	-1.13735
70130016	chr9:70130016:G:GTGTGTT	2.75519e-05	-1.01967e-10	-1.1497
70130318	chr9:70130318:A:G	2.95089e-05	-1.01967e-10	-1.08108
70130322	chr9:70130322:T:A	3.93416e-05	-1.01967e-10	-0.793492
70130445	chr9:70130445:ATT:A	2.21137e-05	-1.36958	-2.24825e-10
70130447	chr9:70130447:T:TAAA	2.20998e-05	-1.37021	-2.24825e-10
70131091	chr9:70131091:C:T	1.91148e-05	-1.51531	-2.24825e-10
70132812	chr9:70132812:C:A	2.7772e-05	-1.01967e-10	-1.14175
70132893	chr9:70132893:T:C	8.97112e-05	-1.01967e-10	0.0308197
70133403	chr9:70133403:C:T	7.55151e-06	-1.52138	-0.922647
70133516	chr9:70133516:C:T	1.14652e-05	-1.01581	-1.01065
70134026	chr9:70134026:C:T	4.05036e-05	-1.01967e-10	-0.764385
70134126	chr9:70134126:C:T	2.63143e-05	-1.19566	-2.24825e-10
70134285	chr9:70134285:C:T	7.39012e-06	-1.45815	-1.00748
70134575	chr9:70134575:G:A	3.42121e-05	-1.01967e-10	-0.933197
70134674	chr9:70134674:G:A	5.8537e-05	-0.633375	0.237258
70134827	chr9:70134827:C:T	3.24619e-05	-1.01967e-10	-0.985707
70135111	chr9:70135111:T:A	8.91521e-05	-1.33016	1.35473
70135919	chr9:70135919:G:T	1.02985e-05	-1.14693	-0.98685
70136361	chr9:70136361:G:A	4.09086e-05	-1.01967e-10	-0.754435
70136389	chr9:70136389:T:G	1.08058e-05	-1.14197	-0.943724
70137382	chr9:70137382:C:T	3.29691e-05	-0.250586	-0.719618
70137750	chr9:70137750:C:T	2.77845e-05	-1.1413	-2.24825e-10
70138045	chr9:70138045:C:A	3.54093e-05	-1.01967e-10	-0.898802
70138706	chr9:70138706:A:G	3.24154e-05	-1.01967e-10	-0.987143
70138839	chr9:70138839:C:A	1.14625e-05	-1.01597	-1.01072
70139756	chr9:70139756:G:A	1.89908e-05	-1.52182	-2.24825e-10
70139814	chr9:70139814:T:C	4.30689e-05	-0.702974	-2.24825e-10
70140212	chr9:70140212:TAAA:T	1.10524e-05	-1.05152	-1.0116
70140391	chr9:70140391:G:A	3.51817e-05	-1.01967e-10	-0.905249
70140821	chr9:70140821:A:T	3.53792e-05	-1.01967e-10	-0.89965
70141222	chr9:70141222:A:G	2.78147e-05	-1.01967e-10	-1.14021
70141246	chr9:70141246:G:T	3.00115e-05	-1.01967e-10	-1.06419
70141269	chr9:70141269:T:C	7.58465e-06	-1.51939	-0.920259
70141376	chr9:70141376:A:G	4.85043e-05	-1.19975	0.615622
70141848	chr9:70141848:A:G	3.39648e-05	-1.01967e-10	-0.94045
70142153	chr9:70142153:A:G	2.82996e-05	-1.01967e-10	-1.12293
70142313	chr9:70142313:G:A	3.28956e-05	-1.01967e-10	-0.972436
70142645	chr9:70142645:T:C	9.06248e-06	-1.16716	-1.09447
70143073	chr9:70143073:C:T	1.01758e-05	-1.04418	-1.10159
70143363	chr9:70143363:T:C	1.10861e-05	-1.03681	-1.02327
70143826	chr9:70143826:C:T	1.11527e-05	-1.04337	-1.01072
70143869	chr9:70143869:T:A	1.12074e-05	-1.01854	-1.03066
70144343	chr9:70144343:A:C	9.43478e-05	-1.01967e-10	0.0812124
70144376	chr9:70144376:G:T	1.12603e-05	-1.0337	-1.01079
70144628	chr9:70144628:A:G	3.11526e-05	-1.01967e-10	-1.02688
70144824	chr9:70144824:A:G	4.6257e-05	-1.01967e-10	-0.631562
70145064	chr9:70145064:T:G	1.15134e-05	-1.0236	-0.998661
70145137	chr9:70145137:A:G	3.03576e-05	-1.1041	0.0513699
70145439	chr9:70145439:C:T	7.94346e-05	-1.01967e-10	-0.0908411
70145488	chr9:70145488:T:C	1.14073e-05	-1.03262	-0.998908
70145832	chr9:70145832:A:G	2.76302e-05	-1.01967e-10	-1.14687
70145838	chr9:70145838:C:T	2.75761e-05	-1.01967e-10	-1.14883
70145875	chr9:70145875:A:G	1.10084e-05	-1.07056	-0.996559
70146096	chr9:70146096:G:A	5.64828e-05	-1.317	0.885159
70146328	chr9:70146328:A:G	3.75511e-05	-1.01967e-10	-0.840071
70146528	chr9:70146528:C:G	3.53987e-05	-1.01967e-10	-0.8991
70146666	chr9:70146666:C:A	3.53339e-05	-1.01967e-10	-0.900933
70146866	chr9:70146866:C:T	6.38767e-06	-1.51001	-1.1014
70147800	chr9:70147800:T:C	8.25554e-05	-1.01967e-10	-0.0523056
70148661	chr9:70148661:G:A	3.10645e-05	-1.01967e-10	-1.02971
70148718	chr9:70148718:T:A	0.000194189	-1.01967e-10	0.803056
70148796	chr9:70148796:G:A	3.09973e-05	-1.01967e-10	-1.03187
70148907	chr9:70148907:T:C	3.31078e-05	-1.01967e-10	-0.966008
70148991	chr9:70148991:T:C	6.91701e-05	-1.50836	1.27916
70149494	chr9:70149494:T:C	2.9393e-05	-1.01967e-10	-1.08502
70149828	chr9:70149828:A:G	1.14949e-05	-1.01394	-1.00993
70149956	chr9:70149956:C:T	2.78917e-05	-1.01967e-10	-1.13745
70149957	chr9:70149957:C:A	4.42259e-05	-0.558541	-0.117924
70150048	chr9:70150048:T:C	1.21899e-05	-1.01252	-0.952651
70150491	chr9:70150491:GT:G	7.04076e-06	-1.52322	-0.990835
70150587	chr9:70150587:C:T	2.82235e-05	-1.01967e-10	-1.12562
70150754	chr9:70150754:C:T	3.53792e-05	-1.01967e-10	-0.89965
70151024	chr9:70151024:T:C	2.75453e-05	-1.01967e-10	-1.14994
70151090	chr9:70151090:C:T	9.48432e-05	-0.784669	0.871119
70151228	chr9:70151228:C:T	9.42573e-05	-0.793167	0.87342
70151325	chr9:70151325:T:C	3.54075e-05	-1.01967e-10	-0.898852
70151394	chr9:70151394:A:G	2.7555e-05	-1.01967e-10	-1.14959
70151422	chr9:70151422:C:T	2.78485e-05	-1.01967e-10	-1.139
70151819	chr9:70151819:C:A	1.15232e-05	-1.01069	-1.01072
70152080	chr9:70152080:T:C	2.56555e-05	-1.1622	-0.0588216
70152336	chr9:70152336:A:T	8.67494e-06	-1.50905	-0.796288
70152465	chr9:70152465:G:A	2.18304e-05	-1.51411	0.131636
70152489	chr9:70152489:G:A	5.1534e-05	-1.26361	0.740078
70153066	chr9:70153066:C:T	1.04649e-05	-1.01732	-1.10043
70153134	chr9:70153134:A:T	0.000101276	-1.01967e-10	0.152076
70153143	chr9:70153143:C:A	3.40012e-05	-1.15866	0.219282
70153485	chr9:70153485:C:G	8.39583e-05	-1.01967e-10	-0.035455
70154008	chr9:70154008:G:A	3.61409e-05	-1.18768	0.30933
70154181	chr9:70154181:A:G	3.67724e-05	-0.114467	-0.74656
70154417	chr9:70154417:C:T	3.0033e-05	-1.01967e-10	-1.06348
70154571	chr9:70154571:T:C	9.59578e-06	-1.11157	-1.09288
70155225	chr9:70155225:G:A	9.72112e-06	-1.09584	-1.09564
70155775	chr9:70155775:G:A	2.97348e-05	-1.01967e-10	-1.07346
70155998	chr9:70155998:G:C	1.03408e-05	-1.03692	-1.09277
70156026	chr9:70156026:G:A	3.77147e-05	-1.14892	0.313191
70156208	chr9:70156208:A:G	3.50432e-05	-1.20878	0.299587
70156405	chr9:70156405:C:T	6.01201e-05	-0.583316	0.213886
70157204	chr9:70157204:T:C	3.28334e-05	-1.01967e-10	-0.974328
70157323	chr9:70157323:T:C	3.99283e-05	-1.01967e-10	-0.778689
70157380	chr9:70157380:A:G	5.45555e-05	-0.696644	0.230087
70157625	chr9:70157625:T:G	4.56585e-05	-0.734394	0.0898091
70157692	chr9:70157692:C:G	6.07666e-06	-1.51137	-1.14995
70157784	chr9:70157784:C:T	2.86139e-05	-1.01967e-10	-1.11188
70158086	chr9:70158086:T:G	3.50506e-05	-0.908982	-2.24825e-10
70158117	chr9:70158117:A:G	2.81757e-05	-1.01967e-10	-1.12732
70158390	chr9:70158390:A:G	4.96347e-05	-0.73193	0.170845
70158982	chr9:70158982:G:T	9.91872e-05	0.131234	-2.24825e-10
70159282	chr9:70159282:A:G	2.96302e-05	-1.01967e-10	-1.07698
70159352	chr9:70159352:G:A	1.03909e-05	-1.03262	-1.09222
70159407	chr9:70159407:T:C	1.00588e-05	-1.06657	-1.09075
70159536	chr9:70159536:A:G	4.59446e-05	-0.975825	0.337486
70159824	chr9:70159824:A:G	3.64088e-05	-1.01967e-10	-0.870964
70159953	chr9:70159953:T:C	2.39808e-05	-1.08327	-0.205252
70159986	chr9:70159986:CAG:C	3.09043e-05	-1.01967e-10	-1.03488
70160066	chr9:70160066:G:A	6.1747e-05	-0.603569	0.26084
70160379	chr9:70160379:T:C	0.00010063	-1.01967e-10	0.145673
70160649	chr9:70160649:A:G	2.99177e-05	-1.01967e-10	-1.06732
70160812	chr9:70160812:G:A	1.94878e-05	-1.49598	-2.24825e-10
70160866	chr9:70160866:CTTG:C	1.03998e-05	-1.02832	-1.09566
70161208	chr9:70161208:G:A	3.47444e-05	-1.1941	0.27634
70161246	chr9:70161246:C:T	2.9236e-05	-1.01967e-10	-1.09037
70161744	chr9:70161744:C:T	4.4409e-05	-1.01967e-10	-0.672332
70162121	chr9:70162121:T:C	3.11476e-05	-1.01967e-10	-1.02704
70162162	chr9:70162162:C:T	3.48622e-05	-1.01967e-10	-0.914372
70162489	chr9:70162489:T:C	7.95753e-05	-1.01967e-10	-0.0890714
70162631	chr9:70162631:C:T	2.82347e-05	-1.01967e-10	-1.12522
70162785	chr9:70162785:G:A	5.51427e-05	-0.69109	0.23524
70163043	chr9:70163043:G:A	1.00734e-05	-1.05529	-1.1006
70163410	chr9:70163410:T:C	3.55744e-05	-1.01967e-10	-0.894148
70163470	chr9:70163470:G:A	2.98665e-05	-1.01967e-10	-1.06904
70163506	chr9:70163506:C:T	6.12364e-06	-1.52448	-1.12914
70163624	chr9:70163624:G:A	2.76011e-05	-1.01967e-10	-1.14792
70163820	chr9:70163820:G:A	3.45864e-05	-1.19973	0.277419
70163923	chr9:70163923:C:A	2.77807e-05	-1.01967e-10	-1.14143
70164141	chr9:70164141:C:T	5.99213e-05	-0.615792	0.243048
70164460	chr9:70164460:A:G	2.98541e-05	-1.01967e-10	-1.06945
70164557	chr9:70164557:T:C	3.71491e-05	-1.17111	0.320277
70164614	chr9:70164614:T:A	5.93096e-05	-0.605189	0.222185
70164936	chr9:70164936:T:C	2.55818e-05	-1.2239	-2.24825e-10
70165093	chr9:70165093:C:T	2.95352e-05	-1.15381	0.0736186
70165307	chr9:70165307:G:T	1.01082e-05	-1.04621	-1.10621
70165402	chr9:70165402:A:G	3.64576e-05	-1.17627	0.306648
70165477	chr9:70165477:C:T	4.45945e-05	-1.01967e-10	-0.668164
70165478	chr9:70165478:G:A	4.30626e-05	-1.01967e-10	-0.70312
70165550	chr9:70165550:G:T	3.78221e-05	-1.15936	0.326476
70165573	chr9:70165573:T:C	3.7338e-05	-1.15048	0.304714
70165625	chr9:70165625:T:C	2.81782e-05	-1.01967e-10	-1.12723
70165783	chr9:70165783:C:T	1.01252e-05	-1.04628	-1.10447
70166195	chr9:70166195:C:T	1.11415e-05	-1.05267	-1.00243
70166278	chr9:70166278:C:T	6.93763e-05	-1.24088	1.01465
70166280	chr9:70166280:C:T	3.69893e-05	-1.01967e-10	-0.855146
70166643	chr9:70166643:G:C	2.9849e-05	-1.01967e-10	-1.06963
70166910	chr9:70166910:T:C	2.82413e-05	-1.01967e-10	-1.12499
70167352	chr9:70167352:T:C	5.35136e-05	-0.645978	0.160139
70167507	chr9:70167507:TATC:T	5.9796e-05	-0.633814	0.258978
70167642	chr9:70167642:T:A	6.21333e-05	-0.528478	0.191984
70167669	chr9:70167669:C:T	3.29375e-05	-1.01967e-10	-0.971164
70167676	chr9:70167676:T:C	3.29397e-05	-1.01967e-10	-0.971098
70167838	chr9:70167838:G:A	9.78226e-06	-1.07889	-1.10632
70168279	chr9:70168279:G:A	2.66157e-05	-1.05297	-0.131304
70168349	chr9:70168349:G:T	6.73485e-05	0.698841	-0.954736
70168369	chr9:70168369:G:A	3.06976e-05	-1.01967e-10	-1.04159
70168692	chr9:70168692:T:C	3.80708e-05	-1.19622	0.36989
70169022	chr9:70169022:C:G	3.61378e-05	-1.18014	0.301702
70169055	chr9:70169055:A:C	3.09859e-05	0.0784783	-1.11072
70169274	chr9:70169274:A:T	2.51493e-05	-1.24094	-2.24825e-10
70169554	chr9:70169554:C:G	5.04161e-05	-0.64995	0.104485
70169849	chr9:70169849:A:C	5.27777e-05	-0.645092	0.145406
70170298	chr9:70170298:G:A	6.35363e-05	-1.01967e-10	-0.314164
70170737	chr9:70170737:T:G	5.21568e-05	-0.91313	0.401609
70170929	chr9:70170929:T:C	6.15921e-06	-1.52202	-1.12581
70171117	chr9:70171117:T:G	6.13465e-05	-1.01967e-10	-0.349238
70171141	chr9:70171141:T:G	2.75863e-05	-1.01967e-10	-1.14846
70171241	chr9:70171241:A:G	1.00914e-05	-1.05366	-1.10043
70171253	chr9:70171253:C:T	1.38518e-05	-0.761992	-1.07537
70171725	chr9:70171725:G:A	2.77204e-05	-1.01967e-10	-1.14361
70171964	chr9:70171964:AG:A	6.17771e-06	-1.52031	-1.12452
70172756	chr9:70172756:C:T	1.01461e-05	-1.06756	-1.08112
70172797	chr9:70172797:G:T	2.88946e-05	-1.01967e-10	-1.10212
70173277	chr9:70173277:C:T	1.02057e-05	-1.14399	-0.998847
70173335	chr9:70173335:T:C	3.91171e-05	-1.14321	0.344
70173456	chr9:70173456:T:G	3.72389e-05	-1.18672	0.338302
70173723	chr9:70173723:A:G	6.38227e-06	-1.52153	-1.09072
70173724	chr9:70173724:TG:T	2.85571e-05	-1.01967e-10	-1.11387
70173965	chr9:70173965:A:G	6.09549e-05	-1.01967e-10	-0.355641
70174026	chr9:70174026:T:C	3.98962e-05	-1.14145	0.36196
70174107	chr9:70174107:T:C	3.0971e-05	-1.01967e-10	-1.03273
70174250	chr9:70174250:T:C	4.00568e-05	-1.15157	0.376097
70174570	chr9:70174570:A:G	4.46105e-05	-1.01967e-10	-0.667806
70174714	chr9:70174714:A:G	5.75704e-05	-0.615158	0.202391
70174898	chr9:70174898:T:C	3.44675e-05	-0.227831	-0.697928
70175066	chr9:70175066:A:G	3.99782e-05	-1.15818	0.380735
70175250	chr9:70175250:G:C	8.43009e-05	-1.01967e-10	-0.0313828
70175489	chr9:70175489:T:C	1.35608e-05	-0.764633	-1.09396
70175618	chr9:70175618:C:T	1.01692e-05	-1.05151	-1.0949
70175789	chr9:70175789:C:T	1.26207e-05	-0.850345	-1.08009
70175980	chr9:70175980:C:T	6.25491e-05	-0.596215	0.266391
70176006	chr9:70176006:G:C	1.02614e-05	-1.03695	-1.10043
70176653	chr9:70176653:C:A	3.67363e-05	-1.01967e-10	-0.86201
70176715	chr9:70176715:T:G	2.98532e-05	-1.01967e-10	-1.06948
70176849	chr9:70176849:T:C	6.1968e-05	-0.600583	0.261425
70176963	chr9:70176963:T:C	2.95771e-05	-1.07785	-0.000921278
70177203	chr9:70177203:C:G	3.09046e-05	-1.01967e-10	-1.03487
70177401	chr9:70177401:C:T	3.35066e-05	-1.01967e-10	-0.954032
70177803	chr9:70177803:A:G	2.86173e-05	-1.01967e-10	-1.11176
70178029	chr9:70178029:G:C	5.01813e-05	-1.02775	0.477621
70178373	chr9:70178373:AC:A	1.01424e-05	-1.04849	-1.10056
70178439	chr9:70178439:C:T	3.1472e-05	-1.01967e-10	-1.01668
70178756	chr9:70178756:A:G	3.23227e-05	-1.01967e-10	-0.990006
70178963	chr9:70178963:A:G	5.53211e-05	-1.01967e-10	-0.452621
70179148	chr9:70179148:CCCA:C	1.03213e-05	-1.02561	-1.10596
70179168	chr9:70179168:TA:T	2.86537e-05	-1.01967e-10	-1.11049
70179275	chr9:70179275:G:A	4.29234e-05	-0.706359	-2.24825e-10
70179311	chr9:70179311:G:C	3.56013e-05	-1.01967e-10	-0.893393
70179451	chr9:70179451:A:G	5.22345e-05	-0.982567	0.472536
70179642	chr9:70179642:C:T	7.11809e-05	-0.633863	0.433312
70180179	chr9:70180179:C:T	1.02272e-05	-1.04029	-1.10043
70180271	chr9:70180271:C:G	1.00507e-05	-1.05771	-1.10043
70180432	chr9:70180432:T:C	3.30169e-05	-1.01967e-10	-0.968756
70180690	chr9:70180690:G:A	5.72654e-05	-0.506346	0.0882673
70180969	chr9:70180969:G:A	4.35321e-05	-0.692276	-2.24825e-10
70181227	chr9:70181227:C:A	2.80207e-05	-1.01967e-10	-1.13283
70181334	chr9:70181334:G:A	2.86631e-05	-1.01967e-10	-1.11017
70181669	chr9:70181669:T:C	6.06623e-06	-1.51346	-1.14958
70181709	chr9:70181709:T:G	5.09369e-05	-1.05574	0.520554
70181781	chr9:70181781:T:C	0.000100168	-1.01967e-10	0.141077
70181990	chr9:70181990:T:C	6.28281e-06	-1.50693	-1.12103
70182205	chr9:70182205:C:T	3.59613e-05	-1.01967e-10	-0.883332
70182249	chr9:70182249:C:T	3.9152e-05	-0.798324	-2.24825e-10
70182309	chr9:70182309:A:C	1.05475e-05	-1.01316	-1.09673
70182424	chr9:70182424:G:A	2.19347e-05	-1.37771	-2.24825e-10
70182740	chr9:70182740:C:T	1.63183e-05	-1.37421	-0.299283
70182803	chr9:70182803:T:C	2.05897e-05	-1.2307	-0.21028
70183067	chr9:70183067:C:A	6.08168e-06	-1.51051	-1.14998
70183237	chr9:70183237:T:C	3.02835e-05	-1.01967e-10	-1.05517
70183998	chr9:70183998:C:T	4.75846e-05	-1.08602	0.482753
70184084	chr9:70184084:G:A	0.000112965	-0.735346	0.996649
70184289	chr9:70184289:C:T	2.98549e-05	-1.01967e-10	-1.06943
70184778	chr9:70184778:C:A	2.8873e-05	-1.01967e-10	-1.10287
70184941	chr9:70184941:T:C	5.87263e-05	-1.01967e-10	-0.392887
70184954	chr9:70184954:C:G	2.96253e-05	-1.01967e-10	-1.07715
70185236	chr9:70185236:T:C	8.70885e-05	-0.834709	0.835858
70185353	chr9:70185353:C:T	4.90722e-05	-0.944116	0.371634
70185549	chr9:70185549:A:G	8.16736e-06	-1.22113	-1.1445
70185581	chr9:70185581:C:T	2.98413e-05	-1.01967e-10	-1.06988
70185666	chr9:70185666:C:T	7.31844e-05	-0.484211	0.311419
70185890	chr9:70185890:G:A	3.48682e-05	-1.01967e-10	-0.9142
70186148	chr9:70186148:G:GT	3.14334e-05	-1.01967e-10	-1.0179
70186645	chr9:70186645:T:C	9.37615e-05	-1.01967e-10	0.0749788
70186994	chr9:70186994:T:C	2.03412e-05	-1.45313	-2.24825e-10
70187003	chr9:70187003:A:G	1.06854e-05	-0.980144	-1.11676
70187110	chr9:70187110:T:A	9.03671e-05	-0.412672	0.450777
70187176	chr9:70187176:C:T	2.82884e-05	-1.01967e-10	-1.12332
70187318	chr9:70187318:C:G	6.09636e-05	-1.07519	0.719689
70187492	chr9:70187492:A:G	4.62749e-05	-1.01967e-10	-0.631175
70187858	chr9:70187858:T:C	3.09604e-05	-1.01967e-10	-1.03307
70187923	chr9:70187923:G:A	9.33749e-06	-1.29793	-0.933808
70188240	chr9:70188240:G:A	3.33559e-05	-1.01967e-10	-0.958539
70188604	chr9:70188604:C:T	2.98601e-05	-1.01967e-10	-1.06925
70188675	chr9:70188675:A:T	0.000105668	-1.01967e-10	0.194528
70188899	chr9:70188899:T:C	8.95419e-05	-0.710761	0.739692
70189958	chr9:70189958:TTAA:T	5.64095e-05	-1.01967e-10	-0.433137
70190185	chr9:70190185:G:A	5.66083e-05	-1.01697	0.587349
70190759	chr9:70190759:A:G	8.19084e-05	-0.513771	0.453597
70191188	chr9:70191188:C:T	4.07642e-05	-1.01967e-10	-0.757971
70191752	chr9:70191752:C:T	1.02316e-05	-1.04214	-1.09816
70192182	chr9:70192182:T:C	2.83019e-05	-1.01967e-10	-1.12285
70192355	chr9:70192355:T:G	6.03676e-06	-1.5179	-1.15001
70192736	chr9:70192736:C:T	3.01698e-05	-1.01967e-10	-1.05893
70192738	chr9:70192738:A:AT	6.03929e-06	-1.51751	-1.14998
70192819	chr9:70192819:G:C	2.98413e-05	-1.01967e-10	-1.06988
70192939	chr9:70192939:G:A	1.05842e-05	-1.00826	-1.09816
70193620	chr9:70193620:TAA:T	5.30157e-05	-0.961154	0.465967
70193696	chr9:70193696:T:G	6.04541e-06	-1.51648	-1.15
70193842	chr9:70193842:C:T	6.43906e-05	-0.623085	0.322278
70194194	chr9:70194194:G:T	2.80311e-05	-1.01967e-10	-1.13246
70194211	chr9:70194211:C:T	1.02849e-05	-1.03122	-1.10387
70194212	chr9:70194212:G:A	3.01326e-05	-1.01967e-10	-1.06017
70194473	chr9:70194473:G:A	9.68154e-06	-1.06472	-1.13084
70194695	chr9:70194695:T:C	6.21664e-06	-1.5129	-1.12564
70195157	chr9:70195157:AT:A	3.47708e-05	-1.01967e-10	-0.916998
70195597	chr9:70195597:T:C	2.87089e-05	-1.01967e-10	-1.10857
70195845	chr9:70195845:G:A	1.01879e-05	-1.03157	-1.11301
70196290	chr9:70196290:C:T	5.30116e-05	-1.09092	0.59566
70196502	chr9:70196502:C:A	2.83822e-05	-1.01967e-10	-1.12001
70196523	chr9:70196523:C:T	1.96241e-05	-1.24511	-0.2439
70197070	chr9:70197070:T:TTG	8.86887e-05	-0.925989	0.945346
70197084	chr9:70197084:G:C	3.15823e-05	-1.01318	-2.24825e-10
70197394	chr9:70197394:C:A	9.89923e-06	-1.0609	-1.11242
70197835	chr9:70197835:C:G	9.87617e-06	-1.08426	-1.09139
70197918	chr9:70197918:G:A	2.76745e-05	-1.01967e-10	-1.14526
70198075	chr9:70198075:GTTGT:G	2.63805e-05	-1.18676	-0.00638669
70198264	chr9:70198264:T:C	1.03266e-05	-1.085	-1.04604
70198476	chr9:70198476:C:T	5.65319e-05	-0.973145	0.542175
70198557	chr9:70198557:T:A	3.50996e-05	-0.163672	-0.743913
70198592	chr9:70198592:TTC:T	3.77216e-05	-1.01967e-10	-0.835542
70198765	chr9:70198765:A:C	9.92375e-05	-0.784717	0.916458
70198797	chr9:70198797:G:C	9.85672e-05	-1.01967e-10	0.124963
70198853	chr9:70198853:A:G	5.2166e-05	-0.511344	-2.24825e-10
70198869	chr9:70198869:C:A	3.50781e-05	-1.01967e-10	-0.908199
70199113	chr9:70199113:T:C	3.11077e-05	-1.01967e-10	-1.02832
70200072	chr9:70200072:A:C	2.75724e-05	-1.01967e-10	-1.14896
70200532	chr9:70200532:C:T	6.10982e-06	-1.50589	-1.14998
70201784	chr9:70201784:G:A	3.20879e-05	-1.01967e-10	-0.997297
70202228	chr9:70202228:T:C	4.52195e-05	-0.938589	0.284342
70202359	chr9:70202359:C:T	3.58144e-05	-1.01967e-10	-0.887425
70202385	chr9:70202385:G:C	2.98413e-05	-1.01967e-10	-1.06988
70202446	chr9:70202446:C:T	6.43545e-05	-0.612433	0.311064
70202641	chr9:70202641:T:A	1.0696e-05	-0.993517	-1.10239
70202735	chr9:70202735:T:G	0.000103309	-0.804696	0.976647
70202736	chr9:70202736:T:C	0.000101604	-0.792283	0.947591
70202789	chr9:70202789:G:C	6.0602e-06	-1.52506	-1.13897
70202971	chr9:70202971:C:T	7.20163e-05	-1.01967e-10	-0.188883
70203569	chr9:70203569:A:G	4.33622e-05	-0.0342205	-0.661967
70204140	chr9:70204140:T:TA	2.85412e-05	-1.01967e-10	-1.11443
70204371	chr9:70204371:G:T	6.33209e-05	-0.646973	0.329412
70204670	chr9:70204670:C:A	6.05511e-06	-1.5209	-1.14397
70204676	chr9:70204676:GA:G	3.78036e-05	-1.01967e-10	-0.833372
70204824	chr9:70204824:T:C	2.98413e-05	-1.01967e-10	-1.06988
70204846	chr9:70204846:G:T	2.3228e-05	-1.32042	-2.24825e-10
70204900	chr9:70204900:C:T	2.85154e-05	-1.01967e-10	-1.11533
70204927	chr9:70204927:G:A	1.0566e-05	-0.991401	-1.11673
70205077	chr9:70205077:T:A	3.01247e-05	-1.01967e-10	-1.06043
70205482	chr9:70205482:T:C	1.05591e-05	-1.0076	-1.10119
70205595	chr9:70205595:T:C	1.00663e-05	-1.05616	-1.10043
70205640	chr9:70205640:G:A	2.81755e-05	-1.01967e-10	-1.12732
70205717	chr9:70205717:T:C	7.82972e-05	-0.529605	0.424341
70205774	chr9:70205774:T:C	6.85665e-05	-1.01967e-10	-0.237972
70205803	chr9:70205803:G:A	2.98413e-05	-1.01967e-10	-1.06988
70205808	chr9:70205808:C:T	7.64295e-05	-0.554589	0.425183
70205984	chr9:70205984:GA:G	3.85251e-05	-1.19113	0.376661
70206007	chr9:70206007:C:T	9.99174e-06	-1.05407	-1.10995
70206008	chr9:70206008:G:A	5.04261e-05	-0.681638	0.136373
70206677	chr9:70206677:C:T	2.28561e-05	-1.24754	-0.089018
70206700	chr9:70206700:T:C	6.34763e-05	-0.611936	0.296828
70206736	chr9:70206736:C:T	1.67457e-05	-1.19132	-0.456314
70207315	chr9:70207315:C:T	2.82014e-05	-0.0323371	-1.09407
70207317	chr9:70207317:T:C	2.52615e-05	-0.124447	-1.11205
70207363	chr9:70207363:C:T	3.32307e-05	-0.231244	-0.731056
70207381	chr9:70207381:T:C	2.98413e-05	-1.01967e-10	-1.06988
70207443	chr9:70207443:G:A	1.89282e-05	-1.52512	-2.24825e-10
70207449	chr9:70207449:A:G	2.20526e-05	-1.37235	-2.24825e-10
70207496	chr9:70207496:ATTTGT:A	1.0077e-05	-1.05509	-1.10043
70208271	chr9:70208271:A:C	3.1817e-05	-1.01967e-10	-1.00577
70208377	chr9:70208377:T:G	1.06068e-05	-0.997009	-1.10727
70208525	chr9:70208525:T:G	4.69699e-05	-0.936315	0.320047
70208627	chr9:70208627:C:A	9.17621e-05	-1.01967e-10	0.0534239
70208708	chr9:70208708:T:C	3.49228e-05	-1.01967e-10	-0.912636
70208751	chr9:70208751:TATG:T	3.88026e-05	-1.16397	0.356685
70208778	chr9:70208778:G:A	4.08195e-05	-1.18134	0.424722
70209043	chr9:70209043:T:C	2.89499e-05	-1.01967e-10	-1.10021
70209094	chr9:70209094:T:C	1.0676e-05	-1.1018	-0.995985
70209146	chr9:70209146:A:C	2.76914e-05	-1.01967e-10	-1.14465
70209211	chr9:70209211:G:A	2.98413e-05	-1.01967e-10	-1.06988
70209212	chr9:70209212:C:T	2.98413e-05	-1.01967e-10	-1.06988
70209218	chr9:70209218:T:C	2.99012e-05	-1.01967e-10	-1.06788
70209238	chr9:70209238:C:T	1.12687e-05	-0.963787	-1.07996
70209409	chr9:70209409:T:G	6.29563e-05	-1.01967e-10	-0.323334
70209788	chr9:70209788:C:T	2.98413e-05	-1.01967e-10	-1.06988
70210206	chr9:70210206:C:T	1.08675e-05	-0.963291	-1.1167
70210312	chr9:70210312:G:A	2.76655e-05	-0.0421301	-1.10346
70210315	chr9:70210315:G:C	4.59859e-05	-1.01967e-10	-0.63744
70210391	chr9:70210391:CTTCT:C	5.647e-05	-1.01967e-10	-0.432066
70210534	chr9:70210534:T:C	5.78723e-05	-0.599687	0.19215
70210809	chr9:70210809:C:CT	3.7517e-05	-1.19493	0.353952
70210957	chr9:70210957:C:T	3.05628e-05	-1.01967e-10	-1.04599
70211097	chr9:70211097:T:C	2.98263e-05	-1.01967e-10	-1.07038
70211138	chr9:70211138:G:A	1.04876e-05	-0.976711	-1.13887
70211268	chr9:70211268:G:A	3.87487e-05	-1.17637	0.367692
70211426	chr9:70211426:G:T	3.86622e-05	-1.01967e-10	-0.810912
70211631	chr9:70211631:CAA:C	1.05984e-05	-1.00465	-1.10043
70211833	chr9:70211833:TTTTC:T	2.98413e-05	-1.01967e-10	-1.06988
70211918	chr9:70211918:C:A	2.95598e-05	-1.01967e-10	-1.07936
70211955	chr9:70211955:T:C	3.07344e-05	-1.01967e-10	-1.04039
70212158	chr9:70212158:C:G	1.03779e-05	-1.02567	-1.10043
70212165	chr9:70212165:G:A	3.09046e-05	-1.01967e-10	-1.03487
70212381	chr9:70212381:C:T	5.76167e-05	-0.629491	0.217529
70212570	chr9:70212570:G:A	0.000128009	-1.01967e-10	0.386326
70212772	chr9:70212772:G:A	2.8841e-05	-1.01967e-10	-1.10398
70213059	chr9:70213059:A:G	2.98487e-05	-1.01967e-10	-1.06963
70213394	chr9:70213394:TTTTC:T	3.03638e-05	-1.01967e-10	-1.05252
70213438	chr9:70213438:C:T	1.00738e-05	-1.00696	-1.14888
70213626	chr9:70213626:G:C	2.98588e-05	-1.01967e-10	-1.0693
70213665	chr9:70213665:T:G	3.73005e-05	-1.18517	0.338399
70213751	chr9:70213751:CAAAG:C	4.43571e-05	-1.10358	0.430078
70214341	chr9:70214341:A:G	3.7364e-05	-1.20936	0.364289
70214728	chr9:70214728:G:A	2.75654e-05	-1.01967e-10	-1.14921
70214858	chr9:70214858:C:T	0.000133176	0.425896	-2.24825e-10
70214888	chr9:70214888:C:T	1.00267e-05	-1.01173	-1.14879
70214898	chr9:70214898:A:C	1.07525e-05	-0.989926	-1.10072
70214911	chr9:70214911:C:T	5.41341e-05	-0.987155	0.512845
70215330	chr9:70215330:C:A	1.94002e-05	-1.50049	-2.24825e-10
70215493	chr9:70215493:C:T	2.11973e-05	-1.26041	-0.151494
70215734	chr9:70215734:G:A	5.99513e-05	-0.947884	0.575642
70216424	chr9:70216424:GAA:G	1.04904e-05	-1.02488	-1.09043
70216892	chr9:70216892:A:T	1.05857e-05	-1.00584	-1.10043
70216946	chr9:70216946:C:G	2.98413e-05	-1.01967e-10	-1.06988
70217087	chr9:70217087:T:TA	2.85693e-05	-1.01967e-10	-1.11344
70217710	chr9:70217710:A:T	8.56009e-06	-1.17307	-1.14559
70217754	chr9:70217754:CAA:C	4.90129e-05	-1.01967e-10	-0.573692
70218141	chr9:70218141:A:C	1.03016e-05	-1.03305	-1.10043
70218559	chr9:70218559:G:A	5.36717e-05	-1.01967e-10	-0.48289
70218708	chr9:70218708:C:T	3.87345e-05	-1.17405	0.365002
70219140	chr9:70219140:T:C	4.14901e-05	0.187599	-0.927919
70219189	chr9:70219189:C:T	3.08436e-05	-1.03685	-2.24825e-10
70219411	chr9:70219411:C:T	1.06384e-05	-1.01539	-1.08591
70219426	chr9:70219426:G:A	3.68499e-05	-0.17724	-0.681681
70219505	chr9:70219505:G:A	5.48674e-05	-0.952279	0.491423
70219609	chr9:70219609:C:T	2.13895e-05	-1.40288	-2.24825e-10
70219616	chr9:70219616:G:A	7.57175e-06	-1.51553	-0.925816
70219910	chr9:70219910:C:T	1.02018e-05	-0.997173	-1.14604
70219959	chr9:70219959:A:C	3.83478e-05	-1.16731	0.348232
70219990	chr9:70219990:G:A	3.76692e-05	-1.15697	0.320042
70220115	chr9:70220115:G:A	3.09046e-05	-1.01967e-10	-1.03487
70220165	chr9:70220165:G:A	5.07251e-05	-1.11272	0.57337
70220289	chr9:70220289:G:C	5.96353e-05	-0.587117	0.20959
70220557	chr9:70220557:T:C	1.02299e-05	-0.993798	-1.14666
70220659	chr9:70220659:A:G	1.32496e-05	-0.785254	-1.09655
70221103	chr9:70221103:T:C	5.69413e-05	-0.58353	0.159776
70221247	chr9:70221247:C:T	1.07352e-05	-1.02109	-1.07116
70221535	chr9:70221535:A:G	4.47116e-05	-1.01967e-10	-0.665542
70222216	chr9:70222216:A:G	3.08889e-05	-1.01967e-10	-1.03538
70222336	chr9:70222336:T:C	9.45432e-05	-1.01967e-10	0.0832816
70222436	chr9:70222436:T:C	3.33174e-05	-1.01967e-10	-0.959696
70222490	chr9:70222490:A:G	2.08486e-05	-1.42849	-2.24825e-10
70222527	chr9:70222527:A:G	2.75808e-05	-1.01967e-10	-1.14866
70222854	chr9:70222854:G:T	2.85161e-05	-1.01967e-10	-1.11531
70223392	chr9:70223392:C:T	3.29067e-05	-1.16934	0.197245
70223529	chr9:70223529:A:G	2.26223e-05	-1.34684	-2.24825e-10
70223715	chr9:70223715:T:C	3.09046e-05	-1.01967e-10	-1.03487
70224218	chr9:70224218:TA:T	0.000156142	-1.24851	1.8335
70224351	chr9:70224351:T:C	0.000127782	-1.29077	1.67532
70224481	chr9:70224481:G:A	6.69828e-05	-0.565593	0.304254
70224579	chr9:70224579:A:G	4.0324e-05	-1.16522	0.396392
70224693	chr9:70224693:C:T	0.000107507	-1.01967e-10	0.211777
70224785	chr9:70224785:C:A	2.83875e-05	-1.01967e-10	-1.11983
70224870	chr9:70224870:A:T	0.00017674	1.54565	-0.836742
70225439	chr9:70225439:A:C	9.79416e-05	-1.01967e-10	0.118596
70225692	chr9:70225692:G:T	0.000103321	-1.01967e-10	0.172065
70225775	chr9:70225775:T:C	9.74332e-05	-1.01967e-10	0.113392
70226048	chr9:70226048:G:A	2.84922e-05	-1.01967e-10	-1.11615
70226444	chr9:70226444:A:T	0.000215732	-0.684353	1.59261
70226489	chr9:70226489:A:T	3.62799e-05	-0.874511	-2.24825e-10
70226960	chr9:70226960:A:C	6.03439e-06	-1.51839	-1.14991
70226998	chr9:70226998:C:T	4.49208e-05	-0.0265505	-0.634324
70227214	chr9:70227214:C:A	1.04016e-05	-1.02444	-1.09938
70227449	chr9:70227449:C:T	3.00899e-05	-1.01967e-10	-1.06159
70227724	chr9:70227724:T:C	4.48682e-05	0.045782	-0.707828
70227811	chr9:70227811:C:T	3.9106e-05	-1.15219	0.352694
70228070	chr9:70228070:T:C	2.79491e-05	-1.01967e-10	-1.13539
70228256	chr9:70228256:C:T	1.02079e-05	-1.01608	-1.12654
70228419	chr9:70228419:A:C	2.98089e-05	-1.01967e-10	-1.07097
70228455	chr9:70228455:T:C	2.98653e-05	-1.01967e-10	-1.06908
70228474	chr9:70228474:G:A	1.30868e-05	-0.778276	-1.1159
70228663	chr9:70228663:T:C	9.97055e-06	-1.01701	-1.14913
70228742	chr9:70228742:T:C	1.09109e-05	-0.977189	-1.09883
70229003	chr9:70229003:A:G	4.10665e-05	-1.1637	0.413122
70229018	chr9:70229018:T:C	1.00378e-05	-1.04001	-1.11941
70229168	chr9:70229168:C:T	6.56197e-05	-0.594906	0.313007
70229273	chr9:70229273:T:C	2.10451e-05	-1.21074	-0.208365
70229312	chr9:70229312:TCTCACA:T	3.09114e-05	-1.01967e-10	-1.03465
70229395	chr9:70229395:A:G	3.30781e-05	-1.11894	0.152039
70229998	chr9:70229998:G:C	4.63102e-05	-0.630413	-2.24825e-10
70230577	chr9:70230577:C:T	0.000173881	-0.75484	1.44744
70230616	chr9:70230616:C:T	0.0001966	-0.679555	1.49495
70231258	chr9:70231258:C:T	2.94304e-05	-1.01967e-10	-1.08375
70231370	chr9:70231370:T:A	1.04334e-05	-1.02198	-1.09878
70231394	chr9:70231394:C:T	0.000176758	-0.686201	1.39521
70231420	chr9:70231420:G:A	9.89236e-05	-1.01967e-10	0.128573
70231502	chr9:70231502:T:C	1.06902e-05	-0.996722	-1.09972
70231572	chr9:70231572:A:G	0.000154498	-1.22072	1.79512
70231599	chr9:70231599:T:A	3.09046e-05	-1.01967e-10	-1.03487
70231628	chr9:70231628:T:A	0.000187662	-0.689915	1.45878
70231702	chr9:70231702:A:G	9.74332e-05	-1.01967e-10	0.113392
70231784	chr9:70231784:GAA:G	6.06904e-06	-1.51261	-1.14997
70231879	chr9:70231879:G:A	2.91835e-05	-1.01967e-10	-1.09217
70232231	chr9:70232231:T:C	9.58171e-05	-1.01967e-10	0.0966655
70232258	chr9:70232258:A:T	3.09046e-05	-1.01967e-10	-1.03487
70232490	chr9:70232490:G:A	3.77228e-05	-0.121657	-0.713852
70232978	chr9:70232978:A:C	2.98243e-05	-1.01967e-10	-1.07045
70233003	chr9:70233003:G:A	1.06226e-05	-1.00323	-1.09957
70233700	chr9:70233700:C:T	7.56637e-06	-1.51449	-0.927576
70233815	chr9:70233815:G:C	5.20402e-05	-0.563134	0.0493748
70234200	chr9:70234200:C:T	5.6157e-05	-1.01967e-10	-0.437624
70234210	chr9:70234210:G:A	1.0728e-05	-0.989169	-1.10375
70234346	chr9:70234346:A:T	1.04905e-05	-1.0335	-1.0818
70234382	chr9:70234382:G:A	7.63258e-06	-1.51274	-0.920614
70234731	chr9:70234731:T:C	3.18536e-05	0.0763416	-1.08097
70234987	chr9:70234987:C:T	3.08266e-05	-1.01967e-10	-1.0374
70235098	chr9:70235098:C:G	7.60906e-06	-1.5116	-0.924838
70235351	chr9:70235351:C:T	2.83033e-05	-1.01967e-10	-1.1228
70235365	chr9:70235365:G:A	2.83033e-05	-1.01967e-10	-1.1228
70235379	chr9:70235379:A:C	1.05251e-05	-1.01158	-1.10043
70235729	chr9:70235729:G:A	2.88372e-05	-1.01967e-10	-1.10411
70235947	chr9:70235947:C:T	3.49026e-05	-0.0916746	-0.82154
70236055	chr9:70236055:A:G	2.89357e-05	-1.01967e-10	-1.1007
70236404	chr9:70236404:C:T	1.046e-05	-1.01719	-1.10103
70236430	chr9:70236430:T:G	6.13079e-06	-1.50313	-1.14932
70236509	chr9:70236509:A:T	1.02178e-05	-1.0505	-1.09115
70236689	chr9:70236689:A:C	1.04198e-05	-1.02083	-1.10124
70236692	chr9:70236692:T:C	3.49099e-05	-1.01967e-10	-0.913004
70236708	chr9:70236708:T:C	3.83869e-05	-1.17708	0.359019
70236730	chr9:70236730:T:C	3.12425e-05	-1.12753	0.103534
70236782	chr9:70236782:A:C	3.55687e-05	-0.89431	-2.24825e-10
70236801	chr9:70236801:T:C	9.64348e-05	-1.01967e-10	0.103092
70236942	chr9:70236942:G:C	3.81772e-05	-1.16622	0.342684
70236972	chr9:70236972:C:T	9.62061e-05	-1.01967e-10	0.100717
70236989	chr9:70236989:A:T	8.67606e-05	-1.01967e-10	-0.00262283
70237154	chr9:70237154:G:A	5.53931e-05	-1.01967e-10	-0.45132
70237776	chr9:70237776:A:C	0.000196512	-0.680172	1.49512
70237945	chr9:70237945:C:T	6.18644e-05	-1.01967e-10	-0.34083
70238063	chr9:70238063:G:A	2.1786e-05	-1.21469	-0.169814
70238068	chr9:70238068:T:C	9.08387e-05	-1.01967e-10	0.0433096
70238799	chr9:70238799:A:G	2.98631e-05	-1.01967e-10	-1.06915
70239816	chr9:70239816:A:G	1.24149e-05	-0.847928	-1.09895
70239972	chr9:70239972:T:G	9.9688e-05	-1.01967e-10	0.13627
70240106	chr9:70240106:C:T	1.78041e-05	-1.15996	-0.42639
70240610	chr9:70240610:G:A	3.03372e-05	-1.01967e-10	-1.0534
70240804	chr9:70240804:G:A	7.76432e-06	-1.50966	-0.906573
70240970	chr9:70240970:C:T	3.09046e-05	-1.01967e-10	-1.03487
70241033	chr9:70241033:A:G	3.33523e-05	-1.01967e-10	-0.958648
70241972	chr9:70241972:A:G	3.97912e-05	-1.13976	0.357627
70242465	chr9:70242465:T:C	2.9828e-05	-1.01967e-10	-1.07033
70242504	chr9:70242504:T:C	2.81742e-05	-1.01967e-10	-1.12737
70242634	chr9:70242634:G:A	2.98413e-05	-1.01967e-10	-1.06988
70242662	chr9:70242662:G:A	2.98311e-05	-1.01967e-10	-1.07022
70242834	chr9:70242834:A:T	0.000100058	-1.01967e-10	0.139973
70242923	chr9:70242923:C:T	5.33076e-05	-0.597243	0.107547
70243011	chr9:70243011:G:A	4.12204e-05	-1.16317	0.416326
70243130	chr9:70243130:G:A	2.75447e-05	-1.01967e-10	-1.14996
70243263	chr9:70243263:C:T	7.2231e-05	-1.01967e-10	-0.185906
70243347	chr9:70243347:G:T	1.02527e-05	-1.03791	-1.10032
70243462	chr9:70243462:G:C	9.67399e-05	-1.01967e-10	0.106251
70243586	chr9:70243586:G:T	0.000102576	-1.01967e-10	0.164826
70243885	chr9:70243885:A:T	3.00473e-05	-1.01967e-10	-1.063
70244009	chr9:70244009:C:T	3.08474e-05	-1.01967e-10	-1.03672
70244098	chr9:70244098:C:T	6.09026e-05	-1.01967e-10	-0.356499
70244100	chr9:70244100:A:C	9.7823e-05	-1.01967e-10	0.117384
70244244	chr9:70244244:AC:A	1.03929e-05	-1.02422	-1.10043
70244628	chr9:70244628:C:T	2.00602e-05	-1.46704	-2.24825e-10
70244708	chr9:70244708:C:T	6.0157e-05	-0.94144	0.572622
70244942	chr9:70244942:G:T	2.89429e-05	-1.01967e-10	-1.10045
70245049	chr9:70245049:T:C	7.53934e-06	-1.51977	-0.925866
70245086	chr9:70245086:G:A	5.82398e-05	-0.955574	0.554367
70245306	chr9:70245306:G:A	6.82261e-05	-1.01967e-10	-0.242948
70245411	chr9:70245411:G:A	7.61382e-06	-1.51782	-0.917989
70245687	chr9:70245687:C:T	3.99e-05	-1.15857	0.379171
70245690	chr9:70245690:CTG:C	5.81629e-05	-0.949389	0.546861
70245709	chr9:70245709:A:G	1.06279e-05	-1.00185	-1.10045
70245886	chr9:70245886:A:C	3.97673e-05	-1.15656	0.37383
70245994	chr9:70245994:G:A	5.33759e-05	-0.911075	0.42266
70246407	chr9:70246407:A:G	2.77532e-05	-1.01967e-10	-1.14243
70246702	chr9:70246702:T:A	6.43085e-05	-0.570995	0.268911
70246764	chr9:70246764:T:C	1.15961e-05	-1.24982	-0.765291
70246777	chr9:70246777:T:G	3.70175e-05	-0.14071	-0.713676
70246997	chr9:70246997:G:T	3.63087e-05	-0.192271	-0.681449
70247005	chr9:70247005:G:A	9.89144e-05	-1.01967e-10	0.12848
70247092	chr9:70247092:T:G	6.7655e-06	-1.40862	-1.14532
70247189	chr9:70247189:T:A	2.98413e-05	-1.01967e-10	-1.06988
70247510	chr9:70247510:G:A	4.01921e-05	-1.16672	0.394612
70247607	chr9:70247607:CAG:C	4.0226e-05	-1.16387	0.392611
70247703	chr9:70247703:A:G	2.75444e-05	-1.01967e-10	-1.14998
70247756	chr9:70247756:T:C	4.02493e-05	-1.16165	0.390963
70248056	chr9:70248056:T:C	1.04321e-05	-1.02525	-1.09564
70248062	chr9:70248062:A:G	1.21679e-05	-1.33939	-0.62758
70248622	chr9:70248622:T:C	0.000197501	-0.732069	1.55204
70249069	chr9:70249069:A:G	2.98413e-05	-1.01967e-10	-1.06988
70249284	chr9:70249284:A:T	1.95186e-05	-1.14086	-0.353542
70249939	chr9:70249939:T:C	2.81489e-05	-1.01967e-10	-1.12827
70250407	chr9:70250407:T:C	5.72297e-05	-0.988767	0.570064
70250541	chr9:70250541:G:A	3.4856e-05	-1.01967e-10	-0.914551
70250546	chr9:70250546:C:A	4.09016e-05	-1.01967e-10	-0.754607
70250596	chr9:70250596:G:A	2.98452e-05	-1.01967e-10	-1.06975
70250882	chr9:70250882:C:T	3.6399e-05	-1.01967e-10	-0.871234
70251082	chr9:70251082:A:G	4.06235e-05	-1.16795	0.406525
70251245	chr9:70251245:G:C	6.20982e-06	-1.52078	-1.11886
70251696	chr9:70251696:T:C	3.97391e-05	-1.15438	0.370936
70251817	chr9:70251817:C:T	3.19156e-05	-1.06916	0.0664843
70251896	chr9:70251896:G:A	1.07548e-05	-0.989497	-1.10093
70251909	chr9:70251909:T:G	6.16496e-06	-1.52126	-1.12563
70252012	chr9:70252012:G:A	2.98207e-05	-1.01967e-10	-1.07057
70252411	chr9:70252411:A:G	1.80636e-05	-1.20433	-0.367542
70252663	chr9:70252663:C:T	3.8596e-05	-1.16277	0.350144
70252713	chr9:70252713:T:C	1.05005e-05	-1.01432	-1.10003
70252769	chr9:70252769:C:T	3.4856e-05	-1.01967e-10	-0.914551
70253172	chr9:70253172:T:A	5.78597e-05	-0.552773	0.145019
70253218	chr9:70253218:C:T	4.02352e-05	-1.15123	0.380201
70253397	chr9:70253397:T:A	1.07415e-05	-0.991234	-1.10043
70253531	chr9:70253531:A:C	2.98413e-05	-1.01967e-10	-1.06988
70253648	chr9:70253648:TG:T	4.49773e-05	-1.01967e-10	-0.659617
70253699	chr9:70253699:G:T	1.09783e-05	-0.999817	-1.07004
70253713	chr9:70253713:C:A	3.48255e-05	-1.01967e-10	-0.915426
70253794	chr9:70253794:T:C	6.03746e-06	-1.51791	-1.14988
70254128	chr9:70254128:C:G	5.88169e-05	-0.932199	0.540852
70254289	chr9:70254289:T:A	6.09902e-06	-1.52068	-1.13697
70254818	chr9:70254818:C:T	2.7563e-05	-1.01967e-10	-1.1493
70255223	chr9:70255223:T:G	5.36859e-05	-1.01967e-10	-0.482625
70255685	chr9:70255685:G:A	1.09585e-05	-0.971275	-1.10039
70255700	chr9:70255700:CA:C	1.07878e-05	-0.986768	-1.10059
70255861	chr9:70255861:C:T	2.9856e-05	-1.01967e-10	-1.06939
70255878	chr9:70255878:G:C	3.73212e-05	-0.1511	-0.695115
70255908	chr9:70255908:T:G	1.09289e-05	-0.986241	-1.08812
70255976	chr9:70255976:C:T	4.6161e-05	-0.63364	-2.24825e-10
70256166	chr9:70256166:C:T	1.06023e-05	-0.995143	-1.10956
70256239	chr9:70256239:C:A	1.05142e-05	-1.01262	-1.10043
70256308	chr9:70256308:G:A	3.23639e-05	-1.18401	0.195281
70256341	chr9:70256341:G:A	2.85154e-05	-1.01967e-10	-1.11533
70256439	chr9:70256439:G:T	1.94257e-05	-1.18088	-0.318299
70256583	chr9:70256583:T:G	8.03817e-06	-1.26018	-1.1214
70257047	chr9:70257047:C:T	3.01182e-05	-1.01967e-10	-1.06064
70258199	chr9:70258199:AAAG:A	2.98345e-05	-1.01967e-10	-1.07011
70258336	chr9:70258336:G:A	5.6289e-05	0.521144	-0.95642
70258342	chr9:70258342:G:A	2.89595e-05	-1.01967e-10	-1.09988
70258564	chr9:70258564:G:A	2.92957e-05	-1.01967e-10	-1.08833
70258608	chr9:70258608:C:T	1.34722e-05	-0.927316	-0.937832
70258758	chr9:70258758:A:G	1.89634e-05	-1.52327	-2.24825e-10
70258850	chr9:70258850:C:T	5.60892e-05	-0.896055	0.457223
70259430	chr9:70259430:A:G	3.70766e-05	-0.941789	0.0889992
70259437	chr9:70259437:C:T	5.64124e-05	-1.01967e-10	-0.433086
70259688	chr9:70259688:C:T	0.000101958	-1.01967e-10	0.158784
70259715	chr9:70259715:G:T	4.45577e-05	-0.668991	-2.24825e-10
70259953	chr9:70259953:T:A	5.33775e-05	-0.945861	0.457475
70260174	chr9:70260174:G:A	2.851e-05	-1.01967e-10	-1.11552
70260294	chr9:70260294:T:A	4.01339e-05	-0.658002	-0.115552
70262254	chr9:70262254:T:C	4.77055e-05	-1.01967e-10	-0.600728
70263022	chr9:70263022:G:A	4.20571e-05	-1.02381	0.297058
70263114	chr9:70263114:T:C	1.078e-05	-1.00115	-1.08693
70263206	chr9:70263206:G:C	1.4285e-05	-1.12728	-0.679285
70263244	chr9:70263244:C:T	1.10004e-05	-0.962993	-1.10485
70263431	chr9:70263431:G:GA	1.7112e-05	-0.635188	-0.990809
70263689	chr9:70263689:T:C	3.0503e-05	-1.01967e-10	-1.04795
70263842	chr9:70263842:A:T	3.72179e-05	-1.01967e-10	-0.848985
70263908	chr9:70263908:A:C	3.7349e-05	-0.145191	-0.700279
70264388	chr9:70264388:G:A	3.71587e-05	-1.01967e-10	-0.850577
70264559	chr9:70264559:C:T	5.68987e-05	-0.57396	0.149458
70264748	chr9:70264748:AC:A	1.19537e-05	-1.30511	-0.679625
70264898	chr9:70264898:T:C	7.43618e-06	-1.31194	-1.14748
70265156	chr9:70265156:A:G	4.50854e-05	-0.54539	-0.111826
70265201	chr9:70265201:G:A	1.19638e-05	-1.08251	-0.901376
70266285	chr9:70266285:T:A	2.98233e-05	-1.01967e-10	-1.07048
70266393	chr9:70266393:A:G	4.35095e-05	-1.01967e-10	-0.692797
70267095	chr9:70267095:A:G	4.62602e-05	-0.570605	-0.060888
70267329	chr9:70267329:A:G	5.61805e-05	-0.577956	0.140752
70267726	chr9:70267726:A:G	3.64924e-05	-0.178878	-0.689793
70267876	chr9:70267876:C:T	2.98352e-05	-1.01967e-10	-1.07009
70268119	chr9:70268119:T:C	2.96661e-05	-1.01967e-10	-1.07577
70268698	chr9:70268698:T:C	4.53726e-05	-1.01967e-10	-0.650866
70270161	chr9:70270161:T:C	2.98423e-05	-1.01967e-10	-1.06985
70270189	chr9:70270189:C:T	2.98443e-05	-1.01967e-10	-1.06978
70270351	chr9:70270351:T:C	1.91313e-05	-1.1816	-0.332857
70270376	chr9:70270376:C:T	2.98574e-05	-1.01967e-10	-1.06934
70270710	chr9:70270710:A:C	2.9522e-05	-1.01967e-10	-1.08064
70271005	chr9:70271005:G:A	2.50539e-05	-1.24475	-2.24825e-10
70271141	chr9:70271141:GTTTTGGATTTTGGAGCA:G	5.4744e-05	-0.593305	0.130197
70271340	chr9:70271340:G:A	2.82607e-05	-1.01967e-10	-1.1243
70271437	chr9:70271437:A:G	2.96361e-05	-1.01967e-10	-1.07678
70272540	chr9:70272540:C:T	1.09968e-05	-0.968966	-1.0992
70273212	chr9:70273212:G:A	4.65482e-05	-1.01967e-10	-0.625287
70273326	chr9:70273326:A:AT	9.47442e-05	-1.01967e-10	0.0854055
70274183	chr9:70274183:G:A	5.43732e-05	-1.01967e-10	-0.469904
70274496	chr9:70274496:A:C	1.11974e-05	-0.961854	-1.08824
70274548	chr9:70274548:T:C	0.000207537	0.869533	-2.24825e-10
70274880	chr9:70274880:G:A	2.98244e-05	-1.01967e-10	-1.07045
70274933	chr9:70274933:A:G	2.83577e-05	-1.01967e-10	-1.12088
70275347	chr9:70275347:C:T	1.94736e-05	-1.27225	-0.224464
70275505	chr9:70275505:T:G	1.93166e-05	-1.50481	-2.24825e-10
70275710	chr9:70275710:T:C	2.85954e-05	-1.01967e-10	-1.11253
70275798	chr9:70275798:G:A	5.21829e-05	-0.614463	0.103443
70275938	chr9:70275938:G:C	2.98528e-05	-1.01967e-10	-1.0695
70275998	chr9:70275998:TG:T	7.24344e-06	-1.39322	-1.09246
70276070	chr9:70276070:G:A	2.8704e-05	-1.01967e-10	-1.10874
70276232	chr9:70276232:C:A	3.63796e-05	-0.871766	-2.24825e-10
70276911	chr9:70276911:G:A	2.8163e-05	-1.01967e-10	-1.12777
70276912	chr9:70276912:G:A	1.04412e-05	-1.04321	-1.07681
70277425	chr9:70277425:G:T	2.75442e-05	-1.01967e-10	-1.14998
70277759	chr9:70277759:T:C	9.89867e-05	-1.01967e-10	0.12921
70277854	chr9:70277854:CTATATT:C	4.721e-05	-1.06587	0.454699
70278077	chr9:70278077:T:C	9.60351e-05	-1.01967e-10	0.0989387
70278126	chr9:70278126:G:A	6.9961e-06	-1.41785	-1.10258
70278701	chr9:70278701:A:G	0.000102128	-1.01967e-10	0.160452
70279407	chr9:70279407:C:T	2.98554e-05	-1.01967e-10	-1.06941
70279678	chr9:70279678:G:A	1.33816e-05	-1.02854	-0.843356
70279911	chr9:70279911:G:A	1.20936e-05	-1.29536	-0.677733
70280080	chr9:70280080:G:A	4.08259e-05	-1.01967e-10	-0.756459
70280411	chr9:70280411:G:C	2.9318e-05	-1.01967e-10	-1.08757
70280426	chr9:70280426:A:G	3.53793e-05	-1.01967e-10	-0.899649
70280449	chr9:70280449:A:G	1.95255e-05	-1.49405	-2.24825e-10
70281133	chr9:70281133:G:A	3.03384e-05	-1.01967e-10	-1.05336
70281262	chr9:70281262:G:A	3.42913e-05	-0.930884	-2.24825e-10
70281267	chr9:70281267:C:A	3.99665e-05	-0.73318	-0.0445547
70281319	chr9:70281319:T:C	4.27401e-05	-0.748039	0.0374012
70281332	chr9:70281332:G:A	7.7803e-05	-1.01967e-10	-0.111595
70281512	chr9:70281512:G:A	1.20897e-05	-1.29536	-0.678065
70281850	chr9:70281850:C:A	2.98209e-05	-1.01967e-10	-1.07057
70282041	chr9:70282041:T:G	0.000103726	-1.01967e-10	0.175977
70282518	chr9:70282518:G:A	1.88662e-05	-1.23952	-0.288884
70282524	chr9:70282524:T:C	5.46929e-05	-0.61171	0.147669
70282600	chr9:70282600:A:G	2.98918e-05	-1.01967e-10	-1.06819
70282857	chr9:70282857:C:T	8.39604e-05	-1.01967e-10	-0.0354306
70283054	chr9:70283054:A:G	3.55694e-05	-1.40492	0.510627
70283109	chr9:70283109:G:A	7.80964e-06	-1.31714	-1.09328
70283671	chr9:70283671:T:C	2.90821e-05	-1.01967e-10	-1.09565
70283717	chr9:70283717:T:C	2.75475e-05	-1.01967e-10	-1.14986
70284173	chr9:70284173:C:T	5.64123e-05	-0.920028	0.48694
70284358	chr9:70284358:A:G	9.87043e-05	-1.01967e-10	0.126353
70284567	chr9:70284567:G:C	5.69421e-05	-0.540575	0.116835
70284740	chr9:70284740:G:A	2.78952e-05	-1.01967e-10	-1.13732
70284920	chr9:70284920:G:A	2.78115e-05	-1.01967e-10	-1.14033
70285024	chr9:70285024:T:TA	9.52641e-05	-1.01967e-10	0.0908777
70285238	chr9:70285238:A:G	2.9657e-05	-1.01967e-10	-1.07608
70285373	chr9:70285373:A:T	5.515e-05	-0.600573	0.144854
70285432	chr9:70285432:G:A	3.12635e-05	-1.01967e-10	-1.02332
70285583	chr9:70285583:A:G	9.14617e-05	-1.01967e-10	0.0501447
70285638	chr9:70285638:G:A	2.98413e-05	-1.01967e-10	-1.06988
70285802	chr9:70285802:A:G	2.98413e-05	-1.01967e-10	-1.06988
70285868	chr9:70285868:A:G	3.15426e-05	-1.01444	-2.24825e-10
70286180	chr9:70286180:T:C	2.77455e-05	-1.01967e-10	-1.1427
70286343	chr9:70286343:A:G	2.98026e-05	-1.01967e-10	-1.07118
70286404	chr9:70286404:G:T	2.99877e-05	-1.01967e-10	-1.06499
70286639	chr9:70286639:T:C	2.85298e-05	-1.01967e-10	-1.11483
70286991	chr9:70286991:G:A	5.54005e-05	-0.552881	0.101693
70287470	chr9:70287470:A:G	3.40875e-05	-0.187057	-0.749788
70287501	chr9:70287501:A:G	2.91438e-05	-1.01967e-10	-1.09353
70287583	chr9:70287583:T:C	2.83334e-05	-1.01967e-10	-1.12173
70287587	chr9:70287587:G:A	3.59006e-05	-1.22475	0.339725
70287755	chr9:70287755:G:A	3.03524e-05	-1.01967e-10	-1.0529
70287829	chr9:70287829:TG:T	1.18687e-05	-1.29476	-0.69711
70288088	chr9:70288088:T:C	2.75437e-05	-1.01967e-10	-1.15
70288116	chr9:70288116:G:C	4.62675e-05	-0.573773	-0.0575612
70288216	chr9:70288216:A:AT	3.05815e-05	-1.01967e-10	-1.04538
70288455	chr9:70288455:TTTA:T	1.02968e-05	-1.26883	-0.86511
70288499	chr9:70288499:A:G	3.39955e-05	-0.166442	-0.773107
70288983	chr9:70288983:T:C	2.87069e-05	-1.01967e-10	-1.10864
70288991	chr9:70288991:C:T	1.22611e-05	-1.39071	-0.568637
70289064	chr9:70289064:G:T	7.2799e-06	-1.38457	-1.09609
70289074	chr9:70289074:G:A	4.89074e-05	-0.550358	-0.0254898
70289239	chr9:70289239:C:T	1.91824e-05	-1.2237	-0.288076
70289303	chr9:70289303:G:A	2.96116e-05	-1.01967e-10	-1.07761
70289532	chr9:70289532:G:A	0.000105217	-1.01967e-10	0.190246
70290052	chr9:70290052:A:T	5.60969e-05	0.48154	-0.920234
70290346	chr9:70290346:C:T	2.91305e-05	-1.01967e-10	-1.09399
70290446	chr9:70290446:G:A	3.1338e-05	-0.251087	-0.769855
70290488	chr9:70290488:G:A	1.97765e-05	-1.22996	-0.251316
70291168	chr9:70291168:T:C	2.98588e-05	-1.01967e-10	-1.0693
70291196	chr9:70291196:G:A	3.25292e-05	-1.01967e-10	-0.983636
70291235	chr9:70291235:T:G	2.90908e-05	-1.01967e-10	-1.09535
70291925	chr9:70291925:A:G	2.98477e-05	-1.01967e-10	-1.06967
70291972	chr9:70291972:T:G	5.27276e-05	-0.600034	0.0993971
70291985	chr9:70291985:G:A	2.88865e-05	-1.01967e-10	-1.1024
70292052	chr9:70292052:A:G	2.986e-05	-1.01967e-10	-1.06925
70292345	chr9:70292345:A:G	5.34994e-05	-0.566434	0.0803282
70292791	chr9:70292791:T:C	3.65689e-05	-0.866577	-2.24825e-10
70293458	chr9:70293458:C:G	3.66053e-05	-1.13031	0.264734
70293580	chr9:70293580:A:G	5.3266e-05	-0.933137	0.442659
70293588	chr9:70293588:C:T	1.9833e-05	-0.372865	-1.10556
70293839	chr9:70293839:T:C	2.98413e-05	-1.01967e-10	-1.06988
70294196	chr9:70294196:G:A	5.47103e-05	-0.573027	0.109303
70294489	chr9:70294489:G:A	2.94876e-05	-1.01967e-10	-1.08181
70294817	chr9:70294817:G:C	3.09257e-05	-1.03419	-2.24825e-10
70295046	chr9:70295046:A:T	1.88255e-05	-0.424783	-1.10578
70295066	chr9:70295066:C:T	1.09714e-05	-1.30627	-0.764213
70295069	chr9:70295069:C:G	2.98413e-05	-1.01967e-10	-1.06988
70295203	chr9:70295203:C:A	4.18725e-05	-0.731146	-2.24825e-10
70295361	chr9:70295361:C:T	0.000103181	-1.01967e-10	0.170713
70295363	chr9:70295363:C:T	3.75476e-05	-0.631793	-0.208372
70295515	chr9:70295515:A:G	5.07504e-05	-0.554577	0.0157215
70295681	chr9:70295681:A:G	0.000103169	-1.01967e-10	0.170594
70295817	chr9:70295817:G:A	2.01483e-05	-1.31452	-0.148136
70295833	chr9:70295833:G:A	2.98203e-05	-1.01967e-10	-1.07059
70295968	chr9:70295968:C:T	3.4875e-05	-1.01967e-10	-0.914006
70295971	chr9:70295971:T:C	9.17349e-05	-1.01967e-10	0.0531274
70296036	chr9:70296036:G:A	3.02401e-05	-1.01967e-10	-1.05661
70296318	chr9:70296318:A:G	8.06164e-06	-1.35352	-1.02514
70296425	chr9:70296425:G:A	3.12777e-05	-1.01967e-10	-1.02287
70296466	chr9:70296466:A:G	1.88634e-05	-1.27476	-0.253792
70296524	chr9:70296524:G:T	1.95986e-05	-0.393672	-1.09665
70296539	chr9:70296539:T:C	2.96119e-05	-1.01967e-10	-1.0776
70296571	chr9:70296571:A:G	3.00068e-05	-1.01967e-10	-1.06435
70296725	chr9:70296725:A:G	7.33663e-06	-1.38493	-1.08797
70297047	chr9:70297047:C:CT	5.34801e-05	-0.569931	0.0834657
70297202	chr9:70297202:G:A	1.13511e-05	-0.932421	-1.10404
70297301	chr9:70297301:C:G	5.325e-05	-0.490778	-2.24825e-10
70297461	chr9:70297461:T:TA	5.44337e-05	-1.01967e-10	-0.468792
70297534	chr9:70297534:A:G	2.98492e-05	-1.01967e-10	-1.06962
70297540	chr9:70297540:A:G	3.40267e-05	-1.01967e-10	-0.938629
70297826	chr9:70297826:G:A	7.04352e-05	-1.01967e-10	-0.211082
70297998	chr9:70297998:G:A	7.30638e-06	-1.38342	-1.09361
70298560	chr9:70298560:T:C	3.62624e-05	-1.01967e-10	-0.874995
70298800	chr9:70298800:G:A	2.98477e-05	-1.01967e-10	-1.06967
70299128	chr9:70299128:A:G	3.43563e-05	-0.965398	0.0364078
70299336	chr9:70299336:T:A	2.89737e-05	-1.191	0.0916143
70299436	chr9:70299436:C:T	3.10184e-05	-1.01967e-10	-1.03119
70299627	chr9:70299627:T:A	2.9925e-05	-1.01967e-10	-1.06708
70299732	chr9:70299732:A:G	2.75724e-05	-1.01967e-10	-1.14896
70300376	chr9:70300376:A:C	2.98555e-05	-1.01967e-10	-1.06941
70300568	chr9:70300568:A:G	2.78962e-05	-1.13729	-2.24825e-10
70301057	chr9:70301057:A:G	2.909e-05	-1.01967e-10	-1.09538
70301623	chr9:70301623:C:T	2.88896e-05	-1.01967e-10	-1.10229
70301790	chr9:70301790:T:C	2.98622e-05	-1.01967e-10	-1.06918
70301810	chr9:70301810:A:G	1.95835e-05	-0.386809	-1.10428
70302220	chr9:70302220:G:A	3.36294e-05	-1.01967e-10	-0.950375
70302233	chr9:70302233:G:C	9.81414e-06	-1.30822	-0.873736
70302458	chr9:70302458:A:G	2.84043e-05	-1.01967e-10	-1.11923
70302504	chr9:70302504:T:A	3.90654e-05	-1.01967e-10	-0.800537
70302813	chr9:70302813:A:G	2.98505e-05	-1.01967e-10	-1.06957
70302970	chr9:70302970:C:T	2.91061e-05	-1.01967e-10	-1.09483
70303237	chr9:70303237:A:G	3.04918e-05	-1.01967e-10	-1.04832
70303249	chr9:70303249:AAT:A	5.36486e-05	-1.01967e-10	-0.48332
70303301	chr9:70303301:CTATAAT:C	1.14719e-05	-0.921436	-1.10444
70303307	chr9:70303307:T:C	2.8433e-05	-1.01967e-10	-1.11822
70303310	chr9:70303310:T:C	5.22441e-05	-0.968282	0.458433
70303341	chr9:70303341:C:A	2.06519e-05	-1.43797	-2.24825e-10
70303428	chr9:70303428:G:A	2.91033e-05	-1.01967e-10	-1.09492
70303975	chr9:70303975:T:C	5.03338e-05	-0.52368	-0.0234186
70304300	chr9:70304300:A:G	2.88985e-05	-1.01967e-10	-1.10199
70304413	chr9:70304413:A:G	5.84795e-05	-0.549342	0.152244
70304611	chr9:70304611:C:T	2.00283e-05	-1.46863	-2.24825e-10
70304718	chr9:70304718:C:A	1.20522e-05	-0.955435	-1.0211
70305613	chr9:70305613:AG:A	5.18698e-05	-0.517039	-2.24825e-10
70305764	chr9:70305764:T:C	2.83496e-05	-1.01967e-10	-1.12116
70305808	chr9:70305808:A:G	3.52647e-05	-1.36947	0.466574
70306121	chr9:70306121:A:G	2.50647e-05	-1.24431	-2.24825e-10
70306564	chr9:70306564:G:T	3.05814e-05	-1.01967e-10	-1.04538
70307221	chr9:70307221:T:C	2.99177e-05	-1.01967e-10	-1.06733
70307251	chr9:70307251:G:A	9.66835e-05	-1.01967e-10	0.105667
70307433	chr9:70307433:C:T	2.98295e-05	-1.01967e-10	-1.07028
70307603	chr9:70307603:A:G	5.15292e-05	-0.443155	-0.0804712
70307809	chr9:70307809:A:G	2.98085e-05	-1.07098	-2.24825e-10
70308095	chr9:70308095:G:A	5.65235e-05	-0.480063	0.0489446
70308250	chr9:70308250:C:G	2.83206e-05	-1.01967e-10	-1.12218
70308274	chr9:70308274:T:C	5.37685e-05	-0.437705	-0.043383
70308334	chr9:70308334:G:A	2.88056e-05	-1.01967e-10	-1.1052
70308409	chr9:70308409:C:T	5.33273e-05	-1.01967e-10	-0.489326
70308702	chr9:70308702:T:C	3.00844e-05	-1.01967e-10	-1.06177
70309250	chr9:70309250:T:C	2.86066e-05	-1.01967e-10	-1.11214
70309589	chr9:70309589:T:G	1.40374e-05	-1.27832	-0.545731
70310200	chr9:70310200:G:A	1.17495e-05	-1.30642	-0.695548
70310381	chr9:70310381:CAGTG:C	2.50845e-05	-1.24353	-2.24825e-10
70310666	chr9:70310666:T:G	2.98401e-05	-1.01967e-10	-1.06992
70310731	chr9:70310731:G:A	2.98514e-05	-1.01967e-10	-1.06954
70310761	chr9:70310761:T:C	2.85958e-05	-1.01967e-10	-1.11251
70310763	chr9:70310763:CATCAG:C	2.86111e-05	-1.01967e-10	-1.11198
70310782	chr9:70310782:A:G	2.98221e-05	-1.01967e-10	-1.07053
70310985	chr9:70310985:T:G	2.98413e-05	-1.01967e-10	-1.06988
70311992	chr9:70311992:G:A	2.91068e-05	-1.01967e-10	-1.09481
70312631	chr9:70312631:T:A	7.31996e-06	-1.38238	-1.09279
70312677	chr9:70312677:A:T	1.89271e-05	-1.52518	-2.24825e-10
70312781	chr9:70312781:C:T	3.71831e-05	-0.114965	-0.734956
70313250	chr9:70313250:A:T	1.66135e-05	-0.706025	-0.949537
70313466	chr9:70313466:T:A	2.98537e-05	-1.01967e-10	-1.06947
70313569	chr9:70313569:C:G	1.24497e-05	-1.37442	-0.569657
70313603	chr9:70313603:T:C	0.000105629	-1.01967e-10	0.194159
70313796	chr9:70313796:A:G	2.98509e-05	-1.01967e-10	-1.06956
70313887	chr9:70313887:T:C	0.000238526	1.0087	-2.24825e-10
70314118	chr9:70314118:CCTT:C	1.8998e-05	-1.52144	-2.24825e-10
70314207	chr9:70314207:A:G	3.47645e-05	-1.01967e-10	-0.917178
70314377	chr9:70314377:G:T	2.76364e-05	-1.01967e-10	-1.14664
70314467	chr9:70314467:A:G	2.96023e-05	-1.01967e-10	-1.07792
70314495	chr9:70314495:T:A	2.98078e-05	-1.01967e-10	-1.07101
70314587	chr9:70314587:T:C	1.06484e-05	-1.25255	-0.847812
70314852	chr9:70314852:A:G	7.32012e-06	-1.38266	-1.09249
70314853	chr9:70314853:C:T	5.72775e-05	-0.507329	0.089462
70316275	chr9:70316275:G:A	6.09304e-05	-0.980442	0.624398
70316451	chr9:70316451:CTTAACAGTAACTT:C	0.000324432	1.3163	-2.24825e-10
70316453	chr9:70316453:TA:T	0.000154559	0.524275	0.0505243
70317233	chr9:70317233:A:G	2.16829e-05	-1.38925	-2.24825e-10
70317245	chr9:70317245:C:T	6.20241e-05	-0.416571	0.0783184
70317528	chr9:70317528:T:C	4.35058e-05	-1.01967e-10	-0.692881
70318023	chr9:70318023:G:A	4.2921e-05	-0.706413	-2.24825e-10
70318277	chr9:70318277:A:G	6.86156e-05	-1.01967e-10	-0.237256
70318292	chr9:70318292:G:A	2.98413e-05	-1.01967e-10	-1.06988
70318305	chr9:70318305:T:C	2.19701e-05	-1.27533	-0.100758
70318361	chr9:70318361:C:G	2.83288e-05	-1.01967e-10	-1.1219
70318858	chr9:70318858:A:G	4.75824e-05	-0.608121	0.00480784
70319042	chr9:70319042:G:C	2.76683e-05	-1.01967e-10	-1.14549
70319082	chr9:70319082:C:T	2.98413e-05	-1.01967e-10	-1.06988
70319174	chr9:70319174:T:C	1.09465e-05	-0.968949	-1.1038
70320514	chr9:70320514:A:G	2.98413e-05	-1.01967e-10	-1.06988
70320561	chr9:70320561:A:G	7.32489e-06	-1.38232	-1.09217
70321414	chr9:70321414:A:G	2.95924e-05	-1.01967e-10	-1.07826
70321429	chr9:70321429:GT:G	7.77075e-06	-1.36311	-1.0523
70321647	chr9:70321647:G:A	4.96984e-05	-0.474514	-0.085288
70322103	chr9:70322103:T:C	5.43082e-05	-0.457521	-0.0135782
70322641	chr9:70322641:GCCTGGCCAACATGATGAAAC:G	0.000140378	0.478565	-2.24825e-10
70322837	chr9:70322837:A:G	1.25322e-05	-1.36868	-0.568794
70323337	chr9:70323337:T:C	2.98578e-05	-1.01967e-10	-1.06933
70323530	chr9:70323530:G:A	6.95393e-05	-1.01967e-10	-0.223883
70324209	chr9:70324209:C:T	7.42645e-06	-1.31504	-1.14569
70324394	chr9:70324394:A:T	2.98366e-05	-1.01967e-10	-1.07004
70324487	chr9:70324487:T:C	2.80592e-05	-1.01967e-10	-1.13146
70324786	chr9:70324786:C:T	4.87163e-05	-0.530724	-0.0490367
70324884	chr9:70324884:T:C	3.04256e-05	-1.01967e-10	-1.05049
70324990	chr9:70324990:G:A	3.1359e-05	-1.04236	0.0220863
70325169	chr9:70325169:G:A	1.06381e-05	-0.990622	-1.11071
70325236	chr9:70325236:G:A	2.75694e-05	-1.01967e-10	-1.14907
70325249	chr9:70325249:T:G	2.98413e-05	-1.01967e-10	-1.06988
70325348	chr9:70325348:G:A	2.98339e-05	-1.01967e-10	-1.07013
70325579	chr9:70325579:T:A	5.73326e-05	-0.465162	0.048256
70326054	chr9:70326054:A:G	2.3709e-05	-1.29992	-2.24825e-10
70326604	chr9:70326604:T:C	2.87095e-05	-1.01967e-10	-1.10855
70326851	chr9:70326851:C:T	5.27285e-05	-1.01967e-10	-0.500619
70326889	chr9:70326889:G:A	2.82091e-05	-1.01967e-10	-1.12613
70327067	chr9:70327067:G:A	0.000108877	0.224442	-2.24825e-10
70327080	chr9:70327080:A:G	4.58612e-05	0.284298	-0.924453
70327320	chr9:70327320:A:T	6.1632e-05	-0.4413	0.0967051
70327582	chr9:70327582:A:G	1.27393e-05	-0.992707	-0.928374
70328019	chr9:70328019:C:T	3.2985e-05	-0.90662	-0.0631037
70328185	chr9:70328185:A:T	2.85803e-05	-1.01967e-10	-1.11306
70328700	chr9:70328700:G:A	3.65149e-05	-1.01967e-10	-0.868056
70328998	chr9:70328998:C:T	2.76247e-05	-1.01967e-10	-1.14706
70329012	chr9:70329012:C:T	2.75454e-05	-1.01967e-10	-1.14994
70329082	chr9:70329082:A:G	5.48346e-05	-0.425068	-0.036385
70329412	chr9:70329412:G:A	3.39759e-05	-0.157529	-0.782594
70329486	chr9:70329486:C:T	1.48521e-05	-1.3342	-0.433428
70329499	chr9:70329499:G:A	1.13042e-05	-0.932774	-1.10783
70329510	chr9:70329510:G:A	3.68486e-05	-0.080443	-0.778514
70329526	chr9:70329526:A:G	2.7615e-05	-1.01967e-10	-1.14742
70329882	chr9:70329882:G:T	1.98792e-05	-1.29888	-0.177225
70330076	chr9:70330076:T:C	3.59256e-05	-0.117621	-0.766704
70330657	chr9:70330657:C:A	1.06798e-05	-0.986207	-1.11121
70331415	chr9:70331415:AAAAC:A	5.95459e-05	-0.826997	0.447969
70331471	chr9:70331471:G:A	2.77733e-05	-1.01967e-10	-1.1417
70331777	chr9:70331777:G:A	7.33107e-06	-1.37735	-1.0963
70331941	chr9:70331941:G:A	1.10124e-05	-0.939561	-1.12719
70332156	chr9:70332156:C:A	1.18216e-05	-0.891257	-1.10459
70332227	chr9:70332227:A:G	2.8317e-05	-1.01967e-10	-1.12231
70332660	chr9:70332660:C:G	2.98123e-05	-1.01967e-10	-1.07085
70332828	chr9:70332828:C:CTGA	1.18889e-05	-0.964943	-1.02523
70332994	chr9:70332994:A:T	6.02928e-05	-0.873643	0.507081
70333055	chr9:70333055:G:T	2.98429e-05	-1.01967e-10	-1.06983
70333113	chr9:70333113:A:G	1.13073e-05	-1.31292	-0.727407
70333583	chr9:70333583:T:C	4.35021e-05	-0.692967	-2.24825e-10
70333641	chr9:70333641:G:T	4.24242e-05	-1.01967e-10	-0.718057
70333828	chr9:70333828:T:A	7.52786e-06	-1.35379	-1.09337
70334132	chr9:70334132:T:G	6.25269e-06	-1.48881	-1.14395
70334183	chr9:70334183:A:C	1.30121e-05	-0.896884	-1.00301
70334752	chr9:70334752:A:G	1.37769e-05	-0.89608	-0.946704
70335238	chr9:70335238:T:G	2.5675e-05	-1.22026	-2.24825e-10
70335330	chr9:70335330:G:A	2.99606e-05	-1.01967e-10	-1.06589
70335408	chr9:70335408:A:G	8.44291e-05	-1.01967e-10	-0.0298637
70335452	chr9:70335452:G:A	3.0022e-05	-1.01967e-10	-1.06384
70335462	chr9:70335462:A:G	5.29782e-05	-0.480406	-0.0154894
70335589	chr9:70335589:A:G	2.81341e-05	-1.01967e-10	-1.12879
70335713	chr9:70335713:A:G	5.28625e-05	-0.468004	-0.0300774
70336207	chr9:70336207:TGTA:T	1.52155e-05	-1.00315	-0.740308
70336501	chr9:70336501:A:G	2.54692e-05	-0.204962	-1.02334
70336938	chr9:70336938:C:T	1.40738e-05	-0.773786	-1.04768
70337118	chr9:70337118:C:T	3.14287e-05	-1.21207	0.19402
70337206	chr9:70337206:T:G	1.99607e-05	-1.47201	-2.24825e-10
70337519	chr9:70337519:A:G	2.96745e-05	-1.01967e-10	-1.07549
70338444	chr9:70338444:G:A	1.21637e-05	-1.28548	-0.681841
70338568	chr9:70338568:A:C	1.06622e-05	-1.21458	-0.884493
70338752	chr9:70338752:C:T	2.98413e-05	-1.01967e-10	-1.06988
70339986	chr9:70339986:C:CGTT	2.40338e-05	-1.21977	-0.0665419
70339987	chr9:70339987:C:A	2.36498e-05	-1.2325	-0.0699189
70339992	chr9:70339992:C:G	2.9909e-05	-1.01967e-10	-1.06762
70340559	chr9:70340559:AATG:A	1.78001e-05	-0.588838	-0.997731
70340727	chr9:70340727:T:C	4.21895e-05	-1.01967e-10	-0.723603
70340815	chr9:70340815:G:A	1.93475e-05	-1.50321	-2.24825e-10
70340841	chr9:70340841:G:C	2.75816e-05	-1.01967e-10	-1.14863
70340931	chr9:70340931:G:C	4.04406e-05	-1.01967e-10	-0.76594
70341135	chr9:70341135:G:T	2.86117e-05	-1.01967e-10	-1.11196
70341542	chr9:70341542:A:G	3.05696e-05	-1.17639	0.130625
70341598	chr9:70341598:C:A	5.47326e-05	-0.50621	0.0428931
70341642	chr9:70341642:T:G	1.24522e-05	-0.795642	-1.14824
70341781	chr9:70341781:A:G	3.18243e-05	0.112187	-1.11773
70341952	chr9:70341952:C:T	3.62874e-05	-0.0498426	-0.824462
70342057	chr9:70342057:C:T	1.24667e-05	-0.853445	-1.08927
70342092	chr9:70342092:A:G	2.98988e-05	-1.01967e-10	-1.06796
70342116	chr9:70342116:A:G	1.3229e-05	-0.940354	-0.943012
70342320	chr9:70342320:C:T	2.9179e-05	-1.01967e-10	-1.09232
70342407	chr9:70342407:A:T	2.98726e-05	-1.01967e-10	-1.06883
70342625	chr9:70342625:C:G	2.39559e-05	-1.22293	-0.0666272
70342884	chr9:70342884:T:A	2.98496e-05	-1.01967e-10	-1.0696
70342909	chr9:70342909:G:T	2.92852e-05	-1.01967e-10	-1.08869
70343262	chr9:70343262:C:T	3.29174e-05	-1.01967e-10	-0.971773
70343263	chr9:70343263:G:A	5.06426e-05	-1.01967e-10	-0.540982
70343321	chr9:70343321:T:A	5.82484e-05	-0.885737	0.484678
70343722	chr9:70343722:G:A	3.09437e-05	0.0797019	-1.11331
70344312	chr9:70344312:C:CAT	2.98338e-05	-1.01967e-10	-1.07013
70344499	chr9:70344499:G:A	2.85961e-05	-1.01967e-10	-1.1125
70344597	chr9:70344597:T:C	2.98961e-05	-1.01967e-10	-1.06805
70344818	chr9:70344818:A:G	2.98413e-05	-1.01967e-10	-1.06988
70345140	chr9:70345140:T:C	3.02462e-05	-1.01967e-10	-1.0564
70345238	chr9:70345238:AAATT:A	2.98663e-05	-1.01967e-10	-1.06904
70345875	chr9:70345875:T:C	2.75539e-05	-1.01967e-10	-1.14963
70346429	chr9:70346429:G:A	2.75435e-05	-1.01967e-10	-1.15001
70346487	chr9:70346487:G:A	2.03515e-05	-1.45262	-2.24825e-10
70346905	chr9:70346905:C:T	2.98413e-05	-1.01967e-10	-1.06988
70348125	chr9:70348125:T:C	2.92887e-05	-1.01967e-10	-1.08857
70348252	chr9:70348252:T:A	8.0282e-06	-1.32748	-1.05534
70348305	chr9:70348305:G:A	3.27208e-05	-1.01967e-10	-0.977764
70348429	chr9:70348429:C:T	1.18204e-05	-0.899554	-1.09639
70348430	chr9:70348430:G:A	3.43056e-05	-1.01967e-10	-0.930465
70348535	chr9:70348535:A:C	2.98459e-05	-1.01967e-10	-1.06973
70348652	chr9:70348652:C:T	1.45729e-05	-0.969049	-0.817562
70349048	chr9:70349048:TTTAA:T	6.1682e-05	-0.830429	0.486646
70349127	chr9:70349127:C:T	1.893e-05	-1.52502	-2.24825e-10
70349128	chr9:70349128:G:A	2.34122e-05	-1.31252	-2.24825e-10
70349227	chr9:70349227:C:T	2.03127e-05	-1.45453	-2.24825e-10
70349623	chr9:70349623:G:A	3.02707e-05	-1.01967e-10	-1.05559
70349672	chr9:70349672:A:G	8.06293e-05	-1.01967e-10	-0.0759134
70349851	chr9:70349851:A:G	5.82928e-05	-0.852179	0.451883
70350361	chr9:70350361:G:A	2.98494e-05	-1.01967e-10	-1.06961
70350723	chr9:70350723:T:C	3.12546e-05	0.0853669	-1.10898
70351146	chr9:70351146:G:A	3.04901e-05	-1.01967e-10	-1.04837
70351803	chr9:70351803:C:T	5.74204e-05	-0.471196	0.0558208
70351869	chr9:70351869:A:G	3.19568e-05	-0.921274	-0.0801166
70351882	chr9:70351882:C:T	2.86027e-05	-1.01967e-10	-1.11227
70351941	chr9:70351941:A:G	5.94373e-05	-0.424164	0.0433102
70352017	chr9:70352017:G:T	7.28844e-06	-1.33055	-1.14894
70352067	chr9:70352067:T:TG	2.75465e-05	-1.01967e-10	-1.1499
70353052	chr9:70353052:G:A	2.84445e-05	-1.01967e-10	-1.11782
70353122	chr9:70353122:A:G	6.9175e-06	-1.4294	-1.10232
70353588	chr9:70353588:TG:T	2.98894e-05	-1.01967e-10	-1.06827
70353646	chr9:70353646:G:A	2.98968e-05	-1.01967e-10	-1.06802
70354472	chr9:70354472:G:A	4.40005e-05	-0.681575	-2.24825e-10
70354601	chr9:70354601:A:T	4.2285e-05	-0.000710146	-0.720632
70354629	chr9:70354629:A:C	7.38336e-06	-1.37401	-1.09254
70354738	chr9:70354738:C:T	0.000295414	1.2226	-2.24825e-10
70355355	chr9:70355355:G:T	3.40166e-05	-1.01967e-10	-0.938927
70355383	chr9:70355383:G:A	2.98358e-05	-1.01967e-10	-1.07007
70355399	chr9:70355399:A:G	2.98413e-05	-1.01967e-10	-1.06988
70355744	chr9:70355744:CTA:C	4.98451e-05	-0.962332	0.405476
70355941	chr9:70355941:C:A	3.38234e-05	-1.01967e-10	-0.944622
70355959	chr9:70355959:G:A	1.1635e-05	-1.29397	-0.717789
70356296	chr9:70356296:A:T	1.38479e-05	-0.717268	-1.12037
70356695	chr9:70356695:A:G	6.19917e-05	-1.01967e-10	-0.338774
70357045	chr9:70357045:T:TGA	2.93714e-05	-1.01967e-10	-1.08575
70357471	chr9:70357471:TAACAG:T	5.28976e-05	-1.01967e-10	-0.497417
70357704	chr9:70357704:G:A	1.0335e-05	-1.291	-0.839233
70357898	chr9:70357898:G:A	2.0089e-05	-1.20821	-0.257389
70358637	chr9:70358637:G:A	5.42328e-05	-0.472489	-2.24825e-10
70358686	chr9:70358686:A:G	3.10841e-05	-1.01967e-10	-1.02908
70358837	chr9:70358837:A:G	2.98012e-05	-1.01967e-10	-1.07123
70359001	chr9:70359001:C:CCCAA	1.29525e-05	-0.905025	-0.999464
70359003	chr9:70359003:C:G	1.29954e-05	-0.905903	-0.995276
70359313	chr9:70359313:T:C	2.98726e-05	-1.01967e-10	-1.06883
70360162	chr9:70360162:A:G	2.98751e-05	-1.01967e-10	-1.06875
70360268	chr9:70360268:G:A	2.98661e-05	-1.01967e-10	-1.06905
70360339	chr9:70360339:A:G	2.98546e-05	-1.01967e-10	-1.06944
70360765	chr9:70360765:G:A	4.07978e-05	-0.654515	-0.102631
70360780	chr9:70360780:C:T	4.95936e-05	-1.01967e-10	-0.561913
70360971	chr9:70360971:G:A	2.98717e-05	-1.01967e-10	-1.06886
70361147	chr9:70361147:C:T	5.20698e-05	-1.01967e-10	-0.51319
70361423	chr9:70361423:T:C	2.98722e-05	-1.01967e-10	-1.06885
70362058	chr9:70362058:C:T	8.74269e-06	-1.17572	-1.12184
70362338	chr9:70362338:TGTAAA:T	3.00603e-05	-1.01967e-10	-1.06257
70362357	chr9:70362357:T:C	3.96425e-05	-0.676232	-0.109642
70362429	chr9:70362429:T:C	2.47411e-05	-1.35852	0.101204
70362570	chr9:70362570:T:C	3.03334e-05	-1.01967e-10	-1.05353
70362858	chr9:70362858:AC:A	0.000101998	-1.01967e-10	0.159182
70363302	chr9:70363302:T:C	9.68756e-06	-1.09067	-1.10427
70363720	chr9:70363720:C:T	4.84102e-05	-0.757506	0.171441
70363909	chr9:70363909:T:C	5.40248e-05	-1.01967e-10	-0.476331
70364048	chr9:70364048:G:C	2.8597e-05	-1.01967e-10	-1.11247
70364086	chr9:70364086:G:T	5.3416e-05	-0.73263	0.244965
70364205	chr9:70364205:T:C	0.000176625	1.85575	-1.14749
70364330	chr9:70364330:T:C	2.29728e-05	-0.667473	-0.66399
70364449	chr9:70364449:T:C	9.116e-05	-1.01967e-10	0.0468407
70364570	chr9:70364570:C:T	6.64023e-05	-0.681821	0.411778
70364695	chr9:70364695:AC:A	4.01336e-05	-1.01967e-10	-0.773561
70364715	chr9:70364715:T:C	6.88912e-05	-0.632232	0.398985
70364953	chr9:70364953:C:T	3.87545e-05	-1.01967e-10	-0.808528
70365159	chr9:70365159:A:G	2.75658e-05	-1.01967e-10	-1.1492
70365401	chr9:70365401:C:A	1.90722e-05	-1.51754	-2.24825e-10
70365662	chr9:70365662:G:A	9.51428e-06	-1.10872	-1.10427
70365683	chr9:70365683:G:C	1.89366e-05	-1.52468	-2.24825e-10
70365915	chr9:70365915:A:G	2.86465e-05	-1.01967e-10	-1.11074
70366082	chr9:70366082:A:G	5.55529e-05	-0.778097	0.329658
70367050	chr9:70367050:A:C	6.34584e-05	-1.01967e-10	-0.315391
70367137	chr9:70367137:T:C	1.2678e-05	-0.997877	-0.92803
70367433	chr9:70367433:G:T	2.81174e-05	-1.01967e-10	-1.12939
70367904	chr9:70367904:CCTT:C	2.86629e-05	-1.01967e-10	-1.11017
70367919	chr9:70367919:G:GTGGAAA	7.50974e-06	-1.29995	-1.14963
70368355	chr9:70368355:G:A	0.000202042	1.93921	-1.09651
70368584	chr9:70368584:TCATTTGA:T	4.9103e-05	-1.1685	0.596647
70368812	chr9:70368812:C:T	7.51137e-06	-1.30258	-1.14678
70368948	chr9:70368948:G:T	6.63293e-05	-0.665763	0.394619
70368970	chr9:70368970:A:G	7.1148e-05	-0.684304	0.483291
70369092	chr9:70369092:A:G	6.16662e-05	-0.732948	0.388909
70369302	chr9:70369302:G:C	2.77801e-05	-1.01967e-10	-1.14146
70369777	chr9:70369777:G:C	2.93324e-05	-1.01967e-10	-1.08708
70369905	chr9:70369905:GAA:G	1.16821e-05	-0.896485	-1.11124
70370260	chr9:70370260:A:T	2.99333e-05	-1.01967e-10	-1.0668
70370834	chr9:70370834:A:G	2.34937e-05	-0.603041	-0.706001
70371024	chr9:70371024:C:T	9.7918e-06	-1.44369	-0.740542
70371130	chr9:70371130:C:G	4.16214e-05	0.360467	-1.09763
70371289	chr9:70371289:A:G	0.000180059	-1.01967e-10	0.727508
70371372	chr9:70371372:G:A	2.79059e-05	-1.01967e-10	-1.13694
70371641	chr9:70371641:C:T	2.53794e-05	-1.23184	-2.24825e-10
70371826	chr9:70371826:A:G	2.85818e-05	-1.01967e-10	-1.113
70371863	chr9:70371863:C:T	9.40991e-05	1.17005	-1.09147
70372099	chr9:70372099:G:A	4.92669e-05	-1.01967e-10	-0.568523
70372242	chr9:70372242:T:C	8.86614e-06	-1.41183	-0.871709
70372322	chr9:70372322:T:C	2.7807e-05	-1.01967e-10	-1.14049
70372589	chr9:70372589:T:C	2.87201e-05	-1.01967e-10	-1.10818
70372989	chr9:70372989:G:A	2.86758e-05	-1.01967e-10	-1.10972
70373096	chr9:70373096:A:T	6.51102e-06	-1.45469	-1.13759
70373189	chr9:70373189:C:T	3.20467e-05	-1.01967e-10	-0.998582
70373210	chr9:70373210:T:G	2.8022e-05	-1.01967e-10	-1.13278
70373711	chr9:70373711:AAAC:A	6.54333e-05	0.858749	-1.14349
70374062	chr9:70374062:G:T	3.11832e-05	-1.01967e-10	-1.0259
70374103	chr9:70374103:T:TTAAA	3.19179e-05	-1.01967e-10	-1.00261
70374137	chr9:70374137:T:C	6.41128e-05	-0.305131	-2.24825e-10
70374151	chr9:70374151:G:A	2.76515e-05	-1.01967e-10	-1.1461
70374239	chr9:70374239:A:T	2.76174e-05	-1.01967e-10	-1.14733
70374247	chr9:70374247:G:GAAGTGAAGCA	2.76354e-05	-1.01967e-10	-1.14668
70374389	chr9:70374389:A:T	3.03542e-05	-1.01967e-10	-1.05284
70374509	chr9:70374509:G:A	8.49634e-05	-1.01967e-10	-0.0235549
70374916	chr9:70374916:A:G	9.07353e-05	1.192	-1.14983
70375503	chr9:70375503:G:A	6.77238e-05	-0.250338	-2.24825e-10
70375673	chr9:70375673:T:C	3.78601e-05	-1.01967e-10	-0.831879
70375943	chr9:70375943:T:A	2.76749e-05	-1.01967e-10	-1.14525
70376279	chr9:70376279:T:C	2.691e-05	-0.63361	-0.539667
70376365	chr9:70376365:G:A	6.83776e-05	0.826703	-1.06743
70376550	chr9:70376550:T:A	9.19193e-05	-1.01967e-10	0.0551358
70376669	chr9:70376669:G:C	3.8102e-05	-1.01967e-10	-0.825509
70376778	chr9:70376778:T:C	2.76662e-05	-1.01967e-10	-1.14556
70376859	chr9:70376859:CA:C	6.6105e-06	-1.43484	-1.14227
70376962	chr9:70376962:AG:A	2.76229e-05	-1.01967e-10	-1.14713
70377194	chr9:70377194:G:A	5.98892e-05	0.650283	-1.02356
70377301	chr9:70377301:A:G	2.97439e-05	-1.01967e-10	-1.07315
70377333	chr9:70377333:A:G	2.75475e-05	-1.01967e-10	-1.14986
70377443	chr9:70377443:C:T	6.17733e-06	-1.52185	-1.12304
70377484	chr9:70377484:G:A	3.38697e-05	-1.01967e-10	-0.943256
70377672	chr9:70377672:A:G	3.03631e-05	-1.01967e-10	-1.05255
70377750	chr9:70377750:A:G	9.43125e-05	1.19312	-1.11228
70377876	chr9:70377876:G:A	2.9035e-05	-1.01967e-10	-1.09727
70378039	chr9:70378039:C:T	2.95351e-05	-1.01967e-10	-1.0802
70378269	chr9:70378269:G:A	8.70307e-05	1.14638	-1.14589
70378355	chr9:70378355:T:G	3.34346e-05	-1.01967e-10	-0.956184
70378495	chr9:70378495:A:G	4.14368e-05	-1.01967e-10	-0.741606
70378620	chr9:70378620:C:T	3.30205e-05	-1.01967e-10	-0.968646
70378668	chr9:70378668:G:T	7.93229e-05	-1.01967e-10	-0.0922485
70378692	chr9:70378692:T:TC	7.92756e-05	1.05606	-1.14891
70378700	chr9:70378700:T:G	2.8372e-05	-1.01967e-10	-1.12037
70378793	chr9:70378793:A:G	2.79458e-05	-1.01967e-10	-1.13551
70378868	chr9:70378868:G:A	2.77114e-05	-1.01967e-10	-1.14393
70379019	chr9:70379019:C:T	9.7869e-05	-1.01967e-10	0.117854
70380242	chr9:70380242:C:T	3.95659e-05	-1.01967e-10	-0.787808
70380376	chr9:70380376:T:C	3.10052e-05	-1.01967e-10	-1.03162
70380407	chr9:70380407:C:T	3.99298e-05	-1.01967e-10	-0.778652
70380624	chr9:70380624:C:G	7.69186e-05	0.806436	-0.929464
70380868	chr9:70380868:A:G	3.9506e-05	-1.01967e-10	-0.789322
70380989	chr9:70380989:A:G	3.38217e-05	-1.01967e-10	-0.944673
70381114	chr9:70381114:G:A	3.92485e-05	-1.01967e-10	-0.795861
70381502	chr9:70381502:A:G	2.81635e-05	-1.01967e-10	-1.12775
70381557	chr9:70381557:A:T	3.98462e-05	-1.01967e-10	-0.780748
70381595	chr9:70381595:A:T	8.76773e-05	-1.01967e-10	0.00788812
70381621	chr9:70381621:T:C	8.81095e-05	-1.01967e-10	0.0128051
70381700	chr9:70381700:A:G	5.78996e-05	-1.01967e-10	-0.407065
70381742	chr9:70381742:A:T	2.76738e-05	-1.01967e-10	-1.14529
70381754	chr9:70381754:G:T	3.90174e-05	-1.01967e-10	-0.801768
70381956	chr9:70381956:G:A	0.000759296	3.30711	-1.14049
70382376	chr9:70382376:G:A	0.000121747	0.863403	-0.52723
70382524	chr9:70382524:T:G	2.77454e-05	-1.01967e-10	-1.1427
70382837	chr9:70382837:C:T	2.99545e-05	-1.01967e-10	-1.0661
70383092	chr9:70383092:A:G	2.75435e-05	-1.01967e-10	-1.15001
70383416	chr9:70383416:A:C	0.000382185	2.61107	-1.13094
70383509	chr9:70383509:T:C	0.000543328	2.69295	-0.861009
70383553	chr9:70383553:T:A	3.22629e-05	-1.01967e-10	-0.991858
70383936	chr9:70383936:C:T	2.1706e-05	-1.38818	-2.24825e-10
70384234	chr9:70384234:T:C	6.94862e-05	-1.01967e-10	-0.224648
70384916	chr9:70384916:G:A	3.11274e-05	-1.01967e-10	-1.02769
70385240	chr9:70385240:T:C	9.76967e-05	-1.01967e-10	0.116092
70385988	chr9:70385988:G:A	3.1116e-05	-1.01967e-10	-1.02805
70386523	chr9:70386523:T:G	3.14872e-05	-1.01967e-10	-1.01619
70386573	chr9:70386573:T:C	0.00167783	4.10822	-1.14874
70386607	chr9:70386607:T:A	7.29779e-06	-1.35874	-1.11947
70386808	chr9:70386808:CCTT:C	4.50736e-05	-1.01967e-10	-0.657479
70387732	chr9:70387732:C:G	2.91125e-05	-1.01967e-10	-1.09461
70388066	chr9:70388066:G:A	7.11954e-05	-0.200347	-2.24825e-10
70388155	chr9:70388155:G:A	9.82947e-05	-1.01967e-10	0.122195
70388389	chr9:70388389:C:A	4.39932e-05	-1.01967e-10	-0.68174
70388582	chr9:70388582:A:G	6.81328e-06	-1.43911	-1.10779
70388603	chr9:70388603:A:G	2.8467e-05	-1.01967e-10	-1.11703
70388676	chr9:70388676:T:C	2.99304e-05	-1.01967e-10	-1.0669
70389074	chr9:70389074:A:G	0.00216503	3.7068	-0.492381
70389086	chr9:70389086:A:T	2.98101e-05	-1.01967e-10	-1.07093
70389380	chr9:70389380:G:GAA	3.04291e-05	-1.01967e-10	-1.05038
70389448	chr9:70389448:T:C	2.01926e-05	-1.46046	-2.24825e-10
70389727	chr9:70389727:C:T	3.59976e-05	-1.01967e-10	-0.882323
70390032	chr9:70390032:A:G	1.00601e-05	-1.41173	-0.745465
70390400	chr9:70390400:A:T	3.23864e-05	-1.01967e-10	-0.988036
70390659	chr9:70390659:T:A	8.38946e-06	-1.36361	-0.975185
70390669	chr9:70390669:T:C	3.00347e-05	-1.01967e-10	-1.06342
70390699	chr9:70390699:T:C	2.99619e-05	-1.01967e-10	-1.06585
70391165	chr9:70391165:C:T	3.08093e-05	-1.01967e-10	-1.03796
70391186	chr9:70391186:C:T	2.91231e-05	-1.01967e-10	-1.09424
70391242	chr9:70391242:C:T	2.90264e-05	-1.01967e-10	-1.09757
70391453	chr9:70391453:G:A	6.85189e-06	-1.51689	-1.02436
70391791	chr9:70391791:T:C	3.19216e-05	-1.01967e-10	-1.00249
70392054	chr9:70392054:G:A	2.93307e-05	-1.01967e-10	-1.08714
70393600	chr9:70393600:A:G	2.91926e-05	-1.01967e-10	-1.09186
70393763	chr9:70393763:C:T	2.84603e-05	-1.01967e-10	-1.11727
70393849	chr9:70393849:C:T	0.000175766	1.84737	-1.14399
70394048	chr9:70394048:T:C	0.000135191	-1.01967e-10	0.440911
70394478	chr9:70394478:A:G	2.80309e-05	-1.01967e-10	-1.13247
70394584	chr9:70394584:A:C	2.80567e-05	-1.01967e-10	-1.13155
70394668	chr9:70394668:GA:G	0.000205316	1.99974	-1.14097
70394715	chr9:70394715:T:G	2.84916e-05	-1.01967e-10	-1.11617
70394997	chr9:70394997:A:G	0.000234438	2.01383	-1.02241
70395241	chr9:70395241:C:T	6.82288e-06	-1.45452	-1.09097
70395244	chr9:70395244:T:A	2.84147e-05	-1.01967e-10	-1.11887
70395661	chr9:70395661:T:C	7.8866e-05	-1.01967e-10	-0.0980249
70395901	chr9:70395901:C:G	2.82366e-05	-1.01967e-10	-1.12515
70396306	chr9:70396306:A:C	2.7729e-05	-1.01967e-10	-1.1433
70396640	chr9:70396640:A:T	2.77632e-05	-1.01967e-10	-1.14206
70396700	chr9:70396700:G:A	2.80753e-05	-1.01967e-10	-1.13089
70396744	chr9:70396744:T:C	3.493e-05	-1.01967e-10	-0.912429
70397028	chr9:70397028:G:A	2.95226e-05	-1.08062	-2.24825e-10
70397389	chr9:70397389:C:T	6.43377e-05	0.434762	-0.736391
70397436	chr9:70397436:C:T	2.76807e-05	-1.01967e-10	-1.14504
70397661	chr9:70397661:A:C	2.83692e-05	-1.01967e-10	-1.12047
70397836	chr9:70397836:T:C	4.94378e-05	-1.01967e-10	-0.56506
70398190	chr9:70398190:G:C	3.7484e-05	-1.01967e-10	-0.841862
70398219	chr9:70398219:A:G	4.83273e-05	-1.01967e-10	-0.587778
70398598	chr9:70398598:C:T	3.14398e-05	-0.318139	-0.699561
70399439	chr9:70399439:C:A	0.000319795	2.01905	-0.717147
70399475	chr9:70399475:A:C	0.000164222	-1.01967e-10	0.635445
70399626	chr9:70399626:G:A	2.16926e-05	-1.38881	-2.24825e-10
70399884	chr9:70399884:A:T	8.02062e-05	0.569392	-0.650567
70400699	chr9:70400699:G:C	2.93281e-05	-1.01967e-10	-1.08723
70400711	chr9:70400711:G:A	3.33694e-05	-0.325682	-0.632454
70400951	chr9:70400951:C:A	2.3616e-05	-1.30385	-2.24825e-10
70401151	chr9:70401151:T:C	3.34739e-05	-1.01967e-10	-0.95501
70401190	chr9:70401190:T:A	2.35359e-05	-1.30725	-2.24825e-10
70401197	chr9:70401197:A:C	3.35974e-05	-1.01967e-10	-0.951326
70401376	chr9:70401376:G:A	2.94401e-05	-1.01967e-10	-1.08342
70401457	chr9:70401457:C:T	3.36154e-05	-1.01967e-10	-0.950791
70401484	chr9:70401484:G:A	1.10533e-05	-0.918734	-1.14431
70401555	chr9:70401555:C:T	0.000104842	0.186677	-2.24825e-10
70401569	chr9:70401569:C:A	9.94158e-05	0.883125	-0.749589
70401752	chr9:70401752:C:T	2.83706e-05	-1.01967e-10	-1.12042
70401788	chr9:70401788:G:A	2.80108e-05	-1.01967e-10	-1.13318
70401963	chr9:70401963:G:A	2.77492e-05	-1.01967e-10	-1.14257
70402872	chr9:70402872:G:A	2.15741e-05	-1.39428	-2.24825e-10
70403173	chr9:70403173:T:C	1.97045e-05	-1.48493	-2.24825e-10
70403666	chr9:70403666:C:A	6.17347e-05	-1.01967e-10	-0.34293
70403796	chr9:70403796:A:G	4.08508e-05	-1.01967e-10	-0.755849
70403846	chr9:70403846:T:C	1.96822e-05	-1.48606	-2.24825e-10
70404034	chr9:70404034:C:T	1.79885e-05	-1.2475	-0.32854
70404069	chr9:70404069:G:A	3.78834e-05	-1.01967e-10	-0.831263
70405273	chr9:70405273:G:A	3.26711e-05	-0.320348	-0.658935
70405294	chr9:70405294:C:G	6.5427e-05	-1.01967e-10	-0.28484
70405597	chr9:70405597:T:C	3.70338e-05	-1.01967e-10	-0.853945
70405699	chr9:70405699:T:C	2.75526e-05	-1.01967e-10	-1.14968
70405728	chr9:70405728:G:A	3.70736e-05	-1.01967e-10	-0.85287
70405868	chr9:70405868:G:A	2.79652e-05	-1.01967e-10	-1.13481
70406154	chr9:70406154:G:T	0.000639211	3.06488	-1.07043
70406522	chr9:70406522:G:C	3.30309e-05	-1.01967e-10	-0.968331
70406902	chr9:70406902:A:G	3.59065e-05	-1.01967e-10	-0.884858
70407277	chr9:70407277:G:A	2.77682e-05	-1.01967e-10	-1.14189
70408123	chr9:70408123:C:T	2.90168e-05	-1.15389	0.0559875
70408180	chr9:70408180:C:T	6.31755e-06	-1.49227	-1.13018
70408454	chr9:70408454:GA:G	3.14438e-05	-1.12806	0.110488
70408890	chr9:70408890:G:C	3.2968e-05	-1.01967e-10	-0.970237
70409605	chr9:70409605:T:C	0.000910485	3.07546	-0.72726
70409675	chr9:70409675:T:C	6.59152e-05	-1.01967e-10	-0.277407
70409677	chr9:70409677:CAAAT:C	3.70096e-05	-1.01967e-10	-0.854598
70409686	chr9:70409686:A:G	7.95667e-06	-1.34901	-1.04276
70409915	chr9:70409915:G:A	0.000413535	-1.01967e-10	1.55897
70409988	chr9:70409988:T:G	2.87848e-05	-1.01967e-10	-1.10593
70410628	chr9:70410628:T:C	0.000509234	2.01234	-0.245211
70410665	chr9:70410665:T:C	2.80946e-05	-1.01967e-10	-1.1302
70411662	chr9:70411662:CAAG:C	6.34969e-05	-1.01967e-10	-0.314784
70411802	chr9:70411802:G:C	2.76637e-05	-1.01967e-10	-1.14565
70411964	chr9:70411964:A:G	6.47279e-05	-1.01967e-10	-0.295583
70412160	chr9:70412160:G:A	2.01265e-05	-1.46374	-2.24825e-10
70412412	chr9:70412412:G:A	5.56088e-05	0.284033	-0.731468
70412659	chr9:70412659:C:T	2.90703e-05	-1.01967e-10	-1.09606
70413226	chr9:70413226:C:A	9.56616e-05	0.0950411	-2.24825e-10
70413850	chr9:70413850:T:C	0.000897245	3.17529	-0.841741
70413866	chr9:70413866:G:A	0.000121588	-1.01967e-10	0.334861
70414308	chr9:70414308:T:C	6.75601e-05	-1.01967e-10	-0.252758
70414418	chr9:70414418:G:C	4.72941e-05	-1.01967e-10	-0.60939
70414479	chr9:70414479:C:T	3.14189e-05	-1.01967e-10	-1.01837
70414605	chr9:70414605:A:T	2.78467e-05	-1.01967e-10	-1.13906
70414915	chr9:70414915:G:A	0.000820551	3.08756	-0.843361
70415699	chr9:70415699:C:T	3.70237e-05	-1.01967e-10	-0.854218
70415752	chr9:70415752:G:A	2.76384e-05	-1.01967e-10	-1.14657
70416149	chr9:70416149:T:A	2.72956e-05	-0.00906428	-1.14999
70416447	chr9:70416447:T:C	0.000874598	3.13482	-0.826836
70416569	chr9:70416569:T:C	9.28539e-06	-1.3405	-0.896833
70417109	chr9:70417109:T:C	7.9681e-05	-0.0877444	-2.24825e-10
70417560	chr9:70417560:T:A	0.000406339	2.19614	-0.654728
70417754	chr9:70417754:G:A	4.93142e-05	-1.01967e-10	-0.567563
70417817	chr9:70417817:C:T	9.56918e-05	0.0953569	-2.24825e-10
70417861	chr9:70417861:T:C	0.000143497	-1.01967e-10	0.50054
70417974	chr9:70417974:C:CA	4.18298e-05	-0.630524	-0.101643
70418200	chr9:70418200:A:T	0.000363442	2.08184	-0.651995
70418830	chr9:70418830:G:A	3.4894e-05	-1.01967e-10	-0.91346
70419151	chr9:70419151:C:T	6.39569e-06	-1.47236	-1.13779
70419539	chr9:70419539:T:C	3.14342e-05	-1.01967e-10	-1.01788
70419892	chr9:70419892:G:A	2.80166e-05	-1.01967e-10	-1.13298
70420994	chr9:70420994:A:G	3.23031e-05	-1.01967e-10	-0.990612
70421101	chr9:70421101:G:T	2.82164e-05	-1.01967e-10	-1.12587
70421194	chr9:70421194:G:C	0.000372561	2.32583	-0.871204
70421401	chr9:70421401:C:A	8.18376e-05	-1.01967e-10	-0.0610391
70423029	chr9:70423029:C:T	4.8503e-05	-1.01967e-10	-0.584149
70423053	chr9:70423053:T:C	7.60088e-06	-1.52457	-0.912943
70423087	chr9:70423087:T:C	0.000150825	-1.01967e-10	0.550345
70423102	chr9:70423102:G:A	0.000111518	0.412625	-0.16421
70423176	chr9:70423176:C:T	7.41634e-05	-0.159504	-2.24825e-10
70423207	chr9:70423207:A:G	6.91339e-06	-1.38279	-1.14953
70423634	chr9:70423634:A:G	5.15041e-05	-1.01967e-10	-0.524114
70423749	chr9:70423749:T:C	0.000895138	2.51351	-0.182311
70424542	chr9:70424542:C:T	0.000188645	1.89496	-1.12087
70424687	chr9:70424687:T:C	2.27101e-05	-0.441586	-0.901379
70424809	chr9:70424809:G:A	5.6154e-05	-0.437678	-2.24825e-10
70424879	chr9:70424879:A:T	2.24729e-05	-0.442753	-0.910711
70425276	chr9:70425276:C:T	2.42336e-05	-0.158946	-1.11909
70425283	chr9:70425283:C:T	2.31249e-05	-0.426751	-0.898113
70425552	chr9:70425552:C:T	2.95542e-05	-0.461505	-0.618044
70426747	chr9:70426747:C:T	3.68025e-05	-1.01967e-10	-0.860208
70427393	chr9:70427393:T:C	2.45306e-05	-0.410841	-0.855015
70428031	chr9:70428031:T:A	9.01235e-05	0.0354053	-2.24825e-10
70428097	chr9:70428097:A:G	2.31633e-05	-1.32321	-2.24825e-10
70428389	chr9:70428389:G:T	2.44459e-05	-0.28811	-0.981201
70428495	chr9:70428495:G:A	2.82077e-05	-1.01967e-10	-1.12618
70428512	chr9:70428512:A:G	2.45313e-05	-0.303234	-0.962591
70429333	chr9:70429333:G:A	2.30993e-05	-0.359429	-0.966543
70429499	chr9:70429499:A:G	2.31789e-05	-0.33949	-0.983041
70429529	chr9:70429529:A:C	2.9922e-05	-1.01967e-10	-1.06718
70429639	chr9:70429639:C:T	0.000252458	1.94743	-0.881963
70429783	chr9:70429783:G:A	2.81966e-05	-1.01967e-10	-1.12657
70429811	chr9:70429811:G:A	0.000581778	2.69784	-0.797527
70430221	chr9:70430221:C:T	8.31566e-05	-1.01967e-10	-0.0450493
70430832	chr9:70430832:G:A	9.46616e-05	-1.01967e-10	0.0845332
70430833	chr9:70430833:T:C	0.000107667	-1.01967e-10	0.213271
70431107	chr9:70431107:G:A	2.7566e-05	-1.01967e-10	-1.14919
70431187	chr9:70431187:T:A	2.85594e-05	-1.01967e-10	-1.11379
70431577	chr9:70431577:T:C	9.04467e-05	0.0389851	-2.24825e-10
70433531	chr9:70433531:G:A	5.23317e-05	-1.01967e-10	-0.508174
70433810	chr9:70433810:A:C	5.41799e-05	-1.01967e-10	-0.473466
70433839	chr9:70433839:TC:T	6.21669e-05	-1.01967e-10	-0.335953
70433958	chr9:70433958:C:T	1.96077e-05	-1.48985	-2.24825e-10
70434179	chr9:70434179:T:TG	3.07378e-05	-1.01967e-10	-1.04028
70434326	chr9:70434326:G:C	5.43501e-05	-1.01967e-10	-0.470329
70434341	chr9:70434341:A:G	0.00123571	3.33225	-0.678626
70434388	chr9:70434388:G:T	3.61299e-05	-1.01967e-10	-0.878654
70434392	chr9:70434392:C:T	3.55148e-05	-1.01967e-10	-0.895826
70434590	chr9:70434590:G:A	2.01276e-05	-1.46368	-2.24825e-10
70434910	chr9:70434910:T:A	3.48953e-05	-1.01967e-10	-0.913423
70435110	chr9:70435110:T:C	3.85264e-05	-1.01967e-10	-0.814431
70435323	chr9:70435323:C:T	0.00109829	3.63447	-1.09874
70436167	chr9:70436167:T:A	2.8175e-05	-1.01967e-10	-1.12734
70436198	chr9:70436198:A:C	0.000762362	2.00758	0.163067
70436431	chr9:70436431:T:C	0.00145493	3.89138	-1.07445
70437020	chr9:70437020:C:T	1.83578e-05	-0.488523	-1.0672
70437075	chr9:70437075:A:G	3.61566e-05	-1.01967e-10	-0.877916
70437244	chr9:70437244:A:G	8.26227e-05	-1.01967e-10	-0.0514911
70437269	chr9:70437269:A:G	0.00139785	3.85249	-1.07558
70437303	chr9:70437303:A:T	3.74193e-05	-1.01967e-10	-0.84359
70437711	chr9:70437711:G:A	0.000229031	1.99613	-1.02805
70437992	chr9:70437992:G:C	0.00120329	3.72566	-1.09862
70438881	chr9:70438881:T:A	0.00125383	3.74829	-1.08011
70438945	chr9:70438945:G:A	0.00121512	3.72416	-1.08734
70439051	chr9:70439051:T:C	5.52926e-05	-1.01967e-10	-0.453137
70439250	chr9:70439250:C:A	3.00478e-05	-1.01967e-10	-1.06299
70439319	chr9:70439319:G:T	3.3414e-05	-1.01967e-10	-0.9568
70439353	chr9:70439353:G:C	4.28343e-05	-1.01967e-10	-0.708436
70439592	chr9:70439592:A:G	1.03458e-05	-1.52163	-0.607567
70440491	chr9:70440491:C:T	4.37871e-05	-1.01967e-10	-0.686435
70440717	chr9:70440717:G:A	5.70805e-05	-1.01967e-10	-0.421313
70440932	chr9:70440932:A:G	3.74236e-05	-1.01967e-10	-0.843473
70441118	chr9:70441118:A:G	3.02368e-05	-1.01967e-10	-1.05672
70441127	chr9:70441127:A:G	3.55737e-05	0.0310669	-0.925234
70441189	chr9:70441189:G:A	0.00128189	3.77973	-1.08941
70441298	chr9:70441298:C:T	0.000267168	2.14158	-1.01948
70442014	chr9:70442014:T:C	0.00138723	3.83879	-1.0695
70442697	chr9:70442697:A:G	0.000318008	2.34157	-1.04526
70443139	chr9:70443139:A:G	7.67379e-06	-1.52036	-0.907608
70443160	chr9:70443160:T:C	2.77786e-05	-1.01967e-10	-1.14151
70444263	chr9:70444263:C:T	3.54632e-05	-1.01967e-10	-0.89728
70444631	chr9:70444631:G:A	2.03897e-05	-1.45074	-2.24825e-10
70444709	chr9:70444709:G:T	4.9213e-05	-1.01967e-10	-0.569618
70444756	chr9:70444756:C:T	3.74285e-05	-1.01967e-10	-0.843342
70444901	chr9:70444901:G:A	9.26204e-06	-1.52431	-0.715538
70445121	chr9:70445121:C:A	0.000215569	1.90299	-0.995484
70445149	chr9:70445149:A:G	0.0014242	3.89162	-1.09603
70445247	chr9:70445247:A:C	5.26515e-05	-1.01967e-10	-0.502081
70445271	chr9:70445271:G:A	0.00174947	3.98667	-0.985375
70445624	chr9:70445624:T:C	0.00133391	3.83012	-1.10002
70445643	chr9:70445643:A:G	2.80864e-05	-1.01967e-10	-1.13049
70445927	chr9:70445927:A:G	3.8657e-05	-1.01967e-10	-0.811048
70447168	chr9:70447168:C:T	2.7816e-05	-1.01967e-10	-1.14016
70447323	chr9:70447323:G:T	9.1632e-05	-1.01967e-10	0.0520049
70447522	chr9:70447522:G:A	1.94279e-05	-1.49906	-2.24825e-10
70448019	chr9:70448019:C:T	0.00117325	3.72359	-1.12183
70448035	chr9:70448035:G:A	0.00199393	3.42069	-0.288607
70448338	chr9:70448338:T:C	0.000987518	3.55275	-1.12333
70448415	chr9:70448415:C:T	2.88658e-05	-1.01967e-10	-1.10312
70448422	chr9:70448422:C:T	0.000215801	1.90456	-0.995976
70448741	chr9:70448741:G:T	3.27674e-05	-0.0401231	-0.936217
70448876	chr9:70448876:A:G	0.000688548	3.19759	-1.12878
70449454	chr9:70449454:C:T	3.65906e-05	-1.01967e-10	-0.865984
70449554	chr9:70449554:A:G	3.14398e-05	-1.01967e-10	-1.0177
70449803	chr9:70449803:G:A	3.10201e-05	-1.01967e-10	-1.03114
70449982	chr9:70449982:G:A	2.79287e-05	-1.01967e-10	-1.13612
70450096	chr9:70450096:T:A	2.04922e-05	-0.542902	-0.902831
70450181	chr9:70450181:G:A	0.000143277	-1.01967e-10	0.499007
70450403	chr9:70450403:G:A	0.00116792	3.63899	-1.04179
70450625	chr9:70450625:A:AT	5.4286e-05	-1.01967e-10	-0.47151
70450811	chr9:70450811:G:A	9.62484e-06	-1.4558	-0.745627
70450838	chr9:70450838:C:T	0.00124171	3.79831	-1.13984
70451108	chr9:70451108:T:C	0.000126648	-1.01967e-10	0.375638
70451215	chr9:70451215:G:C	6.9951e-06	-1.50769	-1.01288
70451508	chr9:70451508:G:A	0.00130068	3.84377	-1.1389
70451600	chr9:70451600:AT:A	0.000208821	1.87415	-0.998448
70451601	chr9:70451601:T:C	2.82201e-05	-1.01967e-10	-1.12574
70451637	chr9:70451637:A:AC	0.00175428	4.12861	-1.12457
70452156	chr9:70452156:T:C	2.84067e-05	-1.01967e-10	-1.11915
70452642	chr9:70452642:G:T	0.00140614	3.89775	-1.11492
70452702	chr9:70452702:T:C	7.49182e-06	-1.48231	-0.969652
70452722	chr9:70452722:T:C	2.60239e-05	-0.437395	-0.769366
70452909	chr9:70452909:G:T	0.000108008	-1.01967e-10	0.216428
70453030	chr9:70453030:CA:C	0.00178568	4.06265	-1.04087
70453069	chr9:70453069:G:A	0.000143105	-1.01967e-10	0.497802
70453405	chr9:70453405:A:G	2.78028e-05	-1.01967e-10	-1.14064
70453550	chr9:70453550:C:CTG	0.00151798	3.99807	-1.13871
70453773	chr9:70453773:AT:A	7.42833e-05	-1.01967e-10	-0.157889
70453871	chr9:70453871:T:C	0.00136429	3.89754	-1.14493
70454021	chr9:70454021:T:C	3.74336e-05	-1.01967e-10	-0.843205
70454064	chr9:70454064:A:G	7.23743e-06	-1.48024	-1.00627
70454217	chr9:70454217:C:T	0.00136699	3.8986	-1.14401
70454555	chr9:70454555:A:G	0.00144551	3.94932	-1.13888
70454636	chr9:70454636:G:A	3.48905e-05	-1.01967e-10	-0.91356
70454736	chr9:70454736:A:G	8.13548e-05	-1.01967e-10	-0.0669557
70455026	chr9:70455026:T:C	4.52359e-05	-0.653885	-2.24825e-10
70455085	chr9:70455085:A:G	0.00164321	4.0726	-1.13397
70455122	chr9:70455122:G:A	0.000144462	-1.01967e-10	0.507242
70455309	chr9:70455309:C:T	0.00144992	3.9015	-1.08801
70455368	chr9:70455368:C:T	0.00139879	3.92031	-1.14272
70455464	chr9:70455464:A:T	3.7555e-05	-1.01967e-10	-0.83997
70455618	chr9:70455618:T:C	5.41259e-05	-1.01967e-10	-0.474463
70455702	chr9:70455702:T:A	0.00177949	4.16092	-1.14262
70455949	chr9:70455949:T:C	0.000122602	0.343165	-2.24825e-10
70456020	chr9:70456020:G:A	3.29102e-05	-1.01967e-10	-0.971994
70456067	chr9:70456067:T:C	1.94024e-05	-1.50038	-2.24825e-10
70456134	chr9:70456134:GAAGGCAGCAGCCTCCC:G	6.80087e-06	-1.46722	-1.08151
70456461	chr9:70456461:C:T	3.05417e-05	-1.01967e-10	-1.04668
70456507	chr9:70456507:A:G	3.49121e-05	-1.01967e-10	-0.912941
70456793	chr9:70456793:C:T	6.69536e-06	-1.50191	-1.06245
70456926	chr9:70456926:G:A	4.44294e-05	-1.01967e-10	-0.671873
70456942	chr9:70456942:C:T	0.000104412	-1.01967e-10	0.182567
70457170	chr9:70457170:T:C	1.89292e-05	-1.52507	-2.24825e-10
70457877	chr9:70457877:T:C	3.1186e-05	-1.01967e-10	-1.0258
70457930	chr9:70457930:C:T	2.31215e-05	-1.32501	-2.24825e-10
70458052	chr9:70458052:C:T	0.000417878	2.7118	-1.14238
70458257	chr9:70458257:G:A	5.64904e-05	-1.01967e-10	-0.431704
70458266	chr9:70458266:G:A	2.75456e-05	-1.01967e-10	-1.14993
70458337	chr9:70458337:C:A	2.00605e-05	-0.5064	-0.960621
70458468	chr9:70458468:T:TAC	0.000104291	0.954804	-0.773397
70458635	chr9:70458635:G:A	6.50904e-05	-1.01967e-10	-0.289998
70458969	chr9:70458969:A:G	3.1023e-05	-1.01967e-10	-1.03105
70459215	chr9:70459215:C:G	4.80689e-05	-1.01967e-10	-0.593139
70459267	chr9:70459267:G:A	2.7695e-05	-1.01967e-10	-1.14452
70459354	chr9:70459354:C:A	5.6033e-05	-1.01967e-10	-0.439834
70459411	chr9:70459411:G:A	9.10348e-06	-1.15106	-1.10606
70459439	chr9:70459439:C:T	5.68092e-05	-1.01967e-10	-0.426077
70459538	chr9:70459538:A:C	3.10343e-05	-1.01967e-10	-1.03068
70459747	chr9:70459747:G:A	3.09961e-05	-1.01967e-10	-1.03191
70459855	chr9:70459855:TGA:T	1.30761e-05	-0.773621	-1.12137
70459937	chr9:70459937:A:G	8.7918e-05	-1.01967e-10	0.0106298
70460042	chr9:70460042:T:C	0.000176649	-1.01967e-10	0.708389
70460126	chr9:70460126:T:C	4.82432e-05	-1.01967e-10	-0.58952
70460127	chr9:70460127:AAG:A	4.82432e-05	-1.01967e-10	-0.58952
70460226	chr9:70460226:C:G	4.90919e-05	-1.01967e-10	-0.572082
70460689	chr9:70460689:A:G	3.4581e-05	-0.922472	-2.24825e-10
70460836	chr9:70460836:G:A	0.000196426	1.8339	-1.01939
70461203	chr9:70461203:G:A	7.14789e-05	0.90088	-1.09725
70461238	chr9:70461238:T:G	6.63244e-05	0.833951	-1.10517
70461366	chr9:70461366:C:A	9.88882e-05	0.128215	-2.24825e-10
70462165	chr9:70462165:C:T	5.05871e-05	-1.01967e-10	-0.542078
70462277	chr9:70462277:G:C	4.33416e-05	-1.01967e-10	-0.696664
70462282	chr9:70462282:C:A	1.17339e-05	-1.48916	-0.514131
70462795	chr9:70462795:G:A	0.000121919	-1.01967e-10	0.337585
70463110	chr9:70463110:TTTCA:T	2.77909e-05	-1.01967e-10	-1.14107
70463244	chr9:70463244:C:T	3.89024e-05	-1.01967e-10	-0.80472
70463513	chr9:70463513:G:A	4.49607e-05	-1.01967e-10	-0.659987
70463910	chr9:70463910:C:T	2.86498e-05	-1.01967e-10	-1.11063
70464255	chr9:70464255:C:T	0.000125848	-1.01967e-10	0.369303
70464376	chr9:70464376:CT:C	2.86234e-05	-1.01967e-10	-1.11155
70464393	chr9:70464393:C:T	2.77684e-05	-1.01967e-10	-1.14188
70464412	chr9:70464412:G:A	4.57227e-05	-1.01967e-10	-0.64318
70464499	chr9:70464499:C:T	5.35934e-05	-1.01967e-10	-0.48435
70464604	chr9:70464604:G:A	0.000110706	-1.01967e-10	0.241106
70464615	chr9:70464615:G:A	7.9733e-06	-1.32889	-1.06079
70465020	chr9:70465020:T:C	3.89618e-05	-0.803194	-2.24825e-10
70465451	chr9:70465451:T:G	0.000884008	2.93042	-0.611728
70465570	chr9:70465570:G:A	0.00014962	-1.01967e-10	0.542321
70465671	chr9:70465671:G:A	3.44592e-05	-1.01967e-10	-0.926001
70465742	chr9:70465742:G:C	0.000203037	1.81413	-0.966522
70465755	chr9:70465755:G:A	4.0924e-05	-1.01967e-10	-0.754059
70465814	chr9:70465814:C:T	3.59173e-05	-1.01967e-10	-0.884555
70466551	chr9:70466551:G:A	3.02835e-05	-1.01967e-10	-1.05517
70466730	chr9:70466730:G:C	3.23242e-05	-1.01967e-10	-0.989959
70467220	chr9:70467220:A:G	3.12835e-05	-1.01967e-10	-1.02269
70467284	chr9:70467284:C:T	4.9352e-05	0.46245	-1.02925
70467496	chr9:70467496:T:C	3.4495e-05	-1.01967e-10	-0.92496
70467674	chr9:70467674:C:T	4.42627e-05	-1.01967e-10	-0.675633
70467847	chr9:70467847:G:T	0.00010619	-1.01967e-10	0.199454
70468319	chr9:70468319:A:G	0.000117906	-1.01967e-10	0.304114
70468403	chr9:70468403:A:G	2.99984e-05	-1.01967e-10	-1.06463
70469208	chr9:70469208:C:T	5.01279e-05	-1.01967e-10	-0.551198
70469566	chr9:70469566:C:T	3.59019e-05	-1.01967e-10	-0.884986
70469623	chr9:70469623:A:T	8.14496e-06	-1.29365	-1.07473
70469682	chr9:70469682:T:A	6.57974e-05	-1.01967e-10	-0.279196
70469863	chr9:70469863:CT:C	7.28633e-06	-1.37255	-1.10723
70469895	chr9:70469895:A:G	3.85981e-05	-1.01967e-10	-0.812573
70470308	chr9:70470308:T:A	3.08771e-05	-1.01967e-10	-1.03576
70470371	chr9:70470371:G:A	3.58227e-05	-1.01967e-10	-0.887192
70470756	chr9:70470756:G:A	1.93959e-05	-1.50071	-2.24825e-10
70470773	chr9:70470773:A:C	8.2081e-06	-1.29526	-1.06539
70471285	chr9:70471285:G:A	3.59533e-05	-1.01967e-10	-0.883555
70471780	chr9:70471780:A:G	0.00445375	5.03864	-1.10291
70471809	chr9:70471809:C:T	3.83192e-05	-1.01967e-10	-0.819825
70471921	chr9:70471921:A:T	3.59362e-05	-1.01967e-10	-0.884031
70471997	chr9:70471997:C:T	2.95173e-05	-1.01967e-10	-1.0808
70472101	chr9:70472101:T:C	3.4861e-05	-1.01967e-10	-0.914407
70472132	chr9:70472132:T:C	7.80103e-06	-1.2982	-1.11331
70472255	chr9:70472255:C:A	2.80229e-05	-1.01967e-10	-1.13275
70472773	chr9:70472773:A:G	3.44589e-05	-1.01967e-10	-0.926007
70472920	chr9:70472920:GCT:G	4.49367e-05	-1.01967e-10	-0.66052
70473112	chr9:70473112:G:A	1.63689e-05	-0.584378	-1.08601
70473153	chr9:70473153:C:T	0.00558854	5.26545	-1.10275
70473418	chr9:70473418:G:A	3.21158e-05	-1.01967e-10	-0.996428
70474099	chr9:70474099:T:G	2.75438e-05	-1.01967e-10	-1.15
70475057	chr9:70475057:T:C	9.97673e-06	-1.16306	-1.00246
70476144	chr9:70476144:T:A	9.01626e-06	-1.19579	-1.07096
70476195	chr9:70476195:C:T	4.04995e-05	-1.01967e-10	-0.764485
70476327	chr9:70476327:G:A	1.241e-05	-0.928625	-1.01865
70476344	chr9:70476344:C:T	3.25002e-05	-1.01967e-10	-0.984529
70476547	chr9:70476547:C:A	2.91353e-05	-1.01967e-10	-1.09382
70476573	chr9:70476573:T:C	4.00581e-05	-1.01967e-10	-0.775444
70476933	chr9:70476933:T:C	0.00011278	0.259666	-2.24825e-10
70476992	chr9:70476992:C:A	3.42887e-05	-1.01967e-10	-0.93096
70477260	chr9:70477260:G:T	2.96517e-05	-1.01967e-10	-1.07626
70477544	chr9:70477544:C:T	0.0032336	4.28844	-0.672864
70477646	chr9:70477646:C:T	3.15425e-05	-1.01967e-10	-1.01444
70477756	chr9:70477756:T:C	3.20183e-05	-1.01967e-10	-0.999467
70477908	chr9:70477908:C:T	3.07073e-05	-1.01967e-10	-1.04127
70478256	chr9:70478256:G:A	1.22618e-05	-0.904955	-1.05433
70478286	chr9:70478286:G:A	0.00239067	4.36085	-1.0473
70478336	chr9:70478336:T:G	0.000133842	-1.01967e-10	0.430887
70478502	chr9:70478502:G:A	2.83831e-05	-1.01967e-10	-1.11998
70478660	chr9:70478660:C:T	1.09667e-05	-0.962104	-1.1088
70478883	chr9:70478883:G:A	3.48052e-05	-1.01967e-10	-0.916009
70478952	chr9:70478952:G:A	2.95333e-05	-1.01967e-10	-1.08026
70478977	chr9:70478977:T:A	2.95092e-05	-1.01967e-10	-1.08107
70479119	chr9:70479119:G:A	7.85939e-06	-1.25423	-1.14983
70479274	chr9:70479274:T:C	0.000113112	-1.01967e-10	0.262604
70479618	chr9:70479618:CTTAA:C	3.0799e-05	-1.01967e-10	-1.03829
70479619	chr9:70479619:T:C	0.00371702	4.72482	-0.969917
70479633	chr9:70479633:G:A	0.000124199	-1.01967e-10	0.356114
70479655	chr9:70479655:T:C	3.75027e-05	-1.01967e-10	-0.841363
70479829	chr9:70479829:G:A	0.00167603	3.79628	-0.837871
70479945	chr9:70479945:T:C	5.79547e-05	-1.01967e-10	-0.406114
70480098	chr9:70480098:T:A	2.81252e-05	-1.01967e-10	-1.12911
70480123	chr9:70480123:T:C	3.49683e-05	-1.01967e-10	-0.911334
70480274	chr9:70480274:C:T	3.05211e-05	-1.01967e-10	-1.04736
70480403	chr9:70480403:G:C	4.86577e-05	-1.01967e-10	-0.580966
70480442	chr9:70480442:C:CT	3.2063e-05	-1.01967e-10	-0.998073
70480878	chr9:70480878:T:G	0.000408267	2.62786	-1.08171
70480970	chr9:70480970:C:A	0.00225524	4.3419	-1.08667
70481302	chr9:70481302:C:A	4.72081e-05	-1.01967e-10	-0.611209
70481315	chr9:70481315:T:G	2.80668e-05	-1.01967e-10	-1.13119
70481343	chr9:70481343:T:C	3.94683e-05	-1.01967e-10	-0.790277
70481492	chr9:70481492:G:A	0.00461925	5.08644	-1.11423
70481719	chr9:70481719:T:C	1.28252e-05	-0.790037	-1.12432
70481812	chr9:70481812:G:T	2.84492e-05	-1.01967e-10	-1.11765
70482158	chr9:70482158:C:T	3.24111e-05	-1.01967e-10	-0.987275
70482861	chr9:70482861:G:A	6.85291e-05	-0.238517	-2.24825e-10
70482881	chr9:70482881:G:A	3.49689e-05	-1.01967e-10	-0.911317
70482905	chr9:70482905:A:G	3.62925e-05	-1.01967e-10	-0.874165
70483178	chr9:70483178:A:G	1.88959e-05	-1.3405	-0.186334
70483476	chr9:70483476:C:T	5.66819e-05	-1.01967e-10	-0.42832
70483482	chr9:70483482:G:A	3.91687e-05	-1.01967e-10	-0.797899
70483619	chr9:70483619:C:T	1.355e-05	-0.719723	-1.13967
70483958	chr9:70483958:G:A	0.00012548	-1.01967e-10	0.366369
70484162	chr9:70484162:A:G	2.91098e-05	-1.01967e-10	-1.0947
70484287	chr9:70484287:A:G	0.0120107	5.94013	-1.01235
70484538	chr9:70484538:T:C	0.00395792	4.91522	-1.09752
70484910	chr9:70484910:G:C	4.98925e-05	-1.01967e-10	-0.555904
70485053	chr9:70485053:T:C	3.34498e-05	-1.01967e-10	-0.955731
70485212	chr9:70485212:G:A	9.33906e-05	-1.01967e-10	0.0710149
70485505	chr9:70485505:G:A	2.79816e-05	-1.01967e-10	-1.13423
70485570	chr9:70485570:A:C	3.51051e-05	-1.01967e-10	-0.907428
70485743	chr9:70485743:C:T	3.87681e-05	-1.01967e-10	-0.808177
70485827	chr9:70485827:T:G	0.000109111	-1.01967e-10	0.226591
70485887	chr9:70485887:T:C	8.2853e-06	-1.40158	-0.94971
70486243	chr9:70486243:T:C	8.59487e-06	-1.39553	-0.919084
70486254	chr9:70486254:T:A	3.51893e-05	-1.01967e-10	-0.905034
70486527	chr9:70486527:C:T	4.03207e-05	-1.01967e-10	-0.768912
70486739	chr9:70486739:C:T	2.88738e-05	-1.01967e-10	-1.10284
70486919	chr9:70486919:A:G	3.68195e-05	-1.01967e-10	-0.859747
70487164	chr9:70487164:C:T	1.606e-05	-0.660548	-1.02889
70487226	chr9:70487226:C:T	2.88058e-05	-1.01967e-10	-1.1052
70487377	chr9:70487377:G:A	3.09027e-05	-1.01967e-10	-1.03493
70487396	chr9:70487396:C:T	3.06867e-05	-1.01967e-10	-1.04194
70487478	chr9:70487478:G:A	4.10848e-05	-1.01967e-10	-0.750137
70487645	chr9:70487645:T:C	0.000536467	2.96673	-1.1475
70487797	chr9:70487797:T:G	6.90628e-06	-1.42362	-1.10972
70487862	chr9:70487862:G:A	0.0138516	6.15829	-1.08791
70487908	chr9:70487908:T:C	0.0197643	6.47491	-1.04905
70488050	chr9:70488050:C:T	3.01532e-05	-1.01967e-10	-1.05948
70488091	chr9:70488091:T:C	0.000110413	0.238453	-2.24825e-10
70488225	chr9:70488225:T:A	0.00868754	5.75182	-1.14795
70488310	chr9:70488310:G:A	0.0140806	6.18113	-1.09435
70488692	chr9:70488692:T:A	5.6495e-05	-0.431624	-2.24825e-10
70488956	chr9:70488956:T:C	3.95607e-05	-1.01967e-10	-0.787938
70489082	chr9:70489082:G:T	2.0996e-05	-0.692586	-0.728855
70489342	chr9:70489342:G:A	5.249e-05	-1.01967e-10	-0.505153
70489515	chr9:70489515:G:A	1.89903e-05	-1.52185	-2.24825e-10
70489967	chr9:70489967:T:A	0.0140638	6.23373	-1.14815
70490322	chr9:70490322:C:A	0.017362	5.37592	-0.0796487
70490581	chr9:70490581:T:G	0.00518179	5.2369	-1.14977
70490744	chr9:70490744:C:T	0.0155331	6.33436	-1.14941
70490810	chr9:70490810:C:T	0.0130624	6.15895	-1.14723
70491294	chr9:70491294:C:T	3.24916e-05	-1.01967e-10	-0.984793
70491295	chr9:70491295:C:T	2.95764e-05	-1.01967e-10	-1.0788
70491391	chr9:70491391:G:A	3.01592e-05	-1.01967e-10	-1.05929
70491690	chr9:70491690:A:G	0.0369943	6.16083	-0.108085
70492186	chr9:70492186:T:A	0.0106948	5.95957	-1.14784
70493087	chr9:70493087:C:T	2.76255e-05	-1.01967e-10	-1.14704
70493435	chr9:70493435:T:C	0.00725632	5.56198	-1.13813
70493564	chr9:70493564:C:T	2.90864e-05	-1.01967e-10	-1.09551
70493606	chr9:70493606:C:T	7.44426e-06	-1.41376	-1.04458
70493637	chr9:70493637:G:A	2.04839e-05	-0.461184	-0.98495
70493733	chr9:70493733:T:G	2.81414e-05	-1.01967e-10	-1.12854
70493803	chr9:70493803:T:C	3.16329e-05	-1.01967e-10	-1.01158
70493839	chr9:70493839:A:G	2.8876e-05	-1.01967e-10	-1.10277
70493969	chr9:70493969:T:C	3.02375e-05	-1.01967e-10	-1.05669
70494140	chr9:70494140:T:C	0.0715923	7.86294	-1.14997
70494258	chr9:70494258:A:G	7.68462e-06	-1.41641	-1.01014
70494431	chr9:70494431:A:G	0.0872054	8.05996	-1.14971
70494981	chr9:70494981:C:T	2.78526e-05	-1.01967e-10	-1.13885
70494984	chr9:70494984:C:T	2.7887e-05	-1.01967e-10	-1.13762
70495207	chr9:70495207:G:A	4.59594e-05	-1.01967e-10	-0.638018
70495318	chr9:70495318:T:C	7.60135e-06	-1.3752	-1.06225
70495503	chr9:70495503:G:A	4.10019e-05	-1.01967e-10	-0.752157
70495585	chr9:70495585:G:A	1.92423e-05	-0.553208	-0.955456
70495972	chr9:70495972:C:T	0.0181495	6.48858	-1.14796
70496151	chr9:70496151:C:T	6.31608e-06	-1.47358	-1.14909
70496186	chr9:70496186:C:A	2.7887e-05	-1.01967e-10	-1.13762
70496233	chr9:70496233:T:A	0.000154077	-1.01967e-10	0.571676
70496259	chr9:70496259:T:C	0.0231892	6.73304	-1.14737
70496355	chr9:70496355:T:G	2.77915e-05	-1.01967e-10	-1.14105
70497637	chr9:70497637:C:T	7.4388e-06	-1.39292	-1.06615
70497638	chr9:70497638:A:G	0.000992701	3.57459	-1.13993
70497751	chr9:70497751:G:A	3.72878e-05	-1.01967e-10	-0.847109
70497814	chr9:70497814:G:A	1.58198e-05	-0.566861	-1.13765
70498466	chr9:70498466:C:G	2.92383e-05	-1.01967e-10	-1.09029
70498890	chr9:70498890:A:G	0.0464828	7.21391	-0.932853
70499297	chr9:70499297:C:CT	3.22933e-05	-1.01967e-10	-0.990915
70500261	chr9:70500261:C:T	1.03127e-05	-1.26827	-0.864123
70500646	chr9:70500646:G:A	0.0244473	6.67824	-1.03974
70500882	chr9:70500882:G:C	0.000432626	2.75045	-1.14635
70500992	chr9:70500992:A:T	3.16283e-05	-1.01967e-10	-1.01172
70502292	chr9:70502292:A:G	5.39035e-05	-1.01967e-10	-0.47858
70502738	chr9:70502738:G:T	6.15585e-05	-1.01967e-10	-0.345787
70502807	chr9:70502807:C:T	2.91958e-05	-1.01967e-10	-1.09175
70503082	chr9:70503082:A:G	3.45328e-05	-1.01967e-10	-0.923867
70503549	chr9:70503549:T:A	3.37691e-05	-1.01967e-10	-0.946228
70503808	chr9:70503808:GTTC:G	2.92618e-05	-1.01967e-10	-1.08949
70503817	chr9:70503817:T:A	2.93777e-05	-1.01967e-10	-1.08554
70504040	chr9:70504040:A:G	3.04659e-05	-1.01967e-10	-1.04917
70504110	chr9:70504110:G:A	2.78403e-05	-1.13929	-2.24825e-10
70504169	chr9:70504169:G:A	0.000999887	3.50229	-1.06042
70504213	chr9:70504213:C:T	6.2067e-05	-0.337561	-2.24825e-10
70504293	chr9:70504293:G:GGTTCAA	3.15785e-05	-1.01967e-10	-1.0133
70504866	chr9:70504866:C:T	3.94172e-05	-1.01967e-10	-0.791574
70505087	chr9:70505087:C:G	2.8344e-05	-1.01967e-10	-1.12136
70505116	chr9:70505116:A:G	0.0118572	6.04623	-1.13131
70505358	chr9:70505358:T:G	3.40786e-05	-1.01967e-10	-0.937106
70505530	chr9:70505530:C:G	1.56267e-05	-0.762976	-0.953821
70505552	chr9:70505552:A:C	1.37056e-05	-0.711051	-1.13692
70505881	chr9:70505881:C:T	3.09015e-05	-1.01967e-10	-1.03497
70506407	chr9:70506407:G:A	0.00159043	3.91352	-1.00753
70506525	chr9:70506525:C:T	3.57034e-05	-1.01967e-10	-0.890531
70506550	chr9:70506550:A:G	3.84627e-05	-1.01967e-10	-0.816086
70506766	chr9:70506766:GT:G	6.70614e-06	-1.51631	-1.04644
70506951	chr9:70506951:A:G	3.54448e-05	-1.01967e-10	-0.897798
70507261	chr9:70507261:C:G	7.25212e-06	-1.46754	-1.01694
70507285	chr9:70507285:C:T	2.87943e-05	-1.01967e-10	-1.1056
70507483	chr9:70507483:T:C	4.17927e-05	-1.01967e-10	-0.733055
70508158	chr9:70508158:A:G	3.42853e-05	-1.01967e-10	-0.931058
70508247	chr9:70508247:C:T	3.22057e-05	-1.01967e-10	-0.993632
70508735	chr9:70508735:C:T	0.00161055	3.92275	-1.00419
70508985	chr9:70508985:C:G	7.72297e-06	-1.45877	-0.962806
70509257	chr9:70509257:A:G	7.56816e-06	-1.46456	-0.977266
70509428	chr9:70509428:T:A	7.38256e-06	-1.52464	-0.942013
70509539	chr9:70509539:G:A	6.93108e-06	-1.52459	-1.00517
70509804	chr9:70509804:CTGGGGAACAGAG:C	0.0013806	3.9138	-1.14931
70510063	chr9:70510063:G:C	2.8713e-05	-1.01967e-10	-1.10842
70510099	chr9:70510099:T:G	2.76221e-05	-1.01967e-10	-1.14716
70510120	chr9:70510120:C:A	2.90375e-05	-1.01967e-10	-1.09719
70510197	chr9:70510197:T:A	2.94291e-05	-1.01967e-10	-1.08379
70510309	chr9:70510309:C:T	0.00133555	3.72088	-0.989554
70510517	chr9:70510517:TCTC:T	0.0473764	7.30623	-1.00612
70510590	chr9:70510590:G:C	3.60527e-05	-1.01967e-10	-0.880794
70510604	chr9:70510604:A:G	2.94017e-05	-1.01967e-10	-1.08472
70510848	chr9:70510848:G:T	3.07197e-05	-1.01967e-10	-1.04087
70511593	chr9:70511593:C:G	2.76237e-05	-1.01967e-10	-1.1471
70512055	chr9:70512055:T:C	2.83956e-05	-1.01967e-10	-1.11954
70512175	chr9:70512175:T:C	0.000103263	1.31708	-1.14557
70512188	chr9:70512188:C:T	2.76235e-05	-1.01967e-10	-1.14711
70512588	chr9:70512588:A:G	2.77052e-05	-1.01967e-10	-1.14416
70512744	chr9:70512744:C:T	3.37843e-05	-1.01967e-10	-0.945781
70513023	chr9:70513023:G:T	1.08594e-05	-0.932214	-1.14853
70513760	chr9:70513760:C:T	5.32696e-05	-1.01967e-10	-0.49041
70513901	chr9:70513901:A:G	4.89102e-05	-1.01967e-10	-0.57579
70514596	chr9:70514596:CA:C	3.26511e-05	-0.979897	-2.24825e-10
70515377	chr9:70515377:A:G	2.95396e-05	-1.01967e-10	-1.08004
70515539	chr9:70515539:C:T	2.76857e-05	-1.01967e-10	-1.14486
70515560	chr9:70515560:T:C	1.06922e-05	-0.955725	-1.14054
70516003	chr9:70516003:G:A	4.93326e-05	-1.01967e-10	-0.567189
70516262	chr9:70516262:G:T	1.06334e-05	-0.983577	-1.1182
70516311	chr9:70516311:A:T	0.000191154	0.787304	-2.24825e-10
70516368	chr9:70516368:T:TTTCTTATGTTTCTCCATGTTTTGG	1.31375e-05	-0.745706	-1.1446
70516636	chr9:70516636:C:G	2.75742e-05	-1.01967e-10	-1.1489
70516979	chr9:70516979:T:C	6.05236e-06	-1.52426	-1.14106
70517454	chr9:70517454:A:G	1.70525e-05	-0.574865	-1.05461
70517830	chr9:70517830:T:C	2.76699e-05	-1.01967e-10	-1.14543
70518090	chr9:70518090:G:C	3.49492e-05	-1.01967e-10	-0.91188
70518384	chr9:70518384:T:G	5.30759e-05	-1.01967e-10	-0.494052
70518635	chr9:70518635:A:G	3.67846e-05	-0.104333	-0.756362
70518903	chr9:70518903:C:G	4.9091e-05	-1.01967e-10	-0.572099
70519170	chr9:70519170:A:T	2.77929e-05	-1.01967e-10	-1.14099
70519228	chr9:70519228:G:A	0.101977	7.91476	-0.848039
70519419	chr9:70519419:ATAT:A	7.10951e-06	-1.46727	-1.03707
70519467	chr9:70519467:GTTTC:G	2.79252e-05	-1.01967e-10	-1.13625
70519703	chr9:70519703:C:T	4.03014e-05	-1.01967e-10	-0.769388
70519717	chr9:70519717:C:T	3.82615e-05	0.00400741	-0.82534
70519936	chr9:70519936:A:G	7.88042e-05	-0.098809	-2.24825e-10
70520645	chr9:70520645:T:C	2.80069e-05	-1.01967e-10	-1.13332
70521353	chr9:70521353:C:T	5.12725e-05	-1.01967e-10	-0.528621
70521393	chr9:70521393:C:G	2.75455e-05	-1.01967e-10	-1.14994
70521421	chr9:70521421:G:A	3.36903e-05	-1.01967e-10	-0.948566
70522048	chr9:70522048:C:T	2.98241e-05	-1.01967e-10	-1.07046
70522197	chr9:70522197:T:C	3.30299e-05	-1.01967e-10	-0.968363
70522199	chr9:70522199:C:A	4.44287e-05	-1.01967e-10	-0.67189
70522349	chr9:70522349:T:G	6.59651e-05	-1.01967e-10	-0.276649
70522445	chr9:70522445:T:G	1.56893e-05	-1.01456	-0.698236
70522493	chr9:70522493:C:T	3.93059e-05	-1.01967e-10	-0.7944
70522574	chr9:70522574:G:A	0.0193163	5.96309	-0.560156
70523371	chr9:70523371:T:C	1.12072e-05	-1.00843	-1.04079
70523496	chr9:70523496:T:C	2.88486e-05	-1.01967e-10	-1.10371
70523828	chr9:70523828:C:T	3.56401e-05	-1.01967e-10	-0.892303
70523917	chr9:70523917:T:C	3.06953e-05	-1.01967e-10	-1.04167
70524127	chr9:70524127:C:T	1.79267e-05	-0.884498	-0.694989
70524422	chr9:70524422:C:T	3.04784e-05	-1.04876	-2.24825e-10
70524606	chr9:70524606:CTTATT:C	3.02339e-05	-1.01967e-10	-1.05681
70524896	chr9:70524896:TA:T	3.38024e-05	-1.01967e-10	-0.945244
70525439	chr9:70525439:C:T	3.9108e-05	-1.01967e-10	-0.799448
70525461	chr9:70525461:T:A	2.98923e-05	-1.01967e-10	-1.06817
70525507	chr9:70525507:T:C	2.77405e-05	-1.01967e-10	-1.14288
70525672	chr9:70525672:C:T	2.99183e-05	-1.01967e-10	-1.06731
70526358	chr9:70526358:TAATAA:T	2.99311e-05	-1.01967e-10	-1.06688
70526480	chr9:70526480:C:T	2.75539e-05	-1.01967e-10	-1.14963
70526505	chr9:70526505:C:T	2.75681e-05	-1.01967e-10	-1.14911
70526565	chr9:70526565:TTC:T	2.05071e-05	-1.17514	-0.269862
70526776	chr9:70526776:G:C	1.98824e-05	-1.47594	-2.24825e-10
70526781	chr9:70526781:G:A	2.87805e-05	-1.01967e-10	-1.10608
70526878	chr9:70526878:C:T	3.46476e-05	-1.01967e-10	-0.920547
70527003	chr9:70527003:T:C	7.86171e-05	-1.01967e-10	-0.101186
70527207	chr9:70527207:C:T	2.79036e-05	-1.01967e-10	-1.13702
70527636	chr9:70527636:G:A	2.3249e-05	-1.15101	-0.168502
70527805	chr9:70527805:C:T	2.75435e-05	-1.01967e-10	-1.15001
70527922	chr9:70527922:C:T	6.70903e-05	-1.01967e-10	-0.259735
70527940	chr9:70527940:G:C	2.97115e-05	-1.01967e-10	-1.07424
70528571	chr9:70528571:C:T	3.58056e-05	-1.01967e-10	-0.887672
70528669	chr9:70528669:G:A	2.76104e-05	-1.01967e-10	-1.14758
70528723	chr9:70528723:A:G	2.97253e-05	-1.01967e-10	-1.07378
70529413	chr9:70529413:G:A	5.27507e-05	-1.01967e-10	-0.500197
70529810	chr9:70529810:C:A	3.73985e-05	-1.01967e-10	-0.844144
70530186	chr9:70530186:G:A	3.0815e-05	-1.01967e-10	-1.03777
70531212	chr9:70531212:G:A	3.27824e-05	-1.01967e-10	-0.975884
70531601	chr9:70531601:C:A	3.07236e-05	-1.01967e-10	-1.04075
70531866	chr9:70531866:C:T	0.000362899	2.08116	-0.652814
70531949	chr9:70531949:ATAAT:A	2.51835e-05	-0.760627	-0.478959
70532089	chr9:70532089:A:G	2.90053e-05	-1.01967e-10	-1.0983
70532351	chr9:70532351:C:T	4.89079e-05	-1.01967e-10	-0.575836
70532522	chr9:70532522:T:C	2.36144e-05	-0.820077	-0.483841
70532612	chr9:70532612:T:C	0.000316625	2.44195	-1.15001
70532662	chr9:70532662:G:A	3.58723e-05	-1.01967e-10	-0.885811
70532786	chr9:70532786:T:C	2.90459e-05	-1.01967e-10	-1.0969
70533131	chr9:70533131:C:T	3.2548e-05	-1.01967e-10	-0.98306
70533671	chr9:70533671:C:T	2.99082e-05	-1.01967e-10	-1.06764
70534090	chr9:70534090:T:C	7.32881e-05	-0.171376	-2.24825e-10
70534118	chr9:70534118:C:T	2.75755e-05	-1.01967e-10	-1.14885
70534235	chr9:70534235:G:A	5.0912e-05	-0.535676	-2.24825e-10
70534304	chr9:70534304:T:C	2.05559e-05	-1.20085	-0.241777
70534866	chr9:70534866:G:A	0.00515105	5.14084	-1.05966
70534981	chr9:70534981:C:T	1.26591e-05	-0.836779	-1.09062
70535568	chr9:70535568:A:G	3.12716e-05	-1.01967e-10	-1.02307
70536002	chr9:70536002:C:T	0.0059358	5.35753	-1.13455
70536068	chr9:70536068:C:T	0.00164537	3.19558	-0.255631
70536194	chr9:70536194:G:A	7.59808e-05	-1.01967e-10	-0.135294
70536224	chr9:70536224:T:A	2.80351e-05	-1.01967e-10	-1.13232
70536799	chr9:70536799:C:T	3.86602e-05	-0.97915	0.168186
70537054	chr9:70537054:C:T	0.00116818	2.54534	0.0520902
70537687	chr9:70537687:A:C	2.97698e-05	-1.01967e-10	-1.07228
70537789	chr9:70537789:A:G	2.7588e-05	-1.01967e-10	-1.1484
70538535	chr9:70538535:C:T	3.10185e-05	-1.01967e-10	-1.03119
70539209	chr9:70539209:C:T	3.04956e-05	-1.01967e-10	-1.04819
70539661	chr9:70539661:T:C	0.000296717	2.31063	-1.08362
70539694	chr9:70539694:A:G	4.27414e-05	-1.01967e-10	-0.710608
70540074	chr9:70540074:A:G	3.03638e-05	-0.966956	-0.0855663
70540666	chr9:70540666:C:G	1.0932e-05	-1.44893	-0.625155
70540850	chr9:70540850:G:A	2.93844e-05	-1.01967e-10	-1.08531
70541475	chr9:70541475:G:A	3.53901e-05	-0.813262	-0.0860802
70541583	chr9:70541583:T:C	2.23698e-05	-1.03264	-0.325419
70541722	chr9:70541722:G:T	0.00150003	3.92596	-1.07849
70541725	chr9:70541725:T:C	3.00198e-05	-1.01967e-10	-1.06392
70541753	chr9:70541753:C:T	2.54339e-05	-1.22969	-2.24825e-10
70542077	chr9:70542077:C:T	5.11699e-05	-1.01967e-10	-0.530623
70542500	chr9:70542500:G:A	1.17024e-05	-0.952686	-1.0533
70542616	chr9:70542616:A:T	5.72418e-05	-1.01967e-10	-0.418491
70543266	chr9:70543266:AC:A	2.88472e-05	-1.01967e-10	-1.10376
70543647	chr9:70543647:G:A	0.000149058	1.67362	-1.13506
70543756	chr9:70543756:G:A	2.99104e-05	-1.01967e-10	-1.06757
70543825	chr9:70543825:G:T	4.74942e-05	-1.01967e-10	-0.605167
70543834	chr9:70543834:G:C	0.000137381	-1.01967e-10	0.456979
70544034	chr9:70544034:G:A	2.83611e-05	-1.01967e-10	-1.12076
70544042	chr9:70544042:G:A	3.25991e-05	-1.01967e-10	-0.981491
70544142	chr9:70544142:T:G	7.37881e-05	-1.01967e-10	-0.164579
70544202	chr9:70544202:C:T	3.58035e-05	-1.01967e-10	-0.88773
70544211	chr9:70544211:A:C	0.000291579	2.18153	-0.971995
70544502	chr9:70544502:A:G	2.81477e-05	-1.01967e-10	-1.12831
70544770	chr9:70544770:T:A	3.50419e-05	-1.01967e-10	-0.90923
70544783	chr9:70544783:A:C	0.0039469	4.52787	-0.712957
70544812	chr9:70544812:C:T	2.82026e-05	-1.01967e-10	-1.12636
70545053	chr9:70545053:C:T	2.77603e-05	-1.14217	-2.24825e-10
70545205	chr9:70545205:G:A	4.51408e-05	-1.01967e-10	-0.655988
70546158	chr9:70546158:C:T	7.28487e-06	-1.52213	-0.957849
70546258	chr9:70546258:C:T	0.00217436	4.28892	-1.0702
70546303	chr9:70546303:A:G	3.10982e-05	-1.01967e-10	-1.02863
70546319	chr9:70546319:T:G	2.82211e-05	-1.01967e-10	-1.12571
70546323	chr9:70546323:G:C	2.75469e-05	-1.01967e-10	-1.14988
70546350	chr9:70546350:G:A	3.52988e-05	-1.01967e-10	-0.901926
70546638	chr9:70546638:T:C	7.17522e-06	-1.52139	-0.973754
70546644	chr9:70546644:A:G	3.48715e-05	-1.01967e-10	-0.914106
70546965	chr9:70546965:T:C	6.19465e-06	-1.49706	-1.14503
70547217	chr9:70547217:C:T	4.85851e-05	-1.01967e-10	-0.582458
70547281	chr9:70547281:G:C	2.82198e-05	-1.01967e-10	-1.12575
70547320	chr9:70547320:C:T	1.27767e-05	-0.840881	-1.07727
70547973	chr9:70547973:C:T	5.50391e-05	-1.01967e-10	-0.457731
70548319	chr9:70548319:T:G	0.000139716	1.59996	-1.12612
70548575	chr9:70548575:G:A	2.94442e-05	-1.01967e-10	-1.08328
70548668	chr9:70548668:G:A	0.00190926	3.809	-0.720305
70548684	chr9:70548684:T:C	0.000165746	1.61541	-0.970725
70548919	chr9:70548919:T:C	1.23876e-05	-0.881219	-1.06786
70549005	chr9:70549005:T:G	2.85312e-05	-1.01967e-10	-1.11478
70549147	chr9:70549147:A:G	6.29768e-05	-1.01967e-10	-0.323009
70549721	chr9:70549721:C:T	1.94548e-05	-1.49768	-2.24825e-10
70549796	chr9:70549796:T:C	0.000196735	1.7239	-0.907816
70550162	chr9:70550162:C:T	0.000272271	2.13764	-0.996618
70550229	chr9:70550229:G:A	6.21698e-06	-1.4885	-1.14999
70550252	chr9:70550252:T:C	2.76592e-05	-1.01967e-10	-1.14582
70550347	chr9:70550347:T:C	0.000182096	1.69243	-0.953674
70550670	chr9:70550670:C:T	0.00014044	1.60875	-1.12975
70550717	chr9:70550717:G:A	0.000139033	1.59804	-1.1291
70550739	chr9:70550739:T:C	3.48436e-05	-1.01967e-10	-0.914905
70550900	chr9:70550900:A:G	1.13015e-05	-0.891048	-1.14979
70551020	chr9:70551020:C:T	6.2361e-06	-1.48609	-1.14933
70551988	chr9:70551988:G:A	3.13868e-05	-1.01967e-10	-1.01939
70552122	chr9:70552122:G:A	6.18505e-06	-1.49415	-1.14949
70552704	chr9:70552704:A:G	0.00446986	4.85554	-0.916202
70553764	chr9:70553764:C:T	8.32506e-05	1.08469	-1.12861
70553977	chr9:70553977:C:T	2.78842e-05	-1.01967e-10	-1.13772
70554812	chr9:70554812:A:T	3.10045e-05	-1.01967e-10	-1.03164
70554820	chr9:70554820:A:G	0.00011843	1.45573	-1.14718
70555277	chr9:70555277:T:C	2.92904e-05	-1.01967e-10	-1.08851
70555466	chr9:70555466:C:T	0.000119981	1.46253	-1.14097
70556159	chr9:70556159:C:T	1.89276e-05	-1.52515	-2.24825e-10
70556286	chr9:70556286:T:C	3.55718e-05	-1.01967e-10	-0.894223
70556579	chr9:70556579:AG:A	2.76502e-05	-1.01967e-10	-1.14614
70556697	chr9:70556697:T:C	0.00158374	3.95171	-1.04994
70556722	chr9:70556722:A:C	0.00184137	4.10999	-1.05751
70557073	chr9:70557073:G:A	0.00197432	4.20361	-1.0814
70557097	chr9:70557097:G:T	0.000120271	1.44572	-1.12176
70557317	chr9:70557317:C:A	0.00197002	4.1955	-1.07548
70557384	chr9:70557384:C:T	0.00181083	4.11048	-1.07471
70557408	chr9:70557408:G:C	0.00194025	4.17296	-1.06816
70557462	chr9:70557462:A:G	0.00189874	4.16128	-1.07811
70557496	chr9:70557496:G:C	0.00182959	4.12268	-1.07661
70557885	chr9:70557885:T:C	0.00185802	4.12956	-1.06806
70557974	chr9:70557974:C:T	2.78115e-05	-1.01967e-10	-1.14033
70558266	chr9:70558266:A:C	0.00197954	4.18791	-1.06307
70558293	chr9:70558293:C:T	8.26913e-05	1.01064	-1.06131
70558403	chr9:70558403:C:T	3.3182e-05	-1.01967e-10	-0.963768
70558748	chr9:70558748:T:C	0.00258087	4.20878	-0.818679
70558765	chr9:70558765:G:A	8.96158e-05	1.09102	-1.06126
70558768	chr9:70558768:C:T	3.00544e-05	-1.01967e-10	-1.06277
70559441	chr9:70559441:G:A	1.95275e-05	-1.49395	-2.24825e-10
70560290	chr9:70560290:G:A	3.25978e-05	-1.01967e-10	-0.98153
70560656	chr9:70560656:G:A	2.80422e-05	-1.01967e-10	-1.13206
70560664	chr9:70560664:G:A	0.00208065	4.27009	-1.09543
70560929	chr9:70560929:A:G	2.82625e-05	-1.01967e-10	-1.12424
70561225	chr9:70561225:C:T	0.0020606	3.98618	-0.821205
70561332	chr9:70561332:C:T	0.00153037	3.97064	-1.10315
70561336	chr9:70561336:T:G	0.0017992	4.1218	-1.09248
70561420	chr9:70561420:C:A	8.17996e-06	-1.51127	-0.852822
70561507	chr9:70561507:G:C	2.90229e-05	-1.01967e-10	-1.09769
70561855	chr9:70561855:AG:A	2.80439e-05	-1.01967e-10	-1.13201
70562164	chr9:70562164:A:G	3.11184e-05	-1.01967e-10	-1.02798
70562356	chr9:70562356:C:T	4.82473e-05	-0.589435	-2.24825e-10
70563005	chr9:70563005:C:T	2.01701e-05	-1.46158	-2.24825e-10
70563028	chr9:70563028:T:A	8.20742e-05	1.09051	-1.14866
70563065	chr9:70563065:G:A	2.07676e-05	-1.43238	-2.24825e-10
70563069	chr9:70563069:C:T	2.86963e-05	-1.01967e-10	-1.10901
70563746	chr9:70563746:G:A	0.000133034	1.53904	-1.11421
70564295	chr9:70564295:G:A	9.55614e-05	1.23214	-1.13814
70564378	chr9:70564378:G:T	2.76183e-05	-1.01967e-10	-1.1473
70564858	chr9:70564858:T:C	0.0024601	4.31825	-0.976074
70565061	chr9:70565061:C:T	9.69095e-05	1.24249	-1.13448
70565092	chr9:70565092:A:C	2.7584e-05	-1.01967e-10	-1.14854
70565199	chr9:70565199:G:T	7.25851e-06	-1.52167	-0.961933
70565209	chr9:70565209:C:T	3.04968e-05	-1.01967e-10	-1.04815
70565367	chr9:70565367:C:T	0.00015719	1.68007	-1.08839
70565417	chr9:70565417:C:A	3.09238e-05	-1.01967e-10	-1.03425
70565524	chr9:70565524:C:T	2.317e-05	-1.32291	-2.24825e-10
70565531	chr9:70565531:G:C	7.94026e-05	1.05877	-1.15001
70566544	chr9:70566544:G:A	9.6161e-05	1.23145	-1.1312
70567260	chr9:70567260:A:C	2.76041e-05	-1.01967e-10	-1.14781
70567464	chr9:70567464:A:G	2.83659e-05	-1.01967e-10	-1.12059
70567625	chr9:70567625:T:C	4.50798e-05	-0.65734	-2.24825e-10
70567833	chr9:70567833:C:T	6.85487e-06	-1.52072	-1.02009
70568007	chr9:70568007:T:C	2.87242e-05	-1.01967e-10	-1.10804
70568083	chr9:70568083:T:A	0.000150796	1.55301	-1.00286
70568132	chr9:70568132:G:A	2.80422e-05	-1.01967e-10	-1.13206
70568365	chr9:70568365:G:A	0.00011342	1.23448	-0.969155
70568377	chr9:70568377:A:G	3.20126e-05	-1.01967e-10	-0.999644
70568620	chr9:70568620:T:C	2.09997e-05	-1.42127	-2.24825e-10
70569084	chr9:70569084:C:T	1.21069e-05	-0.876669	-1.09533
70569112	chr9:70569112:G:C	2.98584e-05	-1.06931	-2.24825e-10
70569302	chr9:70569302:T:C	2.94566e-05	-1.01967e-10	-1.08286
70570785	chr9:70570785:G:A	4.50963e-05	-1.01967e-10	-0.656976
70571367	chr9:70571367:G:A	0.00341897	4.0566	-0.38528
70571403	chr9:70571403:C:G	0.00167086	4.10488	-1.14956
70571982	chr9:70571982:GC:G	0.000318309	2.40252	-1.10528
70572040	chr9:70572040:C:T	5.95095e-05	-1.01967e-10	-0.379639
70572151	chr9:70572151:T:C	4.54804e-05	-1.01967e-10	-0.648493
70572183	chr9:70572183:T:A	0.000232516	2.12471	-1.14152
70572197	chr9:70572197:A:G	3.85074e-05	-1.01967e-10	-0.814925
70573062	chr9:70573062:C:T	0.000231953	-1.03247	2.01323
70573118	chr9:70573118:T:C	3.74066e-05	-1.01967e-10	-0.843927
70573123	chr9:70573123:CACA:C	0.000159988	0.609324	-2.24825e-10
70573450	chr9:70573450:G:A	4.25347e-05	-1.13592	0.420461
70573630	chr9:70573630:C:A	3.09565e-05	-1.01967e-10	-1.03319
70573794	chr9:70573794:A:C	2.56798e-05	-1.22007	-2.24825e-10
70573800	chr9:70573800:G:A	3.76781e-05	-0.836697	-2.24825e-10
70574488	chr9:70574488:C:T	1.90008e-05	-1.5213	-2.24825e-10
70575396	chr9:70575396:T:C	6.50988e-05	-1.01967e-10	-0.289869
70575417	chr9:70575417:T:G	8.74047e-05	-0.936213	0.940987
70575482	chr9:70575482:G:T	7.33735e-06	-1.32419	-1.1486
70575516	chr9:70575516:T:G	0.000191772	1.69863	-0.908098
70575629	chr9:70575629:A:G	6.13814e-05	-1.01967e-10	-0.348668
70575755	chr9:70575755:C:T	3.76762e-05	-1.01967e-10	-0.836746
70575815	chr9:70575815:G:A	2.94084e-05	-1.0845	-2.24825e-10
70576262	chr9:70576262:A:T	5.30815e-05	-1.01967e-10	-0.493947
70576290	chr9:70576290:T:C	8.37426e-05	-1.01967e-10	-0.0380276
70576511	chr9:70576511:T:C	0.000157395	1.70889	-1.11591
70576664	chr9:70576664:G:A	8.95025e-05	-1.01967e-10	0.0284913
70576669	chr9:70576669:C:T	6.98227e-05	-1.01967e-10	-0.219816
70576670	chr9:70576670:G:A	2.89777e-05	-1.01967e-10	-1.09925
70576675	chr9:70576675:C:T	5.26211e-05	-1.01967e-10	-0.502658
70576704	chr9:70576704:G:A	3.03765e-05	-1.01967e-10	-1.05211
70576762	chr9:70576762:C:T	0.00509718	5.22066	-1.14999
70576813	chr9:70576813:G:A	8.78116e-06	-1.27081	-1.02236
70577058	chr9:70577058:G:C	0.00683269	5.51367	-1.14997
70578316	chr9:70578316:A:G	3.21558e-05	-1.01967e-10	-0.995181
70578455	chr9:70578455:A:G	0.00012832	1.53477	-1.14601
70578512	chr9:70578512:T:C	9.34071e-06	-1.27569	-0.955701
70578546	chr9:70578546:C:T	2.7962e-05	-1.01967e-10	-1.13493
70578621	chr9:70578621:C:T	0.000121851	1.47831	-1.14128
70578669	chr9:70578669:C:T	4.14561e-05	-0.84102	0.0998784
70578833	chr9:70578833:G:C	3.21472e-05	-1.01967e-10	-0.995451
70579205	chr9:70579205:G:A	4.73836e-05	-1.01967e-10	-0.6075
70579447	chr9:70579447:A:G	3.9176e-05	-1.01967e-10	-0.797712
70579498	chr9:70579498:A:G	2.95018e-05	-1.01967e-10	-1.08132
70579834	chr9:70579834:G:A	3.23389e-05	-1.01967e-10	-0.989503
70580179	chr9:70580179:G:A	2.26727e-05	-1.34461	-2.24825e-10
70580270	chr9:70580270:G:T	3.16386e-05	-1.01967e-10	-1.0114
70580292	chr9:70580292:G:A	3.32224e-05	-1.01967e-10	-0.962552
70580473	chr9:70580473:G:T	5.81293e-05	-0.863762	0.460657
70580568	chr9:70580568:T:C	6.26322e-05	-1.01967e-10	-0.328496
70580604	chr9:70580604:G:A	0.000128103	-1.01967e-10	0.387063
70580781	chr9:70580781:C:T	0.000121336	-0.786875	1.11966
70580787	chr9:70580787:C:T	1.36316e-05	-0.82859	-1.0248
70580849	chr9:70580849:C:T	2.95165e-05	-1.01967e-10	-1.08083
70581239	chr9:70581239:G:GT	0.000125305	-0.820263	1.18524
70581413	chr9:70581413:G:A	2.58198e-05	-1.21463	-2.24825e-10
70581513	chr9:70581513:G:A	3.84385e-05	-1.01967e-10	-0.816717
70581750	chr9:70581750:C:T	7.36221e-06	-1.51713	-0.952285
70581822	chr9:70581822:A:G	2.86642e-05	-1.01967e-10	-1.11013
70582293	chr9:70582293:G:C	0.000179691	-1.01967e-10	0.725463
70582558	chr9:70582558:T:C	5.36033e-05	-1.01967e-10	-0.484164
70582910	chr9:70582910:G:A	0.000221129	-1.01967e-10	0.932972
70582931	chr9:70582931:A:G	0.000198932	-0.618564	1.44575
70582955	chr9:70582955:G:A	2.78122e-05	-1.01967e-10	-1.1403
70583203	chr9:70583203:G:A	0.000198226	-1.01967e-10	0.823632
70583261	chr9:70583261:G:A	3.51852e-05	-0.90515	-2.24825e-10
70583437	chr9:70583437:T:C	1.9945e-05	-0.859699	-0.613096
70584224	chr9:70584224:C:G	0.000183948	-1.01967e-10	0.748877
70584350	chr9:70584350:T:C	3.3808e-05	-1.01967e-10	-0.945077
70584567	chr9:70584567:C:T	1.22897e-05	-0.952074	-1.00494
70584600	chr9:70584600:C:T	9.03028e-05	-1.01967e-10	0.0373926
70584875	chr9:70584875:G:A	0.000188266	-1.01967e-10	0.77208
70585385	chr9:70585385:C:T	0.000217581	-1.01967e-10	0.916796
70585417	chr9:70585417:C:T	2.83692e-05	-1.01967e-10	-1.12047
70585922	chr9:70585922:C:T	4.64517e-05	-1.01967e-10	-0.627363
70585991	chr9:70585991:T:C	1.85267e-05	-1.41253	-0.134035
70586005	chr9:70586005:C:T	4.69314e-05	-1.01967e-10	-0.617089
70586079	chr9:70586079:C:T	7.5997e-05	-1.01967e-10	-0.135081
70586228	chr9:70586228:G:A	7.97933e-05	-1.01967e-10	-0.0863354
70586233	chr9:70586233:A:G	2.00149e-05	-1.4693	-2.24825e-10
70587045	chr9:70587045:C:G	2.76704e-05	-1.01967e-10	-1.14541
70587152	chr9:70587152:G:A	7.45102e-05	-1.01967e-10	-0.154839
70587416	chr9:70587416:C:T	3.04887e-05	-1.04842	-2.24825e-10
70587498	chr9:70587498:C:T	0.00010326	-1.01967e-10	0.171478
70587705	chr9:70587705:G:T	1.92652e-05	-1.50748	-2.24825e-10
70587801	chr9:70587801:A:G	2.93173e-05	-1.01967e-10	-1.0876
70588333	chr9:70588333:G:A	3.73288e-05	-0.846011	-2.24825e-10
70588392	chr9:70588392:C:T	2.97978e-05	-1.01967e-10	-1.07134
70588594	chr9:70588594:G:T	6.70396e-06	-1.43779	-1.12529
70588872	chr9:70588872:A:G	0.000167703	0.65642	-2.24825e-10
70589101	chr9:70589101:T:A	2.85427e-05	-1.01967e-10	-1.11437
70589180	chr9:70589180:T:C	3.1904e-05	-1.47506	0.472017
70589361	chr9:70589361:C:A	0.000193525	1.77103	-0.971402
70589379	chr9:70589379:T:C	7.3215e-05	-1.01967e-10	-0.172375
70589515	chr9:70589515:A:G	1.65063e-05	-0.519739	-1.1423
70589812	chr9:70589812:T:C	3.03467e-05	-1.01967e-10	-1.05309
70589928	chr9:70589928:C:T	2.81888e-05	-1.01967e-10	-1.12685
70590742	chr9:70590742:TA:T	2.93907e-05	-1.01967e-10	-1.0851
70591438	chr9:70591438:G:C	2.05567e-05	-1.33024	-0.112348
70591653	chr9:70591653:C:T	4.85183e-05	-1.52189	0.938054
70591658	chr9:70591658:C:T	3.65516e-05	-1.5248	0.657745
70592587	chr9:70592587:G:A	6.39106e-05	-1.01967e-10	-0.30829
70592977	chr9:70592977:G:A	5.15897e-05	-1.01967e-10	-0.522454
70593493	chr9:70593493:T:C	3.27516e-05	-1.01967e-10	-0.976825
70594128	chr9:70594128:G:A	6.01649e-05	-0.629065	0.260379
70594473	chr9:70594473:C:T	3.59788e-05	-1.01967e-10	-0.882845
70594886	chr9:70594886:A:G	0.000137538	-0.657481	1.1156
70595109	chr9:70595109:C:T	3.32437e-05	-1.01967e-10	-0.961909
70595386	chr9:70595386:A:G	0.000238956	-0.731803	1.74231
70595449	chr9:70595449:T:G	2.94884e-05	-1.01967e-10	-1.08178
70595517	chr9:70595517:A:T	6.13491e-05	-1.01967e-10	-0.349195
70595679	chr9:70595679:T:G	4.72382e-05	-1.01967e-10	-0.610573
70595791	chr9:70595791:G:A	0.000243119	1.02778	-2.24825e-10
70596295	chr9:70596295:C:G	7.18985e-05	-1.01967e-10	-0.19052
70596408	chr9:70596408:G:A	3.14816e-05	-1.01967e-10	-1.01637
70596456	chr9:70596456:G:T	2.97161e-05	-0.944968	-0.129119
70596620	chr9:70596620:G:T	0.000176355	0.706725	-2.24825e-10
70596972	chr9:70596972:T:A	1.20279e-05	-1.04424	-0.934304
70597320	chr9:70597320:C:T	4.04167e-05	-0.766532	-2.24825e-10
70597988	chr9:70597988:A:C	2.76619e-05	-1.01967e-10	-1.14572
70598470	chr9:70598470:G:A	0.000106356	-1.01967e-10	0.201012
70598694	chr9:70598694:A:G	0.000467198	-0.626351	2.30733
70598766	chr9:70598766:C:T	3.04785e-05	-1.01967e-10	-1.04875
70598819	chr9:70598819:C:T	7.96571e-05	-0.632018	0.543974
70598917	chr9:70598917:C:T	7.71064e-05	-1.01967e-10	-0.120589
70599520	chr9:70599520:C:T	5.65715e-05	-1.01967e-10	-0.430269
70599569	chr9:70599569:T:C	8.14914e-05	-1.01967e-10	-0.0652782
70599858	chr9:70599858:G:T	0.000111531	-1.01967e-10	0.248524
70600592	chr9:70600592:G:C	3.08666e-05	-1.01967e-10	-1.0361
70600927	chr9:70600927:A:G	6.2967e-06	-1.49208	-1.13367
70601107	chr9:70601107:T:C	1.4804e-05	-0.620867	-1.15001
70601630	chr9:70601630:C:T	0.00025809	2.2173	-1.12977
70602074	chr9:70602074:C:T	1.50902e-05	-1.4957	-0.25603
70602350	chr9:70602350:G:C	4.02529e-05	-1.01967e-10	-0.770594
70602392	chr9:70602392:A:G	2.9746e-05	-1.01967e-10	-1.07308
70602878	chr9:70602878:A:G	1.01664e-05	-1.44808	-0.698608
70603145	chr9:70603145:G:T	2.90277e-05	-1.01967e-10	-1.09752
70603678	chr9:70603678:T:C	3.22713e-05	-1.01967e-10	-0.991597
70603740	chr9:70603740:C:T	9.64981e-06	-1.27886	-0.919981
70603845	chr9:70603845:G:A	5.42111e-05	-1.43035	0.957458
70603974	chr9:70603974:T:A	1.01242e-05	-1.48229	-0.668553
70603976	chr9:70603976:C:T	1.02275e-05	-1.48663	-0.654064
70604324	chr9:70604324:T:C	9.32598e-05	-1.01967e-10	0.0696143
70605544	chr9:70605544:G:A	8.04221e-05	-1.01967e-10	-0.0784864
70605775	chr9:70605775:A:G	2.0305e-05	-1.2892	-0.165707
70606244	chr9:70606244:A:G	1.76969e-05	-1.50679	-0.0856001
70606246	chr9:70606246:A:G	2.07597e-05	-1.52476	0.0919971
70606764	chr9:70606764:AT:A	3.22473e-05	-1.01967e-10	-0.992342
70606896	chr9:70606896:T:A	7.07477e-05	-1.01967e-10	-0.206655
70606934	chr9:70606934:T:G	3.03641e-05	-1.01967e-10	-1.05251
70607058	chr9:70607058:A:C	2.92133e-05	-1.01967e-10	-1.09115
70607088	chr9:70607088:G:A	1.46363e-05	-0.686086	-1.09618
70607235	chr9:70607235:T:C	1.24071e-05	-1.17268	-0.774826
70607390	chr9:70607390:C:T	2.78484e-05	-1.01967e-10	-1.139
70607542	chr9:70607542:C:T	3.24751e-05	-1.01967e-10	-0.985302
70607625	chr9:70607625:G:A	3.5117e-05	-1.01967e-10	-0.907091
70608404	chr9:70608404:C:T	9.53453e-05	-1.01967e-10	0.0917301
70608540	chr9:70608540:A:G	6.38672e-05	-1.52379	1.21482
70608906	chr9:70608906:A:C	1.86391e-05	-1.00622	-0.534294
70609258	chr9:70609258:C:G	3.14359e-05	-1.01967e-10	-1.01782
70609454	chr9:70609454:G:A	3.22232e-05	-1.01967e-10	-0.99309
70609644	chr9:70609644:C:T	1.41279e-05	-0.736218	-1.0814
70609863	chr9:70609863:G:A	0.000166724	-0.0158188	0.666384
70610135	chr9:70610135:CTG:C	2.95767e-05	-1.01967e-10	-1.07879
70610200	chr9:70610200:C:T	0.000156705	-1.01967e-10	0.588592
70610332	chr9:70610332:C:A	2.76484e-05	-1.01967e-10	-1.14621
70610371	chr9:70610371:T:C	0.000205765	-1.01967e-10	0.860959
70610391	chr9:70610391:A:G	1.70364e-05	-0.661964	-0.968461
70610485	chr9:70610485:C:T	2.87547e-05	-1.01967e-10	-1.10697
70611392	chr9:70611392:C:T	1.83185e-05	-1.51358	-0.0442864
70611477	chr9:70611477:A:G	6.1768e-06	-1.51078	-1.13419
70611573	chr9:70611573:G:A	3.14415e-05	-1.01967e-10	-1.01765
70611705	chr9:70611705:A:G	3.17682e-05	-1.01967e-10	-1.00731
70612020	chr9:70612020:T:C	2.3602e-05	-1.30444	-2.24825e-10
70612432	chr9:70612432:G:C	0.00142784	-1.01967e-10	2.79814
70612479	chr9:70612479:T:C	0.00106706	-1.01967e-10	2.50689
70612624	chr9:70612624:G:A	0.000127092	-1.01967e-10	0.379139
70612627	chr9:70612627:C:T	0.00156102	-1.01967e-10	2.88732
70612824	chr9:70612824:C:T	0.000145412	-1.01967e-10	0.513799
70612833	chr9:70612833:G:A	3.13256e-05	-1.01967e-10	-1.02134
70613370	chr9:70613370:C:A	2.93726e-05	-1.01967e-10	-1.08571
70613821	chr9:70613821:G:A	2.1217e-05	-1.41097	-2.24825e-10
70614469	chr9:70614469:C:A	6.88869e-06	-1.4196	-1.1163
70614620	chr9:70614620:T:C	2.76773e-05	-1.01967e-10	-1.14516
70614802	chr9:70614802:T:A	4.79352e-05	-1.47219	0.876266
70615185	chr9:70615185:G:A	0.000152566	-1.01967e-10	0.561822
70615574	chr9:70615574:T:G	2.9734e-05	-1.01967e-10	-1.07349
70616265	chr9:70616265:T:C	3.82269e-05	-0.822235	-2.24825e-10
70616381	chr9:70616381:T:A	7.10543e-05	-0.202331	-2.24825e-10
70616492	chr9:70616492:C:T	4.65088e-05	-1.01967e-10	-0.626133
70616660	chr9:70616660:T:C	4.52213e-05	-1.01967e-10	-0.654206
70616746	chr9:70616746:C:T	1.39046e-05	-1.12617	-0.707388
70616855	chr9:70616855:C:T	3.3677e-05	-1.01967e-10	-0.948962
70617013	chr9:70617013:A:G	0.000167982	-1.01967e-10	0.65808
70617020	chr9:70617020:G:T	0.000119781	-1.01967e-10	0.319893
70617239	chr9:70617239:A:C	0.000189906	-1.01967e-10	0.780755
70618095	chr9:70618095:T:G	5.44685e-05	-1.01967e-10	-0.468154
70618405	chr9:70618405:T:A	2.22285e-05	-1.52278	0.158379
70618515	chr9:70618515:A:G	5.46811e-05	-1.01967e-10	-0.464257
70618587	chr9:70618587:A:G	2.40429e-05	-1.52273	0.236792
70619260	chr9:70619260:T:G	6.9951e-05	-1.01967e-10	-0.21798
70619574	chr9:70619574:C:T	6.89121e-05	-1.01967e-10	-0.232944
70619860	chr9:70619860:G:T	1.4888e-05	-1.10858	-0.656644
70619886	chr9:70619886:T:C	3.21767e-05	-1.01967e-10	-0.994533
70620054	chr9:70620054:C:A	5.29197e-05	-1.51258	1.01558
70621937	chr9:70621937:A:G	3.55729e-05	-1.01967e-10	-0.894192
70622141	chr9:70622141:C:T	2.76923e-05	-1.01967e-10	-1.14462
70622167	chr9:70622167:G:A	2.80428e-05	-1.01967e-10	-1.13204
70622338	chr9:70622338:G:A	0.000157809	-0.23376	0.82937
70622397	chr9:70622397:T:C	1.39571e-05	-0.700385	-1.1294
70622530	chr9:70622530:AG:A	6.38609e-05	-1.01967e-10	-0.309068
70622770	chr9:70622770:G:C	2.84996e-05	-1.52292	0.407038
70623249	chr9:70623249:C:G	6.36303e-06	-1.52095	-1.09432
70623667	chr9:70623667:TTTTAC:T	5.29438e-05	-1.01967e-10	-0.496544
70623856	chr9:70623856:A:G	0.000202411	-1.01967e-10	0.844526
70623957	chr9:70623957:T:C	2.85247e-05	-1.01967e-10	-1.11501
70624063	chr9:70624063:C:G	0.000104119	-1.01967e-10	0.179764
70624146	chr9:70624146:C:T	1.16901e-05	-1.21747	-0.789569
70624334	chr9:70624334:C:T	1.04052e-05	-1.42744	-0.696028
70624381	chr9:70624381:G:A	7.29197e-06	-1.5245	-0.954504
70624401	chr9:70624401:G:A	2.78628e-05	-1.01967e-10	-1.13848
70624530	chr9:70624530:G:A	4.9921e-05	-1.01967e-10	-0.555333
70624689	chr9:70624689:C:T	6.29585e-06	-1.52498	-1.10091
70625110	chr9:70625110:T:C	6.23248e-06	-1.51774	-1.11826
70625396	chr9:70625396:C:G	6.60595e-05	-1.01967e-10	-0.275219
70625664	chr9:70625664:A:G	2.7577e-05	-1.01967e-10	-1.14879
70626176	chr9:70626176:C:T	3.78358e-05	-1.01967e-10	-0.832521
70626296	chr9:70626296:C:T	0.000141061	-1.01967e-10	0.48342
70627041	chr9:70627041:C:T	2.52885e-05	-1.23543	-2.24825e-10
70627172	chr9:70627172:T:C	3.09609e-05	-1.01967e-10	-1.03305
70627217	chr9:70627217:A:G	6.81744e-06	-1.46659	-1.0797
70628222	chr9:70628222:C:G	2.86281e-05	-1.01967e-10	-1.11139
70628274	chr9:70628274:T:C	6.07338e-06	-1.52112	-1.14074
70629123	chr9:70629123:T:TGCTG	2.76015e-05	-1.01967e-10	-1.14791
70629363	chr9:70629363:T:C	6.02374e-06	-1.52478	-1.14529
70629438	chr9:70629438:T:C	6.03376e-06	-1.52102	-1.14738
70629992	chr9:70629992:C:A	3.89734e-05	-1.01967e-10	-0.802895
70630191	chr9:70630191:A:T	6.26985e-06	-1.4912	-1.13882
70630284	chr9:70630284:A:G	7.61778e-05	-0.18468	0.0519749
70630861	chr9:70630861:G:A	4.61623e-05	-1.01967e-10	-0.633612
70630901	chr9:70630901:T:C	3.18191e-05	-1.01967e-10	-1.00571
70630949	chr9:70630949:A:AT	6.04748e-06	-1.52168	-1.14446
70631006	chr9:70631006:T:A	2.0412e-05	-1.44965	-2.24825e-10
70631767	chr9:70631767:T:C	3.18855e-05	-1.01967e-10	-1.00362
70632077	chr9:70632077:T:A	4.33776e-05	-1.01967e-10	-0.695832
70632431	chr9:70632431:T:C	5.10595e-05	-0.305985	-0.226798
70632530	chr9:70632530:T:G	2.8953e-05	-1.01967e-10	-1.1001
70632673	chr9:70632673:A:T	3.0385e-05	-1.01967e-10	-1.05183
70632754	chr9:70632754:C:T	1.60802e-05	-0.661608	-1.02658
70632868	chr9:70632868:A:G	0.000113989	-1.01967e-10	0.270324
70633067	chr9:70633067:A:G	3.94584e-05	-1.01967e-10	-0.790528
70633230	chr9:70633230:A:G	0.000112467	-1.01967e-10	0.256885
70633607	chr9:70633607:T:G	3.16508e-05	-0.336624	-0.674388
70633689	chr9:70633689:G:A	5.23478e-05	-0.507865	-2.24825e-10
70633908	chr9:70633908:A:T	6.70766e-06	-1.41906	-1.14346
70634413	chr9:70634413:TATA:T	3.61001e-05	-1.01967e-10	-0.879479
70634435	chr9:70634435:T:C	2.48006e-05	-1.25491	-2.24825e-10
70634453	chr9:70634453:T:C	3.11671e-05	-1.01967e-10	-1.02641
70634994	chr9:70634994:A:G	9.7414e-05	0.113194	-2.24825e-10
70635121	chr9:70635121:C:T	1.91208e-05	-0.632093	-0.882906
70635180	chr9:70635180:G:A	1.94157e-05	-1.49969	-2.24825e-10
70635983	chr9:70635983:T:C	6.10547e-06	-1.52261	-1.13398
70636746	chr9:70636746:G:A	3.78117e-05	-1.01967e-10	-0.833156
70636747	chr9:70636747:G:T	3.77603e-05	-1.01967e-10	-0.834516
70637094	chr9:70637094:G:A	0.000489489	-1.01967e-10	1.72759
70637096	chr9:70637096:G:T	4.96122e-05	-1.01967e-10	-0.561538
70637357	chr9:70637357:T:C	3.70003e-05	-0.780553	-0.0742975
70637391	chr9:70637391:C:G	3.25898e-05	-0.685573	-0.296204
70637488	chr9:70637488:C:T	0.000103298	-1.01967e-10	0.171843
70637627	chr9:70637627:A:C	6.16042e-06	-1.50667	-1.14096
70637737	chr9:70637737:G:A	3.04091e-05	-0.206545	-0.844487
70638500	chr9:70638500:A:G	3.93654e-05	-1.01967e-10	-0.792887
70638575	chr9:70638575:C:A	1.38065e-05	-0.799732	-1.0409
70638593	chr9:70638593:CA:C	1.67896e-05	-0.775991	-0.869023
70638856	chr9:70638856:C:G	3.37303e-05	-0.344114	-0.603264
70638976	chr9:70638976:G:C	4.71573e-05	-1.01967e-10	-0.612287
70639268	chr9:70639268:C:T	3.16637e-05	-0.32242	-0.688184
70639736	chr9:70639736:CT:C	1.64861e-05	-0.784367	-0.878887
70640075	chr9:70640075:T:C	6.76091e-06	-1.42506	-1.12956
70640374	chr9:70640374:T:C	4.96913e-05	-1.01967e-10	-0.559946
70640421	chr9:70640421:A:C	2.37586e-05	-0.378516	-0.919312
70640516	chr9:70640516:G:C	6.85663e-06	-1.44204	-1.09852
70640638	chr9:70640638:G:A	6.04268e-06	-1.52518	-1.14175
70641463	chr9:70641463:T:C	6.41983e-05	-1.01967e-10	-0.303799
70642798	chr9:70642798:C:T	4.18786e-05	-1.01967e-10	-0.730999
70642980	chr9:70642980:G:A	7.39756e-06	-1.41059	-1.05403
70643052	chr9:70643052:A:T	6.27693e-06	-1.51569	-1.1132
70643141	chr9:70643141:A:T	5.37903e-05	-1.01967e-10	-0.480682
70644000	chr9:70644000:G:A	3.421e-05	-1.01967e-10	-0.933257
70644447	chr9:70644447:C:T	2.77689e-05	-1.01967e-10	-1.14186
70644664	chr9:70644664:C:T	3.42592e-05	-1.01967e-10	-0.93182
70644738	chr9:70644738:T:C	3.16958e-05	-1.01967e-10	-1.00959
70644889	chr9:70644889:C:T	9.07033e-06	-1.12664	-1.13413
70645271	chr9:70645271:A:G	1.52193e-05	-0.740436	-1.00277
70645516	chr9:70645516:C:G	9.86861e-06	-1.02876	-1.14766
70645603	chr9:70645603:AC:A	3.39196e-05	0.061918	-1.0037
70645657	chr9:70645657:T:C	9.09042e-05	0.0440311	-2.24825e-10
70645660	chr9:70645660:C:A	6.01023e-06	-1.52451	-1.1478
70645730	chr9:70645730:G:A	3.67777e-05	-1.01967e-10	-0.860882
70645766	chr9:70645766:A:T	3.30239e-05	-0.0226502	-0.945893
70645926	chr9:70645926:G:C	6.02656e-06	-1.52516	-1.14444
70645937	chr9:70645937:CAGA:C	5.01601e-05	-1.01967e-10	-0.550555
70646724	chr9:70646724:A:G	6.56476e-06	-1.49323	-1.09082
70646919	chr9:70646919:A:G	3.99301e-05	-1.01967e-10	-0.778644
70648261	chr9:70648261:G:C	6.47575e-06	-1.45256	-1.14515
70648443	chr9:70648443:G:A	1.94443e-05	-1.49822	-2.24825e-10
70648982	chr9:70648982:A:G	3.16308e-05	-1.01967e-10	-1.01164
70649051	chr9:70649051:G:A	2.18379e-05	-0.425546	-0.956583
70650013	chr9:70650013:T:C	1.2768e-05	-0.893728	-1.02511
70650071	chr9:70650071:G:A	1.10069e-05	-0.933601	-1.13365
70650387	chr9:70650387:C:T	2.80994e-05	-0.0383418	-1.09169
70650646	chr9:70650646:A:G	2.80593e-05	-1.01967e-10	-1.13146
70651194	chr9:70651194:G:A	7.79508e-06	-1.38008	-1.0322
70651802	chr9:70651802:GAGA:G	2.27234e-05	-1.34238	-2.24825e-10
70652691	chr9:70652691:T:A	8.98299e-06	-1.43824	-0.832199
70653088	chr9:70653088:C:A	3.80411e-05	-0.827108	-2.24825e-10
70653230	chr9:70653230:G:A	0.00122289	-1.01967e-10	2.6432
70653320	chr9:70653320:T:C	1.50527e-05	-0.604403	-1.14981
70654234	chr9:70654234:T:G	6.25844e-05	-1.01967e-10	-0.32926
70655207	chr9:70655207:GGGGC:G	0.000106447	-1.01967e-10	0.201872
70655219	chr9:70655219:TC:T	9.3585e-05	-1.01967e-10	0.0730952
70655230	chr9:70655230:T:C	1.04593e-05	-0.971696	-1.14659
70655356	chr9:70655356:C:T	1.03746e-05	-0.993046	-1.13337
70655393	chr9:70655393:A:G	2.94641e-05	-1.01967e-10	-1.0826
70655660	chr9:70655660:G:A	2.07935e-05	-0.366824	-1.06431
70655947	chr9:70655947:C:T	1.47246e-05	-0.824218	-0.952034
70656213	chr9:70656213:T:C	0.000110384	-1.01967e-10	0.238188
70656254	chr9:70656254:C:A	1.19422e-05	-0.880195	-1.1055
70656545	chr9:70656545:A:AG	1.41342e-05	-0.877764	-0.939416
70657405	chr9:70657405:T:G	2.87302e-05	-1.01967e-10	-1.10783
70657633	chr9:70657633:T:A	1.96973e-05	-0.573691	-0.911604
70657808	chr9:70657808:G:A	6.08051e-05	-1.01967e-10	-0.358101
70657863	chr9:70657863:C:T	4.15168e-05	-1.01967e-10	-0.739676
70658041	chr9:70658041:A:G	2.7108e-05	-0.608364	-0.557581
70658487	chr9:70658487:G:A	1.1313e-05	-0.916218	-1.1236
70658734	chr9:70658734:A:G	1.89284e-05	-1.52511	-2.24825e-10
70658923	chr9:70658923:T:C	2.78845e-05	-1.01967e-10	-1.1377
70659009	chr9:70659009:A:G	4.12236e-05	-1.01967e-10	-0.746765
70659081	chr9:70659081:G:T	1.33893e-05	-0.889947	-0.981374
70659425	chr9:70659425:G:A	5.91106e-05	-0.386365	-2.24825e-10
70659691	chr9:70659691:T:C	1.42348e-05	-0.853889	-0.956198
70660196	chr9:70660196:G:A	1.36241e-05	-0.893372	-0.960561
70661090	chr9:70661090:T:C	3.18918e-05	-1.00343	-2.24825e-10
70661133	chr9:70661133:GCAAGT:G	1.20856e-05	-0.902671	-1.07109
70661158	chr9:70661158:T:C	1.3842e-05	-0.852703	-0.985362
70661327	chr9:70661327:A:G	1.40012e-05	-0.847213	-0.979418
70661550	chr9:70661550:A:G	2.10305e-05	-0.32391	-1.09589
70661571	chr9:70661571:A:G	1.34673e-05	-0.879886	-0.985622
70661646	chr9:70661646:T:C	1.49037e-05	-0.823422	-0.940742
70661875	chr9:70661875:A:G	6.96941e-05	-1.01967e-10	-0.22166
70663260	chr9:70663260:G:A	3.24396e-05	-1.01967e-10	-0.986397
70663416	chr9:70663416:G:A	1.07629e-05	-0.968109	-1.12156
70663470	chr9:70663470:C:G	3.11972e-05	-1.01967e-10	-1.02545
70663586	chr9:70663586:T:A	0.000174842	-1.01967e-10	0.698105
70663689	chr9:70663689:G:T	3.53725e-05	-1.01967e-10	-0.899841
70663838	chr9:70663838:G:C	4.42231e-05	-0.676528	-2.24825e-10
70664029	chr9:70664029:T:C	4.33095e-05	-1.01967e-10	-0.697403
70664497	chr9:70664497:T:C	3.22359e-05	-1.01967e-10	-0.992693
70665041	chr9:70665041:A:G	1.40423e-05	-0.838411	-0.985293
70665063	chr9:70665063:C:A	3.97658e-05	-1.01967e-10	-0.782769
70665369	chr9:70665369:T:C	2.99941e-05	-1.01967e-10	-1.06477
70665464	chr9:70665464:A:G	7.09812e-06	-1.35846	-1.14748
70665566	chr9:70665566:C:T	4.54608e-05	-1.01967e-10	-0.648925
70665616	chr9:70665616:T:C	0.000104418	-1.01967e-10	0.182632
70666061	chr9:70666061:C:G	1.37498e-05	-0.737083	-1.10767
70666285	chr9:70666285:C:T	5.80727e-05	-0.40408	-2.24825e-10
70666442	chr9:70666442:G:A	8.16261e-06	-1.39512	-0.971093
70666636	chr9:70666636:A:G	5.24252e-05	-1.01967e-10	-0.506388
70666657	chr9:70666657:TAGA:T	4.30576e-05	-1.01967e-10	-0.703236
70666818	chr9:70666818:TG:T	2.80388e-05	-0.1352	-0.996986
70667413	chr9:70667413:G:A	6.21746e-05	0.720917	-1.05675
70667496	chr9:70667496:G:A	6.77631e-05	-1.01967e-10	-0.249757
70667516	chr9:70667516:C:A	3.40297e-05	-1.01967e-10	-0.938541
70667899	chr9:70667899:A:G	1.29863e-05	-0.775177	-1.1267
70668154	chr9:70668154:C:T	3.1782e-05	-1.00687	-2.24825e-10
70668239	chr9:70668239:T:C	3.45609e-05	-1.01967e-10	-0.923053
70668521	chr9:70668521:T:C	8.04277e-06	-1.24312	-1.13788
70668534	chr9:70668534:G:A	2.96196e-05	-1.01967e-10	-1.07734
70669006	chr9:70669006:C:T	6.56565e-06	-1.46505	-1.11887
70669274	chr9:70669274:A:G	1.33427e-05	-0.760599	-1.11421
70669355	chr9:70669355:T:G	1.2995e-05	-0.785225	-1.11599
70669577	chr9:70669577:G:A	2.44822e-05	-0.205998	-1.06183
70669869	chr9:70669869:T:C	8.85779e-06	-1.14481	-1.13967
70670248	chr9:70670248:G:A	4.67801e-05	-1.01967e-10	-0.620317
70670539	chr9:70670539:C:T	7.29941e-06	-1.4239	-1.05408
70670647	chr9:70670647:C:T	1.97572e-05	-0.561144	-0.921112
70670672	chr9:70670672:T:C	0.000178096	-0.59419	1.31074
70670744	chr9:70670744:G:A	1.92468e-05	-0.588369	-0.920059
70670913	chr9:70670913:T:G	8.93384e-06	-1.13485	-1.14108
70671009	chr9:70671009:T:C	1.17981e-05	-1.34493	-0.652906
70671320	chr9:70671320:C:T	1.54733e-05	-0.730219	-0.99644
70671429	chr9:70671429:G:A	8.93481e-06	-1.13247	-1.14335
70671480	chr9:70671480:T:C	3.31462e-05	-1.01967e-10	-0.964846
70671795	chr9:70671795:C:T	2.98326e-05	-1.01967e-10	-1.07018
70671829	chr9:70671829:A:T	3.94454e-05	-1.01967e-10	-0.790859
70672024	chr9:70672024:C:T	4.97365e-05	-1.01967e-10	-0.559036
70672481	chr9:70672481:A:G	8.79777e-06	-1.14831	-1.14296
70672898	chr9:70672898:C:T	4.05505e-05	-1.01967e-10	-0.763226
70672953	chr9:70672953:A:G	8.61093e-06	-1.1746	-1.13815
70673283	chr9:70673283:A:ATT	1.14004e-05	-1.13339	-0.898732
70673340	chr9:70673340:A:G	7.95604e-06	-1.39781	-0.99403
70673729	chr9:70673729:C:T	4.06318e-05	-1.01967e-10	-0.761225
70673822	chr9:70673822:A:G	8.5995e-06	-1.17126	-1.14281
70674018	chr9:70674018:T:C	2.78128e-05	-0.588589	-0.551692
70674092	chr9:70674092:C:T	2.25726e-05	-1.34904	-2.24825e-10
70674166	chr9:70674166:T:C	6.38127e-05	-1.01967e-10	-0.309823
70674328	chr9:70674328:T:C	7.09702e-06	-1.50779	-0.998308
70674685	chr9:70674685:A:G	0.000122904	-1.01967e-10	0.34563
70675038	chr9:70675038:C:T	4.25736e-05	-1.01967e-10	-0.71454
70675158	chr9:70675158:T:C	2.99244e-05	-1.01967e-10	-1.0671
70675276	chr9:70675276:T:C	3.5713e-05	-1.01967e-10	-0.89026
70675683	chr9:70675683:T:C	1.68706e-05	-0.674411	-0.965792
70675795	chr9:70675795:G:A	8.43194e-06	-1.18598	-1.14777
70675821	chr9:70675821:T:C	2.82234e-05	-1.01967e-10	-1.12562
70675837	chr9:70675837:C:T	7.52937e-05	-0.685986	0.541607
70676065	chr9:70676065:T:G	0.000125835	-1.01967e-10	0.369192
70676193	chr9:70676193:T:C	9.90419e-05	-1.01967e-10	0.129767
70676279	chr9:70676279:GTACGAATGAA:G	7.40159e-05	-0.161496	-2.24825e-10
70676326	chr9:70676326:C:T	2.67014e-05	-0.612259	-0.568799
70677648	chr9:70677648:C:T	4.14223e-05	-1.01967e-10	-0.741956
70677725	chr9:70677725:T:A	5.47667e-05	0.625099	-1.08779
70678150	chr9:70678150:A:G	8.8765e-06	-1.1324	-1.14996
70678197	chr9:70678197:G:A	4.90268e-05	-1.01967e-10	-0.573408
70678304	chr9:70678304:G:A	4.32565e-05	-1.01967e-10	-0.698628
70678417	chr9:70678417:G:A	2.77027e-05	-1.01967e-10	-1.14425
70678583	chr9:70678583:A:G	1.35645e-05	-1.35909	-0.49923
70678799	chr9:70678799:A:G	2.99513e-05	-1.01967e-10	-1.0662
70678922	chr9:70678922:T:C	0.000203668	-1.01967e-10	0.850714
70679154	chr9:70679154:C:T	2.97608e-05	-1.01967e-10	-1.07258
70679860	chr9:70679860:C:T	8.54388e-06	-1.41008	-0.910477
70679994	chr9:70679994:G:T	5.57358e-05	0.636813	-1.08197
70680214	chr9:70680214:T:G	2.38336e-05	-0.643	-0.651677
70680538	chr9:70680538:T:A	3.1808e-05	-1.01967e-10	-1.00606
70680786	chr9:70680786:G:T	2.1564e-05	-1.40069	0.00594147
70680804	chr9:70680804:C:T	7.17396e-06	-1.45201	-1.04331
70681484	chr9:70681484:C:T	2.29543e-05	-0.264058	-1.06821
70681788	chr9:70681788:T:TA	2.86497e-05	-1.01967e-10	-1.11063
70681981	chr9:70681981:C:A	3.07455e-05	-1.01967e-10	-1.04003
70682126	chr9:70682126:T:A	8.45353e-06	-1.18162	-1.14957
70682941	chr9:70682941:A:G	1.47893e-05	-1.36967	-0.402203
70683120	chr9:70683120:C:T	1.4608e-05	-1.36211	-0.422091
70683206	chr9:70683206:C:T	3.41112e-05	-1.01967e-10	-0.936151
70683933	chr9:70683933:G:A	3.15956e-05	-1.01967e-10	-1.01276
70683987	chr9:70683987:G:T	6.3934e-05	-1.01967e-10	-0.307924
70684247	chr9:70684247:T:C	3.39738e-05	-1.01967e-10	-0.940184
70684645	chr9:70684645:A:G	4.17367e-05	-1.01967e-10	-0.734395
70684669	chr9:70684669:G:A	2.55013e-05	-1.22705	-2.24825e-10
70684732	chr9:70684732:C:T	2.72295e-05	-1.16148	-2.24825e-10
70685323	chr9:70685323:G:T	8.36523e-06	-1.19314	-1.14855
70685380	chr9:70685380:GT:G	2.41053e-05	-0.240373	-1.04297
70685494	chr9:70685494:C:G	3.04353e-05	-0.49842	-0.551753
70685775	chr9:70685775:T:C	1.89882e-05	-1.52196	-2.24825e-10
70686078	chr9:70686078:T:A	3.06502e-05	-1.01967e-10	-1.04313
70686835	chr9:70686835:TTC:T	2.94711e-05	-1.01967e-10	-1.08237
70686981	chr9:70686981:C:T	3.54037e-05	-1.01967e-10	-0.89896
70687204	chr9:70687204:A:G	2.89291e-05	-1.01967e-10	-1.10093
70687263	chr9:70687263:G:A	3.23234e-05	-1.01967e-10	-0.989983
70687294	chr9:70687294:A:G	1.96101e-05	-1.48973	-2.24825e-10
70687580	chr9:70687580:T:C	1.84882e-05	-0.417632	-1.13101
70688203	chr9:70688203:G:A	8.54707e-06	-1.20852	-1.11166
70688401	chr9:70688401:C:T	2.71861e-05	-0.4973	-0.665769
70688614	chr9:70688614:A:G	9.01508e-06	-1.17831	-1.08857
70688855	chr9:70688855:T:G	2.84425e-05	-1.01967e-10	-1.11789
70688887	chr9:70688887:A:G	4.2191e-05	-1.01967e-10	-0.723569
70688971	chr9:70688971:G:A	0.000206739	-1.01967e-10	0.865683
70689073	chr9:70689073:A:G	1.059e-05	-0.966873	-1.13899
70689222	chr9:70689222:G:A	8.61537e-06	-1.20015	-1.11207
70689481	chr9:70689481:T:A	4.63406e-05	-0.629756	-2.24825e-10
70689603	chr9:70689603:C:T	7.29784e-05	-0.175612	-2.24825e-10
70689765	chr9:70689765:A:G	1.10088e-05	-0.929069	-1.13801
70689983	chr9:70689983:C:T	2.93071e-05	-1.01967e-10	-1.08794
70690034	chr9:70690034:G:A	9.6248e-05	-0.583079	0.684231
70690542	chr9:70690542:TTATTTATTTA:T	2.75059e-05	-0.611197	-0.540179
70690826	chr9:70690826:T:C	4.90159e-05	-1.01967e-10	-0.57363
70690960	chr9:70690960:T:C	2.85216e-05	-1.01967e-10	-1.11511
70691029	chr9:70691029:G:A	4.02325e-05	-0.771101	-2.24825e-10
70691174	chr9:70691174:A:T	8.65274e-06	-1.19753	-1.11037
70691373	chr9:70691373:ATGGACT:A	2.44969e-05	-0.549838	-0.717393
70691473	chr9:70691473:G:A	7.53675e-06	-1.46205	-0.983932
70691635	chr9:70691635:C:A	2.5324e-05	-0.50069	-0.733334
70691900	chr9:70691900:T:C	8.91195e-06	-1.14322	-1.13516
70692175	chr9:70692175:A:T	5.21684e-05	-1.01967e-10	-0.511298
70692301	chr9:70692301:A:G	8.65706e-06	-1.18254	-1.12486
70692419	chr9:70692419:G:A	3.14885e-05	-0.080962	-0.93519
70692574	chr9:70692574:G:A	2.48004e-05	-0.470537	-0.784378
70692704	chr9:70692704:G:C	2.75472e-05	-0.528564	-0.621309
70693075	chr9:70693075:A:T	1.11649e-05	-1.31597	-0.737025
70693344	chr9:70693344:T:C	2.98626e-05	0.0114007	-1.08057
70693425	chr9:70693425:C:T	2.78898e-05	-0.506339	-0.631175
70693452	chr9:70693452:G:A	1.04528e-05	-1.32178	-0.797122
70693610	chr9:70693610:G:A	2.75297e-05	-0.536795	-0.613715
70693637	chr9:70693637:G:C	1.90679e-05	-0.674933	-0.842838
70693651	chr9:70693651:G:C	2.86141e-05	-0.494748	-0.617129
70693710	chr9:70693710:G:A	2.48091e-05	-0.55943	-0.695136
70693734	chr9:70693734:C:T	3.79856e-05	0.0466699	-0.875237
70693794	chr9:70693794:A:G	3.65732e-05	-1.01967e-10	-0.86646
70694181	chr9:70694181:T:C	2.71823e-05	-0.50161	-0.661597
70694204	chr9:70694204:G:T	1.79038e-05	-0.77566	-0.805103
70694218	chr9:70694218:G:A	3.53813e-05	-0.552563	-0.34703
70694310	chr9:70694310:C:G	9.06724e-06	-1.33769	-0.92342
70694619	chr9:70694619:T:C	2.76371e-05	-0.499505	-0.647112
70694641	chr9:70694641:C:T	2.65167e-05	-0.519698	-0.668305
70694642	chr9:70694642:G:A	0.000101973	-1.01967e-10	0.158933
70694698	chr9:70694698:T:A	9.35788e-05	0.0730288	-2.24825e-10
70694731	chr9:70694731:C:T	1.99805e-05	-1.47102	-2.24825e-10
70694819	chr9:70694819:C:T	2.79887e-05	-0.508053	-0.62592
70694951	chr9:70694951:C:T	3.1017e-05	-0.48442	-0.546821
70694962	chr9:70694962:G:A	2.77142e-05	-0.516013	-0.627818
70695769	chr9:70695769:G:T	2.81108e-05	-0.498619	-0.631003
70695842	chr9:70695842:A:G	9.56801e-06	-1.38831	-0.819039
70695906	chr9:70695906:C:T	2.79632e-05	-0.493278	-0.641609
70696120	chr9:70696120:T:C	1.02885e-05	-0.996761	-1.13799
70696265	chr9:70696265:G:A	1.35338e-05	-1.34085	-0.519735
70696601	chr9:70696601:T:C	8.13924e-06	-1.22688	-1.1422
70696821	chr9:70696821:T:A	7.76872e-06	-1.27587	-1.1398
70696876	chr9:70696876:C:T	2.04958e-05	-0.822544	-0.623012
70697058	chr9:70697058:A:C	0.000155196	-1.01967e-10	0.578915
70697070	chr9:70697070:G:A	8.63778e-06	-1.22869	-1.08094
70697193	chr9:70697193:G:A	4.10602e-05	-1.01967e-10	-0.750735
70697201	chr9:70697201:T:G	7.82658e-06	-1.26113	-1.14712
70697213	chr9:70697213:C:A	1.57905e-05	-0.915442	-0.790925
70697451	chr9:70697451:G:A	8.18306e-06	-1.24879	-1.11492
70697714	chr9:70697714:C:G	2.11017e-05	-0.580041	-0.836381
70697876	chr9:70697876:C:T	0.000125376	-0.491739	0.857278
70697885	chr9:70697885:C:T	7.61019e-06	-1.28933	-1.14696
70697947	chr9:70697947:T:C	7.64336e-06	-1.28453	-1.14741
70698121	chr9:70698121:T:A	0.000105409	-1.01967e-10	0.192071
70698167	chr9:70698167:C:T	0.00012247	-0.491051	0.833142
70698240	chr9:70698240:T:A	2.05441e-05	-0.631349	-0.811852
70698261	chr9:70698261:C:T	3.86389e-05	-1.01967e-10	-0.811515
70698263	chr9:70698263:G:A	7.97635e-05	-1.01967e-10	-0.0867099
70698471	chr9:70698471:G:A	0.000102838	-1.01967e-10	0.167384
70698574	chr9:70698574:G:A	4.74971e-05	-0.785232	0.180125
70699095	chr9:70699095:A:G	8.4002e-06	-1.27168	-1.06584
70699426	chr9:70699426:G:A	4.54661e-05	-1.01967e-10	-0.648809
70699522	chr9:70699522:T:C	1.34763e-05	-0.762923	-1.10192
70699547	chr9:70699547:G:A	2.12476e-05	-0.263198	-1.14634
70699693	chr9:70699693:G:A	1.06015e-05	-1.07518	-1.0296
70700637	chr9:70700637:A:C	3.10918e-05	-1.01967e-10	-1.02883
70700651	chr9:70700651:C:T	2.75435e-05	-1.01967e-10	-1.15001
70700808	chr9:70700808:A:G	2.93611e-05	-1.01967e-10	-1.0861
70700856	chr9:70700856:G:A	0.000121336	-0.555979	0.888768
70701005	chr9:70701005:G:A	1.69221e-05	-0.549387	-1.08777
70701114	chr9:70701114:A:G	0.000273548	-0.635659	1.78136
70701200	chr9:70701200:C:T	1.61407e-05	-0.595775	-1.08866
70701345	chr9:70701345:A:G	4.98723e-05	-1.01967e-10	-0.55631
70701391	chr9:70701391:TCTCA:T	3.06096e-05	-1.01967e-10	-1.04446
70701464	chr9:70701464:G:A	0.000121431	-0.680364	1.01393
70701591	chr9:70701591:TG:T	1.61212e-05	-0.591234	-1.0944
70701880	chr9:70701880:T:C	6.40293e-06	-1.51843	-1.09059
70701950	chr9:70701950:T:A	2.25073e-05	-1.35193	-2.24825e-10
70738106	chr9:70738106:T:C	3.80687e-05	-1.01967e-10	-0.826383
70738322	chr9:70738322:G:A	1.76759e-05	-0.778526	-0.815045
70738788	chr9:70738788:C:T	0.000266798	-0.239222	1.35994
70738828	chr9:70738828:C:A	1.12848e-05	-1.5145	-0.527818
70738855	chr9:70738855:G:A	0.000225695	0.95341	-2.24825e-10
70738962	chr9:70738962:G:C	3.06365e-05	-1.01967e-10	-1.04358
70739020	chr9:70739020:C:A	3.50997e-05	-1.01967e-10	-0.907583
70739270	chr9:70739270:A:G	7.61828e-05	-0.13264	-2.24825e-10
70739382	chr9:70739382:T:G	2.86781e-05	-1.01967e-10	-1.10964
70739602	chr9:70739602:T:A	6.70602e-06	-1.4403	-1.12247
70739774	chr9:70739774:T:C	2.7614e-05	-1.01967e-10	-1.14745
70740469	chr9:70740469:GA:G	0.000137168	-0.459535	0.914969
70740641	chr9:70740641:A:G	0.000171803	-0.36669	1.04726
70741235	chr9:70741235:G:GA	3.05268e-05	-1.01967e-10	-1.04717
70741272	chr9:70741272:C:T	0.00015578	-0.440011	1.02268
70742095	chr9:70742095:A:G	0.000122721	-0.518004	0.862143
70742370	chr9:70742370:T:C	6.07345e-05	-1.01967e-10	-0.359263
70742751	chr9:70742751:T:C	0.000111559	-0.482581	0.731362
70742887	chr9:70742887:T:C	3.02832e-05	-1.01967e-10	-1.05518
70742889	chr9:70742889:T:TC	2.83225e-05	-1.01967e-10	-1.12212
70742949	chr9:70742949:A:G	0.000111455	-1.01967e-10	0.247847
70743206	chr9:70743206:C:T	3.03833e-05	-1.01967e-10	-1.05188
70744053	chr9:70744053:C:T	4.15327e-05	-1.01967e-10	-0.739295
70744831	chr9:70744831:G:C	2.82328e-05	-1.01967e-10	-1.12529
70744908	chr9:70744908:T:C	3.24511e-05	-1.01967e-10	-0.986042
70745588	chr9:70745588:T:C	3.13292e-05	-1.01967e-10	-1.02122
70746344	chr9:70746344:G:A	6.24968e-05	-1.01967e-10	-0.33066
70746418	chr9:70746418:C:A	2.86535e-05	-1.01967e-10	-1.1105
70746457	chr9:70746457:G:A	1.08894e-05	-1.51551	-0.562468
70746544	chr9:70746544:G:A	0.000104279	-0.788373	0.969672
70746670	chr9:70746670:A:T	0.000110634	-0.474817	0.715267
70747010	chr9:70747010:A:T	3.54721e-05	-1.01967e-10	-0.89703
70747490	chr9:70747490:C:G	3.23693e-05	-1.01967e-10	-0.988566
70747688	chr9:70747688:G:T	1.21668e-05	-1.50083	-0.466234
70747783	chr9:70747783:T:C	8.75343e-06	-1.49771	-0.798624
70748128	chr9:70748128:G:A	5.45233e-05	-0.467148	-2.24825e-10
70749729	chr9:70749729:G:A	1.91252e-05	-1.51477	-2.24825e-10
70749912	chr9:70749912:A:G	3.01575e-05	-1.01967e-10	-1.05934
70749982	chr9:70749982:T:C	1.18983e-05	-1.00211	-0.987263
70750193	chr9:70750193:G:A	1.29568e-05	-0.896164	-1.00799
70750626	chr9:70750626:G:C	0.000115119	-0.470352	0.750542
70750696	chr9:70750696:G:A	1.89877e-05	-1.52198	-2.24825e-10
70750834	chr9:70750834:C:T	0.000122218	-0.392194	0.732221
70750935	chr9:70750935:A:G	2.96629e-05	-1.01967e-10	-1.07588
70751584	chr9:70751584:C:T	3.45869e-05	-1.01967e-10	-0.922302
70751644	chr9:70751644:A:C	3.62806e-05	-1.01967e-10	-0.874492
70751666	chr9:70751666:A:G	3.40636e-05	-1.01967e-10	-0.937545
70752285	chr9:70752285:G:A	8.0664e-06	-1.38529	-0.992781
70752586	chr9:70752586:CAAT:C	3.59739e-05	-1.01967e-10	-0.882981
70752940	chr9:70752940:T:C	1.31119e-05	-1.39056	-0.501694
70753079	chr9:70753079:C:T	2.76157e-05	-1.01967e-10	-1.14739
70753200	chr9:70753200:G:A	1.08783e-05	-0.948673	-1.13033
70753861	chr9:70753861:C:T	0.000183319	-0.418894	1.16435
70754565	chr9:70754565:C:T	3.73697e-05	-1.01967e-10	-0.844916
70754585	chr9:70754585:C:T	1.11636e-05	-1.29779	-0.755331
70754587	chr9:70754587:T:C	3.7425e-05	-1.01967e-10	-0.843437
70754666	chr9:70754666:A:G	3.22389e-05	-1.01967e-10	-0.992601
70754771	chr9:70754771:T:C	6.76331e-06	-1.42431	-1.12995
70755013	chr9:70755013:G:A	1.06943e-05	-1.0332	-1.06287
70755069	chr9:70755069:G:A	2.97575e-05	-1.01967e-10	-1.07269
70755098	chr9:70755098:C:T	3.10406e-05	-1.01967e-10	-1.03048
70755531	chr9:70755531:C:T	4.71184e-05	-1.01967e-10	-0.613112
70755662	chr9:70755662:C:T	1.96044e-05	-1.49002	-2.24825e-10
70755665	chr9:70755665:C:T	1.01144e-05	-1.51627	-0.635554
70756226	chr9:70756226:G:A	0.000148106	-0.42982	0.961971
70756402	chr9:70756402:A:C	3.40898e-05	-1.01967e-10	-0.936777
70756497	chr9:70756497:T:C	5.5847e-05	-1.01967e-10	-0.44316
70756551	chr9:70756551:CA:C	1.04502e-05	-0.978993	-1.14016
70756554	chr9:70756554:C:T	1.07624e-05	-1.07257	-1.01715
70756693	chr9:70756693:C:T	0.000129749	-0.4025	0.802327
70756805	chr9:70756805:C:T	4.17346e-05	-1.01967e-10	-0.734445
70757089	chr9:70757089:C:G	8.20527e-06	-1.40548	-0.955514
70757475	chr9:70757475:C:T	9.653e-06	-1.49916	-0.699345
70757914	chr9:70757914:T:C	8.28723e-06	-1.50283	-0.848227
70757915	chr9:70757915:G:A	2.01225e-05	-1.46394	-2.24825e-10
70758445	chr9:70758445:A:G	2.77876e-05	-1.01967e-10	-1.14119
70758536	chr9:70758536:A:C	8.47347e-05	-1.01967e-10	-0.0262504
70758540	chr9:70758540:A:G	2.88952e-05	-1.01967e-10	-1.1021
70759230	chr9:70759230:A:G	6.75841e-06	-1.4318	-1.12318
70759538	chr9:70759538:T:A	0.000115706	-0.504396	0.789674
70759596	chr9:70759596:G:A	2.83996e-05	-1.01967e-10	-1.1194
70759782	chr9:70759782:G:C	4.71203e-05	-1.01967e-10	-0.613071
70760749	chr9:70760749:G:A	0.000146758	-0.42916	0.952171
70761078	chr9:70761078:TACC:T	3.33978e-05	-1.01967e-10	-0.957286
70761080	chr9:70761080:C:T	2.96567e-05	-1.01967e-10	-1.07609
70761393	chr9:70761393:C:G	2.93408e-05	-1.01967e-10	-1.0868
70761853	chr9:70761853:C:T	3.47692e-05	-1.01967e-10	-0.917043
70761952	chr9:70761952:A:G	1.3121e-05	-0.741588	-1.14998
70762141	chr9:70762141:A:C	0.000116382	-0.472551	0.763658
70762889	chr9:70762889:A:C	1.73102e-05	-0.732065	-0.882412
70762973	chr9:70762973:T:C	6.72067e-05	-0.258003	-2.24825e-10
70763520	chr9:70763520:A:G	2.83644e-05	-1.01967e-10	-1.12064
70763581	chr9:70763581:T:C	5.25117e-05	-0.504739	-2.24825e-10
70763741	chr9:70763741:T:C	1.74794e-05	-0.720342	-0.884408
70763836	chr9:70763836:T:C	1.70873e-05	-0.748096	-0.879344
70763974	chr9:70763974:T:C	1.14207e-05	-1.47681	-0.553541
70764024	chr9:70764024:G:A	8.07123e-05	-1.01967e-10	-0.0748847
70764068	chr9:70764068:C:G	6.13644e-06	-1.51355	-1.13798
70764117	chr9:70764117:G:A	0.00015061	-0.430098	0.979014
70764176	chr9:70764176:T:A	1.11224e-05	-0.920313	-1.1365
70764457	chr9:70764457:A:G	1.69431e-05	-0.704093	-0.93182
70764632	chr9:70764632:A:G	2.87244e-05	-1.01967e-10	-1.10803
70764751	chr9:70764751:T:C	3.60968e-05	-1.01967e-10	-0.87957
70764795	chr9:70764795:A:C	4.44317e-05	-1.01967e-10	-0.671822
70765213	chr9:70765213:T:G	3.56183e-05	-1.01967e-10	-0.892915
70765230	chr9:70765230:C:T	1.37059e-05	-0.83228	-1.01567
70765412	chr9:70765412:GA:G	3.63623e-05	-0.872244	-2.24825e-10
70765598	chr9:70765598:CAAAAACA:C	1.30248e-05	-0.7494	-1.14952
70765738	chr9:70765738:T:C	2.75699e-05	-1.01967e-10	-1.14905
70765780	chr9:70765780:G:T	1.72364e-05	-0.736334	-0.882417
70765864	chr9:70765864:A:G	1.79897e-05	-0.703093	-0.872881
70765914	chr9:70765914:A:C	8.37776e-06	-1.50163	-0.838563
70766221	chr9:70766221:T:A	1.66381e-05	-0.769132	-0.884945
70766373	chr9:70766373:A:G	4.50538e-05	-1.01967e-10	-0.657917
70766521	chr9:70766521:ACAC:A	8.47421e-06	-1.52085	-0.807898
70767442	chr9:70767442:G:A	0.000137335	-0.514703	0.971351
70767635	chr9:70767635:C:A	7.35305e-06	-1.34697	-1.12369
70768153	chr9:70768153:T:C	1.23143e-05	-0.805281	-1.14974
70768374	chr9:70768374:A:G	2.84694e-05	-1.01967e-10	-1.11695
70768448	chr9:70768448:C:T	1.38088e-05	-0.826023	-1.01445
70768449	chr9:70768449:T:C	2.81538e-05	-1.01967e-10	-1.12809
70768661	chr9:70768661:C:T	3.14237e-05	-1.01967e-10	-1.01821
70769430	chr9:70769430:G:A	2.90949e-05	-1.01967e-10	-1.09521
70769514	chr9:70769514:C:CT	1.67086e-05	-0.767582	-0.882269
70769772	chr9:70769772:AGAT:A	1.21428e-05	-1.47687	-0.49217
70769801	chr9:70769801:T:C	0.000124892	-0.476787	0.838463
70769938	chr9:70769938:G:T	1.08999e-05	-1.51749	-0.559532
70770386	chr9:70770386:G:C	3.19341e-05	-1.01967e-10	-1.0021
70771244	chr9:70771244:G:C	1.73303e-05	-0.623386	-0.989935
70771557	chr9:70771557:A:G	1.03008e-05	-1.50259	-0.63096
70771720	chr9:70771720:T:A	9.96281e-06	-1.50483	-0.66209
70771792	chr9:70771792:G:A	1.39237e-05	-0.829368	-1.00282
70771813	chr9:70771813:T:C	2.85443e-05	-1.01967e-10	-1.11432
70771865	chr9:70771865:T:C	3.69999e-05	-1.48191	0.627051
70772017	chr9:70772017:C:G	1.28872e-05	-1.49737	-0.412171
70772098	chr9:70772098:A:G	8.89051e-06	-1.34463	-0.936161
70772109	chr9:70772109:A:G	1.76843e-05	-0.64447	-0.948631
70772126	chr9:70772126:T:C	1.33004e-05	-0.836895	-1.04109
70772186	chr9:70772186:T:C	3.3842e-05	-1.01967e-10	-0.944074
70772418	chr9:70772418:G:A	1.58679e-05	-1.42958	-0.271898
70772520	chr9:70772520:G:A	0.000128311	-0.404188	0.79287
70772563	chr9:70772563:T:C	4.06253e-05	-1.01967e-10	-0.761385
70772608	chr9:70772608:C:A	7.46967e-06	-1.33246	-1.12247
70772620	chr9:70772620:G:A	1.26853e-05	-0.775553	-1.14978
70772999	chr9:70772999:T:C	7.47871e-05	-1.01967e-10	-0.15113
70774003	chr9:70774003:C:T	1.68237e-05	-1.10409	-0.538892
70774418	chr9:70774418:C:A	1.25341e-05	-0.846263	-1.09106
70774424	chr9:70774424:G:A	2.82332e-05	-1.01967e-10	-1.12528
70774448	chr9:70774448:G:T	0.000130587	-0.438483	0.844747
70774869	chr9:70774869:CTGAA:C	0.00015067	-0.358752	0.908072
70775018	chr9:70775018:G:A	7.83073e-06	-1.40364	-1.00407
70776068	chr9:70776068:T:C	1.7662e-05	-0.709892	-0.884466
70776168	chr9:70776168:C:T	1.22479e-05	-1.42469	-0.535729
70776453	chr9:70776453:T:C	1.51954e-05	-0.696934	-1.04785
70776665	chr9:70776665:A:C	0.000155264	-0.208823	0.788176
70777514	chr9:70777514:A:G	0.000151919	-0.281186	0.838757
70777617	chr9:70777617:C:G	0.000140794	-0.198627	0.680148
70777648	chr9:70777648:T:C	2.06602e-05	-1.34591	-0.091657
70777733	chr9:70777733:G:A	9.70777e-06	-1.11897	-1.07388
70777812	chr9:70777812:GTGAT:G	3.04861e-05	-1.01967e-10	-1.0485
70777877	chr9:70777877:C:CAT	5.5675e-05	-1.01967e-10	-0.446245
70777937	chr9:70777937:G:A	2.75995e-05	-1.01967e-10	-1.14798
70777988	chr9:70777988:CACAG:C	7.69609e-05	-0.274192	0.151714
70778067	chr9:70778067:T:C	1.22303e-05	-1.51524	-0.446613
70778274	chr9:70778274:C:T	8.1763e-06	-1.50573	-0.858806
70778385	chr9:70778385:T:A	1.67112e-05	-0.709247	-0.940448
70778737	chr9:70778737:A:T	1.39378e-05	-1.52111	-0.310067
70779142	chr9:70779142:A:G	2.89421e-05	-1.01967e-10	-1.10048
70779148	chr9:70779148:TCTC:T	5.02356e-05	-1.01967e-10	-0.549052
70779445	chr9:70779445:C:T	0.000138328	-0.161103	0.624959
70779557	chr9:70779557:G:C	1.82587e-05	-1.46001	-0.101126
70779869	chr9:70779869:T:C	3.65635e-05	-1.01967e-10	-0.866725
70780054	chr9:70780054:A:C	3.19338e-05	-1.01967e-10	-1.00211
70780281	chr9:70780281:A:G	0.000117443	-0.365243	0.665418
70780558	chr9:70780558:A:G	1.5491e-05	-0.791728	-0.933788
70781092	chr9:70781092:A:G	5.18842e-05	-1.4856	0.968837
70781093	chr9:70781093:G:A	5.18494e-05	-1.47611	0.958677
70781108	chr9:70781108:G:A	1.5029e-05	-0.902659	-0.853135
70781225	chr9:70781225:G:A	1.35907e-05	-0.97645	-0.879939
70781550	chr9:70781550:C:A	1.89273e-05	-1.52517	-2.24825e-10
70781831	chr9:70781831:C:T	0.000131258	-0.226514	0.637907
70781977	chr9:70781977:A:G	5.75939e-05	-1.01967e-10	-0.412359
70782137	chr9:70782137:T:C	2.33817e-05	-1.31382	-2.24825e-10
70782174	chr9:70782174:C:T	2.59191e-05	-1.45287	0.242077
70782409	chr9:70782409:G:A	2.50191e-05	-1.47768	0.231543
70782476	chr9:70782476:T:G	1.74709e-05	-0.769323	-0.835914
70782480	chr9:70782480:G:A	2.96275e-05	-1.01967e-10	-1.07707
70782506	chr9:70782506:C:T	1.26496e-05	-0.876261	-1.05189
70782584	chr9:70782584:A:G	0.000139052	-0.208761	0.677833
70782758	chr9:70782758:A:T	1.72195e-05	-1.43413	-0.185606
70783220	chr9:70783220:A:G	1.93629e-05	-1.50242	-2.24825e-10
70783349	chr9:70783349:G:A	1.04436e-05	-1.43056	-0.689222
70783498	chr9:70783498:C:A	6.34903e-06	-1.49583	-1.12165
70783532	chr9:70783532:C:A	1.5861e-05	-0.803991	-0.897922
70783789	chr9:70783789:G:C	2.87601e-05	-1.01967e-10	-1.10679
70784028	chr9:70784028:T:C	0.000132407	-1.01967e-10	0.420102
70784060	chr9:70784060:A:C	2.94674e-05	-1.01967e-10	-1.08249
70784673	chr9:70784673:T:A	0.000112382	-1.01967e-10	0.256129
70784834	chr9:70784834:G:A	8.60977e-06	-1.45477	-0.858104
70784968	chr9:70784968:T:C	3.1064e-05	-1.01967e-10	-1.02973
70785254	chr9:70785254:C:T	4.83671e-05	-1.01967e-10	-0.586955
70785274	chr9:70785274:G:A	2.84277e-05	-1.01967e-10	-1.11841
70785490	chr9:70785490:C:T	6.16686e-05	-1.01967e-10	-0.344001
70785860	chr9:70785860:G:A	7.92913e-06	-1.50575	-0.889484
70785957	chr9:70785957:C:T	5.11167e-05	-1.01967e-10	-0.531665
70786193	chr9:70786193:A:G	6.28289e-05	-1.01967e-10	-0.325361
70786558	chr9:70786558:G:A	3.42724e-05	-0.47961	-0.451826
70786589	chr9:70786589:A:G	7.63406e-05	-0.403607	0.273037
70786759	chr9:70786759:C:T	2.77048e-05	-1.01967e-10	-1.14417
70786966	chr9:70786966:A:G	1.02933e-05	-1.39041	-0.743877
70787140	chr9:70787140:A:C	7.27119e-06	-1.52454	-0.957312
70787203	chr9:70787203:G:A	1.06885e-05	-1.37654	-0.720061
70787285	chr9:70787285:G:A	1.06385e-05	-1.37389	-0.727407
70787453	chr9:70787453:T:C	2.75436e-05	-1.01967e-10	-1.15001
70787926	chr9:70787926:T:C	2.83715e-05	-1.01967e-10	-1.12039
70788263	chr9:70788263:C:T	6.06533e-06	-1.51363	-1.14956
70788272	chr9:70788272:A:T	6.81235e-06	-1.5248	-1.02224
70788276	chr9:70788276:T:A	2.07808e-05	-1.43175	-2.24825e-10
70788935	chr9:70788935:G:A	3.38557e-05	-0.612461	-0.331208
70789578	chr9:70789578:C:T	4.58639e-05	-0.492917	-0.147181
70789657	chr9:70789657:A:G	2.95808e-05	-1.07865	-2.24825e-10
70789734	chr9:70789734:T:C	4.37901e-05	-1.01967e-10	-0.686367
70789747	chr9:70789747:T:C	2.00411e-05	-0.480451	-0.98754
70790105	chr9:70790105:G:T	6.76392e-05	-1.01967e-10	-0.251587
70790328	chr9:70790328:G:A	7.41872e-06	-1.52463	-0.937138
70790378	chr9:70790378:A:G	6.80915e-05	-1.01967e-10	-0.244923
70790387	chr9:70790387:T:C	3.47989e-05	-1.01967e-10	-0.916189
70790565	chr9:70790565:T:A	3.06295e-05	-1.04381	-2.24825e-10
70790948	chr9:70790948:T:C	1.48857e-05	-0.815802	-0.949576
70791324	chr9:70791324:C:T	1.33161e-05	-1.14333	-0.73347
70791547	chr9:70791547:T:C	2.99674e-05	-1.06567	-2.24825e-10
70792138	chr9:70792138:C:A	3.4611e-05	-1.01967e-10	-0.921603
70792498	chr9:70792498:G:A	0.000165935	1.41364	-0.767819
70792590	chr9:70792590:C:G	7.41129e-05	0.975979	-1.13617
70793318	chr9:70793318:T:C	4.16671e-05	-1.01967e-10	-0.736064
70793602	chr9:70793602:T:G	6.7034e-06	-1.43373	-1.12944
70793734	chr9:70793734:A:G	0.000206279	-0.344227	1.20768
70793819	chr9:70793819:C:T	1.726e-05	-0.856526	-0.760856
70794039	chr9:70794039:C:T	2.52442e-05	-1.23718	-2.24825e-10
70794112	chr9:70794112:C:A	1.13454e-05	-1.39283	-0.644132
70794174	chr9:70794174:A:AG	1.8104e-05	-0.434935	-1.13471
70794186	chr9:70794186:T:G	5.80027e-05	-0.255903	-0.149383
70794420	chr9:70794420:G:A	1.05359e-05	-0.969438	-1.14155
70794524	chr9:70794524:T:C	1.20531e-05	-1.10649	-0.86997
70794682	chr9:70794682:C:T	1.17246e-05	-1.32272	-0.681366
70794964	chr9:70794964:A:G	1.12403e-05	-1.22546	-0.820809
70795494	chr9:70795494:C:T	7.95618e-06	-1.3694	-1.02243
70795748	chr9:70795748:T:C	3.40455e-05	-0.992087	0.0540092
70795800	chr9:70795800:T:C	1.79867e-05	-0.439021	-1.13712
70795831	chr9:70795831:C:T	4.63661e-05	-1.47721	0.847999
70795845	chr9:70795845:A:G	4.46341e-05	-1.01967e-10	-0.667277
70796152	chr9:70796152:C:T	2.81353e-05	-1.01967e-10	-1.12875
70796201	chr9:70796201:G:A	1.93297e-05	-1.50413	-2.24825e-10
70796256	chr9:70796256:G:A	8.67856e-05	-0.102612	0.100277
70796469	chr9:70796469:G:A	0.000260332	-1.01967e-10	1.09618
70796808	chr9:70796808:A:ACCT	2.64695e-05	-1.18978	-2.24825e-10
70796809	chr9:70796809:G:T	2.64634e-05	-1.19001	-2.24825e-10
70796882	chr9:70796882:A:G	6.61776e-06	-1.45959	-1.11643
70796931	chr9:70796931:C:T	6.5755e-06	-1.4594	-1.12303
70797124	chr9:70797124:T:C	2.95003e-05	-1.08137	-2.24825e-10
70797246	chr9:70797246:T:G	1.75987e-05	-0.458568	-1.13938
70797344	chr9:70797344:C:T	2.31758e-05	-1.32267	-2.24825e-10
70797409	chr9:70797409:T:C	3.04442e-05	-1.01967e-10	-1.04988
70797524	chr9:70797524:T:C	4.69991e-05	0.162383	-0.778031
70797594	chr9:70797594:T:C	0.000468853	-1.01967e-10	1.68451
70797851	chr9:70797851:CA:C	3.98937e-05	-1.01967e-10	-0.779556
70797905	chr9:70797905:T:C	3.02854e-05	-1.01967e-10	-1.05511
70798119	chr9:70798119:A:C	2.89485e-05	-0.116551	-0.983707
70798227	chr9:70798227:A:G	2.96095e-05	-1.01967e-10	-1.07768
70798356	chr9:70798356:C:G	3.38325e-05	-1.01967e-10	-0.944354
70798547	chr9:70798547:C:T	1.93868e-05	-1.50118	-2.24825e-10
70799033	chr9:70799033:T:C	2.00327e-05	-0.380432	-1.08798
70799122	chr9:70799122:C:T	3.22784e-05	-0.0822219	-0.909156
70799152	chr9:70799152:T:C	3.1917e-05	-1.01967e-10	-1.00264
70799448	chr9:70799448:T:C	3.50361e-05	-1.01967e-10	-0.909396
70799554	chr9:70799554:G:A	1.76698e-05	-0.45291	-1.14101
70800052	chr9:70800052:A:G	8.26032e-06	-1.30932	-1.04499
70800811	chr9:70800811:T:G	8.48194e-06	-1.43936	-0.888477
70801146	chr9:70801146:G:A	6.63848e-06	-1.42548	-1.14741
70801298	chr9:70801298:A:G	3.09313e-05	-1.03401	-2.24825e-10
70801743	chr9:70801743:A:G	2.10166e-05	-0.279387	-1.14108
70801779	chr9:70801779:T:G	2.869e-05	-1.01967e-10	-1.10923
70801881	chr9:70801881:C:T	8.28947e-06	-1.25164	-1.09915
70801884	chr9:70801884:T:G	3.01852e-05	-1.01967e-10	-1.05843
70801951	chr9:70801951:T:C	3.26898e-05	-0.978712	-2.24825e-10
70802050	chr9:70802050:A:C	3.56344e-05	-1.01967e-10	-0.892463
70802140	chr9:70802140:GGAAAGGA:G	3.61433e-05	-1.01967e-10	-0.878285
70802435	chr9:70802435:C:G	6.76383e-06	-1.41388	-1.14031
70802463	chr9:70802463:C:T	8.34466e-06	-1.2677	-1.07645
70802860	chr9:70802860:A:C	6.80288e-06	-1.46382	-1.08461
70803300	chr9:70803300:T:C	1.1787e-05	-1.49019	-0.508594
70803339	chr9:70803339:A:G	1.08889e-05	-1.23401	-0.84402
70803425	chr9:70803425:C:T	1.95106e-05	-1.49482	-2.24825e-10
70803636	chr9:70803636:A:G	3.52663e-05	-1.01967e-10	-0.902847
70803688	chr9:70803688:G:C	2.75577e-05	-1.01967e-10	-1.14949
70803778	chr9:70803778:CACA:C	6.96143e-06	-1.38278	-1.14261
70803897	chr9:70803897:G:A	0.00085121	-1.01967e-10	2.28088
70804402	chr9:70804402:A:C	9.56537e-06	-1.20865	-0.998978
70804584	chr9:70804584:G:C	1.21983e-05	-1.26195	-0.702529
70804644	chr9:70804644:G:A	1.60205e-05	-0.835571	-0.856338
70804713	chr9:70804713:C:G	9.85617e-06	-1.06338	-1.11429
70804964	chr9:70804964:T:C	3.62139e-05	-1.01967e-10	-0.876333
70805067	chr9:70805067:A:G	2.8089e-05	-1.01967e-10	-1.1304
70805233	chr9:70805233:G:A	2.37305e-05	-1.29901	-2.24825e-10
70805292	chr9:70805292:G:A	1.19007e-05	-0.991312	-0.997867
70805407	chr9:70805407:G:A	2.79951e-05	-1.01967e-10	-1.13375
70805603	chr9:70805603:T:C	2.85982e-05	-1.01967e-10	-1.11243
70805775	chr9:70805775:G:A	9.56292e-06	-1.14334	-1.06455
70805821	chr9:70805821:C:A	3.5219e-05	-1.01967e-10	-0.904189
70806420	chr9:70806420:C:T	3.04197e-05	-1.01967e-10	-1.05068
70806656	chr9:70806656:C:T	9.09448e-06	-1.12092	-1.13718
70806685	chr9:70806685:G:A	2.78396e-05	-1.01967e-10	-1.13931
70806884	chr9:70806884:C:T	3.94289e-05	-1.01967e-10	-0.791276
70806958	chr9:70806958:C:A	6.85566e-06	-1.44815	-1.09255
70807101	chr9:70807101:T:C	2.76419e-05	-1.01967e-10	-1.14644
70807156	chr9:70807156:G:A	8.8376e-06	-1.20892	-1.07784
70807768	chr9:70807768:G:C	3.05031e-05	-1.01967e-10	-1.04795
70808009	chr9:70808009:C:A	6.95334e-06	-1.41812	-1.10843
70808274	chr9:70808274:G:A	5.22323e-05	-1.01967e-10	-0.510074
70808281	chr9:70808281:A:T	2.79477e-05	-1.01967e-10	-1.13544
70808811	chr9:70808811:C:T	6.08348e-05	-1.01967e-10	-0.357614
70808965	chr9:70808965:A:G	3.10656e-05	-1.01967e-10	-1.02967
70809222	chr9:70809222:G:A	8.74736e-06	-1.20483	-1.09219
70809414	chr9:70809414:T:A	7.05333e-06	-1.44428	-1.06799
70809460	chr9:70809460:T:A	8.93813e-06	-1.29639	-0.979058
70809465	chr9:70809465:T:A	3.08256e-05	-1.01967e-10	-1.03743
70809519	chr9:70809519:G:A	8.82126e-06	-1.21901	-1.0696
70809592	chr9:70809592:A:G	9.02517e-06	-1.13489	-1.13087
70809653	chr9:70809653:T:C	8.9877e-06	-1.13885	-1.13107
70809744	chr9:70809744:GA:G	2.24558e-05	-1.35423	-2.24825e-10
70809805	chr9:70809805:A:G	3.98915e-05	-0.779613	-2.24825e-10
70809868	chr9:70809868:C:T	9.04972e-06	-1.20847	-1.05457
70810391	chr9:70810391:C:A	9.8957e-06	-1.4949	-0.678775
70810409	chr9:70810409:C:T	2.79947e-05	-1.01967e-10	-1.13376
70810484	chr9:70810484:T:C	5.09657e-05	-1.30863	0.774011
70810543	chr9:70810543:A:C	2.83857e-05	-1.11989	-2.24825e-10
70810767	chr9:70810767:G:C	0.000205189	-1.01967e-10	0.858154
70810852	chr9:70810852:C:G	6.99776e-06	-1.45346	-1.06673
70810911	chr9:70810911:G:T	1.43537e-05	-0.747038	-1.05473
70811161	chr9:70811161:T:C	0.000190941	-1.01967e-10	0.786191
70811240	chr9:70811240:G:A	2.76718e-05	-1.01967e-10	-1.14536
70811827	chr9:70811827:G:C	2.80614e-05	-1.13138	-2.24825e-10
70811937	chr9:70811937:G:A	9.0451e-06	-1.19917	-1.06439
70812317	chr9:70812317:C:T	1.05361e-05	-0.964932	-1.14603
70812448	chr9:70812448:G:T	2.81181e-05	-1.01967e-10	-1.12936
70812576	chr9:70812576:C:T	0.00100361	-1.01967e-10	2.44559
70812680	chr9:70812680:A:G	8.9107e-06	-1.28783	-0.990688
70812681	chr9:70812681:G:T	1.02204e-05	-1.24008	-0.901303
70812924	chr9:70812924:C:T	2.7771e-05	-1.01967e-10	-1.14178
70813149	chr9:70813149:G:A	6.09848e-06	-1.50981	-1.14792
70813164	chr9:70813164:C:T	2.79468e-05	-1.01967e-10	-1.13547
70813255	chr9:70813255:A:C	7.30487e-06	-1.47285	-1.00438
70813396	chr9:70813396:C:G	3.02191e-05	-1.01967e-10	-1.0573
70813421	chr9:70813421:A:G	2.9251e-05	-1.08986	-2.24825e-10
70813520	chr9:70813520:G:A	6.51544e-06	-1.52099	-1.07062
70813616	chr9:70813616:G:A	7.09201e-06	-1.42226	-1.08455
70813640	chr9:70813640:C:T	9.13747e-06	-1.12298	-1.13042
70814100	chr9:70814100:A:C	6.92489e-06	-1.43866	-1.09199
70814124	chr9:70814124:T:C	3.03119e-05	-1.01967e-10	-1.05423
70814215	chr9:70814215:G:A	2.86709e-05	-1.10989	-2.24825e-10
70814507	chr9:70814507:T:G	9.07431e-06	-1.12911	-1.13122
70814558	chr9:70814558:G:A	2.784e-05	-1.01967e-10	-1.1393
70814860	chr9:70814860:C:G	7.87464e-06	-1.4196	-0.982523
70815286	chr9:70815286:T:TTAAC	9.27217e-06	-1.10808	-1.13068
70815423	chr9:70815423:G:T	9.00306e-06	-1.13755	-1.13067
70815452	chr9:70815452:C:T	9.57552e-06	-1.08068	-1.12588
70815498	chr9:70815498:T:G	5.35872e-05	-1.01967e-10	-0.484465
70815506	chr9:70815506:A:T	1.24342e-05	-1.25933	-0.686002
70815510	chr9:70815510:C:T	8.93086e-06	-1.13392	-1.14234
70815553	chr9:70815553:T:TA	8.80404e-06	-1.14667	-1.14389
70815628	chr9:70815628:C:T	9.35593e-06	-1.11089	-1.11887
70815633	chr9:70815633:G:A	7.62439e-06	-1.41673	-1.0177
70816096	chr9:70816096:G:A	2.76543e-05	-1.14599	-2.24825e-10
70816100	chr9:70816100:A:G	9.0831e-06	-1.129	-1.13036
70816304	chr9:70816304:A:G	3.07626e-05	-1.01967e-10	-1.03948
70816328	chr9:70816328:T:C	2.8646e-05	-1.11076	-2.24825e-10
70816459	chr9:70816459:G:A	1.00164e-05	-1.19998	-0.961569
70816650	chr9:70816650:T:C	2.87662e-05	-1.10657	-2.24825e-10
70816779	chr9:70816779:G:A	3.27874e-05	-1.01967e-10	-0.975732
70817008	chr9:70817008:G:A	2.78964e-05	-1.01967e-10	-1.13728
70817228	chr9:70817228:A:G	6.00956e-05	-1.01967e-10	-0.369839
70817286	chr9:70817286:G:A	2.7657e-05	-0.604191	-0.541706
70817361	chr9:70817361:C:A	2.73985e-05	-0.634185	-0.521104
70817461	chr9:70817461:T:C	1.0122e-05	-1.35263	-0.79844
70817545	chr9:70817545:A:G	3.12505e-05	-1.01967e-10	-1.02374
70817651	chr9:70817651:G:C	1.96956e-05	-1.48538	-2.24825e-10
70817769	chr9:70817769:C:A	2.89783e-05	-1.09923	-2.24825e-10
70818333	chr9:70818333:G:C	2.87064e-05	-1.01967e-10	-1.10866
70818402	chr9:70818402:G:T	2.31644e-05	-1.32316	-2.24825e-10
70819163	chr9:70819163:C:T	2.3914e-05	-0.144302	-1.14701
70819188	chr9:70819188:A:C	6.07471e-05	-1.01967e-10	-0.359056
70819249	chr9:70819249:G:T	7.94359e-06	-1.33804	-1.05537
70819602	chr9:70819602:A:G	4.31947e-05	-1.01967e-10	-0.700057
70819669	chr9:70819669:T:C	2.94745e-05	-0.604463	-0.477787
70819893	chr9:70819893:A:G	7.63475e-06	-1.37368	-1.05938
70820005	chr9:70820005:A:G	1.75434e-05	-0.989611	-0.611486
70820078	chr9:70820078:G:A	2.77166e-05	-1.28087	0.137127
70820112	chr9:70820112:G:A	8.01761e-06	-1.38904	-0.995091
70820634	chr9:70820634:A:G	2.95861e-05	-1.07847	-2.24825e-10
70820812	chr9:70820812:C:T	1.17495e-05	-1.05229	-0.949676
70820890	chr9:70820890:A:C	2.55663e-05	-0.661868	-0.56263
70821081	chr9:70821081:T:A	1.38405e-05	-0.88259	-0.955585
70821090	chr9:70821090:A:G	2.63144e-05	-0.46493	-0.730731
70821233	chr9:70821233:C:T	8.38572e-06	-1.38334	-0.955904
70821241	chr9:70821241:C:G	6.96378e-05	-1.01967e-10	-0.222468
70821263	chr9:70821263:G:A	2.88105e-05	-1.10504	-2.24825e-10
70821293	chr9:70821293:T:C	2.76652e-05	-1.01967e-10	-1.1456
70821385	chr9:70821385:G:A	1.01901e-05	-1.21454	-0.92982
70821440	chr9:70821440:A:T	2.71228e-05	-0.655044	-0.510355
70821509	chr9:70821509:A:G	0.00011713	-1.01967e-10	0.297508
70821547	chr9:70821547:C:T	2.59407e-05	-0.691965	-0.517998
70821708	chr9:70821708:T:C	2.85251e-05	-0.641	-0.47399
70821754	chr9:70821754:T:A	2.84228e-05	-1.11858	-2.24825e-10
70822055	chr9:70822055:C:T	4.79553e-05	0.422551	-1.01806
70822342	chr9:70822342:T:A	5.46162e-05	-1.01967e-10	-0.465445
70822521	chr9:70822521:A:G	8.77152e-06	-1.43666	-0.857608
70822589	chr9:70822589:TA:T	4.50934e-05	-1.01967e-10	-0.65704
70822667	chr9:70822667:G:A	4.24165e-05	-1.01967e-10	-0.718238
70822908	chr9:70822908:A:G	1.73808e-05	-1.05513	-0.555275
70823011	chr9:70823011:C:T	1.91078e-05	-1.51568	-2.24825e-10
70823095	chr9:70823095:C:T	2.41949e-05	-0.225294	-1.05434
70823311	chr9:70823311:T:C	4.55402e-05	-1.01967e-10	-0.647179
70823399	chr9:70823399:CT:C	1.77687e-05	-0.707046	-0.881289
70823568	chr9:70823568:C:T	0.000184898	1.65013	-0.896107
70823651	chr9:70823651:T:G	2.73031e-05	-1.15878	-2.24825e-10
70823661	chr9:70823661:A:C	4.28559e-05	-0.707933	-2.24825e-10
70823770	chr9:70823770:G:A	5.11294e-05	-1.01967e-10	-0.531415
70823782	chr9:70823782:C:T	7.58732e-05	0.719413	-0.856125
70824228	chr9:70824228:AG:A	6.87263e-06	-1.38877	-1.14945
70824234	chr9:70824234:G:A	7.04082e-06	-1.36423	-1.14982
70824440	chr9:70824440:T:A	2.76453e-05	-1.01967e-10	-1.14632
70825188	chr9:70825188:A:G	7.30785e-06	-1.34174	-1.13509
70825482	chr9:70825482:C:G	7.62391e-05	-1.01967e-10	-0.131901
70825789	chr9:70825789:C:T	7.29624e-06	-1.46608	-1.01233
70826534	chr9:70826534:A:G	6.09934e-05	-1.01967e-10	-0.35501
70826982	chr9:70826982:T:C	9.73668e-06	-1.05036	-1.13952
70827043	chr9:70827043:T:C	9.15693e-06	-1.35606	-0.8952
70827441	chr9:70827441:T:C	9.59671e-06	-1.07823	-1.12613
70827484	chr9:70827484:C:T	2.80925e-05	-1.01967e-10	-1.13027
70827497	chr9:70827497:C:T	4.11932e-05	0.187226	-0.934727
70827500	chr9:70827500:C:T	1.54543e-05	-0.59838	-1.1295
70827536	chr9:70827536:G:A	7.59958e-05	0.778805	-0.913902
70827718	chr9:70827718:C:T	2.89066e-05	-1.01967e-10	-1.10171
70827719	chr9:70827719:G:A	7.67737e-05	0.688977	-0.813891
70827736	chr9:70827736:A:T	1.36983e-05	-0.838924	-1.00958
70827808	chr9:70827808:C:T	2.29873e-05	-0.430043	-0.90079
70828288	chr9:70828288:A:G	3.90866e-05	0.139141	-0.939136
70828377	chr9:70828377:C:T	9.66276e-06	-1.06878	-1.12872
70828472	chr9:70828472:T:C	6.16998e-05	-1.01967e-10	-0.343494
70828511	chr9:70828511:T:TA	9.03256e-06	-1.14368	-1.12126
70829021	chr9:70829021:G:A	2.81007e-05	-1.01967e-10	-1.12998
70829066	chr9:70829066:T:C	9.29795e-06	-1.09869	-1.13729
70829217	chr9:70829217:T:A	6.46384e-05	0.652812	-0.949778
70829322	chr9:70829322:G:A	2.5248e-05	-0.586412	-0.650617
70829423	chr9:70829423:C:A	7.72053e-05	0.752464	-0.871771
70829507	chr9:70829507:G:C	9.55999e-06	-1.07565	-1.13254
70829764	chr9:70829764:T:C	2.83917e-05	-1.11968	-2.24825e-10
70830004	chr9:70830004:A:G	3.00722e-05	-1.06217	-2.24825e-10
70830084	chr9:70830084:A:C	6.87714e-05	0.693951	-0.928939
70830093	chr9:70830093:T:A	7.02602e-06	-1.37019	-1.14597
70830259	chr9:70830259:A:G	9.8672e-06	-1.46008	-0.716483
70830599	chr9:70830599:T:C	2.9192e-05	-1.09188	-2.24825e-10
70830875	chr9:70830875:C:T	6.56626e-05	-1.01967e-10	-0.281246
70831126	chr9:70831126:T:G	9.75735e-06	-1.47077	-0.71698
70831264	chr9:70831264:C:T	4.77418e-05	0.462262	-1.06223
70831457	chr9:70831457:A:G	9.13186e-06	-1.47589	-0.778112
70831782	chr9:70831782:G:C	3.5962e-05	0.0758037	-0.959116
70832465	chr9:70832465:T:G	6.15561e-05	-1.01967e-10	-0.345826
70832599	chr9:70832599:C:T	9.48238e-06	-1.11531	-1.10103
70832620	chr9:70832620:T:C	3.94769e-05	-1.01967e-10	-0.79006
70832657	chr9:70832657:A:G	7.48446e-06	-1.30297	-1.14998
70832931	chr9:70832931:A:G	2.75591e-05	-1.01967e-10	-1.14944
70833037	chr9:70833037:T:C	4.97135e-05	-1.01967e-10	-0.559499
70833139	chr9:70833139:C:T	7.52638e-06	-1.29756	-1.1498
70833219	chr9:70833219:T:C	1.37423e-05	-1.16931	-0.675988
70833484	chr9:70833484:T:A	7.66374e-06	-1.27936	-1.14992
70833844	chr9:70833844:T:C	7.64033e-06	-1.28274	-1.1496
70833973	chr9:70833973:G:A	7.58109e-06	-1.29031	-1.1498
70834129	chr9:70834129:G:A	3.56759e-05	-1.01967e-10	-0.891301
70834408	chr9:70834408:G:A	2.79562e-05	-1.01967e-10	-1.13513
70834437	chr9:70834437:C:T	7.68007e-06	-1.27733	-1.14982
70834913	chr9:70834913:T:C	3.24031e-05	-1.01967e-10	-0.987522
70834979	chr9:70834979:G:A	3.5723e-05	-1.01967e-10	-0.889979
70835030	chr9:70835030:C:T	4.21503e-05	-0.724534	-2.24825e-10
70835076	chr9:70835076:A:G	7.52824e-06	-1.29714	-1.14998
70835680	chr9:70835680:C:T	7.48088e-06	-1.30413	-1.1493
70836147	chr9:70836147:G:A	7.67668e-06	-1.28462	-1.14296
70836260	chr9:70836260:C:G	2.97858e-05	-1.01967e-10	-1.07175
70836821	chr9:70836821:G:A	3.34147e-05	0.10041	-1.05719
70836919	chr9:70836919:A:G	6.01471e-05	-1.01967e-10	-0.368981
70836923	chr9:70836923:G:T	3.23293e-05	-0.989801	-2.24825e-10
70837172	chr9:70837172:A:G	2.65641e-05	-0.044828	-1.14139
70837188	chr9:70837188:A:G	2.75797e-05	-1.01967e-10	-1.14869
70837371	chr9:70837371:G:A	7.46849e-06	-1.30922	-1.14586
70837585	chr9:70837585:C:G	7.57545e-06	-1.29261	-1.14825
70837873	chr9:70837873:T:A	1.2536e-05	-0.78929	-1.14788
70837967	chr9:70837967:A:G	7.47899e-06	-1.30666	-1.14702
70837980	chr9:70837980:T:C	3.93255e-05	-1.01967e-10	-0.793903
70837986	chr9:70837986:A:G	7.55325e-06	-1.29593	-1.14787
70838010	chr9:70838010:C:T	7.5308e-06	-1.29892	-1.14785
70838118	chr9:70838118:A:G	2.78354e-05	-1.01967e-10	-1.13947
70838127	chr9:70838127:G:T	1.23257e-05	-0.924963	-1.02913
70838129	chr9:70838129:G:A	1.20352e-05	-0.942201	-1.03574
70838232	chr9:70838232:T:A	8.48259e-06	-1.36999	-0.957771
70838378	chr9:70838378:T:C	7.90643e-06	-1.38134	-1.01675
70838582	chr9:70838582:G:A	3.05221e-05	0.022024	-1.06935
70838589	chr9:70838589:C:T	7.38748e-06	-1.31782	-1.14816
70838903	chr9:70838903:G:A	7.26096e-06	-1.38314	-1.10013
70838960	chr9:70838960:G:A	4.1206e-05	-1.01967e-10	-0.747191
70839048	chr9:70839048:A:T	3.06261e-05	0.0340756	-1.078
70839283	chr9:70839283:T:C	9.96256e-06	-1.15828	-1.00866
70839313	chr9:70839313:C:T	3.10514e-05	0.0477883	-1.07792
70839314	chr9:70839314:A:G	7.64236e-06	-1.28219	-1.14988
70839367	chr9:70839367:T:C	7.62907e-06	-1.28389	-1.14991
70839429	chr9:70839429:G:A	3.13282e-05	-1.01967e-10	-1.02126
70839615	chr9:70839615:G:A	6.79731e-05	-1.01967e-10	-0.246663
70839861	chr9:70839861:T:C	2.61036e-05	-1.2037	-2.24825e-10
70839870	chr9:70839870:G:T	2.76647e-05	-1.01967e-10	-1.14562
70839906	chr9:70839906:T:C	7.62379e-06	-1.28451	-1.15
70840006	chr9:70840006:G:A	3.94874e-05	-1.01967e-10	-0.789793
70840346	chr9:70840346:T:A	8.27374e-05	-1.01967e-10	-0.0501031
70840767	chr9:70840767:A:G	8.99401e-06	-1.16999	-1.09923
70840800	chr9:70840800:T:C	0.00026961	-1.01967e-10	1.1312
70840931	chr9:70840931:C:T	2.38462e-05	-1.15063	-0.143526
70840984	chr9:70840984:A:G	3.7065e-05	-0.853103	-2.24825e-10
70841120	chr9:70841120:C:T	3.60064e-05	0.0133791	-0.895459
70841689	chr9:70841689:T:C	2.85082e-05	-1.01967e-10	-1.11558
70841690	chr9:70841690:A:C	2.77726e-05	-1.01967e-10	-1.14173
70841737	chr9:70841737:G:A	1.54609e-05	-0.704699	-1.02276
70841741	chr9:70841741:G:A	4.03179e-05	-0.768979	-2.24825e-10
70841749	chr9:70841749:C:T	3.00873e-05	-1.06167	-2.24825e-10
70841824	chr9:70841824:A:T	3.63487e-05	0.205933	-1.07855
70841905	chr9:70841905:G:A	9.36515e-06	-1.12094	-1.10784
70842018	chr9:70842018:C:A	3.33848e-05	-1.01967e-10	-0.957674
70842052	chr9:70842052:C:G	3.03316e-05	-1.05358	-2.24825e-10
70842156	chr9:70842156:A:T	8.87701e-06	-1.18286	-1.09945
70842209	chr9:70842209:T:C	9.06874e-06	-1.16544	-1.0955
70842226	chr9:70842226:C:T	8.97244e-06	-1.17953	-1.09209
70842458	chr9:70842458:A:G	9.243e-06	-1.13004	-1.11187
70842766	chr9:70842766:G:A	9.95314e-06	-1.10911	-1.05877
70842916	chr9:70842916:G:A	9.02927e-06	-1.16401	-1.1013
70842945	chr9:70842945:A:G	8.99133e-06	-1.17022	-1.0993
70843258	chr9:70843258:A:G	2.78735e-05	-1.01967e-10	-1.1381
70843299	chr9:70843299:G:A	4.33501e-05	-1.01967e-10	-0.696465
70843384	chr9:70843384:T:C	6.81128e-06	-1.41583	-1.13137
70843425	chr9:70843425:A:G	1.44658e-05	-0.655637	-1.13835
70843509	chr9:70843509:G:A	2.81569e-05	-1.01967e-10	-1.12798
70843616	chr9:70843616:C:T	3.48077e-05	0.00625899	-0.922197
70843617	chr9:70843617:G:A	6.69333e-06	-1.50884	-1.05583
70843640	chr9:70843640:T:G	3.41762e-05	-1.01967e-10	-0.934247
70843792	chr9:70843792:TA:T	9.17183e-06	-1.15338	-1.09626
70843866	chr9:70843866:T:C	8.7226e-06	-1.17519	-1.12467
70843952	chr9:70843952:C:T	9.25344e-06	-1.1444	-1.09638
70844718	chr9:70844718:A:T	9.09618e-06	-1.15407	-1.10386
70844781	chr9:70844781:C:T	9.21864e-06	-1.13307	-1.11147
70845044	chr9:70845044:A:G	4.57721e-05	0.31687	-0.958969
70845155	chr9:70845155:A:G	6.28023e-05	-1.01967e-10	-0.325783
70845175	chr9:70845175:A:G	8.89473e-06	-1.18303	-1.09728
70845250	chr9:70845250:G:A	9.16069e-06	-1.14932	-1.10153
70845374	chr9:70845374:G:A	2.75498e-05	-1.01967e-10	-1.14978
70845568	chr9:70845568:G:A	3.35075e-05	-1.01967e-10	-0.954006
70845603	chr9:70845603:C:T	8.94229e-06	-1.1515	-1.12349
70845856	chr9:70845856:C:A	3.51045e-05	-0.00107905	-0.906368
70846068	chr9:70846068:C:T	3.04817e-05	0.101251	-1.1499
70846642	chr9:70846642:G:C	9.09745e-06	-1.15332	-1.10446
70846808	chr9:70846808:C:T	8.97853e-06	-1.15949	-1.11145
70846858	chr9:70846858:A:G	8.82895e-06	-1.16083	-1.12691
70847058	chr9:70847058:C:T	1.17639e-05	-1.18753	-0.81321
70847059	chr9:70847059:A:G	8.91788e-06	-1.17816	-1.09955
70847163	chr9:70847163:C:T	3.93154e-05	0.282471	-1.07663
70847256	chr9:70847256:A:G	3.05543e-05	-1.01967e-10	-1.04627
70847488	chr9:70847488:A:T	5.13316e-05	-1.01967e-10	-0.527469
70847529	chr9:70847529:A:AG	8.94747e-06	-1.15241	-1.12199
70847577	chr9:70847577:G:T	3.8996e-05	0.26324	-1.06556
70847681	chr9:70847681:CAGA:C	8.82783e-06	-1.16702	-1.12084
70847694	chr9:70847694:C:A	2.97514e-05	-1.0729	-2.24825e-10
70847868	chr9:70847868:G:A	9.16016e-06	-1.16138	-1.08953
70848403	chr9:70848403:T:A	9.11035e-06	-1.16206	-1.0943
70849142	chr9:70849142:T:C	2.86596e-05	-1.11029	-2.24825e-10
70849213	chr9:70849213:C:T	3.19439e-05	-0.0783628	-0.923432
70849214	chr9:70849214:G:A	3.30651e-05	-1.01967e-10	-0.967296
70849280	chr9:70849280:G:C	8.44762e-06	-1.30381	-1.02808
70849396	chr9:70849396:C:T	3.26379e-05	-0.0951811	-0.885119
70849411	chr9:70849411:C:A	3.2626e-05	-0.107108	-0.873558
70849441	chr9:70849441:G:A	3.25708e-05	-0.0778286	-0.90453
70849542	chr9:70849542:T:G	3.05412e-05	-0.143316	-0.903383
70849546	chr9:70849546:G:A	3.06688e-05	-0.128659	-0.91387
70849774	chr9:70849774:C:T	6.15791e-05	-1.01967e-10	-0.345453
70849837	chr9:70849837:T:C	3.32784e-05	-1.01967e-10	-0.960866
70849850	chr9:70849850:G:A	3.69089e-05	-1.01967e-10	-0.857324
70849979	chr9:70849979:A:G	6.83974e-05	-1.01967e-10	-0.240441
70850219	chr9:70850219:C:T	3.95113e-05	-1.01967e-10	-0.789188
70850257	chr9:70850257:T:G	2.85202e-05	-1.01967e-10	-1.11516
70850297	chr9:70850297:A:G	3.04316e-05	-1.05029	-2.24825e-10
70850415	chr9:70850415:TATAAA:T	6.28246e-05	-1.01967e-10	-0.325429
70850702	chr9:70850702:T:C	3.3191e-05	-0.0496024	-0.913894
70850703	chr9:70850703:G:A	7.35492e-06	-1.33703	-1.13338
70850808	chr9:70850808:G:A	2.80753e-05	-1.01967e-10	-1.13088
70850917	chr9:70850917:T:C	3.26231e-05	-0.0649654	-0.91579
70850972	chr9:70850972:A:T	3.4302e-05	-0.0663715	-0.864201
70851046	chr9:70851046:T:C	3.34155e-05	-0.0587799	-0.897976
70851312	chr9:70851312:C:T	4.45e-05	-1.01967e-10	-0.670287
70851614	chr9:70851614:T:C	3.2164e-05	-0.0529435	-0.941983
70851899	chr9:70851899:C:A	8.99154e-06	-1.1838	-1.08569
70851984	chr9:70851984:T:C	4.71063e-05	-1.01967e-10	-0.613368
70852273	chr9:70852273:T:C	1.0691e-05	-1.12577	-0.970602
70852309	chr9:70852309:C:T	2.32718e-05	-0.169938	-1.14859
70852708	chr9:70852708:C:T	1.25236e-05	-1.37428	-0.563877
70852756	chr9:70852756:A:G	3.07224e-05	-1.04078	-2.24825e-10
70852913	chr9:70852913:C:G	0.000129391	-1.01967e-10	0.397063
70852932	chr9:70852932:T:A	4.08437e-05	-1.01967e-10	-0.756022
70852988	chr9:70852988:G:T	2.33171e-05	-0.166601	-1.14999
70853072	chr9:70853072:G:T	2.76946e-05	-1.01967e-10	-1.14454
70853097	chr9:70853097:T:A	3.95984e-05	0.220455	-1.00744
70853109	chr9:70853109:A:C	3.21776e-05	-0.994504	-2.24825e-10
70853246	chr9:70853246:C:T	4.34897e-05	-1.01967e-10	-0.693251
70853535	chr9:70853535:T:G	3.02077e-05	-1.05768	-2.24825e-10
70853672	chr9:70853672:A:G	2.9024e-05	-1.09765	-2.24825e-10
70853898	chr9:70853898:A:G	2.75439e-05	-1.01967e-10	-1.14999
70854157	chr9:70854157:T:C	2.75437e-05	-1.01967e-10	-1.15
70854399	chr9:70854399:A:T	6.51895e-06	-1.49608	-1.09498
70854725	chr9:70854725:C:T	4.02536e-05	0.0814316	-0.852008
70854728	chr9:70854728:A:C	3.64025e-05	-1.01967e-10	-0.871137
70854910	chr9:70854910:C:T	4.05097e-05	-1.01967e-10	-0.764233
70855032	chr9:70855032:C:T	3.5367e-05	0.209072	-1.10907
70855587	chr9:70855587:A:G	2.95499e-05	-1.07969	-2.24825e-10
70855695	chr9:70855695:C:T	6.56685e-06	-1.5057	-1.07804
70856001	chr9:70856001:T:C	2.54976e-05	-0.0777893	-1.1494
70856049	chr9:70856049:A:T	2.75542e-05	-1.01967e-10	-1.14962
70856366	chr9:70856366:T:C	2.42655e-05	-0.126785	-1.14993
70856552	chr9:70856552:A:G	2.40616e-05	-0.135165	-1.14999
70856587	chr9:70856587:T:C	2.40868e-05	-1.28411	-2.24825e-10
70856732	chr9:70856732:C:T	3.53256e-05	-1.01967e-10	-0.901166
70856740	chr9:70856740:G:C	5.22964e-05	-1.42142	0.912572
70856836	chr9:70856836:TAA:CAA	5.50679e-05	0.66793	-1.12514
70856867	chr9:70856867:T:C	2.35824e-05	-0.161545	-1.14373
70856906	chr9:70856906:C:T	2.64746e-05	-0.041615	-1.14798
70857323	chr9:70857323:GCT:G	1.24285e-05	-1.39218	-0.553606
70857326	chr9:70857326:GGT:G	1.25247e-05	-1.38215	-0.555927
70857623	chr9:70857623:A:T	2.84672e-05	-1.11702	-2.24825e-10
70857807	chr9:70857807:C:T	2.91966e-05	-1.01967e-10	-1.09172
70857888	chr9:70857888:C:T	3.44909e-05	0.224759	-1.14984
70857902	chr9:70857902:T:C	1.83431e-05	-0.408245	-1.14828
70858485	chr9:70858485:C:T	3.32065e-05	0.18698	-1.15001
70858680	chr9:70858680:C:T	1.21304e-05	-0.875495	-1.09457
70858852	chr9:70858852:A:G	1.04806e-05	-1.11726	-0.998992
70858897	chr9:70858897:G:A	3.38955e-05	0.204589	-1.14708
70858979	chr9:70858979:G:C	6.0366e-05	-1.01967e-10	-0.365349
70859030	chr9:70859030:T:C	7.26974e-05	-0.179469	-2.24825e-10
70859139	chr9:70859139:C:T	3.13664e-05	-1.01967e-10	-1.02004
70859254	chr9:70859254:A:G	1.86061e-05	-0.403607	-1.13868
70859414	chr9:70859414:C:T	3.2385e-05	0.130235	-1.11831
70859614	chr9:70859614:T:C	3.46341e-05	0.195521	-1.11646
70859732	chr9:70859732:G:A	3.14424e-05	0.101125	-1.11874
70860018	chr9:70860018:C:T	7.81032e-06	-1.43265	-0.977682
70860029	chr9:70860029:A:G	3.8665e-05	0.334075	-1.14492
70860367	chr9:70860367:C:T	3.15159e-05	0.123514	-1.1388
70860615	chr9:70860615:T:C	3.48216e-05	0.233201	-1.14874
70860889	chr9:70860889:T:C	5.43291e-05	0.674429	-1.14514
70861000	chr9:70861000:G:A	9.92254e-05	1.04237	-0.91075
70861009	chr9:70861009:A:G	3.04504e-05	-1.04968	-2.24825e-10
70861082	chr9:70861082:G:A	3.6038e-05	0.253207	-1.13441
70861102	chr9:70861102:A:T	7.84106e-06	-1.44731	-0.959088
70861304	chr9:70861304:A:G	3.21022e-05	-1.01967e-10	-0.99685
70861581	chr9:70861581:G:A	6.60888e-06	-1.43173	-1.14563
70861895	chr9:70861895:T:G	3.31435e-05	-1.01967e-10	-0.96493
70861961	chr9:70861961:A:T	2.0226e-05	-1.4588	-2.24825e-10
70862005	chr9:70862005:G:A	2.838e-05	-1.01967e-10	-1.12009
70862225	chr9:70862225:T:C	1.25803e-05	-0.943258	-0.990387
70862337	chr9:70862337:C:CA	3.08727e-05	-1.01967e-10	-1.0359
70862353	chr9:70862353:T:C	3.1576e-05	-1.01338	-2.24825e-10
70862376	chr9:70862376:T:C	5.13833e-05	-1.01967e-10	-0.526462
70862645	chr9:70862645:T:G	7.98299e-06	-1.51191	-0.876548
70863297	chr9:70863297:T:C	1.90423e-05	-1.51911	-2.24825e-10
70863842	chr9:70863842:G:A	3.49816e-05	-1.01967e-10	-0.910953
70863917	chr9:70863917:G:A	4.24611e-05	0.414431	-1.13162
70864043	chr9:70864043:A:T	5.7515e-05	0.617169	-1.0309
70864099	chr9:70864099:A:G	3.79664e-05	-1.01967e-10	-0.829075
70864170	chr9:70864170:A:G	2.16485e-05	-1.39084	-2.24825e-10
70864220	chr9:70864220:G:A	4.36617e-05	-1.01967e-10	-0.689305
70864233	chr9:70864233:G:A	4.13222e-05	0.372929	-1.1173
70864808	chr9:70864808:C:T	2.91493e-05	-1.01967e-10	-1.09335
70865012	chr9:70865012:T:G	2.21957e-05	-1.36588	-2.24825e-10
70865104	chr9:70865104:A:C	8.93271e-06	-1.14524	-1.13081
70865167	chr9:70865167:C:T	4.47938e-05	0.467256	-1.13096
70865324	chr9:70865324:T:C	1.1211e-05	-0.939354	-1.10953
70865710	chr9:70865710:A:G	9.37331e-06	-1.08945	-1.13846
70865821	chr9:70865821:T:C	7.2716e-05	-1.01967e-10	-0.179214
70865887	chr9:70865887:G:A	9.15149e-06	-1.47657	-0.775289
70866020	chr9:70866020:A:C	6.08365e-05	-1.01967e-10	-0.357586
70866447	chr9:70866447:G:C	3.19847e-05	-1.01967e-10	-1.00052
70866792	chr9:70866792:T:A	7.78624e-05	0.867377	-0.978209
70867426	chr9:70867426:G:C	3.27697e-05	-1.01967e-10	-0.976271
70867731	chr9:70867731:T:A	8.85015e-05	1.14848	-1.13123
70867846	chr9:70867846:T:C	1.4407e-05	-0.705222	-1.09284
70867849	chr9:70867849:C:T	3.96977e-05	-1.01967e-10	-0.784483
70868214	chr9:70868214:T:C	2.33986e-05	-0.451284	-0.861816
70868678	chr9:70868678:G:T	1.11925e-05	-1.07789	-0.972637
70868993	chr9:70868993:C:G	4.9378e-05	-1.01967e-10	-0.566271
70869005	chr9:70869005:A:G	6.78185e-05	0.300521	-0.549461
70869889	chr9:70869889:T:A	3.19784e-05	-0.0197679	-0.980948
70870132	chr9:70870132:G:A	5.00767e-05	-0.193037	-0.359182
70870530	chr9:70870530:A:G	3.96357e-05	0.100223	-0.886268
70870843	chr9:70870843:C:A	7.70629e-06	-1.44377	-0.979964
70871032	chr9:70871032:T:G	2.4406e-05	-1.27095	-2.24825e-10
70871118	chr9:70871118:G:A	5.61613e-05	0.19441	-0.631957
70871427	chr9:70871427:C:T	7.84434e-05	1.00704	-1.11044
70871935	chr9:70871935:G:A	3.36303e-05	-1.01967e-10	-0.950349
70873223	chr9:70873223:A:G	4.26723e-05	-1.01967e-10	-0.712226
70873648	chr9:70873648:T:C	8.28002e-05	0.48127	-0.530615
70873795	chr9:70873795:T:C	4.28144e-05	-1.01967e-10	-0.708902
70873885	chr9:70873885:C:T	4.56705e-05	-1.01967e-10	-0.644322
70874467	chr9:70874467:C:A	0.00011144	1.35842	-1.1107
70875098	chr9:70875098:G:A	2.38117e-05	-1.2956	-2.24825e-10
70875255	chr9:70875255:G:A	1.87041e-05	-0.401449	-1.13558
70875368	chr9:70875368:T:C	6.80939e-05	0.363428	-0.608316
70875386	chr9:70875386:T:A	3.25595e-05	-1.01967e-10	-0.982705
70875950	chr9:70875950:A:G	0.000101962	0.833691	-0.674864
70876027	chr9:70876027:C:A	2.97644e-05	-1.01967e-10	-1.07246
70876563	chr9:70876563:A:T	6.76788e-06	-1.44247	-1.11111
70876712	chr9:70876712:A:G	3.43247e-05	-1.01967e-10	-0.929909
70877204	chr9:70877204:T:C	2.60212e-05	-1.20686	-2.24825e-10
70877215	chr9:70877215:G:A	1.96208e-05	-0.344894	-1.14429
70877331	chr9:70877331:AAGAT:A	4.44878e-05	-1.01967e-10	-0.670561
70877567	chr9:70877567:T:C	3.02943e-05	-1.05482	-2.24825e-10
70877591	chr9:70877591:G:A	7.29294e-06	-1.35523	-1.12364
70877856	chr9:70877856:A:T	7.96556e-06	-1.39411	-0.996539
70878050	chr9:70878050:A:G	8.09542e-06	-1.29214	-1.08233
70878137	chr9:70878137:A:G	3.06856e-05	-1.04198	-2.24825e-10
70878406	chr9:70878406:T:G	1.13794e-05	-0.885006	-1.14896
70878812	chr9:70878812:G:A	3.26907e-05	0.164139	-1.14282
70879179	chr9:70879179:C:G	0.000256517	-1.01967e-10	1.08142
70879412	chr9:70879412:A:T	9.12611e-06	-1.35072	-0.903918
70879522	chr9:70879522:C:T	7.52535e-06	-1.41266	-1.03484
70879734	chr9:70879734:T:C	0.000256218	-1.01967e-10	1.08025
70879754	chr9:70879754:T:C	0.000236006	-1.01967e-10	0.99808
70879786	chr9:70879786:T:C	3.52664e-05	-1.01967e-10	-0.902846
70880194	chr9:70880194:G:T	6.62397e-05	0.783475	-1.05597
70880231	chr9:70880231:A:G	2.90363e-05	-1.01967e-10	-1.09723
70880287	chr9:70880287:T:C	3.09814e-05	-1.01967e-10	-1.03239
70880858	chr9:70880858:C:G	3.20571e-05	-1.01967e-10	-0.998257
70880993	chr9:70880993:T:C	2.31421e-05	-1.32412	-2.24825e-10
70881079	chr9:70881079:G:C	2.99427e-05	0.0387065	-1.1052
70881887	chr9:70881887:A:G	2.89888e-05	-1.01967e-10	-1.09887
70882051	chr9:70882051:T:G	0.000101795	1.30402	-1.14684
70882602	chr9:70882602:G:A	1.47933e-05	-0.621868	-1.14973
70882686	chr9:70882686:G:C	1.71119e-05	-0.476932	-1.14907
70882790	chr9:70882790:T:C	7.69115e-05	-1.01967e-10	-0.12312
70883008	chr9:70883008:T:G	5.45695e-05	-1.01967e-10	-0.466301
70883255	chr9:70883255:T:G	7.0658e-06	-1.49805	-1.01246
70883684	chr9:70883684:A:G	2.76596e-05	-1.01967e-10	-1.1458
70885049	chr9:70885049:C:A	1.96347e-05	-1.48848	-2.24825e-10
70885372	chr9:70885372:G:A	0.00014003	-1.01967e-10	0.476079
70885565	chr9:70885565:G:A	0.000134085	1.20457	-0.771874
70885635	chr9:70885635:C:T	4.5414e-05	-1.01967e-10	-0.649956
70885904	chr9:70885904:T:C	2.7698e-05	-1.01967e-10	-1.14442
70885924	chr9:70885924:A:G	0.000240668	-1.01967e-10	1.01764
70885941	chr9:70885941:T:C	0.00125084	3.80256	-1.13676
70885962	chr9:70885962:G:A	2.75547e-05	-1.01967e-10	-1.1496
70885993	chr9:70885993:A:G	2.78478e-05	-1.01967e-10	-1.13902
70886417	chr9:70886417:T:A	0.000150578	-1.01967e-10	0.548703
70886658	chr9:70886658:T:C	4.08738e-05	-1.01967e-10	-0.755285
70886728	chr9:70886728:A:G	6.0461e-06	-1.51688	-1.14948
70886961	chr9:70886961:G:A	1.89275e-05	-1.52516	-2.24825e-10
70887260	chr9:70887260:T:C	9.03721e-06	-1.43515	-0.829271
70887291	chr9:70887291:T:A	3.03735e-05	-1.01967e-10	-1.0522
70887319	chr9:70887319:C:G	7.48077e-05	-1.01967e-10	-0.150855
70887454	chr9:70887454:T:C	9.92464e-06	-1.51785	-0.652908
70887508	chr9:70887508:T:G	8.92526e-06	-1.50722	-0.769665
70887720	chr9:70887720:A:G	7.97425e-06	-1.30692	-1.08264
70888058	chr9:70888058:T:A	2.78029e-05	-1.01967e-10	-1.14063
70888813	chr9:70888813:G:A	2.25697e-05	-1.34917	-2.24825e-10
70889229	chr9:70889229:A:C	7.94842e-06	-1.2577	-1.1351
70889362	chr9:70889362:A:G	3.4434e-05	-1.01967e-10	-0.926731
70889449	chr9:70889449:C:A	3.34841e-05	-1.01967e-10	-0.954703
70889540	chr9:70889540:G:A	0.000818252	-1.01967e-10	2.24139
70889605	chr9:70889605:C:G	9.9796e-05	-1.01967e-10	0.137353
70889872	chr9:70889872:G:A	2.78477e-05	-1.01967e-10	-1.13903
70890406	chr9:70890406:A:G	0.000937056	-1.01967e-10	2.37697
70890526	chr9:70890526:C:T	0.000126792	-1.01967e-10	0.376772
70890995	chr9:70890995:G:A	2.8913e-05	-0.0942079	-1.00728
70891233	chr9:70891233:C:T	2.78881e-05	-1.01967e-10	-1.13758
70891948	chr9:70891948:T:C	2.79655e-05	-1.01967e-10	-1.1348
70891970	chr9:70891970:C:T	0.000113972	0.270177	-2.24825e-10
70892016	chr9:70892016:C:T	2.31743e-05	-1.32273	-2.24825e-10
70892141	chr9:70892141:A:G	6.30602e-06	-1.49121	-1.13306
70892180	chr9:70892180:C:T	4.63461e-05	0.460489	-1.09013
70892433	chr9:70892433:A:G	0.00088022	-1.01967e-10	2.3144
70892537	chr9:70892537:G:A	8.09404e-06	-1.32474	-1.04991
70892551	chr9:70892551:CTCAAG:C	6.69742e-05	-1.01967e-10	-0.261468
70892651	chr9:70892651:G:A	2.85056e-05	-1.01967e-10	-1.11567
70892859	chr9:70892859:A:G	5.27161e-05	-1.01967e-10	-0.500855
70892902	chr9:70892902:G:A	1.89485e-05	-1.52405	-2.24825e-10
70893044	chr9:70893044:A:G	7.09406e-05	-1.01967e-10	-0.203932
70893125	chr9:70893125:T:C	3.28276e-05	-1.01967e-10	-0.974506
70893636	chr9:70893636:C:T	0.000120775	1.19124	-0.863086
70893652	chr9:70893652:G:GA	4.2744e-05	0.227544	-0.93809
70893777	chr9:70893777:T:C	1.00413e-05	-1.11762	-1.04145
70893951	chr9:70893951:G:A	0.000114021	1.15935	-0.888743
70894070	chr9:70894070:G:A	8.05273e-06	-1.26767	-1.11209
70894104	chr9:70894104:T:C	6.96022e-06	-1.48317	-1.04239
70894239	chr9:70894239:C:T	2.76375e-05	-1.01967e-10	-1.1466
70894657	chr9:70894657:T:C	2.85258e-05	-1.01967e-10	-1.11497
70894699	chr9:70894699:G:A	2.97365e-05	-1.01967e-10	-1.0734
70894761	chr9:70894761:C:T	1.98588e-05	-0.454207	-1.02292
70894818	chr9:70894818:G:C	6.09569e-05	0.729897	-1.08551
70894918	chr9:70894918:T:C	3.15732e-05	-1.01967e-10	-1.01347
70894966	chr9:70894966:T:C	8.26182e-06	-1.43865	-0.915483
70895021	chr9:70895021:T:C	1.89563e-05	-1.52364	-2.24825e-10
70895025	chr9:70895025:T:C	8.17108e-06	-1.25434	-1.11084
70895207	chr9:70895207:T:C	2.7961e-05	-1.01967e-10	-1.13496
70895352	chr9:70895352:G:C	5.75861e-05	-1.01967e-10	-0.412494
70895357	chr9:70895357:C:T	6.68839e-05	-0.142281	-0.120536
70895380	chr9:70895380:G:A	3.51417e-05	-1.01967e-10	-0.906386
70895801	chr9:70895801:A:G	6.95027e-06	-1.43578	-1.09121
70895964	chr9:70895964:A:C	2.20196e-05	-0.420826	-0.953018
70896653	chr9:70896653:A:T	2.70705e-05	-1.16733	-2.24825e-10
70896716	chr9:70896716:A:G	1.88273e-05	-0.429556	-1.10091
70897160	chr9:70897160:C:T	6.28682e-06	-1.51766	-1.10966
70897525	chr9:70897525:C:T	2.81183e-05	-1.01967e-10	-1.12935
70898344	chr9:70898344:G:A	0.000230917	1.23902	-0.26274
70898432	chr9:70898432:T:G	3.57627e-05	-0.371957	-0.516912
70898456	chr9:70898456:T:G	3.1961e-05	-1.01967e-10	-1.00126
70898497	chr9:70898497:C:A	4.14696e-05	-1.01967e-10	-0.740815
70898526	chr9:70898526:G:C	3.18123e-05	-1.01967e-10	-1.00592
70898562	chr9:70898562:A:G	4.44518e-05	-1.01967e-10	-0.671371
70898617	chr9:70898617:G:T	8.05033e-06	-1.27755	-1.10251
70898678	chr9:70898678:G:A	6.42109e-06	-1.46158	-1.14461
70898696	chr9:70898696:T:C	8.25119e-05	0.256018	-0.308851
70898895	chr9:70898895:A:G	7.39038e-06	-1.52475	-0.940849
70899444	chr9:70899444:C:T	2.76167e-05	-1.01967e-10	-1.14735
70899508	chr9:70899508:A:G	6.85633e-06	-1.52363	-1.01697
70899777	chr9:70899777:G:T	1.89413e-05	-1.52443	-2.24825e-10
70899871	chr9:70899871:A:G	4.01619e-05	-1.01967e-10	-0.772857
70900028	chr9:70900028:T:G	3.07814e-05	-1.01967e-10	-1.03886
70900042	chr9:70900042:G:A	8.50763e-06	-1.52499	-0.79982
70900411	chr9:70900411:AT:A	9.05043e-05	-1.01967e-10	0.0396218
70900855	chr9:70900855:T:C	1.43252e-05	-0.695919	-1.10784
70901489	chr9:70901489:A:G	6.399e-06	-1.52266	-1.08697
70901494	chr9:70901494:A:C	2.75923e-05	-1.01967e-10	-1.14824
70901680	chr9:70901680:G:C	4.25584e-05	-1.01967e-10	-0.714898
70902043	chr9:70902043:G:A	4.40266e-05	-1.01967e-10	-0.680982
70902189	chr9:70902189:G:A	1.0468e-05	-0.971632	-1.14582
70902358	chr9:70902358:C:T	3.06546e-05	-1.01967e-10	-1.04299
70902657	chr9:70902657:T:C	8.13024e-05	-1.01967e-10	-0.0675995
70902935	chr9:70902935:T:C	2.76412e-05	-1.01967e-10	-1.14647
70902996	chr9:70902996:C:T	2.96737e-05	-1.01967e-10	-1.07551
70903188	chr9:70903188:A:G	2.75825e-05	-1.01967e-10	-1.14859
70904115	chr9:70904115:G:A	6.72781e-05	-1.01967e-10	-0.256941
70904483	chr9:70904483:G:A	6.66107e-06	-1.51871	-1.05078
70904628	chr9:70904628:G:A	4.16394e-05	-1.01967e-10	-0.736729
70904841	chr9:70904841:A:T	3.22178e-05	-1.01967e-10	-0.993257
70905117	chr9:70905117:G:T	2.771e-05	-1.01967e-10	-1.14398
70906299	chr9:70906299:A:G	0.000246301	1.04078	-2.24825e-10
70906897	chr9:70906897:C:A	8.14601e-05	-1.01967e-10	-0.0656624
70907646	chr9:70907646:T:C	2.95152e-05	-1.01967e-10	-1.08087
70907864	chr9:70907864:G:A	3.75149e-05	-0.841038	-2.24825e-10
70907878	chr9:70907878:T:C	1.00328e-05	-1.02671	-1.13321
70908022	chr9:70908022:G:A	2.84996e-05	-1.01967e-10	-1.11588
70908024	chr9:70908024:AG:A	3.70474e-05	-1.01967e-10	-0.853577
70908356	chr9:70908356:C:T	4.54745e-05	-1.01967e-10	-0.648623
70908566	chr9:70908566:C:A	8.17556e-05	-1.01967e-10	-0.0620413
70908717	chr9:70908717:A:G	2.49853e-05	-0.44425	-0.803238
70908727	chr9:70908727:T:C	2.75545e-05	-1.01967e-10	-1.14961
70908943	chr9:70908943:T:C	6.55177e-06	-1.46476	-1.12128
70909775	chr9:70909775:A:G	2.78335e-05	-1.13954	-2.24825e-10
70909853	chr9:70909853:A:T	1.89661e-05	-1.52312	-2.24825e-10
70910238	chr9:70910238:T:C	7.62168e-06	-1.49619	-0.938586
70910356	chr9:70910356:G:A	3.32697e-05	-1.01967e-10	-0.961129
70910599	chr9:70910599:T:C	7.76659e-06	-1.49793	-0.918017
70910639	chr9:70910639:G:A	9.85223e-06	-1.08692	-1.09115
70910850	chr9:70910850:G:A	4.11259e-05	-0.0503538	-0.698784
70911494	chr9:70911494:C:T	4.4673e-05	-1.01967e-10	-0.666406
70911570	chr9:70911570:C:T	4.09944e-05	-1.01967e-10	-0.75234
70911595	chr9:70911595:A:G	2.75436e-05	-1.01967e-10	-1.15
70911619	chr9:70911619:C:T	5.62083e-05	-1.01967e-10	-0.436711
70911658	chr9:70911658:G:A	3.3034e-05	-1.01967e-10	-0.968239
70911823	chr9:70911823:A:T	3.00151e-05	-0.399362	-0.664714
70911914	chr9:70911914:T:C	0.000106298	-1.01967e-10	0.200469
70912222	chr9:70912222:T:C	1.3786e-05	-0.759504	-1.08261
70912372	chr9:70912372:T:C	3.51532e-05	-1.01967e-10	-0.906059
70912393	chr9:70912393:T:C	3.58897e-05	-1.01967e-10	-0.885325
70912542	chr9:70912542:A:G	1.83125e-05	-1.01993	-0.538261
70912842	chr9:70912842:T:C	6.46466e-05	-1.01967e-10	-0.29684
70913280	chr9:70913280:T:C	4.32743e-05	-0.472292	-0.225923
70913333	chr9:70913333:G:T	6.5098e-06	-1.50308	-1.08939
70913609	chr9:70913609:A:C	3.04857e-05	-1.01967e-10	-1.04852
70913638	chr9:70913638:G:A	6.19791e-06	-1.50625	-1.13531
70914088	chr9:70914088:A:G	2.926e-05	-1.01967e-10	-1.08955
70914198	chr9:70914198:T:C	1.89664e-05	-1.52311	-2.24825e-10
70914818	chr9:70914818:A:G	2.18353e-05	-1.38225	-2.24825e-10
70914843	chr9:70914843:C:T	1.94038e-05	-1.50031	-2.24825e-10
70915362	chr9:70915362:A:G	1.8564e-05	-1.05064	-0.493911
70915555	chr9:70915555:T:C	3.35147e-05	-1.0141	0.0603059
70915585	chr9:70915585:A:G	6.06297e-06	-1.51915	-1.14443
70915944	chr9:70915944:TAATC:T	1.95036e-05	-0.351306	-1.14387
70916395	chr9:70916395:C:T	0.000358065	-1.01967e-10	1.41494
70916757	chr9:70916757:A:G	2.75749e-05	-1.01967e-10	-1.14887
70916761	chr9:70916761:CTTTGTTATATGGAAAAA:C	4.79341e-05	-1.01967e-10	-0.595948
70917158	chr9:70917158:G:A	4.66188e-05	-1.01967e-10	-0.623771
70917613	chr9:70917613:T:C	2.02174e-05	-1.40535	-0.0538827
70917785	chr9:70917785:T:C	1.98331e-05	-1.47842	-2.24825e-10
70918270	chr9:70918270:T:C	9.50012e-06	-1.52343	-0.691036
70918760	chr9:70918760:A:G	0.000105771	-1.01967e-10	0.195501
70918814	chr9:70918814:T:C	7.34035e-05	-1.01967e-10	-0.169804
70918837	chr9:70918837:A:T	1.86012e-05	-1.43531	-0.107238
70918930	chr9:70918930:T:C	7.53482e-05	-1.01967e-10	-0.143655
70919094	chr9:70919094:A:G	2.43552e-05	-0.648653	-0.624378
70919326	chr9:70919326:C:T	6.45212e-05	-1.01967e-10	-0.298781
70919581	chr9:70919581:G:T	7.01705e-05	-0.718766	0.503918
70919881	chr9:70919881:T:A	1.34325e-05	-1.50421	-0.363886
70920450	chr9:70920450:T:C	9.36292e-05	-1.01967e-10	0.0735673
70920841	chr9:70920841:T:A	2.96607e-05	-1.01967e-10	-1.07595
70920923	chr9:70920923:T:C	0.000111426	-1.01967e-10	0.247582
70921100	chr9:70921100:C:T	2.17584e-05	-1.38578	-2.24825e-10
70921225	chr9:70921225:T:C	1.97653e-05	-1.48185	-2.24825e-10
70921411	chr9:70921411:C:T	3.78853e-05	-1.01967e-10	-0.831213
70921500	chr9:70921500:A:G	1.51395e-05	-0.990116	-0.758353
70921571	chr9:70921571:C:T	1.40281e-05	-0.937245	-0.887469
70921576	chr9:70921576:G:A	1.87605e-05	-0.679683	-0.854341
70921849	chr9:70921849:C:T	1.27267e-05	-0.788649	-1.13342
70922159	chr9:70922159:A:G	4.07562e-05	-1.01967e-10	-0.758167
70922484	chr9:70922484:T:C	3.81664e-05	0.0434826	-0.867302
70922580	chr9:70922580:A:G	7.28617e-05	-1.01967e-10	-0.177212
70922965	chr9:70922965:T:C	2.09667e-05	-1.42284	-2.24825e-10
70922986	chr9:70922986:C:T	7.10186e-05	-1.01967e-10	-0.202834
```
