## Supplementary material for "Characterization of shared and ancestry-specific signals driving complex traits using multi-ancestry fine-mapping": susiex_nc2.cs80.cs

```
CS_ID	SNP	BP	REF_ALLELE	ALT_ALLELE	REF_FRQ	BETA	SE	-LOG10P	CS_PIP	OVRL_PIP
1	chr9:70519228:G:A	70519228	A,A	G,G	1,1	inf,inf	inf,inf	5.0692,0.384455	0.0982307	0.0984364
1	chr9:70494431:A:G	70494431	G,G	A,A	1,1	inf,-inf	inf,inf	5.13843,0.00901034	0.0845146	0.0846799
1	chr9:70494140:T:C	70494140	C,C	T,T	1,1	inf,inf	inf,inf	5.04448,0.00312746	0.0694464	0.0696014
1	chr9:70510517:TCTC:T	70510517	T,T	TCTC,TCTC	1,1	inf,-inf	inf,inf	4.77856,0.242835	0.0463837	0.0465391
1	chr9:70498890:A:G	70498890	G,G	A,A	1,1	inf,inf	inf,inf	4.7344,0.312299	0.0453037	0.0454412
1	chr9:70491690:A:G	70491690	G,G	A,A	1,1	inf,inf	inf,inf	4.22906,0.89265	0.0350687	0.0352621
1	chr9:70500646:G:A	70500646	A,A	G,G	1,1	inf,inf	inf,inf	4.47772,0.20724	0.0237782	0.0238846
1	chr9:70496259:T:C	70496259	C,C	T,T	1,1	inf,inf	inf,inf	4.50401,0.0273768	0.0232741	0.0234381
1	chr9:70487908:T:C	70487908	C,C	T,T	1,1	inf,inf	inf,inf	4.3801,0.196754	0.0200236	0.0202036
1	chr9:70522574:G:A	70522574	A,A	G,G	1,1	inf,inf	inf,inf	4.13382,0.598289	0.0190815	0.0194147
1	chr9:70495972:C:T	70495972	T,T	C,C	1,1	inf,inf	inf,inf	4.38667,0.0240424	0.0182483	0.0183971
1	chr9:70490322:C:A	70490322	A,A	C,C	1,1	inf,inf	inf,inf	3.85026,0.910264	0.01662	0.016784
1	chr9:70490744:C:T	70490744	T,T	C,C	1,1	inf,-inf	inf,inf	4.31255,0.0129006	0.0156537	0.0157927
1	chr9:70488310:G:A	70488310	A,A	G,G	1,1	inf,inf	inf,inf	4.23883,0.139652	0.01424	0.0143754
1	chr9:70489967:T:A	70489967	A,A	T,T	1,1	inf,-inf	inf,inf	4.26415,0.0228565	0.0141699	0.0143035
1	chr9:70487862:G:A	70487862	A,A	G,G	1,1	inf,inf	inf,inf	4.22784,0.148596	0.0140099	0.0141449
1	chr9:70490810:C:T	70490810	T,T	C,C	1,1	inf,-inf	inf,inf	4.22816,0.0281069	0.0131642	0.0132942
1	chr9:70484287:A:G	70484287	G,G	A,A	1,1	inf,inf	inf,inf	4.12276,0.23647	0.0121952	0.0123467
1	chr9:70505116:A:G	70505116	G,G	A,A	1,1	-inf,inf	inf,inf	4.17388,0.0765245	0.0119226	0.0120524
1	chr9:70492186:T:A	70492186	A,A	T,T	1,1	inf,-inf	inf,inf	4.13213,0.0247734	0.0107953	0.0109154
1	chr9:70488225:T:A	70488225	A,A	T,T	1,1	inf,-inf	inf,inf	4.03193,0.0240736	0.00878649	0.00889832
1	chr9:70493435:T:C	70493435	C,C	T,T	1,1	inf,inf	inf,inf	3.94024,0.0600298	0.00736357	0.00746629
1	chr9:70577058:G:C	70577058	C,C	G,G	1,1	inf,inf	inf,inf	3.91689,0.00330475	0.00693108	0.00714476
1	chr9:70536002:C:T	70536002	T,T	C,C	1,1	inf,-inf	inf,inf	3.84136,0.0691003	0.00598321	0.00616003
1	chr9:70473153:C:T	70473153	T,T	C,C	1,1	inf,-inf	inf,inf	3.79677,0.127345	0.00560007	0.00575422
1	chr9:70490581:T:G	70490581	G,G	T,T	1,1	inf,-inf	inf,inf	3.78294,0.00808386	0.00526105	0.00535308
1	chr9:70534866:G:A	70534866	A,A	G,G	1,1	inf,inf	inf,inf	3.73638,0.184391	0.00519513	0.0053537
1	chr9:70576762:C:T	70576762	T,T	C,C	1,1	inf,-inf	inf,inf	3.77507,0.00226526	0.00518436	0.00538094
1	chr9:70481492:G:A	70481492	A,A	G,G	1,1	inf,inf	inf,inf	3.71,0.10906	0.00461265	0.00474645
1	chr9:70552704:A:G	70552704	G,G	A,A	1,1	inf,inf	inf,inf	3.59788,0.32702	0.00455073	0.00471283
1	chr9:70471780:A:G	70471780	G,G	A,A	1,1	inf,-inf	inf,inf	3.68681,0.127106	0.00445716	0.00459674
1	chr9:70484538:T:C	70484538	C,C	T,T	1,1	inf,inf	inf,inf	3.62688,0.135101	0.00403928	0.00412464
1	chr9:70544783:A:C	70544783	C,C	A,A	1,1	inf,inf	inf,inf	3.43839,0.489053	0.00398562	0.00414817
1	chr9:70479619:T:C	70479619	C,C	T,T	1,1	inf,inf	inf,inf	3.53431,0.278257	0.00369605	0.00382433
1	chr9:70571367:G:A	70571367	A,A	G,G	1,1	inf,inf	inf,inf	3.20809,0.716024	0.0034653	0.00365406
1	chr9:70477544:C:T	70477544	T,T	C,C	1,1	inf,inf	inf,inf	3.32152,0.518461	0.0031689	0.0033059
1	chr9:70558748:T:C	70558748	C,C	T,T	1,1	inf,inf	inf,inf	3.28258,0.408069	0.00262397	0.00275655
1	chr9:70564858:T:C	70564858	C,C	T,T	1,1	inf,inf	inf,inf	3.33609,0.272403	0.00250771	0.00263079
1	chr9:70478286:G:A	70478286	A,A	G,G	1,1	-inf,inf	inf,inf	3.3569,0.198756	0.00237142	0.00314415
1	chr9:70480970:C:A	70480970	A,A	C,C	1,1	-inf,-inf	inf,inf	3.34764,0.150285	0.00225151	0.00298268
1	chr9:70546258:C:T	70546258	T,T	C,C	1,1	inf,inf	inf,inf	3.32176,0.171589	0.00221673	0.00233484
1	chr9:70389074:A:G	70389074	G,G	A,A	1,1	inf,inf	inf,inf	3.03638,0.64467	0.00217531	0.00239709
1	chr9:70560664:G:A	70560664	A,A	G,G	1,1	inf,inf	inf,inf	3.31256,0.138102	0.00212531	0.00223585
1	chr9:70561225:C:T	70561225	T,T	C,C	1,1	inf,inf	inf,inf	3.17358,0.40606	0.00209889	0.00221958
1	chr9:70558266:A:C	70558266	C,C	A,A	1,1	inf,inf	inf,inf	3.27237,0.180313	0.00202159	0.00213076
1	chr9:70557073:G:A	70557073	A,A	G,G	1,1	inf,inf	inf,inf	3.28005,0.1573	0.00201694	0.00212538
1	chr9:70557317:C:A	70557317	A,A	C,C	1,1	inf,inf	inf,inf	3.27609,0.164957	0.00201248	0.002121
1	chr9:70557408:G:C	70557408	C,C	G,G	1,1	inf,inf	inf,inf	3.26506,0.174113	0.0019822	0.00209021
1	chr9:70448035:G:A	70448035	A,A	G,G	1,1	inf,inf	inf,inf	2.89538,0.77877	0.00197964	0.00211774
1	chr9:70548668:G:A	70548668	A,A	G,G	1,1	inf,inf	inf,inf	3.08662,0.483595	0.0019482	0.00207049
1	chr9:70557462:A:G	70557462	G,G	A,A	1,1	inf,inf	inf,inf	3.25934,0.161584	0.00194029	0.00204708
1	chr9:70557885:T:C	70557885	C,C	T,T	1,1	inf,inf	inf,inf	3.24382,0.174235	0.00189876	0.00200484
1	chr9:70556722:A:C	70556722	C,C	A,A	1,1	inf,inf	inf,inf	3.23424,0.186944	0.00188153	0.00198756
1	chr9:70557496:G:C	70557496	C,C	G,G	1,1	inf,inf	inf,inf	3.24045,0.163517	0.00187016	0.00197533
1	chr9:70557384:C:T	70557384	T,T	C,C	1,1	inf,inf	inf,inf	3.23448,0.165927	0.00185116	0.00195593
1	chr9:70561336:T:G	70561336	G,G	T,T	1,1	inf,inf	inf,inf	3.24002,0.142283	0.00183982	0.00194397
1	chr9:70455702:T:A	70455702	A,A	T,T	1,1	inf,-inf	inf,inf	3.25917,0.0467357	0.00180278	0.00189747
1	chr9:70453030:CA:C	70453030	C,C	CA,CA	1,1	inf,inf	inf,inf	3.21105,0.205979	0.00178612	0.001882
1	chr9:70451637:A:AC	70451637	AC,AC	A,A	1,1	inf,inf	inf,inf	3.24335,0.0904265	0.00177201	0.00186471
1	chr9:70445271:G:A	70445271	A,A	G,G	1,1	inf,inf	inf,inf	3.17382,0.263437	0.00175972	0.00185786
1	chr9:70386573:T:C	70386573	C,C	T,T	1,1	inf,inf	inf,inf	3.23337,0.0188315	0.00171292	0.0018965
1	chr9:70571403:C:G	70571403	G,G	C,C	1,1	inf,inf	inf,inf	3.23174,0.0110578	0.00171111	0.00181466
1	chr9:70455085:A:G	70455085	G,G	A,A	1,1	inf,-inf	inf,inf	3.21593,0.0704666	0.00166802	0.00176052
1	chr9:70508735:C:T	70508735	T,T	C,C	1,1	-inf,-inf	inf,inf	3.14247,0.24479	0.00164603	0.00183005
1	chr9:70536068:C:T	70536068	T,T	C,C	1,1	-inf,inf	inf,inf	2.78405,0.799866	0.00163873	0.00210144
1	chr9:70479829:G:A	70479829	A,A	G,G	1,1	-inf,-inf	inf,inf	3.08037,0.3927	0.00162965	0.00226602
1	chr9:70506407:G:A	70506407	A,A	G,G	1,1	-inf,-inf	inf,inf	3.13794,0.241403	0.0016255	0.00180788
1	chr9:70556697:T:C	70556697	C,C	T,T	1,1	inf,inf	inf,inf	3.15667,0.195735	0.00162059	0.00172046
1	chr9:70561332:C:T	70561332	T,T	C,C	1,1	inf,inf	inf,inf	3.16596,0.126744	0.00156724	0.00166443
1	chr9:70453550:C:CTG	70453550	CTG,CTG	C,C	1,1	inf,-inf	inf,inf	3.17941,0.0584466	0.00154095	0.00163021
1	chr9:70541722:G:T	70541722	T,T	G,G	1,1	inf,inf	inf,inf	3.14404,0.161088	0.00153681	0.00163313
1	chr9:70081524:G:A	70081524	A,NA	G,NA	1,NA	inf,NA	inf,NA	2.61393,NA	0.00152615	0.00646998
1	chr9:70436431:T:C	70436431	C,C	T,T	1,1	inf,inf	inf,inf	3.12708,0.166266	0.00146851	0.00155657
1	chr9:70454555:A:G	70454555	G,G	A,A	1,1	inf,-inf	inf,inf	3.1555,0.0579879	0.00146804	0.00155562
1	chr9:70455309:C:T	70455309	T,T	C,C	1,1	inf,inf	inf,inf	3.13204,0.148462	0.00145864	0.00154592
1	chr9:70445149:A:G	70445149	G,G	A,A	1,1	inf,inf	inf,inf	3.12719,0.137248	0.00143816	0.00152451
1	chr9:70455368:C:T	70455368	T,T	C,C	1,1	inf,-inf	inf,inf	3.14127,0.0463742	0.00142043	0.00150651
1	chr9:70452642:G:T	70452642	T,T	G,G	1,1	inf,inf	inf,inf	3.1302,0.107891	0.00141709	0.00150212
1	chr9:70437269:A:G	70437269	G,G	A,A	1,1	inf,inf	inf,inf	3.10798,0.164827	0.00141144	0.00149805
1	chr9:70509804:CTGGGGAACAGAG:C	70509804	C,C	CTGGGGAACAGAG,CTGGGGAACAGAG	1,1	-inf,inf	inf,inf	3.13808,0.0139128	0.00140953	0.00156965
1	chr9:70442014:T:C	70442014	C,C	T,T	1,1	inf,inf	inf,inf	3.10125,0.172456	0.00140071	0.00148719
1	chr9:70454217:C:T	70454217	T,T	C,C	1,1	inf,-inf	inf,inf	3.13062,0.0419023	0.0013872	0.00147226
1	chr9:70453871:T:C	70453871	C,C	T,T	1,1	inf,-inf	inf,inf	3.1301,0.038409	0.00138619	0.00147145
1	chr9:70510309:C:T	70510309	T,T	C,C	1,1	-inf,-inf	inf,inf	3.0433,0.259356	0.0013674	0.00153664
1	chr9:70612627:C:T	70612627	NA,T	NA,C	NA,1	NA,inf	NA,inf	NA,2.56263	0.00135936	0.0104899
1	chr9:70445624:T:C	70445624	C,C	T,T	1,1	inf,inf	inf,inf	3.09699,0.131427	0.00134799	0.00143212
1	chr9:70451508:G:A	70451508	A,A	G,G	1,1	inf,inf	inf,inf	3.1037,0.0579302	0.00131828	0.00140044
1	chr9:70441189:G:A	70441189	A,A	G,G	1,1	inf,inf	inf,inf	3.07224,0.146541	0.00129591	0.00137903
1	chr9:70438881:T:A	70438881	A,A	T,T	1,1	inf,inf	inf,inf	3.05678,0.158988	0.00126761	0.00135041
1	chr9:70450838:C:T	70450838	T,T	C,C	1,1	inf,inf	inf,inf	3.08137,0.0552896	0.00125902	0.00133977
1	chr9:70434341:A:G	70434341	G,G	A,A	1,1	inf,inf	inf,inf	2.85168,0.514271	0.00124395	0.00134381
1	chr9:70612432:G:C	70612432	NA,C	NA,G	NA,1	NA,inf	NA,inf	NA,2.51547	0.00124255	0.00961419
1	chr9:70438945:G:A	70438945	A,A	G,G	1,1	inf,inf	inf,inf	3.04492,0.149374	0.00122901	0.00131059
1	chr9:70437992:G:C	70437992	C,C	G,G	1,1	inf,inf	inf,inf	3.04565,0.133495	0.00121729	0.00129826
1	chr9:70448019:C:T	70448019	T,T	C,C	1,1	inf,inf	inf,inf	3.04464,0.0956295	0.00118883	0.00126821
1	chr9:70450403:G:A	70450403	A,A	G,G	1,1	inf,inf	inf,inf	3.00301,0.204961	0.00118263	0.00126443
1	chr9:70537054:C:T	70537054	T,T	C,C	1,1	-inf,inf	inf,inf	2.46025,0.990897	0.00116572	0.00163253
1	chr9:70653230:G:A	70653230	NA,A	NA,G	NA,1	NA,inf	NA,inf	NA,2.43333	0.00111781	0.00860649
1	chr9:70435323:C:T	70435323	T,T	C,C	1,1	inf,inf	inf,inf	3.00078,0.133322	0.00111422	0.00119323
1	chr9:70885941:T:C	70885941	C,C	T,T	1,1	-inf,-inf	inf,inf	3.08346,0.063615	0.00111136	0.0145734
1	chr9:70504169:G:A	70504169	A,A	G,G	1,1	-inf,-inf	inf,inf	2.93565,0.183484	0.00102793	0.0011691
1	chr9:70497638:A:G	70497638	G,G	A,A	1,1	inf,inf	inf,inf	2.97129,0.0550178	0.00101627	0.00114948
1	chr9:70448338:T:C	70448338	C,C	T,T	1,1	inf,inf	inf,inf	2.96052,0.0928097	0.00100028	0.00107523
1	chr9:69947297:A:G	69947297	G,G	A,A	1,1	inf,-inf	inf,inf	2.66024,0.650473	0.000942292	0.00445312
1	chr9:70612479:T:C	70612479	NA,C	NA,T	NA,1	NA,inf	NA,inf	NA,2.36086	0.00093734	0.00721859
1	chr9:70812576:C:T	70812576	NA,T	NA,C	NA,1	NA,inf	NA,inf	NA,2.3282	0.000937139	0.00710233
1	chr9:70409605:T:C	70409605	C,C	T,T	1,1	inf,-inf	inf,inf	2.72449,0.478409	0.000925227	0.00105088
2	chr9:70885941:T:C	70885941	C,C	T,T	1,1	-inf,-inf	inf,inf	3.08346,0.063615	0.013477	0.0145734
2	chr9:70612627:C:T	70612627	NA,T	NA,C	NA,1	NA,inf	NA,inf	NA,2.56263	0.009143	0.0104899
2	chr9:70612432:G:C	70612432	NA,C	NA,G	NA,1	NA,inf	NA,inf	NA,2.51547	0.00838206	0.00961419
2	chr9:70653230:G:A	70653230	NA,A	NA,G	NA,1	NA,inf	NA,inf	NA,2.43333	0.00749706	0.00860649
2	chr9:70612479:T:C	70612479	NA,C	NA,T	NA,1	NA,inf	NA,inf	NA,2.36086	0.00628714	0.00721859
2	chr9:70812576:C:T	70812576	NA,T	NA,C	NA,1	NA,inf	NA,inf	NA,2.3282	0.00617098	0.00710233
2	chr9:70890406:A:G	70890406	NA,G	NA,A	NA,1	NA,inf	NA,inf	NA,2.29158	0.00575814	0.00662426
2	chr9:70892433:A:G	70892433	NA,G	NA,A	NA,1	NA,inf	NA,inf	NA,2.25814	0.00540977	0.00622505
2	chr9:69990663:C:A	69990663	A,A	C,C	1,1	-inf,-inf	inf,inf	2.42757,0.650618	0.0054082	0.00600233
2	chr9:70803897:G:A	70803897	NA,A	NA,G	NA,1	NA,inf	NA,inf	NA,2.24021	0.00524439	0.0060392
2	chr9:70889540:G:A	70889540	NA,A	NA,G	NA,1	NA,inf	NA,inf	NA,2.21906	0.00503071	0.00579051
2	chr9:70081524:G:A	70081524	A,NA	G,NA	1,NA	inf,NA	inf,NA	2.61393,NA	0.00495138	0.00646998
2	chr9:69947297:A:G	69947297	G,G	A,A	1,1	inf,-inf	inf,inf	2.66024,0.650473	0.00351414	0.00445312
2	chr9:70637094:G:A	70637094	NA,A	NA,G	NA,1	NA,inf	NA,inf	NA,1.94181	0.00301366	0.00347208
2	chr9:70797594:T:C	70797594	NA,C	NA,T	NA,1	NA,inf	NA,inf	NA,1.91837	0.00288483	0.00332468
2	chr9:69958997:G:A	69958997	A,A	G,G	1,1	-inf,-inf	inf,inf	2.10674,0.744366	0.0028314	0.00319936
2	chr9:70064494:G:A	70064494	A,A	G,G	1,1	inf,-inf	inf,inf	1.8424,1.06561	0.00269171	0.00307115
2	chr9:70409915:G:A	70409915	NA,A	NA,G	NA,1	NA,inf	NA,inf	NA,1.84984	0.00259812	0.00302163
2	chr9:70916395:C:T	70916395	NA,T	NA,C	NA,1	NA,inf	NA,inf	NA,1.77085	0.00226925	0.00266168
2	chr9:70008196:A:G	70008196	G,G	A,A	1,1	inf,-inf	inf,inf	2.58482,0.475404	0.00225605	0.00289208
2	chr9:70906299:A:G	70906299	G,NA	A,NA	1,NA	inf,NA	inf,NA	1.69261,NA	0.00200928	0.00227171
2	chr9:70031887:G:T	70031887	T,NA	G,NA	1,NA	-inf,NA	inf,NA	2.06176,NA	0.00197975	0.00247709
2	chr9:70840800:T:C	70840800	NA,C	NA,T	NA,1	NA,inf	NA,inf	NA,1.61384	0.00173589	0.00203007
2	chr9:70796469:G:A	70796469	NA,A	NA,G	NA,1	NA,inf	NA,inf	NA,1.59432	0.00160711	0.00185718
2	chr9:70022203:C:A	70022203	A,A	C,C	1,1	inf,-inf	inf,inf	2.42864,0.409762	0.00160705	0.00203583
2	chr9:70879179:C:G	70879179	NA,G	NA,C	NA,1	NA,-inf	NA,inf	NA,1.58609	0.00157907	0.00186072
2	chr9:70879734:T:C	70879734	NA,C	NA,T	NA,1	NA,-inf	NA,inf	NA,1.58544	0.00157723	0.00185855
2	chr9:70023879:A:G	70023879	G,G	A,A	1,1	inf,-inf	inf,inf	2.52965,0.32697	0.00149988	0.00197487
2	chr9:70410628:T:C	70410628	C,C	T,T	1,1	-inf,-inf	inf,inf	2.19182,0.806503	0.00149032	0.0020024
2	chr9:70885924:A:G	70885924	NA,G	NA,A	NA,1	NA,-inf	NA,inf	NA,1.55043	0.00147702	0.00173413
2	chr9:70048909:G:A	70048909	A,A	G,G	1,1	inf,-inf	inf,inf	1.99845,0.440254	0.00146832	0.00168481
2	chr9:70879754:T:C	70879754	NA,C	NA,T	NA,1	NA,-inf	NA,inf	NA,1.53946	0.00145329	0.00171255
2	chr9:70598694:A:G	70598694	G,G	A,A	1,1	inf,inf	inf,inf	0.770663,2.25436	0.00139238	0.00186668
2	chr9:70792498:G:A	70792498	A,A	G,G	1,1	-inf,inf	inf,inf	1.88604,0.44773	0.00138803	0.00156647
2	chr9:70898344:G:A	70898344	A,A	G,G	1,1	-inf,inf	inf,inf	1.79578,0.79533	0.00138375	0.00163234
2	chr9:70823568:C:T	70823568	T,T	C,C	1,1	-inf,inf	inf,inf	2.00745,0.344389	0.00138031	0.00156807
2	chr9:70582910:G:A	70582910	NA,A	NA,G	NA,1	NA,-inf	NA,inf	NA,1.50289	0.00134581	0.00157916
2	chr9:70585385:C:T	70585385	NA,T	NA,C	NA,1	NA,-inf	NA,inf	NA,1.49379	0.00132595	0.00155546
2	chr9:70034869:C:A	70034869	A,NA	C,NA	1,NA	inf,NA	inf,NA	1.8907,NA	0.00132229	0.0016954
2	chr9:70688971:G:A	70688971	NA,A	NA,G	NA,1	NA,inf	NA,inf	NA,1.46496	0.00128264	0.00148549
2	chr9:70810767:G:C	70810767	NA,C	NA,G	NA,1	NA,inf	NA,inf	NA,1.4607	0.00126184	0.00147936
2	chr9:70623856:A:G	70623856	NA,G	NA,A	NA,1	NA,-inf	NA,inf	NA,1.453	0.00124692	0.00147085
2	chr9:70028745:C:T	70028745	T,T	C,C	1,1	-inf,inf	inf,inf	2.25652,0.454868	0.0012433	0.00156908
2	chr9:70610371:T:C	70610371	NA,C	NA,T	NA,1	NA,-inf	NA,inf	NA,1.46229	0.00124179	0.00144871
2	chr9:70678922:T:C	70678922	NA,C	NA,T	NA,1	NA,-inf	NA,inf	NA,1.4565	0.00124176	0.00145282
2	chr9:70811161:T:C	70811161	NA,C	NA,T	NA,1	NA,inf	NA,inf	NA,1.41995	0.00122626	0.00143505
2	chr9:69992954:A:C	69992954	NA,C	NA,A	NA,1	NA,inf	NA,inf	NA,1.42642	0.00121375	0.00141583
2	chr9:70583203:G:A	70583203	NA,A	NA,G	NA,1	NA,-inf	NA,inf	NA,1.44118	0.00120964	0.0014198
2	chr9:69956259:G:A	69956259	NA,A	NA,G	NA,1	NA,inf	NA,inf	NA,1.4126	0.00118526	0.00138313
2	chr9:70000145:CTCAGA:C	70000145	C,NA	CTCAGA,NA	1,NA	-inf,NA	inf,NA	1.62839,NA	0.00117552	0.00140499
2	chr9:70617239:A:C	70617239	NA,C	NA,A	NA,1	NA,inf	NA,inf	NA,1.41686	0.00116148	0.00135176
2	chr9:70584875:G:A	70584875	NA,A	NA,G	NA,1	NA,-inf	NA,inf	NA,1.41194	0.00114926	0.00134903
2	chr9:69957787:C:T	69957787	T,T	C,C	1,1	-inf,-inf	inf,inf	2.51822,0.29591	0.00114799	0.00160704
2	chr9:70148718:T:A	70148718	NA,A	NA,T	NA,1	NA,inf	NA,inf	NA,1.42952	0.00113583	0.00132392
2	chr9:70645657:T:C	70645657	C,NA	T,NA	1,NA	-inf,NA	inf,NA	1.15781,NA	0.00112962	0.00122812
2	chr9:70584224:C:G	70584224	NA,G	NA,C	NA,1	NA,-inf	NA,inf	NA,1.39875	0.0011232	0.00131845
2	chr9:70316451:CTTAACAGTAACTT:C	70316451	C,NA	CTTAACAGTAACTT,NA	1,NA	-inf,NA	inf,NA	1.83579,NA	0.0011174	0.00144572
2	chr9:70573062:C:T	70573062	T,T	C,C	1,1	-inf,inf	inf,inf	0.509822,2.09644	0.00111465	0.00136313
2	chr9:70354738:C:T	70354738	T,NA	C,NA	1,NA	-inf,NA	inf,NA	1.78727,NA	0.00111209	0.00141907
2	chr9:70582293:G:C	70582293	NA,C	NA,G	NA,1	NA,inf	NA,inf	NA,1.38541	0.00110461	0.00130265
2	chr9:70371289:A:G	70371289	NA,G	NA,A	NA,1	NA,-inf	NA,inf	NA,1.38658	0.00110433	0.00129544
2	chr9:70663586:T:A	70663586	NA,A	NA,T	NA,1	NA,inf	NA,inf	NA,1.36981	0.00110097	0.00129216
2	chr9:70006368:A:T	70006368	T,NA	A,NA	1,NA	-inf,NA	inf,NA	1.5891,NA	0.00108968	0.00130286
2	chr9:70460042:T:C	70460042	NA,C	NA,T	NA,1	NA,-inf	NA,inf	NA,1.37568	0.00105676	0.00123843
2	chr9:70617013:A:G	70617013	NA,G	NA,A	NA,1	NA,inf	NA,inf	NA,1.34693	0.00102408	0.00119777
2	chr9:69992992:G:A	69992992	NA,A	NA,G	NA,1	NA,inf	NA,inf	NA,1.30959	0.000989181	0.00115453
2	chr9:70399475:A:C	70399475	NA,C	NA,A	NA,1	NA,-inf	NA,inf	NA,1.33396	0.000986112	0.00115603
2	chr9:70885565:G:A	70885565	A,A	G,G	1,1	-inf,-inf	inf,inf	1.77791,0.444619	0.000964445	0.0010986
2	chr9:70697058:A:C	70697058	NA,C	NA,A	NA,1	NA,inf	NA,inf	NA,1.30149	0.000962913	0.0011169
2	chr9:70610200:C:T	70610200	NA,T	NA,C	NA,1	NA,-inf	NA,inf	NA,1.30706	0.000947772	0.00110357
2	chr9:70496233:T:A	70496233	NA,A	NA,T	NA,1	NA,-inf	NA,inf	NA,1.29732	0.000943017	0.00110616
2	chr9:69966662:T:C	69966662	C,C	T,T	1,1	inf,-inf	inf,inf	2.11509,0.568893	0.000940326	0.00123243
2	chr9:70891970:C:T	70891970	T,NA	C,NA	1,NA	-inf,NA	inf,NA	1.28217,NA	0.000935311	0.00105814
2	chr9:70886417:T:A	70886417	NA,A	NA,T	NA,1	NA,-inf	NA,inf	NA,1.28407	0.000927377	0.00109291
2	chr9:70615185:G:A	70615185	NA,A	NA,G	NA,1	NA,-inf	NA,inf	NA,1.29164	0.000923893	0.00107848
2	chr9:70313887:T:C	70313887	C,NA	T,NA	1,NA	-inf,NA	inf,NA	1.67584,NA	0.000914962	0.00115874
2	chr9:70423087:T:C	70423087	NA,C	NA,T	NA,1	NA,-inf	NA,inf	NA,1.28502	0.000904846	0.00106068
2	chr9:70417861:T:C	70417861	NA,C	NA,T	NA,1	NA,inf	NA,inf	NA,1.25623	0.00090024	0.00105039
2	chr9:70465570:G:A	70465570	NA,A	NA,G	NA,1	NA,-inf	NA,inf	NA,1.28039	0.000900053	0.00105459
2	chr9:70453069:G:A	70453069	NA,A	NA,G	NA,1	NA,inf	NA,inf	NA,1.25464	0.000899274	0.00105522
2	chr9:70021084:A:G	70021084	NA,G	NA,A	NA,1	NA,inf	NA,inf	NA,1.24872	0.000890995	0.00104067
2	chr9:70612824:C:T	70612824	NA,T	NA,C	NA,1	NA,-inf	NA,inf	NA,1.26391	0.000882413	0.00102963
2	chr9:70455122:G:A	70455122	NA,A	NA,G	NA,1	NA,-inf	NA,inf	NA,1.26011	0.00087555	0.0010244
2	chr9:70450181:G:A	70450181	NA,A	NA,G	NA,1	NA,-inf	NA,inf	NA,1.25534	0.000868403	0.00101606
2	chr9:70893636:C:T	70893636	T,T	C,C	1,1	-inf,inf	inf,inf	1.77099,0.372116	0.0008668	0.000993784
2	chr9:70885372:G:A	70885372	NA,A	NA,G	NA,1	NA,-inf	NA,inf	NA,1.24205	0.000863349	0.00101743
2	chr9:70689603:C:T	70689603	T,NA	C,NA	1,NA	-inf,NA	inf,NA	1.03457,NA	0.000863264	0.00094257
2	chr9:70056546:T:A	70056546	A,NA	T,NA	1,NA	-inf,NA	inf,NA	1.46223,NA	0.000858015	0.0010266
2	chr9:70595791:G:A	70595791	A,NA	G,NA	1,NA	-inf,NA	inf,NA	1.68582,NA	0.000856457	0.00111304
2	chr9:70394048:T:C	70394048	NA,C	NA,T	NA,1	NA,inf	NA,inf	NA,1.22161	0.000851616	0.000999161
2	chr9:70626296:C:T	70626296	NA,T	NA,C	NA,1	NA,-inf	NA,inf	NA,1.24631	0.000850486	0.000995933
2	chr9:70543834:G:C	70543834	NA,C	NA,G	NA,1	NA,-inf	NA,inf	NA,1.23095	0.000849872	0.000999665
2	chr9:70738855:G:A	70738855	A,NA	G,NA	1,NA	-inf,NA	inf,NA	1.64688,NA	0.000840496	0.00107889
2	chr9:70401555:C:T	70401555	T,NA	C,NA	1,NA	inf,NA	inf,NA	1.23651,NA	0.000838741	0.00095146
2	chr9:70852913:C:G	70852913	NA,G	NA,C	NA,1	NA,inf	NA,inf	NA,1.19603	0.000828115	0.000970649
2	chr9:70784028:T:C	70784028	NA,C	NA,T	NA,1	NA,-inf	NA,inf	NA,1.20948	0.000823492	0.000966914
2	chr9:70893951:G:A	70893951	A,A	G,G	1,1	-inf,inf	inf,inf	1.75442,0.350656	0.000816423	0.000936297
2	chr9:70212570:G:A	70212570	NA,A	NA,G	NA,1	NA,inf	NA,inf	NA,1.18976	0.000809958	0.000951072
2	chr9:70478336:T:G	70478336	NA,G	NA,T	NA,1	NA,-inf	NA,inf	NA,1.21577	0.000805972	0.000944546
2	chr9:70580604:G:A	70580604	NA,A	NA,G	NA,1	NA,-inf	NA,inf	NA,1.19019	0.000793553	0.000935415
2	chr9:70483958:G:A	70483958	NA,A	NA,G	NA,1	NA,inf	NA,inf	NA,1.17807	0.000784781	0.00091931
2	chr9:70890526:C:T	70890526	NA,T	NA,C	NA,1	NA,-inf	NA,inf	NA,1.18417	0.000782874	0.00092236
2	chr9:70875950:A:G	70875950	G,G	A,A	1,1	-inf,inf	inf,inf	1.58393,0.517008	0.00078278	0.000883685
2	chr9:70676065:T:G	70676065	NA,G	NA,T	NA,1	NA,inf	NA,inf	NA,1.17973	0.000781149	0.000907031
2	chr9:70274548:T:C	70274548	C,NA	T,NA	1,NA	-inf,NA	inf,NA	1.60281,NA	0.000778803	0.000990382
2	chr9:70464255:C:T	70464255	NA,T	NA,C	NA,1	NA,-inf	NA,inf	NA,1.17979	0.000776057	0.000913232
2	chr9:70478286:G:A	70478286	A,A	G,G	1,1	-inf,inf	inf,inf	3.3569,0.198756	0.000774569	0.00314415
2	chr9:70793734:A:G	70793734	G,G	A,A	1,1	inf,inf	inf,inf	0.937886,1.65636	0.000774157	0.000987232
2	chr9:70612624:G:A	70612624	NA,A	NA,G	NA,1	NA,-inf	NA,inf	NA,1.18555	0.000770669	0.000900585
2	chr9:69964394:G:A	69964394	A,A	G,G	1,1	-inf,-inf	inf,inf	2.52348,0.0124191	0.000770533	0.00114715
2	chr9:70674685:A:G	70674685	NA,G	NA,A	NA,1	NA,inf	NA,inf	NA,1.16591	0.000762976	0.000886016
2	chr9:70451108:T:C	70451108	NA,C	NA,T	NA,1	NA,-inf	NA,inf	NA,1.1835	0.000762652	0.000893654
2	chr9:69924346:C:G	69924346	G,G	C,C	1,1	-inf,-inf	inf,inf	2.20158,0.498202	0.00076255	0.00108481
2	chr9:70413866:G:A	70413866	NA,A	NA,G	NA,1	NA,inf	NA,inf	NA,1.15958	0.000762502	0.000890171
2	chr9:70413226:C:A	70413226	A,NA	C,NA	1,NA	inf,NA	inf,NA	1.18606,NA	0.000760958	0.000863931
2	chr9:70462795:G:A	70462795	NA,A	NA,G	NA,1	NA,-inf	NA,inf	NA,1.16118	0.000759914	0.000896776
2	chr9:70024997:G:A	70024997	A,A	G,G	1,1	inf,-inf	inf,inf	1.99688,0.623177	0.000755305	0.00100826
2	chr9:70595386:A:G	70595386	G,G	A,A	1,1	inf,inf	inf,inf	0.705813,1.94981	0.000754784	0.00100774
2	chr9:70479633:G:A	70479633	NA,A	NA,G	NA,1	NA,-inf	NA,inf	NA,1.17206	0.000748673	0.000877545
2	chr9:70867731:T:A	70867731	A,A	T,T	1,1	-inf,-inf	inf,inf	1.74876,0.0766961	0.000742728	0.000829016
2	chr9:70480970:C:A	70480970	A,A	C,C	1,1	-inf,-inf	inf,inf	3.34764,0.150285	0.000732819	0.00298268
2	chr9:70617020:G:T	70617020	NA,T	NA,G	NA,1	NA,-inf	NA,inf	NA,1.15078	0.000728035	0.000850608
2	chr9:70821509:A:G	70821509	NA,G	NA,A	NA,1	NA,inf	NA,inf	NA,1.13759	0.000722265	0.00084764
2	chr9:70784673:T:A	70784673	NA,A	NA,T	NA,1	NA,inf	NA,inf	NA,1.11313	0.000718458	0.000844113
2	chr9:70468319:A:G	70468319	NA,G	NA,A	NA,1	NA,-inf	NA,inf	NA,1.14149	0.000711412	0.000834021
2	chr9:70632868:A:G	70632868	NA,G	NA,A	NA,1	NA,inf	NA,inf	NA,1.12154	0.000710912	0.000826232
2	chr9:70920923:T:C	70920923	NA,C	NA,T	NA,1	NA,inf	NA,inf	NA,1.10807	0.000705527	0.000829286
2	chr9:70701114:A:G	70701114	G,G	A,A	1,1	inf,inf	inf,inf	0.764998,1.97102	0.000705352	0.000982196
2	chr9:70633230:A:G	70633230	NA,G	NA,A	NA,1	NA,inf	NA,inf	NA,1.11358	0.00070144	0.000815277
2	chr9:70464604:G:A	70464604	NA,A	NA,G	NA,1	NA,inf	NA,inf	NA,1.10423	0.000696205	0.000817582
2	chr9:69990916:C:A	69990916	NA,A	NA,C	NA,1	NA,inf	NA,inf	NA,1.08391	0.000694914	0.000814823
2	chr9:70882051:T:G	70882051	G,G	T,T	1,1	inf,-inf	inf,inf	1.82944,0.030099	0.000690395	0.000795046
2	chr9:70224218:TA:T	70224218	T,T	TA,TA	1,1	inf,inf	inf,inf	0.350657,1.9993	0.000689379	0.000822912
2	chr9:70599858:G:T	70599858	NA,T	NA,G	NA,1	NA,-inf	NA,inf	NA,1.10863	0.000687525	0.000810051
2	chr9:70479274:T:C	70479274	NA,C	NA,T	NA,1	NA,-inf	NA,inf	NA,1.11697	0.000687378	0.000805575
2	chr9:70024202:A:T	70024202	T,T	A,A	1,1	inf,-inf	inf,inf	2.13055,0.495844	0.000686838	0.000958707
2	chr9:70656213:T:C	70656213	NA,C	NA,T	NA,1	NA,inf	NA,inf	NA,1.1025	0.000685648	0.0007967
2	chr9:70742949:A:G	70742949	NA,G	NA,A	NA,1	NA,inf	NA,inf	NA,1.10823	0.000684446	0.000807389
2	chr9:70231572:A:G	70231572	G,G	A,A	1,1	inf,inf	inf,inf	0.372599,1.97849	0.000671098	0.000803346
2	chr9:70918760:A:G	70918760	NA,G	NA,A	NA,1	NA,inf	NA,inf	NA,1.07711	0.000669572	0.000787076
2	chr9:70485827:T:G	70485827	NA,G	NA,T	NA,1	NA,-inf	NA,inf	NA,1.09561	0.000669402	0.000785666
2	chr9:70911914:T:C	70911914	NA,C	NA,T	NA,1	NA,inf	NA,inf	NA,1.08007	0.000667665	0.000786083
2	chr9:69925411:C:T	69925411	T,T	C,C	1,1	-inf,-inf	inf,inf	2.20921,0.388381	0.000666975	0.000950227
2	chr9:70430833:T:C	70430833	NA,C	NA,T	NA,1	NA,-inf	NA,inf	NA,1.08769	0.000662363	0.000777614
2	chr9:70655207:GGGGC:G	70655207	NA,G	NA,GGGGC	NA,1	NA,inf	NA,inf	NA,1.08091	0.000661689	0.000768926
2	chr9:70224693:C:T	70224693	NA,T	NA,C	NA,1	NA,-inf	NA,inf	NA,1.0868	0.000655989	0.000767284
2	chr9:70598470:G:A	70598470	NA,A	NA,G	NA,1	NA,-inf	NA,inf	NA,1.08039	0.000655796	0.000772672
2	chr9:70698121:T:A	70698121	NA,A	NA,T	NA,1	NA,inf	NA,inf	NA,1.07506	0.000654793	0.000761269
2	chr9:70596620:G:T	70596620	T,NA	G,NA	1,NA	-inf,NA	inf,NA	1.51677,NA	0.000653202	0.000840156
2	chr9:70452909:G:T	70452909	NA,T	NA,G	NA,1	NA,-inf	NA,inf	NA,1.08957	0.000652617	0.00076505
2	chr9:70624063:C:G	70624063	NA,G	NA,C	NA,1	NA,inf	NA,inf	NA,1.06772	0.00065172	0.000760995
2	chr9:70054371:T:C	70054371	NA,C	NA,T	NA,1	NA,-inf	NA,inf	NA,1.07644	0.000649629	0.000761871
2	chr9:70665616:T:C	70665616	NA,C	NA,T	NA,1	NA,inf	NA,inf	NA,1.06943	0.000648734	0.000754027
2	chr9:70243586:G:T	70243586	NA,T	NA,G	NA,1	NA,inf	NA,inf	NA,1.05879	0.00064849	0.000761717
2	chr9:70188675:A:T	70188675	NA,T	NA,A	NA,1	NA,-inf	NA,inf	NA,1.07653	0.000644857	0.000754328
2	chr9:70313603:T:C	70313603	NA,C	NA,T	NA,1	NA,-inf	NA,inf	NA,1.07631	0.000644646	0.000754008
2	chr9:70637488:C:T	70637488	NA,T	NA,C	NA,1	NA,inf	NA,inf	NA,1.06299	0.000644515	0.00074941
2	chr9:70456942:C:T	70456942	NA,T	NA,C	NA,1	NA,-inf	NA,inf	NA,1.06939	0.00064245	0.000754247
2	chr9:70289532:G:A	70289532	NA,A	NA,G	NA,1	NA,-inf	NA,inf	NA,1.07398	0.000642161	0.000751108
2	chr9:70467847:G:T	70467847	NA,T	NA,G	NA,1	NA,-inf	NA,inf	NA,1.07947	0.000641655	0.000752422
2	chr9:70694642:G:A	70694642	NA,A	NA,G	NA,1	NA,inf	NA,inf	NA,1.05527	0.000639858	0.000751864
2	chr9:70587498:C:T	70587498	NA,T	NA,C	NA,1	NA,-inf	NA,inf	NA,1.06277	0.000637988	0.000754174
2	chr9:70698471:G:A	70698471	NA,A	NA,G	NA,1	NA,-inf	NA,inf	NA,1.06032	0.000637831	0.000748985
2	chr9:70479829:G:A	70479829	A,A	G,G	1,1	-inf,-inf	inf,inf	3.08037,0.3927	0.000637406	0.00226602
2	chr9:70866792:T:A	70866792	A,A	T,T	1,1	-inf,-inf	inf,inf	1.60167,0.270359	0.000637232	0.00071576
2	chr9:69929220:T:A	69929220	NA,A	NA,T	NA,1	NA,inf	NA,inf	NA,1.03678	0.000631947	0.000741377
2	chr9:70282041:T:G	70282041	NA,G	NA,T	NA,1	NA,-inf	NA,inf	NA,1.06546	0.000631028	0.000737738
2	chr9:70676193:T:C	70676193	NA,C	NA,T	NA,1	NA,inf	NA,inf	NA,1.03778	0.000630883	0.00074268
2	chr9:70225692:G:T	70225692	NA,T	NA,G	NA,1	NA,-inf	NA,inf	NA,1.06312	0.000630685	0.000737754
2	chr9:69951820:T:C	69951820	C,C	T,T	1,1	inf,-inf	inf,inf	1.87944,0.495116	0.000629942	0.000801279
2	chr9:70295361:C:T	70295361	NA,T	NA,C	NA,1	NA,-inf	NA,inf	NA,1.06231	0.000629808	0.000736691
2	chr9:70295681:A:G	70295681	NA,G	NA,A	NA,1	NA,-inf	NA,inf	NA,1.06224	0.000629782	0.000736671
2	chr9:70247005:G:A	70247005	NA,A	NA,G	NA,1	NA,inf	NA,inf	NA,1.037	0.000625196	0.000730715
2	chr9:70278701:A:G	70278701	NA,G	NA,A	NA,1	NA,-inf	NA,inf	NA,1.05617	0.000623494	0.000729342
2	chr9:70362858:AC:A	70362858	NA,A	NA,AC	NA,1	NA,-inf	NA,inf	NA,1.05541	0.000622726	0.000728453
2	chr9:70259688:C:T	70259688	NA,T	NA,C	NA,1	NA,-inf	NA,inf	NA,1.05518	0.00062248	0.000728161
2	chr9:70153134:A:T	70153134	NA,T	NA,A	NA,1	NA,-inf	NA,inf	NA,1.05116	0.000618314	0.000723332
2	chr9:70889605:C:G	70889605	NA,G	NA,C	NA,1	NA,-inf	NA,inf	NA,1.04233	0.000616489	0.000727348
2	chr9:70226444:A:T	70226444	T,T	A,A	1,1	inf,inf	inf,inf	0.735185,1.86824	0.000615801	0.000798715
2	chr9:70871427:C:T	70871427	T,T	C,C	1,1	-inf,inf	inf,inf	1.67497,0.115333	0.000615588	0.000693185
2	chr9:70880194:G:T	70880194	T,T	G,G	1,1	-inf,inf	inf,inf	1.55741,0.188749	0.000615343	0.000680079
2	chr9:70160379:T:C	70160379	NA,C	NA,T	NA,1	NA,-inf	NA,inf	NA,1.04732	0.000614419	0.000718788
2	chr9:70181781:T:C	70181781	NA,C	NA,T	NA,1	NA,-inf	NA,inf	NA,1.04457	0.000611633	0.000715538
2	chr9:70242834:A:T	70242834	NA,T	NA,A	NA,1	NA,-inf	NA,inf	NA,1.0439	0.000610956	0.000714747
2	chr9:70516311:A:T	70516311	T,NA	A,NA	1,NA	inf,NA	inf,NA	1.55944,NA	0.00061063	0.000826201
2	chr9:70239972:T:G	70239972	NA,G	NA,T	NA,1	NA,-inf	NA,inf	NA,1.04168	0.000608743	0.000712169
2	chr9:70277759:T:C	70277759	NA,C	NA,T	NA,1	NA,-inf	NA,inf	NA,1.03744	0.000604457	0.000707152
2	chr9:70231420:G:A	70231420	NA,A	NA,G	NA,1	NA,-inf	NA,inf	NA,1.03706	0.000604105	0.000706758
2	chr9:70920450:T:C	70920450	NA,C	NA,T	NA,1	NA,inf	NA,inf	NA,1.0039	0.000603761	0.000710928
2	chr9:70379019:C:T	70379019	NA,T	NA,C	NA,1	NA,-inf	NA,inf	NA,1.03062	0.00060302	0.000708067
2	chr9:70284358:A:G	70284358	NA,G	NA,A	NA,1	NA,-inf	NA,inf	NA,1.03573	0.000602718	0.000705136
2	chr9:70198797:G:C	70198797	NA,C	NA,G	NA,1	NA,-inf	NA,inf	NA,1.03489	0.000601945	0.00070424
2	chr9:70488091:T:C	70488091	C,NA	T,NA	1,NA	-inf,NA	inf,NA	1.26486,NA	0.00060186	0.000722502
2	chr9:70859030:T:C	70859030	C,NA	T,NA	1,NA	-inf,NA	inf,NA	1.03238,NA	0.000601515	0.000680711
2	chr9:70307251:G:A	70307251	NA,A	NA,G	NA,1	NA,-inf	NA,inf	NA,1.02328	0.00060057	0.000709154
2	chr9:70581239:G:GT	70581239	GT,GT	G,G	1,1	-inf,inf	inf,inf	0.650107,1.6439	0.000598388	0.000731914
2	chr9:70225439:A:C	70225439	NA,C	NA,A	NA,1	NA,-inf	NA,inf	NA,1.03106	0.000598169	0.000699836
2	chr9:70244100:A:C	70244100	NA,C	NA,A	NA,1	NA,-inf	NA,inf	NA,1.03033	0.00059745	0.000698997
2	chr9:70144343:A:C	70144343	NA,C	NA,A	NA,1	NA,inf	NA,inf	NA,1.00853	0.000596251	0.000696976
2	chr9:70604324:T:C	70604324	NA,C	NA,T	NA,1	NA,inf	NA,inf	NA,1.00151	0.000595582	0.000697129
2	chr9:70231702:A:G	70231702	NA,G	NA,A	NA,1	NA,-inf	NA,inf	NA,1.02793	0.000595235	0.000694898
2	chr9:70225775:T:C	70225775	NA,C	NA,T	NA,1	NA,-inf	NA,inf	NA,1.02793	0.000595235	0.000694898
2	chr9:70738788:C:T	70738788	T,T	C,C	1,1	inf,inf	inf,inf	0.998333,1.74056	0.00059458	0.000863902
2	chr9:70388155:G:A	70388155	NA,A	NA,G	NA,1	NA,-inf	NA,inf	NA,1.03323	0.000594459	0.000697515
2	chr9:70243462:G:C	70243462	NA,C	NA,G	NA,1	NA,-inf	NA,inf	NA,1.02363	0.000590898	0.000691356
2	chr9:70385240:T:C	70385240	NA,C	NA,T	NA,1	NA,-inf	NA,inf	NA,1.02956	0.000590727	0.000691904
2	chr9:70236801:T:C	70236801	NA,C	NA,T	NA,1	NA,-inf	NA,inf	NA,1.02173	0.000589056	0.000689208
2	chr9:70608404:C:T	70608404	NA,T	NA,C	NA,1	NA,-inf	NA,inf	NA,1.01488	0.000588886	0.000694657
2	chr9:70582931:A:G	70582931	G,G	A,A	1,1	inf,inf	inf,inf	0.775392,1.78778	0.000588821	0.000793402
2	chr9:70236972:C:T	70236972	NA,T	NA,C	NA,1	NA,-inf	NA,inf	NA,1.0203	0.000587671	0.000687593
2	chr9:69935087:C:T	69935087	NA,T	NA,C	NA,1	NA,inf	NA,inf	NA,0.992256	0.000587555	0.000689135
2	chr9:70278077:T:C	70278077	NA,C	NA,T	NA,1	NA,-inf	NA,inf	NA,1.01923	0.000586604	0.000686338
2	chr9:70232231:T:C	70232231	NA,C	NA,T	NA,1	NA,-inf	NA,inf	NA,1.01785	0.000585322	0.000684854
2	chr9:70485212:G:A	70485212	NA,A	NA,G	NA,1	NA,inf	NA,inf	NA,1.00236	0.000585315	0.000685977
2	chr9:69924728:C:T	69924728	NA,T	NA,C	NA,1	NA,-inf	NA,inf	NA,1.01223	0.000583823	0.000684712
2	chr9:70186645:T:C	70186645	NA,C	NA,T	NA,1	NA,-inf	NA,inf	NA,1.00476	0.000582618	0.000687927
2	chr9:70224351:T:C	70224351	C,C	T,T	1,1	inf,inf	inf,inf	0.316042,1.91336	0.000582058	0.000693825
2	chr9:70285024:T:TA	70285024	NA,TA	NA,T	NA,1	NA,-inf	NA,inf	NA,1.01436	0.000581939	0.000680895
2	chr9:70655219:TC:T	70655219	NA,T	NA,TC	NA,1	NA,inf	NA,inf	NA,1.00362	0.000581491	0.000676175
2	chr9:70248622:T:C	70248622	C,C	T,T	1,1	-inf,-inf	inf,inf	0.705648,1.84605	0.000579661	0.000747604
2	chr9:70273326:A:AT	70273326	NA,AT	NA,A	NA,1	NA,-inf	NA,inf	NA,1.01106	0.00057878	0.000677209
2	chr9:70746544:G:A	70746544	A,A	G,G	1,1	inf,inf	inf,inf	0.670343,1.52352	0.000578591	0.000686978
2	chr9:70222336:T:C	70222336	NA,C	NA,T	NA,1	NA,-inf	NA,inf	NA,1.00978	0.000577615	0.000675864
2	chr9:70208627:C:A	70208627	NA,A	NA,C	NA,1	NA,inf	NA,inf	NA,0.991706	0.000577138	0.000677565
2	chr9:70430832:G:A	70430832	NA,A	NA,G	NA,1	NA,-inf	NA,inf	NA,1.01053	0.000576011	0.000676085
2	chr9:70580781:C:T	70580781	T,T	C,C	1,1	-inf,inf	inf,inf	0.671289,1.60742	0.00057471	0.000704044
2	chr9:70865167:C:T	70865167	T,T	C,C	1,1	-inf,-inf	inf,inf	1.38886,0.0772949	0.000570424	0.000616041
2	chr9:70447323:G:T	70447323	NA,T	NA,G	NA,1	NA,-inf	NA,inf	NA,0.990845	0.000566701	0.000666092
2	chr9:70584600:C:T	70584600	NA,T	NA,C	NA,1	NA,inf	NA,inf	NA,0.981974	0.000565776	0.000659623
2	chr9:70132893:T:C	70132893	NA,C	NA,T	NA,1	NA,inf	NA,inf	NA,0.977978	0.000565461	0.000662557
2	chr9:70376550:T:A	70376550	NA,A	NA,T	NA,1	NA,-inf	NA,inf	NA,0.992744	0.000563913	0.000660191
2	chr9:70576664:G:A	70576664	NA,A	NA,G	NA,1	NA,inf	NA,inf	NA,0.976562	0.000561867	0.000658839
2	chr9:70230616:C:T	70230616	T,T	C,C	1,1	inf,inf	inf,inf	0.738136,1.81479	0.000560689	0.000728121
2	chr9:70237776:A:C	70237776	C,C	A,A	1,1	-inf,-inf	inf,inf	0.737757,1.81488	0.00056065	0.000727987
2	chr9:70295971:T:C	70295971	NA,C	NA,T	NA,1	NA,-inf	NA,inf	NA,0.991526	0.000560593	0.000655998
2	chr9:70588872:A:G	70588872	G,NA	A,NA	1,NA	inf,NA	inf,NA	1.49004,NA	0.000560093	0.000744097
2	chr9:70285583:A:G	70285583	NA,G	NA,A	NA,1	NA,-inf	NA,inf	NA,0.989717	0.000558947	0.000654078
2	chr9:70900411:AT:A	70900411	NA,A	NA,AT	NA,1	NA,-inf	NA,inf	NA,0.983329	0.00055863	0.000656945
2	chr9:70364449:T:C	70364449	NA,C	NA,T	NA,1	NA,-inf	NA,inf	NA,0.987712	0.000557006	0.000651789
2	chr9:70238068:T:C	70238068	NA,C	NA,T	NA,1	NA,-inf	NA,inf	NA,0.985568	0.000555226	0.00064975
2	chr9:70562356:C:T	70562356	T,NA	C,NA	1,NA	-inf,NA	inf,NA	0.79302,NA	0.000554072	0.000607641
2	chr9:69957568:C:T	69957568	T,T	C,C	1,1	-inf,inf	inf,inf	2.21045,0.0155093	0.000553016	0.000758821
2	chr9:69930869:A:G	69930869	G,G	A,A	1,1	-inf,-inf	inf,inf	2.1003,0.0522383	0.000551953	0.000723019
2	chr9:70869005:A:G	70869005	G,G	A,A	1,1	-inf,-inf	inf,inf	1.29869,0.605681	0.000550321	0.000622246
2	chr9:70634994:A:G	70634994	G,NA	A,NA	1,NA	-inf,NA	inf,NA	1.19609,NA	0.000545685	0.000655321
2	chr9:70236989:A:T	70236989	NA,T	NA,A	NA,1	NA,inf	NA,inf	NA,0.957592	0.000545625	0.00064063
2	chr9:70461366:C:A	70461366	A,NA	C,NA	1,NA	-inf,NA	inf,NA	1.20437,NA	0.000545492	0.000653478
2	chr9:70698574:G:A	70698574	A,A	G,G	1,1	inf,inf	inf,inf	0.672326,1.06794	0.000544746	0.00059452
2	chr9:70381621:T:C	70381621	NA,C	NA,T	NA,1	NA,-inf	NA,inf	NA,0.967008	0.000540707	0.000633089
2	chr9:70231628:T:A	70231628	A,A	T,T	1,1	inf,inf	inf,inf	0.731758,1.79494	0.000538659	0.000698781
2	chr9:70758536:A:C	70758536	NA,C	NA,A	NA,1	NA,inf	NA,inf	NA,0.943131	0.00053843	0.000632706
2	chr9:70381595:A:T	70381595	NA,T	NA,A	NA,1	NA,-inf	NA,inf	NA,0.964009	0.000538079	0.00063002
2	chr9:70374509:G:A	70374509	NA,A	NA,G	NA,1	NA,inf	NA,inf	NA,0.944783	0.00053748	0.000631071
2	chr9:70573123:CACA:C	70573123	C,NA	CACA,NA	1,NA	-inf,NA	inf,NA	1.46495,NA	0.000536994	0.000705821
2	chr9:70088165:G:A	70088165	NA,A	NA,G	NA,1	NA,inf	NA,inf	NA,0.940857	0.000533514	0.000626795
2	chr9:70175250:G:C	70175250	NA,C	NA,G	NA,1	NA,inf	NA,inf	NA,0.939983	0.000533026	0.000626179
2	chr9:70153485:C:G	70153485	NA,G	NA,C	NA,1	NA,inf	NA,inf	NA,0.937484	0.000530507	0.000623326
2	chr9:70459937:A:G	70459937	NA,G	NA,A	NA,1	NA,-inf	NA,inf	NA,0.965682	0.00052909	0.00062375
2	chr9:70282857:C:T	70282857	NA,T	NA,C	NA,1	NA,inf	NA,inf	NA,0.937499	0.000527992	0.000619979
2	chr9:69966965:T:C	69966965	NA,C	NA,T	NA,1	NA,inf	NA,inf	NA,0.91982	0.000527407	0.000618767
2	chr9:70019921:G:T	70019921	NA,T	NA,G	NA,1	NA,inf	NA,inf	NA,0.915301	0.000524924	0.000616068
2	chr9:70840346:T:A	70840346	NA,A	NA,T	NA,1	NA,inf	NA,inf	NA,0.928482	0.000523456	0.000616222
2	chr9:70335408:A:G	70335408	NA,G	NA,A	NA,1	NA,inf	NA,inf	NA,0.940915	0.000522889	0.000617109
2	chr9:70861000:G:A	70861000	A,A	G,G	1,1	-inf,-inf	inf,inf	1.69344,0.331774	0.0005217	0.000621228
2	chr9:70599569:T:C	70599569	NA,C	NA,T	NA,1	NA,inf	NA,inf	NA,0.919135	0.000520395	0.000609351
2	chr9:70605544:G:A	70605544	NA,A	NA,G	NA,1	NA,inf	NA,inf	NA,0.910982	0.000519203	0.000608323
2	chr9:70230577:C:T	70230577	T,T	C,C	1,1	inf,inf	inf,inf	0.691432,1.78871	0.000518344	0.000667013
2	chr9:70437244:A:G	70437244	NA,G	NA,A	NA,1	NA,inf	NA,inf	NA,0.927628	0.000518178	0.000608032
2	chr9:70016914:G:A	70016914	NA,A	NA,G	NA,1	NA,inf	NA,inf	NA,0.902932	0.000514334	0.000603665
2	chr9:70898696:T:C	70898696	C,C	T,T	1,1	-inf,inf	inf,inf	1.27445,0.765745	0.000511913	0.000601811
2	chr9:69930626:A:T	69930626	NA,T	NA,A	NA,1	NA,inf	NA,inf	NA,0.90831	0.000511614	0.000600272
2	chr9:70908566:C:A	70908566	NA,A	NA,C	NA,1	NA,inf	NA,inf	NA,0.92113	0.000511081	0.000601676
2	chr9:70902657:T:C	70902657	NA,C	NA,T	NA,1	NA,inf	NA,inf	NA,0.917703	0.000510781	0.000601499
2	chr9:69946412:T:A	69946412	NA,A	NA,T	NA,1	NA,inf	NA,inf	NA,0.912722	0.00051069	0.00060076
2	chr9:70576290:T:C	70576290	NA,C	NA,T	NA,1	NA,-inf	NA,inf	NA,0.935904	0.00050823	0.000596024
2	chr9:70421401:C:A	70421401	NA,A	NA,C	NA,1	NA,-inf	NA,inf	NA,0.921748	0.000507596	0.000597636
2	chr9:70454736:A:G	70454736	NA,G	NA,A	NA,1	NA,-inf	NA,inf	NA,0.9181	0.000507455	0.000598706
2	chr9:70231394:C:T	70231394	T,T	C,C	1,1	inf,inf	inf,inf	0.734047,1.75999	0.000507295	0.000658804
2	chr9:70586228:G:A	70586228	NA,A	NA,G	NA,1	NA,inf	NA,inf	NA,0.906129	0.000506379	0.00059376
2	chr9:70430221:C:T	70430221	NA,T	NA,C	NA,1	NA,-inf	NA,inf	NA,0.93159	0.000504679	0.0005932
2	chr9:69983686:C:A	69983686	A,A	C,C	1,1	inf,-inf	inf,inf	1.82348,0.686424	0.000504065	0.000704061
2	chr9:70162489:T:C	70162489	NA,C	NA,T	NA,1	NA,inf	NA,inf	NA,0.904436	0.00050305	0.000590943
2	chr9:70906897:C:A	70906897	NA,A	NA,C	NA,1	NA,-inf	NA,inf	NA,0.918898	0.000503031	0.000591681
2	chr9:70764024:G:A	70764024	NA,A	NA,G	NA,1	NA,-inf	NA,inf	NA,0.913207	0.000499577	0.00058975
2	chr9:69933949:G:A	69933949	NA,A	NA,G	NA,1	NA,inf	NA,inf	NA,0.900294	0.000496149	0.000582409
2	chr9:70527003:T:C	70527003	NA,C	NA,T	NA,1	NA,inf	NA,inf	NA,0.896931	0.0004952	0.000581793
2	chr9:69950515:T:C	69950515	C,C	T,T	1,1	-inf,-inf	inf,inf	2.03523,0.0853513	0.000494012	0.00064709
2	chr9:70698263:G:A	70698263	NA,A	NA,G	NA,1	NA,-inf	NA,inf	NA,0.905897	0.000493804	0.000582931
2	chr9:70349672:A:G	70349672	NA,G	NA,A	NA,1	NA,-inf	NA,inf	NA,0.912571	0.000493518	0.000577779
2	chr9:70598917:C:T	70598917	NA,T	NA,C	NA,1	NA,inf	NA,inf	NA,0.88488	0.000492282	0.000576643
2	chr9:70395661:T:C	70395661	NA,C	NA,T	NA,1	NA,-inf	NA,inf	NA,0.898891	0.000490503	0.000577737
2	chr9:70147800:T:C	70147800	NA,C	NA,T	NA,1	NA,inf	NA,inf	NA,0.927126	0.000488974	0.000572273
2	chr9:70831264:C:T	70831264	T,T	C,C	1,1	-inf,-inf	inf,inf	1.38617,0.181323	0.000488522	0.000538414
2	chr9:70378668:G:T	70378668	NA,T	NA,G	NA,1	NA,-inf	NA,inf	NA,0.902469	0.000486971	0.000570415
2	chr9:70145439:C:T	70145439	NA,T	NA,C	NA,1	NA,-inf	NA,inf	NA,0.903341	0.000485864	0.000571831
2	chr9:70281332:G:A	70281332	NA,A	NA,G	NA,1	NA,-inf	NA,inf	NA,0.890471	0.000485757	0.000572569
2	chr9:70586079:C:T	70586079	NA,T	NA,C	NA,1	NA,inf	NA,inf	NA,0.875854	0.000483764	0.00056706
2	chr9:70053952:T:C	70053952	C,C	T,T	1,1	-inf,-inf	inf,inf	1.47788,0.725278	0.00048295	0.000597433
2	chr9:69959102:G:A	69959102	A,A	G,G	1,1	inf,-inf	inf,inf	1.08067,1.24166	0.000482829	0.000612323
2	chr9:70825482:C:G	70825482	NA,G	NA,C	NA,1	NA,inf	NA,inf	NA,0.877837	0.000482042	0.000567532
2	chr9:70882790:T:C	70882790	NA,C	NA,T	NA,1	NA,inf	NA,inf	NA,0.883305	0.000481579	0.000567133
2	chr9:70124938:T:A	70124938	NA,A	NA,T	NA,1	NA,-inf	NA,inf	NA,0.890115	0.000481209	0.000565363
2	chr9:70536194:G:A	70536194	NA,A	NA,G	NA,1	NA,inf	NA,inf	NA,0.875721	0.000478297	0.000562038
2	chr9:70630284:A:G	70630284	G,G	A,A	1,1	-inf,-inf	inf,inf	1.02942,0.990827	0.000478074	0.000559462
2	chr9:70854725:C:T	70854725	T,T	C,C	1,1	-inf,inf	inf,inf	1.17854,0.381217	0.000477421	0.000518443
2	chr9:70083006:A:G	70083006	NA,G	NA,A	NA,1	NA,-inf	NA,inf	NA,0.903776	0.000476632	0.000559721
2	chr9:70039067:G:A	70039067	NA,A	NA,G	NA,1	NA,-inf	NA,inf	NA,0.882119	0.000474681	0.000559792
2	chr9:70918930:T:C	70918930	NA,C	NA,T	NA,1	NA,inf	NA,inf	NA,0.870503	0.000474196	0.000558403
2	chr9:69951603:C:T	69951603	NA,T	NA,C	NA,1	NA,inf	NA,inf	NA,0.866884	0.000474172	0.000557855
2	chr9:70005076:G:T	70005076	NA,T	NA,G	NA,1	NA,inf	NA,inf	NA,0.842193	0.000469417	0.000551532
2	chr9:70001870:G:A	70001870	NA,A	NA,G	NA,1	NA,inf	NA,inf	NA,0.840642	0.000468349	0.000550266
2	chr9:70887319:C:G	70887319	NA,G	NA,C	NA,1	NA,inf	NA,inf	NA,0.866005	0.000467528	0.000550159
2	chr9:70537054:C:T	70537054	T,T	C,C	1,1	-inf,inf	inf,inf	2.46025,0.990897	0.000467358	0.00163253
2	chr9:70589379:T:C	70589379	NA,C	NA,T	NA,1	NA,inf	NA,inf	NA,0.852524	0.000467138	0.000547173
2	chr9:70536068:C:T	70536068	T,T	C,C	1,1	-inf,inf	inf,inf	2.78405,0.799866	0.000463466	0.00210144
2	chr9:70772999:T:C	70772999	NA,C	NA,T	NA,1	NA,-inf	NA,inf	NA,0.865833	0.000463099	0.000546656
2	chr9:70455949:T:C	70455949	C,NA	T,NA	1,NA	-inf,NA	inf,NA	1.32185,NA	0.000462594	0.000598308
2	chr9:70918814:T:C	70918814	NA,C	NA,T	NA,1	NA,inf	NA,inf	NA,0.854137	0.000461849	0.000543868
2	chr9:70074363:T:C	70074363	NA,C	NA,T	NA,1	NA,-inf	NA,inf	NA,0.868066	0.00046088	0.000540671
2	chr9:70074369:G:C	70074369	NA,C	NA,G	NA,1	NA,-inf	NA,inf	NA,0.868066	0.00046088	0.000540671
2	chr9:70587152:G:A	70587152	NA,A	NA,G	NA,1	NA,-inf	NA,inf	NA,0.863513	0.000459972	0.000543872
2	chr9:69931159:T:C	69931159	NA,C	NA,T	NA,1	NA,-inf	NA,inf	NA,0.857256	0.000459876	0.000542575
2	chr9:69949530:C:T	69949530	NA,T	NA,C	NA,1	NA,inf	NA,inf	NA,0.846304	0.000458842	0.000539834
2	chr9:70544142:T:G	70544142	NA,G	NA,T	NA,1	NA,-inf	NA,inf	NA,0.857414	0.000457814	0.000540065
2	chr9:69948782:A:G	69948782	G,G	A,A	1,1	-inf,-inf	inf,inf	1.9398,0.00089096	0.000457063	0.000581677
2	chr9:70676279:GTACGAATGAA:G	70676279	G,NA	GTACGAATGAA,NA	1,NA	inf,NA	inf,NA	1.04258,NA	0.000455938	0.000537952
2	chr9:70670672:T:C	70670672	C,C	T,T	1,1	inf,inf	inf,inf	0.790149,1.71341	0.000455814	0.000637146
2	chr9:70922580:A:G	70922580	NA,G	NA,A	NA,1	NA,inf	NA,inf	NA,0.849487	0.00045581	0.000536379
2	chr9:70052875:C:T	70052875	NA,T	NA,C	NA,1	NA,inf	NA,inf	NA,0.842612	0.000455566	0.00053524
2	chr9:70063180:G:C	70063180	NA,C	NA,G	NA,1	NA,inf	NA,inf	NA,0.841869	0.000455028	0.000534608
2	chr9:70453773:AT:A	70453773	NA,A	NA,AT	NA,1	NA,-inf	NA,inf	NA,0.861604	0.0004534	0.000531754
2	chr9:70874467:C:A	70874467	A,A	C,C	1,1	-inf,inf	inf,inf	1.85755,0.114902	0.000451831	0.000567518
2	chr9:70865821:T:C	70865821	NA,C	NA,T	NA,1	NA,-inf	NA,inf	NA,0.848229	0.000448916	0.0005301
2	chr9:70753861:C:T	70753861	T,T	C,C	1,1	inf,inf	inf,inf	0.894373,1.63229	0.000448903	0.000635192
2	chr9:70243263:C:T	70243263	NA,T	NA,C	NA,1	NA,-inf	NA,inf	NA,0.844022	0.000447871	0.000529377
2	chr9:70608540:A:G	70608540	G,G	A,A	1,1	inf,-inf	inf,inf	0.0191541,1.66032	0.000447744	0.00051427
2	chr9:70202971:C:T	70202971	NA,T	NA,C	NA,1	NA,-inf	NA,inf	NA,0.842148	0.000446552	0.000527819
2	chr9:70297826:G:A	70297826	NA,A	NA,G	NA,1	NA,inf	NA,inf	NA,0.828146	0.000444464	0.000522737
2	chr9:70922986:C:T	70922986	NA,T	NA,C	NA,1	NA,inf	NA,inf	NA,0.833355	0.000444274	0.000522887
2	chr9:70873648:T:C	70873648	C,C	T,T	1,1	-inf,inf	inf,inf	1.39639,0.618636	0.000443927	0.000529372
2	chr9:70596295:C:G	70596295	NA,G	NA,C	NA,1	NA,-inf	NA,inf	NA,0.841118	0.000443894	0.000524838
2	chr9:70476933:T:C	70476933	C,NA	T,NA	1,NA	-inf,NA	inf,NA	1.27644,NA	0.000443078	0.000568222
2	chr9:70606896:T:A	70606896	NA,A	NA,T	NA,1	NA,-inf	NA,inf	NA,0.830943	0.000441961	0.000521269
2	chr9:70033666:A:G	70033666	G,G	A,A	1,1	inf,-inf	inf,inf	1.82439,0.451403	0.000441913	0.000588283
2	chr9:70893044:A:G	70893044	NA,G	NA,A	NA,1	NA,-inf	NA,inf	NA,0.832662	0.000439991	0.000520651
2	chr9:69993828:A:T	69993828	NA,T	NA,A	NA,1	NA,-inf	NA,inf	NA,0.83036	0.000439139	0.000517714
2	chr9:69991274:A:T	69991274	NA,T	NA,A	NA,1	NA,-inf	NA,inf	NA,0.83036	0.000439139	0.000517714
2	chr9:70056532:T:C	70056532	NA,C	NA,T	NA,1	NA,-inf	NA,inf	NA,0.825457	0.000437721	0.000516554
2	chr9:70576669:C:T	70576669	NA,T	NA,C	NA,1	NA,-inf	NA,inf	NA,0.822621	0.000435748	0.000516519
2	chr9:70619260:T:G	70619260	NA,G	NA,T	NA,1	NA,-inf	NA,inf	NA,0.823783	0.000435587	0.00051321
2	chr9:70025541:A:G	70025541	G,G	A,A	1,1	-inf,inf	inf,inf	1.48687,0.894464	0.000434902	0.000591912
2	chr9:70323530:G:A	70323530	NA,A	NA,G	NA,1	NA,-inf	NA,inf	NA,0.820045	0.000432409	0.000510513
2	chr9:70661875:A:G	70661875	NA,G	NA,A	NA,1	NA,-inf	NA,inf	NA,0.821453	0.000432358	0.000509158
2	chr9:70821241:C:G	70821241	NA,G	NA,C	NA,1	NA,-inf	NA,inf	NA,0.820941	0.000431485	0.000508772
2	chr9:70384234:T:C	70384234	NA,C	NA,T	NA,1	NA,-inf	NA,inf	NA,0.81956	0.000431061	0.000507764
2	chr9:70135111:T:A	70135111	A,A	T,T	1,1	inf,inf	inf,inf	0.282094,1.73769	0.000429819	0.000510042
2	chr9:70184084:G:A	70184084	A,A	G,G	1,1	inf,inf	inf,inf	0.703607,1.53866	0.000429767	0.000536744
2	chr9:70114463:T:C	70114463	NA,C	NA,T	NA,1	NA,-inf	NA,inf	NA,0.81427	0.000428787	0.000503815
2	chr9:70839615:G:A	70839615	NA,A	NA,G	NA,1	NA,inf	NA,inf	NA,0.805579	0.000427935	0.000500834
2	chr9:70575417:T:G	70575417	G,G	T,T	1,1	-inf,inf	inf,inf	0.574826,1.5074	0.000427315	0.000520738
2	chr9:70116980:A:G	70116980	NA,G	NA,A	NA,1	NA,-inf	NA,inf	NA,0.811931	0.000427216	0.000501974
2	chr9:70667496:G:A	70667496	NA,A	NA,G	NA,1	NA,inf	NA,inf	NA,0.803609	0.000426804	0.000500897
2	chr9:70619574:C:T	70619574	NA,T	NA,C	NA,1	NA,-inf	NA,inf	NA,0.814299	0.000426205	0.000502796
2	chr9:70033749:C:T	70033749	T,T	C,C	1,1	inf,-inf	inf,inf	1.82942,0.418709	0.000425863	0.000567445
2	chr9:69984753:C:T	69984753	NA,T	NA,C	NA,1	NA,inf	NA,inf	NA,0.78499	0.000425852	0.000500216
2	chr9:70790105:G:T	70790105	NA,T	NA,G	NA,1	NA,inf	NA,inf	NA,0.802443	0.000425007	0.000499405
2	chr9:70849979:A:G	70849979	NA,G	NA,A	NA,1	NA,-inf	NA,inf	NA,0.809537	0.000423922	0.000499865
2	chr9:70790378:A:G	70790378	NA,G	NA,A	NA,1	NA,-inf	NA,inf	NA,0.806686	0.000422781	0.000500063
2	chr9:70113532:C:T	70113532	NA,T	NA,C	NA,1	NA,-inf	NA,inf	NA,0.803271	0.000421531	0.000495302
2	chr9:70904115:G:A	70904115	NA,A	NA,G	NA,1	NA,inf	NA,inf	NA,0.799031	0.000420759	0.000495408
2	chr9:70318277:A:G	70318277	NA,G	NA,A	NA,1	NA,-inf	NA,inf	NA,0.811561	0.000420297	0.000494768
2	chr9:70245306:G:A	70245306	NA,A	NA,G	NA,1	NA,-inf	NA,inf	NA,0.807942	0.000419573	0.000491392
2	chr9:70414308:T:C	70414308	NA,C	NA,T	NA,1	NA,-inf	NA,inf	NA,0.801698	0.000419279	0.000493788
2	chr9:69988285:G:A	69988285	NA,A	NA,G	NA,1	NA,-inf	NA,inf	NA,0.798944	0.000418063	0.000492878
2	chr9:70458635:G:A	70458635	NA,A	NA,G	NA,1	NA,-inf	NA,inf	NA,0.777876	0.000417798	0.000491058
2	chr9:70205774:T:C	70205774	NA,C	NA,T	NA,1	NA,-inf	NA,inf	NA,0.811106	0.000416042	0.000487493
2	chr9:70095995:T:C	70095995	NA,C	NA,T	NA,1	NA,inf	NA,inf	NA,0.785117	0.00041557	0.000488021
2	chr9:70594886:A:G	70594886	G,G	A,A	1,1	inf,inf	inf,inf	0.751677,1.60515	0.000415524	0.000564213
2	chr9:70122175:C:T	70122175	T,T	C,C	1,1	inf,inf	inf,inf	0.49151,1.62855	0.000414807	0.000508162
2	chr9:70892551:CTCAAG:C	70892551	NA,C	NA,CTCAAG	NA,1	NA,-inf	NA,inf	NA,0.796142	0.000413971	0.000487016
2	chr9:70830875:C:T	70830875	NA,T	NA,C	NA,1	NA,inf	NA,inf	NA,0.783491	0.000413289	0.000483731
2	chr9:70694698:T:A	70694698	A,NA	T,NA	1,NA	-inf,NA	inf,NA	1.17389,NA	0.000412951	0.000519911
2	chr9:70740641:A:G	70740641	G,G	A,A	1,1	inf,inf	inf,inf	0.924845,1.567	0.000412506	0.000587179
2	chr9:69950305:G:A	69950305	A,A	G,G	1,1	-inf,-inf	inf,inf	1.93455,0.0728823	0.000411387	0.000536971
2	chr9:70409675:T:C	70409675	NA,C	NA,T	NA,1	NA,-inf	NA,inf	NA,0.785951	0.000411138	0.000484018
2	chr9:70405294:C:G	70405294	NA,G	NA,C	NA,1	NA,inf	NA,inf	NA,0.781186	0.000410349	0.000483302
2	chr9:70522349:T:G	70522349	NA,G	NA,T	NA,1	NA,-inf	NA,inf	NA,0.786436	0.00041006	0.000483037
2	chr9:69965414:G:A	69965414	A,A	G,G	1,1	inf,-inf	inf,inf	1.07692,1.19817	0.000409798	0.000529072
2	chr9:70625396:C:G	70625396	NA,G	NA,C	NA,1	NA,inf	NA,inf	NA,0.787352	0.000407984	0.000480308
2	chr9:70919326:C:T	70919326	NA,T	NA,C	NA,1	NA,inf	NA,inf	NA,0.77223	0.000407329	0.000479151
2	chr9:70895357:C:T	70895357	T,T	C,C	1,1	-inf,inf	inf,inf	1.05345,0.884913	0.000405915	0.000478819
2	chr9:70102460:G:C	70102460	NA,C	NA,G	NA,1	NA,-inf	NA,inf	NA,0.794478	0.000405595	0.000475442
2	chr9:69999276:G:C	69999276	C,C	G,G	1,1	inf,-inf	inf,inf	1.88004,0.468449	0.000405371	0.000568061
2	chr9:70148991:T:C	70148991	C,C	T,T	1,1	inf,inf	inf,inf	0.0700883,1.69596	0.000403663	0.000468452
2	chr9:70322641:GCCTGGCCAACATGATGAAAC:G	70322641	G,NA	GCCTGGCCAACATGATGAAAC,NA	1,NA	inf,NA	inf,NA	1.39494,NA	0.000402073	0.000557851
2	chr9:70382376:G:A	70382376	A,A	G,G	1,1	-inf,-inf	inf,inf	1.59958,0.620954	0.000401999	0.000527286
2	chr9:70411964:A:G	70411964	NA,G	NA,A	NA,1	NA,-inf	NA,inf	NA,0.774288	0.000401795	0.000473212
2	chr9:70912842:T:C	70912842	NA,C	NA,T	NA,1	NA,-inf	NA,inf	NA,0.773479	0.00040139	0.00047374
2	chr9:70469682:T:A	70469682	NA,A	NA,T	NA,1	NA,-inf	NA,inf	NA,0.784805	0.000400642	0.000470289
2	chr9:70202735:T:G	70202735	G,G	T,T	1,1	inf,inf	inf,inf	0.660007,1.52744	0.000399915	0.000495794
2	chr9:70527922:C:T	70527922	NA,T	NA,C	NA,1	NA,-inf	NA,inf	NA,0.797248	0.000398848	0.000474004
2	chr9:70641463:T:C	70641463	NA,C	NA,T	NA,1	NA,-inf	NA,inf	NA,0.769001	0.000398113	0.00046989
2	chr9:70622530:AG:A	70622530	NA,A	NA,AG	NA,1	NA,-inf	NA,inf	NA,0.765604	0.000397925	0.000468797
2	chr9:70549147:A:G	70549147	NA,G	NA,A	NA,1	NA,inf	NA,inf	NA,0.756601	0.000397497	0.000466925
2	chr9:70209409:T:G	70209409	NA,G	NA,T	NA,1	NA,inf	NA,inf	NA,0.75639	0.000397078	0.00046708
2	chr9:70575396:T:C	70575396	NA,C	NA,T	NA,1	NA,-inf	NA,inf	NA,0.777959	0.00039661	0.000465379
2	chr9:70683987:G:T	70683987	NA,T	NA,G	NA,1	NA,-inf	NA,inf	NA,0.766342	0.000396518	0.000468
2	chr9:70919581:G:T	70919581	T,T	G,G	1,1	-inf,inf	inf,inf	0.713916,1.25819	0.000396476	0.00047477
2	chr9:70002609:A:G	70002609	NA,G	NA,A	NA,1	NA,inf	NA,inf	NA,0.749904	0.000396323	0.000466012
2	chr9:69981173:A:G	69981173	NA,G	NA,A	NA,1	NA,inf	NA,inf	NA,0.738985	0.000395791	0.000465027
2	chr9:70850415:TATAAA:T	70850415	NA,T	NA,TATAAA	NA,1	NA,inf	NA,inf	NA,0.755035	0.000395419	0.000462937
2	chr9:70845155:A:G	70845155	NA,G	NA,A	NA,1	NA,inf	NA,inf	NA,0.754806	0.000395278	0.000462773
2	chr9:70786193:A:G	70786193	NA,G	NA,A	NA,1	NA,inf	NA,inf	NA,0.755079	0.000395048	0.00046421
2	chr9:70411662:CAAG:C	70411662	NA,C	NA,CAAG	NA,1	NA,-inf	NA,inf	NA,0.761916	0.000394194	0.000464269
2	chr9:70746344:G:A	70746344	NA,A	NA,G	NA,1	NA,inf	NA,inf	NA,0.751648	0.000394016	0.000463105
2	chr9:70356695:A:G	70356695	NA,G	NA,A	NA,1	NA,inf	NA,inf	NA,0.746384	0.000392014	0.000463038
2	chr9:70202736:T:C	70202736	C,C	T,T	1,1	inf,inf	inf,inf	0.667871,1.51111	0.000391914	0.000486302
2	chr9:69998621:A:G	69998621	NA,G	NA,A	NA,1	NA,-inf	NA,inf	NA,0.75805	0.000391703	0.000462268
2	chr9:70592587:G:A	70592587	NA,A	NA,G	NA,1	NA,-inf	NA,inf	NA,0.766106	0.000391048	0.000461256
2	chr9:70674166:T:C	70674166	NA,C	NA,T	NA,1	NA,-inf	NA,inf	NA,0.765118	0.000389713	0.000458994
2	chr9:70785490:C:T	70785490	NA,T	NA,C	NA,1	NA,inf	NA,inf	NA,0.742989	0.000389271	0.000458452
2	chr9:70126534:C:T	70126534	NA,T	NA,C	NA,1	NA,-inf	NA,inf	NA,0.751778	0.000389115	0.000457296
2	chr9:70828472:T:C	70828472	NA,C	NA,T	NA,1	NA,inf	NA,inf	NA,0.743319	0.000388352	0.000454673
2	chr9:70214858:C:T	70214858	T,NA	C,NA	1,NA	inf,NA	inf,NA	1.36658,NA	0.000388116	0.000535978
2	chr9:70433839:TC:T	70433839	NA,T	NA,TC	NA,1	NA,-inf	NA,inf	NA,0.748216	0.000387874	0.000456613
2	chr9:70120073:T:A	70120073	NA,A	NA,T	NA,1	NA,-inf	NA,inf	NA,0.749459	0.000387679	0.00045562
2	chr9:70849774:C:T	70849774	NA,T	NA,C	NA,1	NA,inf	NA,inf	NA,0.742045	0.000387501	0.000453695
2	chr9:70832465:T:G	70832465	NA,G	NA,T	NA,1	NA,inf	NA,inf	NA,0.741803	0.000387388	0.000453565
2	chr9:70120190:C:T	70120190	NA,T	NA,C	NA,1	NA,inf	NA,inf	NA,0.737829	0.000387207	0.000453181
2	chr9:70829423:C:A	70829423	A,A	C,C	1,1	-inf,inf	inf,inf	1.54101,0.364913	0.000387151	0.000463006
2	chr9:70741272:C:T	70741272	T,T	C,C	1,1	inf,inf	inf,inf	0.881979,1.55325	0.000386797	0.000545415
2	chr9:70403666:C:A	70403666	NA,A	NA,C	NA,1	NA,inf	NA,inf	NA,0.743685	0.00038623	0.000454249
2	chr9:70595517:A:T	70595517	NA,T	NA,A	NA,1	NA,inf	NA,inf	NA,0.739611	0.000386097	0.000453163
2	chr9:69950316:G:A	69950316	A,NA	G,NA	1,NA	inf,NA	inf,NA	0.780145,NA	0.000386049	0.000438955
2	chr9:70170298:G:A	70170298	NA,A	NA,G	NA,1	NA,-inf	NA,inf	NA,0.762316	0.000386037	0.00045246
2	chr9:70827719:G:A	70827719	A,A	G,G	1,1	-inf,inf	inf,inf	1.50735,0.411866	0.000385622	0.000460994
2	chr9:70367050:A:C	70367050	NA,C	NA,A	NA,1	NA,-inf	NA,inf	NA,0.761525	0.000385565	0.000451916
2	chr9:70244098:C:T	70244098	NA,T	NA,C	NA,1	NA,inf	NA,inf	NA,0.734853	0.000384441	0.000451536
2	chr9:70198765:A:C	70198765	C,C	A,A	1,1	inf,inf	inf,inf	0.672651,1.4936	0.000384204	0.000478549
2	chr9:70826534:A:G	70826534	NA,G	NA,A	NA,1	NA,inf	NA,inf	NA,0.735824	0.000383963	0.000449566
2	chr9:69958053:T:C	69958053	NA,C	NA,T	NA,1	NA,-inf	NA,inf	NA,0.74813	0.000383842	0.000452933
2	chr9:70575629:A:G	70575629	NA,G	NA,A	NA,1	NA,-inf	NA,inf	NA,0.739954	0.000383232	0.000454098
2	chr9:70808811:C:T	70808811	NA,T	NA,C	NA,1	NA,inf	NA,inf	NA,0.734126	0.000382851	0.000448283
2	chr9:70742370:T:C	70742370	NA,C	NA,T	NA,1	NA,inf	NA,inf	NA,0.733051	0.000382837	0.000449984
2	chr9:70580568:T:C	70580568	NA,C	NA,T	NA,1	NA,-inf	NA,inf	NA,0.753049	0.000382815	0.000449078
2	chr9:70654234:T:G	70654234	NA,G	NA,T	NA,1	NA,-inf	NA,inf	NA,0.752554	0.000382315	0.000450287
2	chr9:69947099:C:T	69947099	T,T	C,C	1,1	inf,-inf	inf,inf	1.53879,0.550165	0.00038226	0.000480047
2	chr9:70835030:C:T	70835030	T,NA	C,NA	1,NA	-inf,NA	inf,NA	0.710334,NA	0.000382134	0.000428575
2	chr9:70827536:G:A	70827536	A,A	G,G	1,1	-inf,inf	inf,inf	1.55495,0.329029	0.00038126	0.000456037
2	chr9:70858979:G:C	70858979	NA,C	NA,G	NA,1	NA,inf	NA,inf	NA,0.729077	0.000381048	0.000448719
2	chr9:70823782:C:T	70823782	T,T	C,C	1,1	-inf,inf	inf,inf	1.5235,0.377845	0.000379741	0.000454314
2	chr9:69969173:C:A	69969173	NA,A	NA,C	NA,1	NA,-inf	NA,inf	NA,0.732632	0.000378611	0.000446395
2	chr9:70836919:A:G	70836919	NA,G	NA,A	NA,1	NA,inf	NA,inf	NA,0.726703	0.000378597	0.000443313
2	chr9:70817228:A:G	70817228	NA,G	NA,A	NA,1	NA,inf	NA,inf	NA,0.726142	0.00037729	0.000443132
2	chr9:70171117:T:G	70171117	NA,G	NA,T	NA,1	NA,-inf	NA,inf	NA,0.739583	0.000377136	0.000442077
2	chr9:70572040:C:T	70572040	NA,T	NA,C	NA,1	NA,inf	NA,inf	NA,0.719725	0.000377093	0.000443107
2	chr9:70819188:A:C	70819188	NA,C	NA,A	NA,1	NA,-inf	NA,inf	NA,0.733186	0.000376657	0.000444201
2	chr9:70866020:A:C	70866020	NA,C	NA,A	NA,1	NA,inf	NA,inf	NA,0.734144	0.000376329	0.000440358
2	chr9:70237945:C:T	70237945	NA,T	NA,C	NA,1	NA,-inf	NA,inf	NA,0.745049	0.000376054	0.000440804
2	chr9:69949949:C:T	69949949	NA,T	NA,C	NA,1	NA,inf	NA,inf	NA,0.719835	0.000375371	0.000441681
2	chr9:70173965:A:G	70173965	NA,G	NA,A	NA,1	NA,-inf	NA,inf	NA,0.735413	0.000374766	0.000439308
2	chr9:69994150:TTC:T	69994150	NA,T	NA,TTC	NA,1	NA,inf	NA,inf	NA,0.71361	0.000374683	0.000441221
2	chr9:70871118:G:A	70871118	A,A	G,G	1,1	-inf,inf	inf,inf	1.24076,0.547878	0.000374456	0.000432108
2	chr9:69950932:A:G	69950932	NA,G	NA,A	NA,1	NA,inf	NA,inf	NA,0.718211	0.000374371	0.000440467
2	chr9:70657808:G:A	70657808	NA,A	NA,G	NA,1	NA,-inf	NA,inf	NA,0.733809	0.00037356	0.000440823
2	chr9:69992869:G:A	69992869	NA,A	NA,G	NA,1	NA,-inf	NA,inf	NA,0.732948	0.000373547	0.000440367
2	chr9:70764117:G:A	70764117	A,A	G,G	1,1	inf,inf	inf,inf	0.887802,1.52877	0.00037299	0.00052644
2	chr9:69977719:ATATCT:A	69977719	NA,A	NA,ATATCT	NA,1	NA,-inf	NA,inf	NA,0.731873	0.00037293	0.000439642
2	chr9:70502738:G:T	70502738	NA,T	NA,G	NA,1	NA,-inf	NA,inf	NA,0.741828	0.000369646	0.000437552
2	chr9:69938454:C:T	69938454	NA,T	NA,C	NA,1	NA,inf	NA,inf	NA,0.708181	0.000368677	0.000433777
2	chr9:70894818:G:C	70894818	C,C	G,G	1,1	-inf,inf	inf,inf	1.52906,0.151852	0.000367583	0.000433644
2	chr9:70875368:T:C	70875368	C,C	T,T	1,1	-inf,inf	inf,inf	1.33283,0.564638	0.000367334	0.000437867
2	chr9:70756226:G:A	70756226	A,A	G,G	1,1	inf,inf	inf,inf	0.887965,1.5192	0.000367087	0.000518047
2	chr9:69983207:G:A	69983207	A,NA	G,NA	1,NA	-inf,NA	inf,NA	1.05277,NA	0.000365607	0.000445667
2	chr9:70479945:T:C	70479945	NA,C	NA,T	NA,1	NA,inf	NA,inf	NA,0.702308	0.000365249	0.00042892
2	chr9:69923365:C:T	69923365	NA,T	NA,C	NA,1	NA,-inf	NA,inf	NA,0.71214	0.000363858	0.000429377
2	chr9:70066199:C:T	70066199	NA,T	NA,C	NA,1	NA,-inf	NA,inf	NA,0.726253	0.000363599	0.000426528
2	chr9:70760749:G:A	70760749	A,A	G,G	1,1	inf,inf	inf,inf	0.888353,1.51369	0.000363445	0.000513046
2	chr9:70774869:CTGAA:C	70774869	C,C	CTGAA,CTGAA	1,1	inf,inf	inf,inf	0.929458,1.48887	0.000363218	0.00051677
2	chr9:69949957:G:A	69949957	NA,A	NA,G	NA,1	NA,-inf	NA,inf	NA,0.706767	0.000363086	0.000428477
2	chr9:70781977:A:G	70781977	NA,G	NA,A	NA,1	NA,inf	NA,inf	NA,0.698182	0.000362962	0.000426673
2	chr9:70846068:C:T	70846068	T,T	C,C	1,1	-inf,inf	inf,inf	1.18949,0.0055129	0.000361473	0.000392822
2	chr9:70184941:T:C	70184941	NA,C	NA,T	NA,1	NA,-inf	NA,inf	NA,0.711024	0.000361192	0.000423434
2	chr9:70777514:A:G	70777514	G,G	A,A	1,1	inf,inf	inf,inf	0.974274,1.44974	0.000360463	0.000518332
2	chr9:70381700:A:G	70381700	NA,G	NA,A	NA,1	NA,-inf	NA,inf	NA,0.70168	0.000360443	0.000424592
2	chr9:69950270:G:A	69950270	A,A	G,G	1,1	inf,-inf	inf,inf	1.35637,0.673268	0.000360259	0.000444067
2	chr9:70895352:G:C	70895352	NA,C	NA,G	NA,1	NA,inf	NA,inf	NA,0.698093	0.000359985	0.000423739
2	chr9:69987231:C:T	69987231	NA,T	NA,C	NA,1	NA,-inf	NA,inf	NA,0.699097	0.000359454	0.000423695
2	chr9:70776665:A:C	70776665	C,C	A,A	1,1	inf,inf	inf,inf	1.01568,1.42108	0.000358671	0.000519939
2	chr9:70197070:T:TTG	70197070	TTG,TTG	T,T	1,1	inf,inf	inf,inf	0.581584,1.50985	0.000358416	0.000441037
2	chr9:70459439:C:T	70459439	NA,T	NA,C	NA,1	NA,inf	NA,inf	NA,0.689094	0.000357273	0.000419571
2	chr9:70189958:TTAA:T	70189958	NA,T	NA,TTAA	NA,1	NA,inf	NA,inf	NA,0.684404	0.00035646	0.000421058
2	chr9:70417817:C:T	70417817	T,NA	C,NA	1,NA	-inf,NA	inf,NA	1.18624,NA	0.000355759	0.000457138
2	chr9:70458257:G:A	70458257	NA,A	NA,G	NA,1	NA,inf	NA,inf	NA,0.685357	0.000355235	0.000417184
2	chr9:70210391:CTTCT:C	70210391	NA,C	NA,CTTCT	NA,1	NA,inf	NA,inf	NA,0.685117	0.000354567	0.000416824
2	chr9:70767442:G:A	70767442	A,A	G,G	1,1	inf,inf	inf,inf	0.837801,1.52446	0.000353506	0.000493646
2	chr9:70459354:C:A	70459354	NA,A	NA,C	NA,1	NA,inf	NA,inf	NA,0.679947	0.000352364	0.000413824
2	chr9:70756497:T:C	70756497	NA,C	NA,T	NA,1	NA,inf	NA,inf	NA,0.67773	0.000352045	0.000414476
2	chr9:70483476:C:T	70483476	NA,T	NA,C	NA,1	NA,-inf	NA,inf	NA,0.687605	0.000351557	0.000414235
2	chr9:70777877:C:CAT	70777877	NA,CAT	NA,C	NA,1	NA,inf	NA,inf	NA,0.675672	0.000350959	0.000413199
2	chr9:70440717:G:A	70440717	NA,A	NA,G	NA,1	NA,-inf	NA,inf	NA,0.692254	0.00035046	0.000414033
2	chr9:70006454:A:G	70006454	NA,G	NA,A	NA,1	NA,-inf	NA,inf	NA,0.687352	0.000349904	0.000412925
2	chr9:70911619:C:T	70911619	NA,T	NA,C	NA,1	NA,-inf	NA,inf	NA,0.682027	0.00034988	0.000413113
2	chr9:70045523:C:T	70045523	NA,T	NA,C	NA,1	NA,inf	NA,inf	NA,0.672335	0.000349539	0.000411439
2	chr9:70762973:T:C	70762973	C,NA	T,NA	1,NA	-inf,NA	inf,NA	0.987581,NA	0.000349211	0.00042299
2	chr9:70542616:A:T	70542616	NA,T	NA,A	NA,1	NA,-inf	NA,inf	NA,0.694124	0.000348657	0.000412813
2	chr9:70739270:A:G	70739270	G,NA	A,NA	1,NA	-inf,NA	inf,NA	1.0589,NA	0.000348637	0.000435657
2	chr9:70797524:T:C	70797524	C,C	T,T	1,1	-inf,-inf	inf,inf	1.22318,0.439881	0.000348417	0.000400591
2	chr9:70237154:G:A	70237154	NA,A	NA,G	NA,1	NA,inf	NA,inf	NA,0.672282	0.000347977	0.000408788
2	chr9:70259437:C:T	70259437	NA,T	NA,C	NA,1	NA,-inf	NA,inf	NA,0.684438	0.000347163	0.000407041
2	chr9:70830084:A:C	70830084	C,C	A,A	1,1	-inf,inf	inf,inf	1.50999,0.315789	0.000346655	0.000414516
2	chr9:70599520:C:T	70599520	NA,T	NA,C	NA,1	NA,-inf	NA,inf	NA,0.686311	0.000346566	0.000409412
2	chr9:70234200:C:T	70234200	NA,T	NA,C	NA,1	NA,-inf	NA,inf	NA,0.681419	0.000345603	0.000405232
2	chr9:70883008:T:G	70883008	NA,G	NA,T	NA,1	NA,inf	NA,inf	NA,0.662247	0.000345044	0.000405957
2	chr9:70043987:C:T	70043987	T,T	C,C	1,1	-inf,-inf	inf,inf	1.72186,0.0129555	0.00034498	0.000432743
2	chr9:70740469:GA:G	70740469	G,G	GA,GA	1,1	inf,inf	inf,inf	0.870483,1.49276	0.000344841	0.000484801
2	chr9:70010461:C:T	70010461	NA,T	NA,C	NA,1	NA,inf	NA,inf	NA,0.650005	0.000344633	0.000405131
2	chr9:70039665:T:C	70039665	NA,C	NA,T	NA,1	NA,-inf	NA,inf	NA,0.673376	0.000344547	0.000406119
2	chr9:70864043:A:T	70864043	T,T	A,A	1,1	-inf,-inf	inf,inf	1.46913,0.216912	0.000344508	0.000403138
2	chr9:70810484:T:C	70810484	C,C	T,T	1,1	-inf,inf	inf,inf	0.300878,1.41303	0.000344381	0.00039799
2	chr9:70039660:G:A	70039660	NA,A	NA,G	NA,1	NA,-inf	NA,inf	NA,0.672915	0.000344311	0.000405841
2	chr9:69960700:A:G	69960700	NA,G	NA,A	NA,1	NA,-inf	NA,inf	NA,0.676591	0.00034421	0.000404225
2	chr9:70822342:T:A	70822342	NA,A	NA,T	NA,1	NA,inf	NA,inf	NA,0.662821	0.000343699	0.000402643
2	chr9:70401569:C:A	70401569	A,A	C,C	1,1	-inf,-inf	inf,inf	1.60996,0.461613	0.000343518	0.000445421
2	chr9:70547973:C:T	70547973	NA,T	NA,C	NA,1	NA,-inf	NA,inf	NA,0.667993	0.000341998	0.000403471
2	chr9:70786589:A:G	70786589	G,G	A,A	1,1	-inf,inf	inf,inf	0.90332,1.12314	0.000341429	0.000425681
2	chr9:70185236:T:C	70185236	C,C	T,T	1,1	inf,inf	inf,inf	0.640879,1.4481	0.000341421	0.000422748
2	chr9:70450625:A:AT	70450625	NA,AT	NA,A	NA,1	NA,inf	NA,inf	NA,0.658747	0.000341345	0.000400921
2	chr9:70582558:T:C	70582558	NA,C	NA,T	NA,1	NA,inf	NA,inf	NA,0.650223	0.000340974	0.000399899
2	chr9:70178963:A:G	70178963	NA,G	NA,A	NA,1	NA,-inf	NA,inf	NA,0.671413	0.000340519	0.000399294
2	chr9:70363909:T:C	70363909	NA,C	NA,T	NA,1	NA,inf	NA,inf	NA,0.655503	0.000340518	0.000400453
2	chr9:70455618:T:C	70455618	NA,C	NA,T	NA,1	NA,inf	NA,inf	NA,0.656761	0.000340338	0.000399742
2	chr9:70618515:A:G	70618515	NA,G	NA,A	NA,1	NA,-inf	NA,inf	NA,0.663618	0.000339835	0.000400786
2	chr9:70297461:T:TA	70297461	NA,TA	NA,T	NA,1	NA,-inf	NA,inf	NA,0.660574	0.000339741	0.000400496
2	chr9:70522574:G:A	70522574	A,A	G,G	1,1	inf,inf	inf,inf	4.13382,0.598289	0.0003397	0.0194147
2	chr9:70439051:T:C	70439051	NA,C	NA,T	NA,1	NA,-inf	NA,inf	NA,0.671068	0.00033969	0.000401288
2	chr9:70274183:G:A	70274183	NA,A	NA,G	NA,1	NA,-inf	NA,inf	NA,0.659827	0.000339365	0.000400052
2	chr9:70643141:A:T	70643141	NA,T	NA,A	NA,1	NA,inf	NA,inf	NA,0.652571	0.000338189	0.000396042
2	chr9:70620054:C:A	70620054	A,A	C,C	1,1	inf,inf	inf,inf	0.0600829,1.54927	0.000338186	0.000394882
2	chr9:70188899:T:C	70188899	C,C	T,T	1,1	inf,inf	inf,inf	0.718879,1.39352	0.000337771	0.000421599
2	chr9:70502292:A:G	70502292	NA,G	NA,A	NA,1	NA,-inf	NA,inf	NA,0.653988	0.000337679	0.000400214
2	chr9:70815498:T:G	70815498	NA,G	NA,T	NA,1	NA,inf	NA,inf	NA,0.65002	0.000337082	0.000394955
2	chr9:70464499:C:T	70464499	NA,T	NA,C	NA,1	NA,inf	NA,inf	NA,0.650097	0.000337017	0.000395854
2	chr9:70618095:T:G	70618095	NA,G	NA,T	NA,1	NA,-inf	NA,inf	NA,0.661003	0.000336984	0.000398206
2	chr9:70374137:T:C	70374137	C,NA	T,NA	1,NA	inf,NA	inf,NA	0.960489,NA	0.000336407	0.000409073
2	chr9:70513760:C:T	70513760	NA,T	NA,C	NA,1	NA,inf	NA,inf	NA,0.646003	0.000336189	0.000396492
2	chr9:70255223:T:G	70255223	NA,G	NA,T	NA,1	NA,inf	NA,inf	NA,0.651261	0.000336037	0.000395305
2	chr9:70218559:G:A	70218559	NA,A	NA,G	NA,1	NA,inf	NA,inf	NA,0.651082	0.000335948	0.0003952
2	chr9:70431577:T:C	70431577	C,NA	T,NA	1,NA	-inf,NA	inf,NA	1.15501,NA	0.000335807	0.000431777
2	chr9:70428031:T:A	70428031	A,NA	T,NA	1,NA	-inf,NA	inf,NA	1.15302,NA	0.000335274	0.000430895
2	chr9:70623667:TTTTAC:T	70623667	NA,T	NA,TTTTAC	NA,1	NA,inf	NA,inf	NA,0.64185	0.000335265	0.000394557
2	chr9:69966937:A:G	69966937	NA,G	NA,A	NA,1	NA,-inf	NA,inf	NA,0.651945	0.000335231	0.000395199
2	chr9:70518384:T:G	70518384	NA,G	NA,T	NA,1	NA,inf	NA,inf	NA,0.643538	0.00033466	0.000394809
2	chr9:70434326:G:C	70434326	NA,C	NA,G	NA,1	NA,-inf	NA,inf	NA,0.659541	0.0003345	0.000394585
2	chr9:70433810:A:C	70433810	NA,C	NA,A	NA,1	NA,-inf	NA,inf	NA,0.657432	0.00033346	0.000393358
2	chr9:70303249:AAT:A	70303249	NA,A	NA,AAT	NA,1	NA,-inf	NA,inf	NA,0.650792	0.000333255	0.000393758
2	chr9:70030971:C:T	70030971	NA,T	NA,C	NA,1	NA,-inf	NA,inf	NA,0.649109	0.000333165	0.000392871
2	chr9:70701464:G:A	70701464	A,A	G,G	1,1	inf,inf	inf,inf	0.737639,1.54835	0.000333055	0.000457519
2	chr9:70004724:A:G	70004724	NA,G	NA,A	NA,1	NA,-inf	NA,inf	NA,0.653479	0.000332853	0.000392822
2	chr9:69970226:T:A	69970226	NA,A	NA,T	NA,1	NA,inf	NA,inf	NA,0.635374	0.000332731	0.000391441
2	chr9:70622338:G:A	70622338	A,A	G,G	1,1	inf,inf	inf,inf	1.00146,1.44442	0.000332289	0.000493025
2	chr9:70576262:A:T	70576262	NA,T	NA,A	NA,1	NA,-inf	NA,inf	NA,0.643609	0.000330528	0.000390053
2	chr9:69967023:C:T	69967023	T,NA	C,NA	1,NA	inf,NA	inf,NA	1.11644,NA	0.000330102	0.000424162
2	chr9:70489342:G:A	70489342	NA,A	NA,G	NA,1	NA,-inf	NA,inf	NA,0.636009	0.000329888	0.000390335
2	chr9:70692175:A:T	70692175	NA,T	NA,A	NA,1	NA,inf	NA,inf	NA,0.631829	0.000329699	0.000388257
2	chr9:69951964:A:G	69951964	NA,G	NA,A	NA,1	NA,inf	NA,inf	NA,0.633039	0.000329199	0.000387352
2	chr9:70860889:T:C	70860889	C,C	T,T	1,1	-inf,-inf	inf,inf	1.49962,0.0375535	0.000328988	0.00038394
2	chr9:70808274:G:A	70808274	NA,A	NA,G	NA,1	NA,inf	NA,inf	NA,0.632662	0.000328531	0.000384987
2	chr9:70361147:C:T	70361147	NA,T	NA,C	NA,1	NA,inf	NA,inf	NA,0.630541	0.000328457	0.000386411
2	chr9:70308409:C:T	70308409	NA,T	NA,C	NA,1	NA,-inf	NA,inf	NA,0.646735	0.000328413	0.000385152
2	chr9:70616381:T:A	70616381	A,NA	T,NA	1,NA	-inf,NA	inf,NA	1.01938,NA	0.00032812	0.000404571
2	chr9:70433531:G:A	70433531	NA,A	NA,G	NA,1	NA,inf	NA,inf	NA,0.633955	0.000328028	0.000385178
2	chr9:70592977:G:A	70592977	NA,A	NA,G	NA,1	NA,inf	NA,inf	NA,0.624221	0.000327901	0.000385402
2	chr9:70892859:A:G	70892859	NA,G	NA,A	NA,1	NA,-inf	NA,inf	NA,0.638927	0.000327644	0.000387544
2	chr9:70326851:C:T	70326851	NA,T	NA,C	NA,1	NA,-inf	NA,inf	NA,0.639087	0.00032764	0.000387108
2	chr9:70576675:C:T	70576675	NA,T	NA,C	NA,1	NA,-inf	NA,inf	NA,0.637703	0.000327256	0.000386119
2	chr9:70529413:G:A	70529413	NA,A	NA,G	NA,1	NA,-inf	NA,inf	NA,0.639373	0.000327213	0.000386032
2	chr9:70158086:T:G	70158086	G,NA	T,NA	1,NA	-inf,NA	inf,NA	0.592771,NA	0.000326529	0.000365642
2	chr9:70829217:T:A	70829217	A,A	T,T	1,1	-inf,inf	inf,inf	1.48812,0.29699	0.000326463	0.000390383
2	chr9:70774448:G:T	70774448	T,T	G,G	1,1	inf,inf	inf,inf	0.882877,1.45313	0.000326396	0.000459778
2	chr9:70023848:T:C	70023848	NA,C	NA,T	NA,1	NA,-inf	NA,inf	NA,0.63529	0.00032624	0.000384728
2	chr9:70357471:TAACAG:T	70357471	NA,T	NA,TAACAG	NA,1	NA,-inf	NA,inf	NA,0.641259	0.000325779	0.000382071
2	chr9:70028174:C:T	70028174	NA,T	NA,C	NA,1	NA,-inf	NA,inf	NA,0.633463	0.000325444	0.000383778
2	chr9:70777617:C:G	70777617	G,G	C,C	1,1	inf,inf	inf,inf	1.02149,1.35955	0.000325385	0.000471787
2	chr9:70445247:A:C	70445247	NA,C	NA,A	NA,1	NA,-inf	NA,inf	NA,0.638095	0.000323752	0.00038239
2	chr9:69979320:A:G	69979320	G,NA	A,NA	1,NA	-inf,NA	inf,NA	0.997917,NA	0.000323392	0.000396102
2	chr9:70014933:G:A	70014933	NA,A	NA,G	NA,1	NA,-inf	NA,inf	NA,0.629474	0.000323323	0.000381157
2	chr9:70847488:A:T	70847488	NA,T	NA,A	NA,1	NA,inf	NA,inf	NA,0.62079	0.000323242	0.000379858
2	chr9:69966944:C:T	69966944	NA,T	NA,C	NA,1	NA,-inf	NA,inf	NA,0.626934	0.000323135	0.000380943
2	chr9:70782584:A:G	70782584	G,G	A,A	1,1	inf,inf	inf,inf	1.01572,1.35823	0.000322835	0.000467479
2	chr9:70127832:G:A	70127832	A,NA	G,NA	1,NA	-inf,NA	inf,NA	0.455841,NA	0.000322353	0.000354201
2	chr9:70823770:G:A	70823770	NA,A	NA,G	NA,1	NA,inf	NA,inf	NA,0.618088	0.000322031	0.000378502
2	chr9:69937281:A:G	69937281	NA,G	NA,A	NA,1	NA,-inf	NA,inf	NA,0.628219	0.000322029	0.000379138
2	chr9:70423634:A:G	70423634	NA,G	NA,A	NA,1	NA,-inf	NA,inf	NA,0.623086	0.000321458	0.000379677
2	chr9:70000635:A:T	70000635	NA,T	NA,A	NA,1	NA,-inf	NA,inf	NA,0.623535	0.000321361	0.000379031
2	chr9:70785957:C:T	70785957	NA,T	NA,C	NA,1	NA,inf	NA,inf	NA,0.617917	0.000320989	0.000377604
2	chr9:70103333:C:T	70103333	NA,T	NA,C	NA,1	NA,-inf	NA,inf	NA,0.643046	0.00032098	0.000376848
2	chr9:70666636:A:G	70666636	NA,G	NA,A	NA,1	NA,-inf	NA,inf	NA,0.63517	0.00032093	0.000378257
2	chr9:69982399:C:T	69982399	NA,T	NA,C	NA,1	NA,-inf	NA,inf	NA,0.626605	0.000319999	0.000377643
2	chr9:70756693:C:T	70756693	T,T	C,C	1,1	inf,inf	inf,inf	0.903968,1.4291	0.000319751	0.000452281
2	chr9:70014196:G:A	70014196	NA,A	NA,G	NA,1	NA,inf	NA,inf	NA,0.59869	0.00031924	0.000375347
2	chr9:70609863:G:A	70609863	A,A	G,G	1,1	inf,inf	inf,inf	1.12449,1.35168	0.000318775	0.000488863
2	chr9:70469208:C:T	70469208	NA,T	NA,C	NA,1	NA,inf	NA,inf	NA,0.604482	0.000318253	0.000374472
2	chr9:70462165:C:T	70462165	NA,T	NA,C	NA,1	NA,inf	NA,inf	NA,0.610766	0.000318094	0.000373698
2	chr9:70521353:C:T	70521353	NA,T	NA,C	NA,1	NA,-inf	NA,inf	NA,0.620002	0.000317979	0.000375739
2	chr9:70769801:T:C	70769801	C,C	T,T	1,1	inf,inf	inf,inf	0.860295,1.44957	0.000317922	0.000445557
2	chr9:70742095:A:G	70742095	G,G	A,A	1,1	inf,inf	inf,inf	0.835836,1.46296	0.000317878	0.000443305
2	chr9:70542077:C:T	70542077	NA,T	NA,C	NA,1	NA,-inf	NA,inf	NA,0.61863	0.000317523	0.000373676
2	chr9:70701345:A:G	70701345	NA,G	NA,A	NA,1	NA,inf	NA,inf	NA,0.600951	0.000317025	0.000372777
2	chr9:70772520:G:A	70772520	A,A	G,G	1,1	inf,inf	inf,inf	0.902981,1.42374	0.000316995	0.000448067
2	chr9:70862376:T:C	70862376	NA,C	NA,T	NA,1	NA,-inf	NA,inf	NA,0.62148	0.000316977	0.000374096
2	chr9:70343263:G:A	70343263	NA,A	NA,G	NA,1	NA,-inf	NA,inf	NA,0.61152	0.000316141	0.000372682
2	chr9:69941241:G:A	69941241	A,NA	G,NA	1,NA	inf,NA	inf,NA	0.758584,NA	0.000316115	0.000367162
2	chr9:70697876:C:T	70697876	T,T	C,C	1,1	inf,inf	inf,inf	0.851442,1.46021	0.000315913	0.000444603
2	chr9:70779445:C:T	70779445	T,T	C,C	1,1	inf,inf	inf,inf	1.0428,1.32795	0.000315653	0.000459515
2	chr9:69964956:C:T	69964956	NA,T	NA,C	NA,1	NA,-inf	NA,inf	NA,0.61248	0.000315182	0.000371573
2	chr9:70255976:C:T	70255976	T,NA	C,NA	1,NA	inf,NA	inf,NA	0.766228,NA	0.000315146	0.000365414
2	chr9:70014742:C:T	70014742	NA,T	NA,C	NA,1	NA,-inf	NA,inf	NA,0.6116	0.000315025	0.00037138
2	chr9:70417754:G:A	70417754	NA,A	NA,G	NA,1	NA,-inf	NA,inf	NA,0.593154	0.000314876	0.000370382
2	chr9:70632431:T:C	70632431	C,C	T,T	1,1	-inf,-inf	inf,inf	0.959996,0.818198	0.000314169	0.000369592
2	chr9:70591653:C:T	70591653	T,T	C,C	1,1	inf,inf	inf,inf	0.0297677,1.50575	0.000313707	0.000367092
2	chr9:70700856:G:A	70700856	A,A	G,G	1,1	inf,inf	inf,inf	0.813144,1.47799	0.000313508	0.000437902
2	chr9:70397836:T:C	70397836	NA,C	NA,T	NA,1	NA,-inf	NA,inf	NA,0.594891	0.000313479	0.000369342
2	chr9:70460226:C:G	70460226	NA,G	NA,C	NA,1	NA,-inf	NA,inf	NA,0.590014	0.00031326	0.0003684
2	chr9:70197084:G:C	70197084	C,NA	G,NA	1,NA	-inf,NA	inf,NA	0.523066,NA	0.00031316	0.000348457
2	chr9:70833037:T:C	70833037	NA,C	NA,T	NA,1	NA,inf	NA,inf	NA,0.598744	0.000313027	0.000367893
2	chr9:70484910:G:C	70484910	NA,C	NA,G	NA,1	NA,-inf	NA,inf	NA,0.601231	0.000312549	0.000370309
2	chr9:70779148:TCTC:T	70779148	NA,T	NA,TCTC	NA,1	NA,-inf	NA,inf	NA,0.605963	0.000312049	0.000367116
2	chr9:70678197:G:A	70678197	NA,A	NA,G	NA,1	NA,inf	NA,inf	NA,0.589092	0.000310772	0.000364546
2	chr9:70645937:CAGA:C	70645937	NA,C	NA,CAGA	NA,1	NA,-inf	NA,inf	NA,0.604925	0.000310567	0.000366986
2	chr9:70217754:CAA:C	70217754	NA,C	NA,CAA	NA,1	NA,inf	NA,inf	NA,0.588894	0.000310455	0.000364788
2	chr9:70022584:G:A	70022584	NA,A	NA,G	NA,1	NA,-inf	NA,inf	NA,0.600504	0.000310026	0.000365488
2	chr9:70624530:G:A	70624530	NA,A	NA,G	NA,1	NA,-inf	NA,inf	NA,0.601626	0.000309792	0.000363945
2	chr9:70360780:C:T	70360780	NA,T	NA,C	NA,1	NA,-inf	NA,inf	NA,0.597072	0.000309493	0.00036484
2	chr9:70796256:G:A	70796256	A,A	G,G	1,1	inf,inf	inf,inf	1.07584,1.02003	0.000308991	0.000405756
2	chr9:70698167:C:T	70698167	T,T	C,C	1,1	inf,inf	inf,inf	0.85185,1.44656	0.000308668	0.000434394
2	chr9:70640374:T:C	70640374	NA,C	NA,T	NA,1	NA,-inf	NA,inf	NA,0.598435	0.00030833	0.000362196
2	chr9:70672024:C:T	70672024	NA,T	NA,C	NA,1	NA,-inf	NA,inf	NA,0.599065	0.000308291	0.000362993
2	chr9:70589361:C:A	70589361	A,A	C,C	1,1	inf,inf	inf,inf	2.06919,0.276851	0.000308102	0.000517608
2	chr9:70603845:G:A	70603845	A,A	G,G	1,1	inf,inf	inf,inf	0.183444,1.51666	0.000308059	0.000367838
2	chr9:70460127:AAG:A	70460127	NA,A	NA,AAG	NA,1	NA,-inf	NA,inf	NA,0.577846	0.000307744	0.000361933
2	chr9:70460126:T:C	70460126	NA,C	NA,T	NA,1	NA,-inf	NA,inf	NA,0.577846	0.000307744	0.000361933
2	chr9:70637096:G:T	70637096	NA,T	NA,G	NA,1	NA,-inf	NA,inf	NA,0.597333	0.000307249	0.000363045
2	chr9:70781831:C:T	70781831	T,T	C,C	1,1	inf,inf	inf,inf	1.00559,1.33538	0.000307148	0.000443775
2	chr9:70518903:C:G	70518903	NA,G	NA,C	NA,1	NA,-inf	NA,inf	NA,0.590002	0.000306825	0.000360592
2	chr9:70822055:C:T	70822055	T,T	C,C	1,1	inf,-inf	inf,inf	1.36478,0.230548	0.000306691	0.000356252
2	chr9:70519936:A:G	70519936	G,NA	A,NA	1,NA	-inf,NA	inf,NA	1.07798,NA	0.00030668	0.000390488
2	chr9:70868993:C:G	70868993	NA,G	NA,C	NA,1	NA,-inf	NA,inf	NA,0.594051	0.000306591	0.000361581
2	chr9:70516003:G:A	70516003	NA,A	NA,G	NA,1	NA,-inf	NA,inf	NA,0.593414	0.000306472	0.000361005
2	chr9:70444709:G:T	70444709	NA,T	NA,G	NA,1	NA,-inf	NA,inf	NA,0.591727	0.000306435	0.000361748
2	chr9:70423176:C:T	70423176	T,NA	C,NA	1,NA	-inf,NA	inf,NA	1.0437,NA	0.000306168	0.000388482
2	chr9:70480403:G:C	70480403	NA,C	NA,G	NA,1	NA,inf	NA,inf	NA,0.583826	0.00030581	0.000359312
2	chr9:70513901:A:G	70513901	NA,G	NA,A	NA,1	NA,-inf	NA,inf	NA,0.587434	0.000305699	0.000359272
2	chr9:69997625:T:A	69997625	NA,A	NA,T	NA,1	NA,-inf	NA,inf	NA,0.588731	0.000305016	0.000360026
2	chr9:70417974:C:CA	70417974	CA,CA	C,C	1,1	inf,-inf	inf,inf	0.768125,0.896647	0.000304611	0.00035008
2	chr9:70358637:G:A	70358637	A,NA	G,NA	1,NA	-inf,NA	inf,NA	0.862836,NA	0.000304595	0.000363099
2	chr9:70532351:C:T	70532351	NA,T	NA,C	NA,1	NA,-inf	NA,inf	NA,0.587401	0.000303597	0.000358173
2	chr9:70408454:GA:G	70408454	G,G	GA,GA	1,1	inf,-inf	inf,inf	0.442216,1.02618	0.000303362	0.000338108
2	chr9:70166278:C:T	70166278	T,T	C,C	1,1	inf,inf	inf,inf	0.356737,1.54875	0.000303215	0.000368657
2	chr9:70856740:G:C	70856740	C,C	G,G	1,1	inf,inf	inf,inf	0.193334,1.49141	0.000302896	0.000355883
2	chr9:70423029:C:T	70423029	NA,T	NA,C	NA,1	NA,-inf	NA,inf	NA,0.581603	0.000302639	0.000356928
2	chr9:69971138:A:C	69971138	C,NA	A,NA	1,NA	inf,NA	inf,NA	0.60051,NA	0.000302593	0.000341466
2	chr9:70025572:G:A	70025572	NA,A	NA,G	NA,1	NA,-inf	NA,inf	NA,0.582373	0.000302318	0.000356513
2	chr9:70459215:C:G	70459215	NA,G	NA,C	NA,1	NA,inf	NA,inf	NA,0.575311	0.000302193	0.000355077
2	chr9:70372099:G:A	70372099	NA,A	NA,G	NA,1	NA,-inf	NA,inf	NA,0.592487	0.000302037	0.000355477
2	chr9:69970664:T:G	69970664	NA,G	NA,T	NA,1	NA,-inf	NA,inf	NA,0.581062	0.00030187	0.000356236
2	chr9:70547217:C:T	70547217	NA,T	NA,C	NA,1	NA,-inf	NA,inf	NA,0.582784	0.000301658	0.00035499
2	chr9:70781092:A:G	70781092	G,G	A,A	1,1	inf,inf	inf,inf	0.111732,1.52305	0.000301344	0.00035821
2	chr9:70638976:G:C	70638976	NA,C	NA,G	NA,1	NA,inf	NA,inf	NA,0.561835	0.000301313	0.000354913
2	chr9:69940454:A:G	69940454	G,G	A,A	1,1	inf,-inf	inf,inf	1.28204,0.723419	0.000301201	0.00037984
2	chr9:70916761:CTTTGTTATATGGAAAAA:C	70916761	NA,C	NA,CTTTGTTATATGGAAAAA	NA,1	NA,inf	NA,inf	NA,0.57334	0.000301192	0.000354977
2	chr9:70690826:T:C	70690826	NA,C	NA,T	NA,1	NA,-inf	NA,inf	NA,0.588937	0.000301086	0.000355429
2	chr9:70750834:C:T	70750834	T,T	C,C	1,1	inf,inf	inf,inf	0.909987,1.38926	0.000300864	0.000425836
2	chr9:70026460:A:T	70026460	NA,T	NA,A	NA,1	NA,-inf	NA,inf	NA,0.579017	0.000300144	0.000353381
2	chr9:69926563:C:T	69926563	T,NA	C,NA	1,NA	-inf,NA	inf,NA	1.08053,NA	0.000299869	0.000386509
2	chr9:70595679:T:G	70595679	NA,G	NA,T	NA,1	NA,inf	NA,inf	NA,0.563045	0.000299684	0.000352207
2	chr9:70226489:A:T	70226489	T,NA	A,NA	1,NA	inf,NA	inf,NA	0.615243,NA	0.000299554	0.000340209
2	chr9:70065173:T:G	70065173	NA,G	NA,T	NA,1	NA,-inf	NA,inf	NA,0.585916	0.00029947	0.000351837
2	chr9:70781093:G:A	70781093	A,A	G,G	1,1	inf,inf	inf,inf	0.125952,1.51735	0.000299298	0.000356112
2	chr9:70785254:C:T	70785254	NA,T	NA,C	NA,1	NA,-inf	NA,inf	NA,0.579641	0.000299268	0.000353269
2	chr9:70108125:C:G	70108125	NA,G	NA,C	NA,1	NA,-inf	NA,inf	NA,0.581723	0.000298952	0.000353843
2	chr9:70759538:T:A	70759538	A,A	T,T	1,1	inf,inf	inf,inf	0.84393,1.42193	0.000298682	0.000417071
2	chr9:70586005:C:T	70586005	NA,T	NA,C	NA,1	NA,inf	NA,inf	NA,0.558438	0.000298117	0.000350351
2	chr9:70398219:A:G	70398219	NA,G	NA,A	NA,1	NA,-inf	NA,inf	NA,0.579066	0.000297908	0.000350723
2	chr9:70545053:C:T	70545053	T,NA	C,NA	1,NA	-inf,NA	inf,NA	0.431917,NA	0.000297787	0.000328901
2	chr9:69991927:T:G	69991927	G,NA	T,NA	1,NA	inf,NA	inf,NA	0.589553,NA	0.000297144	0.00033539
2	chr9:70851984:T:C	70851984	NA,C	NA,T	NA,1	NA,inf	NA,inf	NA,0.56107	0.000296559	0.000348593
2	chr9:70653088:C:A	70653088	A,NA	C,NA	1,NA	inf,NA	inf,NA	0.64574,NA	0.000296397	0.0003391
2	chr9:70333583:T:C	70333583	C,NA	T,NA	1,NA	inf,NA	inf,NA	0.729877,NA	0.000296289	0.000343712
2	chr9:70762141:A:C	70762141	C,C	A,A	1,1	inf,inf	inf,inf	0.862799,1.40715	0.000296254	0.000415319
2	chr9:70543825:G:T	70543825	NA,T	NA,G	NA,1	NA,-inf	NA,inf	NA,0.566858	0.000295513	0.000348593
2	chr9:70579205:G:A	70579205	NA,A	NA,G	NA,1	NA,-inf	NA,inf	NA,0.565214	0.000295186	0.000348334
2	chr9:70151090:C:T	70151090	T,T	C,C	1,1	inf,inf	inf,inf	0.672681,1.46803	0.000294828	0.000380672
2	chr9:70630861:G:A	70630861	NA,A	NA,G	NA,1	NA,inf	NA,inf	NA,0.546699	0.000294799	0.000347243
2	chr9:70151228:C:T	70151228	T,T	C,C	1,1	inf,inf	inf,inf	0.667312,1.46933	0.000294466	0.000379794
2	chr9:70262254:T:C	70262254	NA,C	NA,T	NA,1	NA,-inf	NA,inf	NA,0.569982	0.000294353	0.000345463
2	chr9:70273212:G:A	70273212	NA,A	NA,G	NA,1	NA,inf	NA,inf	NA,0.552624	0.000294019	0.000345544
2	chr9:70327067:G:A	70327067	A,NA	G,NA	1,NA	inf,NA	inf,NA	1.2572,NA	0.000293346	0.000410617
2	chr9:70481302:C:A	70481302	NA,A	NA,C	NA,1	NA,-inf	NA,inf	NA,0.562596	0.000293132	0.00034498
2	chr9:70750626:G:C	70750626	C,C	G,G	1,1	inf,inf	inf,inf	0.864099,1.39969	0.000292962	0.00041077
2	chr9:70236782:A:C	70236782	C,NA	A,NA	1,NA	inf,NA	inf,NA	0.602367,NA	0.000292368	0.000332228
2	chr9:70179275:G:A	70179275	A,NA	G,NA	1,NA	inf,NA	inf,NA	0.721604,NA	0.000291715	0.000338523
2	chr9:70115703:C:T	70115703	NA,T	NA,C	NA,1	NA,inf	NA,inf	NA,0.54585	0.000291568	0.000343157
2	chr9:70614802:T:A	70614802	A,A	T,T	1,1	-inf,inf	inf,inf	0.131505,1.47093	0.000291207	0.000340023
2	chr9:70034482:G:A	70034482	A,NA	G,NA	1,NA	inf,NA	inf,NA	0.719147,NA	0.000291153	0.000338672
2	chr9:70913280:T:C	70913280	C,C	T,T	1,1	-inf,-inf	inf,inf	0.862952,0.818752	0.000290617	0.000339071
2	chr9:70670248:G:A	70670248	NA,A	NA,G	NA,1	NA,-inf	NA,inf	NA,0.556151	0.000290594	0.000341514
2	chr9:70780281:A:G	70780281	G,G	A,A	1,1	inf,inf	inf,inf	0.925686,1.35113	0.000290532	0.000412961
2	chr9:70917158:G:A	70917158	NA,A	NA,G	NA,1	NA,-inf	NA,inf	NA,0.553701	0.000290315	0.000342873
2	chr9:70414418:G:C	70414418	NA,C	NA,G	NA,1	NA,-inf	NA,inf	NA,0.56388	0.000290092	0.000341473
2	chr9:70755531:C:T	70755531	NA,T	NA,C	NA,1	NA,-inf	NA,inf	NA,0.561251	0.00029009	0.00034248
2	chr9:70759782:G:C	70759782	NA,C	NA,G	NA,1	NA,-inf	NA,inf	NA,0.56128	0.000289975	0.000342348
2	chr9:70083348:T:C	70083348	NA,C	NA,T	NA,1	NA,-inf	NA,inf	NA,0.557278	0.000289447	0.000340049
2	chr9:70097253:C:T	70097253	NA,T	NA,C	NA,1	NA,inf	NA,inf	NA,0.545214	0.000289384	0.000340302
2	chr9:70597320:C:T	70597320	T,NA	C,NA	1,NA	inf,NA	inf,NA	0.6841,NA	0.000288923	0.000333622
2	chr9:70689481:T:A	70689481	A,NA	T,NA	1,NA	inf,NA	inf,NA	0.768592,NA	0.000288919	0.000340416
2	chr9:70616492:C:T	70616492	NA,T	NA,C	NA,1	NA,-inf	NA,inf	NA,0.552023	0.000288722	0.000338544
2	chr9:70908356:C:T	70908356	NA,T	NA,C	NA,1	NA,inf	NA,inf	NA,0.53596	0.000287631	0.000338712
2	chr9:70210315:G:C	70210315	NA,C	NA,G	NA,1	NA,-inf	NA,inf	NA,0.543967	0.000287229	0.000338602
2	chr9:70665566:C:T	70665566	NA,T	NA,C	NA,1	NA,inf	NA,inf	NA,0.535743	0.000287145	0.000338288
2	chr9:70890995:G:A	70890995	A,A	G,G	1,1	-inf,inf	inf,inf	1.08057,0.241661	0.000287058	0.000317562
2	chr9:70144824:A:G	70144824	NA,G	NA,A	NA,1	NA,-inf	NA,inf	NA,0.54816	0.000286907	0.000337118
2	chr9:70885635:C:T	70885635	NA,T	NA,C	NA,1	NA,inf	NA,inf	NA,0.535003	0.000286812	0.000337568
2	chr9:70268698:T:C	70268698	NA,C	NA,T	NA,1	NA,inf	NA,inf	NA,0.534349	0.000286535	0.000336777
2	chr9:70187492:A:G	70187492	NA,G	NA,A	NA,1	NA,-inf	NA,inf	NA,0.548435	0.00028644	0.000336153
2	chr9:69933703:C:T	69933703	NA,T	NA,C	NA,1	NA,inf	NA,inf	NA,0.536025	0.00028642	0.000337143
2	chr9:70616660:T:C	70616660	NA,C	NA,T	NA,1	NA,inf	NA,inf	NA,0.531947	0.000286316	0.000337484
2	chr9:70823311:T:C	70823311	NA,C	NA,T	NA,1	NA,inf	NA,inf	NA,0.536996	0.000286296	0.000335729
2	chr9:70585922:C:T	70585922	NA,T	NA,C	NA,1	NA,-inf	NA,inf	NA,0.551148	0.00028623	0.000338018
2	chr9:70699426:G:A	70699426	NA,A	NA,G	NA,1	NA,inf	NA,inf	NA,0.535827	0.000286221	0.000336857
2	chr9:70495207:G:A	70495207	NA,A	NA,G	NA,1	NA,-inf	NA,inf	NA,0.543554	0.000286021	0.000336814
2	chr9:70742751:T:C	70742751	C,C	T,T	1,1	inf,inf	inf,inf	0.856867,1.38877	0.000285816	0.000400016
2	chr9:69976413:G:A	69976413	A,A	G,G	1,1	inf,-inf	inf,inf	1.72176,0.298517	0.000285596	0.000386039
2	chr9:69924313:T:C	69924313	C,C	T,T	1,1	inf,-inf	inf,inf	1.05629,0.881047	0.000285533	0.000353659
2	chr9:70545205:G:A	70545205	NA,A	NA,G	NA,1	NA,inf	NA,inf	NA,0.530665	0.000285056	0.000335343
2	chr9:69926974:G:A	69926974	NA,A	NA,G	NA,1	NA,-inf	NA,inf	NA,0.546367	0.000284896	0.000335996
2	chr9:70856836:TAA:CAA	70856836	CAA,CAA	TAA,TAA	1,1	-inf,-inf	inf,inf	1.49616,0.0893237	0.00028461	0.000340426
2	chr9:70873885:C:T	70873885	NA,T	NA,C	NA,1	NA,-inf	NA,inf	NA,0.539044	0.00028455	0.000335461
2	chr9:70766373:A:G	70766373	NA,G	NA,A	NA,1	NA,inf	NA,inf	NA,0.529274	0.000284285	0.000334902
2	chr9:70822589:TA:T	70822589	NA,T	NA,TA	NA,1	NA,inf	NA,inf	NA,0.529907	0.000283971	0.000333878
2	chr9:70746670:A:T	70746670	T,T	A,A	1,1	inf,inf	inf,inf	0.86146,1.3796	0.000283877	0.000397186
2	chr9:70795845:A:G	70795845	NA,G	NA,A	NA,1	NA,inf	NA,inf	NA,0.522512	0.000283476	0.000333435
2	chr9:70764795:A:C	70764795	NA,C	NA,A	NA,1	NA,inf	NA,inf	NA,0.519218	0.000283208	0.000331686
2	chr9:70892180:C:T	70892180	T,T	C,C	1,1	-inf,inf	inf,inf	1.38522,0.145559	0.000283138	0.000333622
2	chr9:70567625:T:C	70567625	C,NA	T,NA	1,NA	-inf,NA	inf,NA	0.751763,NA	0.000282908	0.000333228
2	chr9:70464412:G:A	70464412	NA,A	NA,G	NA,1	NA,-inf	NA,inf	NA,0.539862	0.000282332	0.000332384
2	chr9:69962758:A:G	69962758	NA,G	NA,A	NA,1	NA,-inf	NA,inf	NA,0.53701	0.000282	0.000332799
2	chr9:70765412:GA:G	70765412	G,NA	GA,NA	1,NA	-inf,NA	inf,NA	0.616712,NA	0.000281577	0.000321684
2	chr9:70570785:G:A	70570785	NA,A	NA,G	NA,1	NA,-inf	NA,inf	NA,0.529953	0.000281319	0.000331564
2	chr9:70174570:A:G	70174570	NA,G	NA,A	NA,1	NA,inf	NA,inf	NA,0.522129	0.000280887	0.000330475
2	chr9:70165477:C:T	70165477	NA,T	NA,C	NA,1	NA,inf	NA,inf	NA,0.52187	0.000280788	0.000330357
2	chr9:70572151:T:C	70572151	NA,C	NA,T	NA,1	NA,-inf	NA,inf	NA,0.536053	0.000280691	0.000331341
2	chr9:70221535:A:G	70221535	NA,G	NA,A	NA,1	NA,inf	NA,inf	NA,0.523768	0.000280661	0.000330165
2	chr9:70911494:C:T	70911494	NA,T	NA,C	NA,1	NA,inf	NA,inf	NA,0.523142	0.000280173	0.000330648
2	chr9:70580473:G:T	70580473	T,T	G,G	1,1	-inf,inf	inf,inf	0.622198,1.23309	0.000280141	0.000342513
2	chr9:70465451:T:G	70465451	G,G	T,T	1,1	inf,-inf	inf,inf	2.65243,0.562229	0.000280108	0.00118647
2	chr9:70064171:A:T	70064171	NA,T	NA,A	NA,1	NA,-inf	NA,inf	NA,0.536486	0.000279624	0.000328598
2	chr9:70126396:G:A	70126396	A,A	G,G	1,1	inf,inf	inf,inf	0.47847,1.43005	0.000279536	0.000340274
2	chr9:69954402:T:C	69954402	NA,C	NA,T	NA,1	NA,inf	NA,inf	NA,0.518974	0.000279378	0.000329113
2	chr9:70456926:G:A	70456926	NA,A	NA,G	NA,1	NA,inf	NA,inf	NA,0.51918	0.000279238	0.000328194
2	chr9:70161744:C:T	70161744	NA,T	NA,C	NA,1	NA,inf	NA,inf	NA,0.518847	0.000278818	0.000328088
2	chr9:70463513:G:A	70463513	NA,A	NA,G	NA,1	NA,-inf	NA,inf	NA,0.527782	0.000277673	0.000326912
2	chr9:69976609:A:G	69976609	G,G	A,A	1,1	inf,-inf	inf,inf	1.71729,0.278314	0.000277537	0.000374948
2	chr9:70253648:TG:T	70253648	NA,T	NA,TG	NA,1	NA,-inf	NA,inf	NA,0.528049	0.00027726	0.000328107
2	chr9:70388389:C:A	70388389	NA,A	NA,C	NA,1	NA,inf	NA,inf	NA,0.512003	0.000277215	0.000325913
2	chr9:70898562:A:G	70898562	NA,G	NA,A	NA,1	NA,-inf	NA,inf	NA,0.519545	0.000276869	0.000326957
2	chr9:70632077:T:A	70632077	NA,A	NA,T	NA,1	NA,inf	NA,inf	NA,0.501689	0.000276841	0.000325982
2	chr9:70386808:CCTT:C	70386808	NA,C	NA,CCTT	NA,1	NA,-inf	NA,inf	NA,0.52959	0.000276804	0.000325828
2	chr9:70158982:G:T	70158982	T,NA	G,NA	1,NA	inf,NA	inf,NA	1.20604,NA	0.000276762	0.000383749
2	chr9:70408123:C:T	70408123	T,T	C,C	1,1	inf,-inf	inf,inf	0.423284,0.99326	0.000276487	0.000308572
2	chr9:70522199:C:A	70522199	NA,A	NA,C	NA,1	NA,-inf	NA,inf	NA,0.519168	0.000276476	0.000326043
2	chr9:69957257:C:T	69957257	NA,T	NA,C	NA,1	NA,-inf	NA,inf	NA,0.519964	0.000276372	0.000325423
2	chr9:70064946:C:G	70064946	NA,G	NA,C	NA,1	NA,-inf	NA,inf	NA,0.534489	0.000276059	0.000324598
2	chr9:69989047:G:A	69989047	NA,A	NA,G	NA,1	NA,inf	NA,inf	NA,0.49805	0.000276007	0.000325179
2	chr9:70870132:G:A	70870132	A,A	G,G	1,1	-inf,inf	inf,inf	1.02467,0.733104	0.000276	0.000327847
2	chr9:70877331:AAGAT:A	70877331	NA,A	NA,AAGAT	NA,1	NA,-inf	NA,inf	NA,0.520132	0.000275976	0.00032575
2	chr9:70472920:GCT:G	70472920	NA,G	NA,GCT	NA,1	NA,-inf	NA,inf	NA,0.527397	0.000275807	0.000324703
2	chr9:70851312:C:T	70851312	NA,T	NA,C	NA,1	NA,-inf	NA,inf	NA,0.520331	0.000275732	0.000324742
2	chr9:70099713:G:A	70099713	NA,A	NA,G	NA,1	NA,-inf	NA,inf	NA,0.516034	0.000275459	0.000324191
2	chr9:70052436:T:C	70052436	NA,C	NA,T	NA,1	NA,-inf	NA,inf	NA,0.53262	0.000275354	0.000323767
2	chr9:70902043:G:A	70902043	NA,A	NA,G	NA,1	NA,-inf	NA,inf	NA,0.512556	0.000274952	0.000324596
2	chr9:70467674:C:T	70467674	NA,T	NA,C	NA,1	NA,-inf	NA,inf	NA,0.516449	0.000274944	0.000323739
2	chr9:70266393:A:G	70266393	NA,G	NA,A	NA,1	NA,inf	NA,inf	NA,0.503917	0.000274572	0.00032296
2	chr9:70317528:T:C	70317528	NA,C	NA,T	NA,1	NA,inf	NA,inf	NA,0.503855	0.000274515	0.000322897
2	chr9:70399884:A:T	70399884	T,T	A,A	1,1	-inf,-inf	inf,inf	1.44363,0.534564	0.0002745	0.000357067
2	chr9:70853246:C:T	70853246	NA,T	NA,C	NA,1	NA,inf	NA,inf	NA,0.503584	0.000273687	0.000321787
2	chr9:70462277:G:C	70462277	NA,C	NA,G	NA,1	NA,inf	NA,inf	NA,0.501078	0.000273466	0.000322542
2	chr9:70067419:G:A	70067419	NA,A	NA,G	NA,1	NA,-inf	NA,inf	NA,0.52647	0.000273072	0.000321097
2	chr9:70789734:T:C	70789734	NA,C	NA,T	NA,1	NA,-inf	NA,inf	NA,0.508625	0.000273007	0.000321782
2	chr9:70843299:G:A	70843299	NA,A	NA,G	NA,1	NA,inf	NA,inf	NA,0.501224	0.000272793	0.000320738
2	chr9:70795831:C:T	70795831	T,T	C,C	1,1	inf,inf	inf,inf	0.124368,1.45496	0.000272645	0.000320891
2	chr9:70792590:C:G	70792590	G,G	C,C	1,1	-inf,inf	inf,inf	1.65871,0.0651307	0.000272435	0.000352252
2	chr9:70864220:G:A	70864220	NA,A	NA,G	NA,1	NA,-inf	NA,inf	NA,0.506475	0.000272048	0.000321594
2	chr9:70819602:A:G	70819602	NA,G	NA,A	NA,1	NA,inf	NA,inf	NA,0.498583	0.000272018	0.000319868
2	chr9:70666657:TAGA:T	70666657	NA,T	NA,TAGA	NA,1	NA,inf	NA,inf	NA,0.49624	0.000271834	0.000320234
2	chr9:70165478:G:A	70165478	NA,A	NA,G	NA,1	NA,inf	NA,inf	NA,0.496326	0.00027169	0.000319585
2	chr9:70439353:G:C	70439353	NA,C	NA,G	NA,1	NA,-inf	NA,inf	NA,0.492401	0.000271595	0.000319965
2	chr9:70060145:C:G	70060145	NA,G	NA,C	NA,1	NA,-inf	NA,inf	NA,0.521424	0.00027128	0.000318989
2	chr9:70440491:C:T	70440491	NA,T	NA,C	NA,1	NA,-inf	NA,inf	NA,0.508574	0.000270254	0.000319703
2	chr9:70539694:A:G	70539694	NA,G	NA,A	NA,1	NA,inf	NA,inf	NA,0.490794	0.000269843	0.000317473
2	chr9:70146096:G:A	70146096	A,A	G,G	1,1	inf,inf	inf,inf	0.293648,1.47595	0.00026924	0.00032199
2	chr9:70128480:T:C	70128480	C,NA	T,NA	1,NA	inf,NA	inf,NA	0.533781,NA	0.000269232	0.000304488
2	chr9:70127454:GTTA:G	70127454	G,G	GTTA,GTTA	1,1	inf,inf	inf,inf	0.545987,1.37323	0.00026899	0.000329682
2	chr9:70664029:T:C	70664029	NA,C	NA,T	NA,1	NA,-inf	NA,inf	NA,0.500535	0.000268941	0.000316159
2	chr9:70878812:G:A	70878812	A,A	G,G	1,1	-inf,inf	inf,inf	1.22414,0.0460458	0.000268841	0.00030162
2	chr9:70514596:CA:C	70514596	C,NA	CA,NA	1,NA	-inf,NA	inf,NA	0.54565,NA	0.000268699	0.000305689
2	chr9:70841741:G:A	70841741	A,NA	G,NA	1,NA	inf,NA	inf,NA	0.682562,NA	0.000268664	0.000313165
2	chr9:70809805:A:G	70809805	G,NA	A,NA	1,NA	-inf,NA	inf,NA	0.67587,NA	0.00026727	0.000311789
2	chr9:70378495:A:G	70378495	NA,G	NA,A	NA,1	NA,inf	NA,inf	NA,0.467644	0.000266711	0.000312723
2	chr9:70678304:G:A	70678304	NA,A	NA,G	NA,1	NA,-inf	NA,inf	NA,0.499634	0.000266651	0.000314703
2	chr9:70050313:A:G	70050313	G,G	A,A	1,1	-inf,inf	inf,inf	1.51934,0.499884	0.000266578	0.000356937
2	chr9:69981343:C:G	69981343	NA,G	NA,C	NA,1	NA,-inf	NA,inf	NA,0.491885	0.000266087	0.000313331
2	chr9:69987226:A:G	69987226	NA,G	NA,A	NA,1	NA,-inf	NA,inf	NA,0.491016	0.000265779	0.000312968
2	chr9:69980594:C:T	69980594	T,NA	C,NA	1,NA	inf,NA	inf,NA	0.525958,NA	0.000265549	0.000301207
2	chr9:70103700:G:A	70103700	A,A	G,G	1,1	inf,-inf	inf,inf	1.12919,0.40374	0.000265458	0.000305822
2	chr9:70873795:T:C	70873795	NA,C	NA,T	NA,1	NA,-inf	NA,inf	NA,0.492056	0.000265332	0.000312858
2	chr9:69931571:T:C	69931571	C,NA	T,NA	1,NA	-inf,NA	inf,NA	0.848267,NA	0.000265258	0.000322074
2	chr9:70873223:A:G	70873223	NA,G	NA,A	NA,1	NA,-inf	NA,inf	NA,0.489595	0.000264848	0.000312613
2	chr9:70507483:T:C	70507483	NA,C	NA,T	NA,1	NA,inf	NA,inf	NA,0.474071	0.000264834	0.000311741
2	chr9:70822667:G:A	70822667	NA,A	NA,G	NA,1	NA,-inf	NA,inf	NA,0.485133	0.00026439	0.000312541
2	chr9:70688887:A:G	70688887	NA,G	NA,A	NA,1	NA,-inf	NA,inf	NA,0.481164	0.000264378	0.000312114
2	chr9:70793318:T:C	70793318	NA,C	NA,T	NA,1	NA,inf	NA,inf	NA,0.471813	0.000264346	0.000310988
2	chr9:70642798:C:T	70642798	NA,T	NA,C	NA,1	NA,inf	NA,inf	NA,0.475611	0.000264331	0.000311406
2	chr9:70893652:G:GA	70893652	GA,GA	G,G	1,1	-inf,inf	inf,inf	1.2589,0.307601	0.000264299	0.000310891
2	chr9:70095358:A:T	70095358	NA,T	NA,A	NA,1	NA,-inf	NA,inf	NA,0.500482	0.000263935	0.000310184
2	chr9:70066268:AAG:A	70066268	NA,A	NA,AAG	NA,1	NA,-inf	NA,inf	NA,0.484488	0.000263653	0.00031055
2	chr9:70482861:G:A	70482861	A,NA	G,NA	1,NA	inf,NA	inf,NA	0.998736,NA	0.00026306	0.000340403
2	chr9:69944407:A:G	69944407	NA,G	NA,A	NA,1	NA,-inf	NA,inf	NA,0.480757	0.000263028	0.000310027
2	chr9:70901680:G:C	70901680	NA,C	NA,G	NA,1	NA,-inf	NA,inf	NA,0.487614	0.000263	0.00030974
2	chr9:70333641:G:T	70333641	NA,T	NA,G	NA,1	NA,-inf	NA,inf	NA,0.485267	0.000262853	0.000308595
2	chr9:70675038:C:T	70675038	NA,T	NA,C	NA,1	NA,-inf	NA,inf	NA,0.487879	0.000262521	0.000309819
2	chr9:70744053:C:T	70744053	NA,T	NA,C	NA,1	NA,inf	NA,inf	NA,0.469384	0.000262383	0.000309602
2	chr9:70657863:C:T	70657863	NA,T	NA,C	NA,1	NA,inf	NA,inf	NA,0.469097	0.000262025	0.000308693
2	chr9:70068477:G:A	70068477	NA,A	NA,G	NA,1	NA,-inf	NA,inf	NA,0.479302	0.000261839	0.000308417
2	chr9:70863917:G:A	70863917	A,A	G,G	1,1	-inf,-inf	inf,inf	1.3604,0.0758431	0.000261585	0.000304264
2	chr9:70090943:TAGAG:T	70090943	NA,T	NA,TAGAG	NA,1	NA,-inf	NA,inf	NA,0.47968	0.000261495	0.000308078
2	chr9:70845044:A:G	70845044	G,G	A,A	1,1	-inf,inf	inf,inf	1.30758,0.288515	0.000261323	0.000307834
2	chr9:70100088:T:G	70100088	NA,G	NA,T	NA,1	NA,-inf	NA,inf	NA,0.493365	0.000260534	0.000306165
2	chr9:70055021:C:G	70055021	NA,G	NA,C	NA,1	NA,-inf	NA,inf	NA,0.490784	0.000260476	0.000306332
2	chr9:70340727:T:C	70340727	NA,C	NA,T	NA,1	NA,-inf	NA,inf	NA,0.481138	0.00026038	0.000308058
2	chr9:70904628:G:A	70904628	NA,A	NA,G	NA,1	NA,-inf	NA,inf	NA,0.471313	0.000260094	0.000307036
2	chr9:70756805:C:T	70756805	NA,T	NA,C	NA,1	NA,-inf	NA,inf	NA,0.473028	0.000259834	0.000306728
2	chr9:70053297:G:A	70053297	A,A	G,G	1,1	-inf,inf	inf,inf	1.5532,0.0738773	0.000259598	0.000324747
2	chr9:70487478:G:A	70487478	NA,A	NA,G	NA,1	NA,inf	NA,inf	NA,0.461199	0.000259112	0.000305169
2	chr9:70388066:G:A	70388066	A,NA	G,NA	1,NA	-inf,NA	inf,NA	1.02051,NA	0.00025893	0.000335962
2	chr9:70250546:C:A	70250546	NA,A	NA,C	NA,1	NA,inf	NA,inf	NA,0.457808	0.000258443	0.000303868
2	chr9:70898497:C:A	70898497	NA,A	NA,C	NA,1	NA,-inf	NA,inf	NA,0.46824	0.000258395	0.000305123
2	chr9:70465755:G:A	70465755	NA,A	NA,G	NA,1	NA,inf	NA,inf	NA,0.458224	0.000257893	0.000304143
2	chr9:70870530:A:G	70870530	G,G	A,A	1,1	-inf,-inf	inf,inf	1.18893,0.352751	0.000257611	0.000298244
2	chr9:70684645:A:G	70684645	NA,G	NA,A	NA,1	NA,-inf	NA,inf	NA,0.473066	0.000257419	0.000303782
2	chr9:70677648:C:T	70677648	NA,T	NA,C	NA,1	NA,-inf	NA,inf	NA,0.46738	0.000257339	0.000302568
2	chr9:70838960:G:A	70838960	NA,A	NA,G	NA,1	NA,-inf	NA,inf	NA,0.463428	0.000256864	0.000303495
2	chr9:70772563:T:C	70772563	NA,C	NA,T	NA,1	NA,inf	NA,inf	NA,0.452648	0.000256833	0.000301897
2	chr9:69956144:C:T	69956144	T,T	C,C	1,1	inf,-inf	inf,inf	1.11875,0.897484	0.000256747	0.000334778
2	chr9:69924793:C:T	69924793	NA,T	NA,C	NA,1	NA,inf	NA,inf	NA,0.456268	0.000256716	0.000302275
2	chr9:70380407:C:T	70380407	NA,T	NA,C	NA,1	NA,inf	NA,inf	NA,0.439401	0.000256697	0.000301072
2	chr9:70381557:A:T	70381557	NA,T	NA,A	NA,1	NA,inf	NA,inf	NA,0.437783	0.000256142	0.000300424
2	chr9:70922159:A:G	70922159	NA,G	NA,A	NA,1	NA,inf	NA,inf	NA,0.455101	0.000255941	0.000301585
2	chr9:70136361:G:A	70136361	NA,A	NA,G	NA,1	NA,-inf	NA,inf	NA,0.457938	0.000255666	0.000300381
2	chr9:70316275:G:A	70316275	A,A	G,G	1,1	-inf,-inf	inf,inf	0.545283,1.32763	0.000255475	0.000314485
2	chr9:70428097:A:G	70428097	G,NA	A,NA	1,NA	-inf,NA	inf,NA	0.288226,NA	0.000255359	0.000281284
2	chr9:70886658:T:C	70886658	NA,C	NA,T	NA,1	NA,-inf	NA,inf	NA,0.457293	0.000255209	0.000300755
2	chr9:70697193:G:A	70697193	NA,A	NA,G	NA,1	NA,-inf	NA,inf	NA,0.460746	0.00025505	0.000299897
2	chr9:70690034:G:A	70690034	A,A	G,G	1,1	inf,inf	inf,inf	0.796853,1.36189	0.000254809	0.000353924
2	chr9:70852932:T:A	70852932	NA,A	NA,T	NA,1	NA,-inf	NA,inf	NA,0.456732	0.000254577	0.0003008
2	chr9:70659009:A:G	70659009	NA,G	NA,A	NA,1	NA,-inf	NA,inf	NA,0.46375	0.000254335	0.000300161
2	chr9:70380242:C:T	70380242	NA,T	NA,C	NA,1	NA,inf	NA,inf	NA,0.432314	0.000254277	0.000298252
2	chr9:70864233:G:A	70864233	A,A	G,G	1,1	-inf,-inf	inf,inf	1.33797,0.103784	0.000254131	0.000295727
2	chr9:69966891:G:A	69966891	NA,A	NA,G	NA,1	NA,inf	NA,inf	NA,0.449471	0.000254074	0.000299338
2	chr9:70380868:A:G	70380868	NA,G	NA,A	NA,1	NA,inf	NA,inf	NA,0.431137	0.000253882	0.000297783
2	chr9:69972143:T:A	69972143	NA,A	NA,T	NA,1	NA,inf	NA,inf	NA,0.443194	0.000253695	0.000297744
2	chr9:70187318:C:G	70187318	G,G	C,C	1,1	inf,inf	inf,inf	0.480045,1.38212	0.000253608	0.000311431
2	chr9:70911570:C:T	70911570	NA,T	NA,C	NA,1	NA,-inf	NA,inf	NA,0.459529	0.000253505	0.00029857
2	chr9:70280080:G:A	70280080	NA,A	NA,G	NA,1	NA,-inf	NA,inf	NA,0.456401	0.000253369	0.000297859
2	chr9:70403796:A:G	70403796	NA,G	NA,A	NA,1	NA,-inf	NA,inf	NA,0.456864	0.000253185	0.000298595
2	chr9:70191188:C:T	70191188	NA,T	NA,C	NA,1	NA,-inf	NA,inf	NA,0.45525	0.000252705	0.000296751
2	chr9:69940486:G:A	69940486	NA,A	NA,G	NA,1	NA,-inf	NA,inf	NA,0.450024	0.000252581	0.000297738
2	chr9:70854910:C:T	70854910	NA,T	NA,C	NA,1	NA,-inf	NA,inf	NA,0.450473	0.000252555	0.000298399
2	chr9:70065622:G:C	70065622	NA,C	NA,G	NA,1	NA,-inf	NA,inf	NA,0.451778	0.000252524	0.000297453
2	chr9:70476195:C:T	70476195	NA,T	NA,C	NA,1	NA,-inf	NA,inf	NA,0.450281	0.000252419	0.000297961
2	chr9:70673729:C:T	70673729	NA,T	NA,C	NA,1	NA,-inf	NA,inf	NA,0.452771	0.000252368	0.000297239
2	chr9:70400711:G:A	70400711	A,A	G,G	1,1	inf,-inf	inf,inf	0.948623,0.547524	0.000252325	0.00028897
2	chr9:70381114:G:A	70381114	NA,A	NA,G	NA,1	NA,inf	NA,inf	NA,0.426043	0.000252167	0.000295794
2	chr9:70495503:G:A	70495503	NA,A	NA,G	NA,1	NA,-inf	NA,inf	NA,0.459668	0.00025214	0.000296904
2	chr9:70519703:C:T	70519703	NA,T	NA,C	NA,1	NA,-inf	NA,inf	NA,0.446527	0.000252057	0.000296409
2	chr9:70098221:G:A	70098221	NA,A	NA,G	NA,1	NA,-inf	NA,inf	NA,0.467676	0.000252	0.000296185
2	chr9:70116520:C:A	70116520	A,NA	C,NA	1,NA	-inf,NA	inf,NA	0.824991,NA	0.000251708	0.000309712
2	chr9:70504213:C:T	70504213	T,NA	C,NA	1,NA	-inf,NA	inf,NA	0.941749,NA	0.000251488	0.000317906
2	chr9:70797851:CA:C	70797851	NA,C	NA,CA	NA,1	NA,inf	NA,inf	NA,0.438704	0.000251402	0.000296308
2	chr9:70102159:C:T	70102159	NA,T	NA,C	NA,1	NA,-inf	NA,inf	NA,0.465719	0.000251367	0.000295445
2	chr9:70665063:C:A	70665063	NA,A	NA,C	NA,1	NA,inf	NA,inf	NA,0.43622	0.000251006	0.000296208
2	chr9:70823661:A:C	70823661	C,NA	A,NA	1,NA	-inf,NA	inf,NA	0.72063,NA	0.000250796	0.000298409
2	chr9:70486527:C:T	70486527	NA,T	NA,C	NA,1	NA,-inf	NA,inf	NA,0.446893	0.000250621	0.000295457
2	chr9:70381754:G:T	70381754	NA,T	NA,G	NA,1	NA,inf	NA,inf	NA,0.421419	0.000250617	0.00029399
2	chr9:70098191:G:A	70098191	NA,A	NA,G	NA,1	NA,-inf	NA,inf	NA,0.462337	0.000250287	0.00029418
2	chr9:70602350:G:C	70602350	NA,C	NA,G	NA,1	NA,-inf	NA,inf	NA,0.445602	0.000250279	0.000293739
2	chr9:70672898:C:T	70672898	NA,T	NA,C	NA,1	NA,-inf	NA,inf	NA,0.451243	0.000250266	0.000295342
2	chr9:70899871:A:G	70899871	NA,G	NA,A	NA,1	NA,-inf	NA,inf	NA,0.443864	0.000250117	0.00029568
2	chr9:70910850:G:A	70910850	A,A	G,G	1,1	-inf,inf	inf,inf	1.10518,0.49952	0.00025	0.00029476
2	chr9:70134026:C:T	70134026	NA,T	NA,C	NA,1	NA,-inf	NA,inf	NA,0.450358	0.000249854	0.000293705
2	chr9:70010606:C:T	70010606	NA,T	NA,C	NA,1	NA,inf	NA,inf	NA,0.434004	0.000249796	0.000294579
2	chr9:70340931:G:C	70340931	NA,C	NA,G	NA,1	NA,-inf	NA,inf	NA,0.449168	0.000249787	0.000295474
2	chr9:70476573:T:C	70476573	NA,C	NA,T	NA,1	NA,-inf	NA,inf	NA,0.441874	0.000249661	0.000294706
2	chr9:70089116:T:C	70089116	NA,C	NA,T	NA,1	NA,-inf	NA,inf	NA,0.441318	0.000249438	0.000293647
2	chr9:70364695:AC:A	70364695	NA,A	NA,AC	NA,1	NA,-inf	NA,inf	NA,0.443323	0.000249115	0.000292878
2	chr9:70100449:T:C	70100449	NA,C	NA,T	NA,1	NA,-inf	NA,inf	NA,0.458321	0.000249011	0.000292688
2	chr9:70098214:C:G	70098214	NA,G	NA,C	NA,1	NA,-inf	NA,inf	NA,0.457921	0.000248888	0.000292543
2	chr9:70101668:T:C	70101668	NA,C	NA,T	NA,1	NA,-inf	NA,inf	NA,0.457425	0.000248732	0.00029236
2	chr9:70067157:C:T	70067157	NA,T	NA,C	NA,1	NA,-inf	NA,inf	NA,0.443062	0.000248599	0.000292303
2	chr9:69990088:C:A	69990088	NA,A	NA,C	NA,1	NA,-inf	NA,inf	NA,0.440715	0.000248582	0.000292943
2	chr9:70481343:T:C	70481343	NA,C	NA,T	NA,1	NA,inf	NA,inf	NA,0.430395	0.000248486	0.000293124
2	chr9:69990087:G:A	69990087	NA,A	NA,G	NA,1	NA,-inf	NA,inf	NA,0.440148	0.000248402	0.00029273
2	chr9:70488956:T:C	70488956	NA,C	NA,T	NA,1	NA,-inf	NA,inf	NA,0.432213	0.000248266	0.000293711
2	chr9:70646919:A:G	70646919	NA,G	NA,A	NA,1	NA,-inf	NA,inf	NA,0.439408	0.000248204	0.000291895
2	chr9:70671829:A:T	70671829	NA,T	NA,A	NA,1	NA,inf	NA,inf	NA,0.429942	0.000248146	0.000292141
2	chr9:70629992:C:A	70629992	NA,A	NA,C	NA,1	NA,inf	NA,inf	NA,0.420535	0.000248012	0.000292451
2	chr9:70099265:C:T	70099265	NA,T	NA,C	NA,1	NA,-inf	NA,inf	NA,0.455039	0.000247984	0.000291486
2	chr9:70157323:T:C	70157323	NA,C	NA,T	NA,1	NA,-inf	NA,inf	NA,0.439373	0.000247866	0.000291423
2	chr9:70588333:G:A	70588333	A,NA	G,NA	1,NA	inf,NA	inf,NA	0.633632,NA	0.000247624	0.000289812
2	chr9:70101194:TTA:T	70101194	NA,T	NA,TTA	NA,1	NA,-inf	NA,inf	NA,0.453773	0.000247586	0.00029102
2	chr9:70867849:C:T	70867849	NA,T	NA,C	NA,1	NA,-inf	NA,inf	NA,0.434893	0.000247501	0.000292493
2	chr9:70070509:T:C	70070509	NA,C	NA,T	NA,1	NA,-inf	NA,inf	NA,0.439728	0.000247481	0.000290977
2	chr9:70099267:A:G	70099267	NA,G	NA,A	NA,1	NA,-inf	NA,inf	NA,0.453209	0.000247408	0.000290812
2	chr9:70102100:T:TGTA	70102100	NA,TGTA	NA,T	NA,1	NA,-inf	NA,inf	NA,0.452334	0.000247136	0.000290494
2	chr9:70101004:A:G	70101004	NA,G	NA,A	NA,1	NA,-inf	NA,inf	NA,0.452266	0.000247124	0.000290479
2	chr9:70285868:A:G	70285868	G,NA	A,NA	1,NA	inf,NA	inf,NA	0.522206,NA	0.000247098	0.0002825
2	chr9:70124562:C:T	70124562	T,T	C,C	1,1	inf,inf	inf,inf	0.453724,1.36934	0.000247023	0.000300057
2	chr9:70244708:C:T	70244708	T,T	C,C	1,1	-inf,-inf	inf,inf	0.571361,1.29786	0.00024691	0.000304584
2	chr9:69944115:A:C	69944115	NA,C	NA,A	NA,1	NA,-inf	NA,inf	NA,0.432119	0.000246784	0.000290894
2	chr9:69991795:T:G	69991795	G,NA	T,NA	1,NA	-inf,NA	inf,NA	0.860045,NA	0.000246778	0.000307004
2	chr9:70070487:A:G	70070487	NA,G	NA,A	NA,1	NA,-inf	NA,inf	NA,0.449688	0.000246656	0.000290227
2	chr9:70098629:A:C	70098629	NA,C	NA,A	NA,1	NA,-inf	NA,inf	NA,0.450728	0.000246637	0.00028991
2	chr9:70215734:G:A	70215734	A,A	G,G	1,1	inf,inf	inf,inf	0.56708,1.2996	0.000246635	0.00030412
2	chr9:70096270:A:AG	70096270	NA,AG	NA,A	NA,1	NA,-inf	NA,inf	NA,0.448151	0.000246593	0.000289979
2	chr9:70102436:T:C	70102436	NA,C	NA,T	NA,1	NA,-inf	NA,inf	NA,0.450405	0.000246537	0.000289793
2	chr9:70598819:C:T	70598819	T,T	C,C	1,1	inf,inf	inf,inf	0.767215,1.28134	0.00024652	0.000333989
2	chr9:70405273:G:A	70405273	A,A	G,G	1,1	inf,-inf	inf,inf	0.951706,0.52854	0.000246446	0.000282346
2	chr9:70850219:C:T	70850219	NA,T	NA,C	NA,1	NA,-inf	NA,inf	NA,0.431242	0.000246371	0.00029119
2	chr9:70103204:C:G	70103204	NA,G	NA,C	NA,1	NA,-inf	NA,inf	NA,0.449607	0.000246288	0.000289501
2	chr9:70125106:C:G	70125106	NA,G	NA,C	NA,1	NA,-inf	NA,inf	NA,0.439257	0.000246241	0.000289488
2	chr9:70102124:A:G	70102124	NA,G	NA,A	NA,1	NA,-inf	NA,inf	NA,0.449434	0.000246236	0.00028944
2	chr9:70840006:G:A	70840006	NA,A	NA,G	NA,1	NA,-inf	NA,inf	NA,0.430771	0.000246223	0.000291017
2	chr9:70832620:T:C	70832620	NA,C	NA,T	NA,1	NA,-inf	NA,inf	NA,0.430564	0.000246148	0.000290928
2	chr9:70827808:C:T	70827808	T,T	C,C	1,1	-inf,inf	inf,inf	0.887835,0.340377	0.000246136	0.000269952
2	chr9:70100982:T:C	70100982	NA,C	NA,T	NA,1	NA,-inf	NA,inf	NA,0.448739	0.000246021	0.000289189
2	chr9:70102651:T:C	70102651	NA,C	NA,T	NA,1	NA,-inf	NA,inf	NA,0.448684	0.000246004	0.000289169
2	chr9:70840984:A:G	70840984	G,NA	A,NA	1,NA	inf,NA	inf,NA	0.629071,NA	0.00024592	0.000286875
2	chr9:70483482:G:A	70483482	NA,A	NA,G	NA,1	NA,inf	NA,inf	NA,0.42445	0.000245907	0.000289575
2	chr9:70581513:G:A	70581513	NA,A	NA,G	NA,1	NA,inf	NA,inf	NA,0.409627	0.000245756	0.000288704
2	chr9:70463244:C:T	70463244	NA,T	NA,C	NA,1	NA,inf	NA,inf	NA,0.419101	0.000245232	0.000289239
2	chr9:70837980:T:C	70837980	NA,C	NA,T	NA,1	NA,-inf	NA,inf	NA,0.427571	0.000245204	0.000289691
2	chr9:70698261:C:T	70698261	NA,T	NA,C	NA,1	NA,inf	NA,inf	NA,0.413745	0.000245194	0.000288868
2	chr9:69964860:AG:A	69964860	NA,A	NA,AG	NA,1	NA,-inf	NA,inf	NA,0.428654	0.000245156	0.000288989
2	chr9:70099534:G:A	70099534	NA,A	NA,G	NA,1	NA,-inf	NA,inf	NA,0.445732	0.000245093	0.000288104
2	chr9:70504866:C:T	70504866	NA,T	NA,C	NA,1	NA,-inf	NA,inf	NA,0.429386	0.000245018	0.000288866
2	chr9:70349048:TTTAA:T	70349048	T,T	TTTAA,TTTAA	1,1	-inf,-inf	inf,inf	0.643617,1.24818	0.000245007	0.000304814
2	chr9:70806884:C:T	70806884	NA,T	NA,C	NA,1	NA,-inf	NA,inf	NA,0.429618	0.000244919	0.000288661
2	chr9:70579447:A:G	70579447	NA,G	NA,A	NA,1	NA,-inf	NA,inf	NA,0.424596	0.000244897	0.000288481
2	chr9:70868214:T:C	70868214	C,C	T,T	1,1	-inf,inf	inf,inf	0.875346,0.373164	0.000244875	0.000269216
2	chr9:70364953:C:T	70364953	NA,T	NA,C	NA,1	NA,inf	NA,inf	NA,0.416104	0.000244803	0.000287898
2	chr9:70522493:C:T	70522493	NA,T	NA,C	NA,1	NA,-inf	NA,inf	NA,0.427183	0.000244688	0.000288617
2	chr9:69948629:C:G	69948629	NA,G	NA,C	NA,1	NA,-inf	NA,inf	NA,0.435944	0.000244513	0.000288257
2	chr9:70046842:A:C	70046842	NA,C	NA,A	NA,1	NA,inf	NA,inf	NA,0.412812	0.000244382	0.000287266
2	chr9:70093683:T:C	70093683	NA,C	NA,T	NA,1	NA,-inf	NA,inf	NA,0.443503	0.000244379	0.000287274
2	chr9:70103223:G:A	70103223	NA,A	NA,G	NA,1	NA,-inf	NA,inf	NA,0.443308	0.00024435	0.000287234
2	chr9:70316453:TA:T	70316453	T,T	TA,TA	1,1	-inf,-inf	inf,inf	1.41948,0.989947	0.000244299	0.000384527
2	chr9:70128017:TA:T	70128017	NA,T	NA,TA	NA,1	NA,-inf	NA,inf	NA,0.431991	0.00024399	0.000286853
2	chr9:70633067:A:G	70633067	NA,G	NA,A	NA,1	NA,-inf	NA,inf	NA,0.4302	0.000243979	0.000287832
2	chr9:70525439:C:T	70525439	NA,T	NA,C	NA,1	NA,-inf	NA,inf	NA,0.423237	0.000243948	0.000287478
2	chr9:70101045:A:G	70101045	NA,G	NA,A	NA,1	NA,-inf	NA,inf	NA,0.441688	0.000243858	0.000286658
2	chr9:70117473:G:A	70117473	NA,A	NA,G	NA,1	NA,-inf	NA,inf	NA,0.431124	0.000243725	0.000286544
2	chr9:70572197:A:G	70572197	NA,G	NA,A	NA,1	NA,inf	NA,inf	NA,0.411047	0.000243475	0.00028706
2	chr9:70102744:T:C	70102744	NA,C	NA,T	NA,1	NA,-inf	NA,inf	NA,0.440224	0.000243413	0.000286138
2	chr9:70295203:C:A	70295203	A,NA	C,NA	1,NA	-inf,NA	inf,NA	0.706223,NA	0.000243167	0.000288664
2	chr9:70445927:A:G	70445927	NA,G	NA,A	NA,1	NA,inf	NA,inf	NA,0.414115	0.00024309	0.000286321
2	chr9:70332994:A:T	70332994	T,T	A,A	1,1	-inf,-inf	inf,inf	0.615805,1.26002	0.000243057	0.000301509
2	chr9:70211426:G:T	70211426	NA,T	NA,G	NA,1	NA,inf	NA,inf	NA,0.414222	0.000242927	0.000285706
2	chr9:70083595:T:C	70083595	NA,C	NA,T	NA,1	NA,-inf	NA,inf	NA,0.422893	0.000242918	0.000286227
2	chr9:70101631:C:T	70101631	NA,T	NA,C	NA,1	NA,-inf	NA,inf	NA,0.438297	0.00024283	0.000285457
2	chr9:70130322:T:A	70130322	NA,A	NA,T	NA,1	NA,-inf	NA,inf	NA,0.427891	0.000242809	0.000285461
2	chr9:70488692:T:A	70488692	A,NA	T,NA	1,NA	-inf,NA	inf,NA	0.886907,NA	0.000242782	0.000304035
2	chr9:70485743:C:T	70485743	NA,T	NA,C	NA,1	NA,inf	NA,inf	NA,0.41638	0.000242772	0.000285097
2	chr9:70119278:A:C	70119278	C,C	A,A	1,1	inf,inf	inf,inf	0.509948,1.31854	0.000242619	0.000297
2	chr9:70638500:A:G	70638500	NA,G	NA,A	NA,1	NA,-inf	NA,inf	NA,0.428363	0.000242514	0.000285679
2	chr9:70096348:C:T	70096348	NA,T	NA,C	NA,1	NA,-inf	NA,inf	NA,0.434331	0.000242359	0.00028502
2	chr9:70435110:T:C	70435110	NA,C	NA,T	NA,1	NA,inf	NA,inf	NA,0.411439	0.000242297	0.000285389
2	chr9:70469895:A:G	70469895	NA,G	NA,A	NA,1	NA,inf	NA,inf	NA,0.412909	0.000242241	0.000285294
2	chr9:70738106:T:C	70738106	NA,C	NA,T	NA,1	NA,inf	NA,inf	NA,0.401929	0.000242226	0.000285482
2	chr9:70109459:G:C	70109459	NA,C	NA,G	NA,1	NA,-inf	NA,inf	NA,0.435955	0.00024214	0.000284641
2	chr9:70601630:C:T	70601630	T,T	C,C	1,1	inf,inf	inf,inf	2.29541,0.0798706	0.000242091	0.00051236
2	chr9:70108930:A:G	70108930	NA,G	NA,A	NA,1	NA,-inf	NA,inf	NA,0.435729	0.000242072	0.000284562
2	chr9:70506550:A:G	70506550	NA,G	NA,A	NA,1	NA,inf	NA,inf	NA,0.410127	0.000241965	0.000285452
2	chr9:70187110:T:A	70187110	A,A	T,T	1,1	inf,inf	inf,inf	0.898017,1.22735	0.000241769	0.000324695
2	chr9:70096885:T:C	70096885	NA,C	NA,T	NA,1	NA,-inf	NA,inf	NA,0.429	0.000240763	0.000283151
2	chr9:70129253:A:G	70129253	G,NA	A,NA	1,NA	inf,NA	inf,NA	0.509458,NA	0.000240762	0.000275512
2	chr9:70626176:C:T	70626176	NA,T	NA,C	NA,1	NA,inf	NA,inf	NA,0.397009	0.000240692	0.000283692
2	chr9:70254128:C:G	70254128	G,G	C,C	1,1	-inf,-inf	inf,inf	0.577483,1.27954	0.000240679	0.000297121
2	chr9:70245086:G:A	70245086	A,A	G,G	1,1	-inf,-inf	inf,inf	0.561957,1.28734	0.000240393	0.000296286
2	chr9:70575755:C:T	70575755	NA,T	NA,C	NA,1	NA,inf	NA,inf	NA,0.393607	0.000240205	0.000282265
2	chr9:70122843:C:T	70122843	NA,T	NA,C	NA,1	NA,-inf	NA,inf	NA,0.41899	0.000240111	0.000282322
2	chr9:70376669:G:C	70376669	NA,C	NA,G	NA,1	NA,inf	NA,inf	NA,0.402627	0.000240035	0.000282756
2	chr9:69987620:A:C	69987620	NA,C	NA,A	NA,1	NA,-inf	NA,inf	NA,0.410099	0.0002397	0.000282611
2	chr9:70022237:A:G	70022237	NA,G	NA,A	NA,1	NA,-inf	NA,inf	NA,0.409625	0.000239619	0.000282516
2	chr9:70245690:CTG:C	70245690	C,C	CTG,CTG	1,1	-inf,-inf	inf,inf	0.566078,1.28301	0.000239555	0.000295384
2	chr9:70250407:T:C	70250407	C,C	T,T	1,1	-inf,-inf	inf,inf	0.539663,1.29639	0.000239254	0.000294194
2	chr9:70051658:G:C	70051658	C,C	G,G	1,1	-inf,inf	inf,inf	1.36777,0.353408	0.000239203	0.000297826
2	chr9:70077044:G:A	70077044	NA,A	NA,G	NA,1	NA,-inf	NA,inf	NA,0.412374	0.000239148	0.000281223
2	chr9:70860029:A:G	70860029	G,G	A,A	1,1	-inf,-inf	inf,inf	1.31692,0.038459	0.000239077	0.00027802
2	chr9:70471809:C:T	70471809	NA,T	NA,C	NA,1	NA,-inf	NA,inf	NA,0.407158	0.000238832	0.000281402
2	chr9:70404069:G:A	70404069	NA,A	NA,G	NA,1	NA,inf	NA,inf	NA,0.398019	0.000238818	0.000281661
2	chr9:70092083:A:G	70092083	NA,G	NA,A	NA,1	NA,-inf	NA,inf	NA,0.406569	0.000238658	0.00028099
2	chr9:70573800:G:A	70573800	A,NA	G,NA	1,NA	-inf,NA	inf,NA	0.639606,NA	0.000238583	0.000280714
2	chr9:70375673:T:C	70375673	NA,C	NA,T	NA,1	NA,inf	NA,inf	NA,0.397525	0.000238498	0.000280947
2	chr9:70398598:C:T	70398598	T,T	C,C	1,1	inf,-inf	inf,inf	0.952982,0.498947	0.00023847	0.000273028
2	chr9:70302504:T:A	70302504	NA,A	NA,T	NA,1	NA,inf	NA,inf	NA,0.422384	0.000238437	0.000280586
2	chr9:70637357:T:C	70637357	C,C	T,T	1,1	-inf,-inf	inf,inf	0.675278,0.913569	0.00023838	0.000278606
2	chr9:70098946:T:G	70098946	NA,G	NA,T	NA,1	NA,-inf	NA,inf	NA,0.422987	0.000238281	0.000280133
2	chr9:70026776:A:G	70026776	NA,G	NA,A	NA,1	NA,inf	NA,inf	NA,0.398354	0.000238248	0.00028057
2	chr9:70105726:G:A	70105726	NA,A	NA,G	NA,1	NA,-inf	NA,inf	NA,0.42261	0.000238187	0.000280016
2	chr9:70103391:CAT:C	70103391	NA,C	NA,CAT	NA,1	NA,-inf	NA,inf	NA,0.42251	0.000238161	0.000279985
2	chr9:70103596:C:T	70103596	NA,T	NA,C	NA,1	NA,-inf	NA,inf	NA,0.422288	0.0002381	0.000279914
2	chr9:70398190:G:C	70398190	NA,C	NA,G	NA,1	NA,-inf	NA,inf	NA,0.389472	0.000238007	0.000280184
2	chr9:70754587:T:C	70754587	NA,C	NA,T	NA,1	NA,inf	NA,inf	NA,0.388196	0.000237992	0.000280499
2	chr9:70080721:C:T	70080721	NA,T	NA,C	NA,1	NA,-inf	NA,inf	NA,0.403899	0.000237948	0.000280345
2	chr9:70190185:G:A	70190185	A,A	G,G	1,1	inf,inf	inf,inf	0.520472,1.30634	0.000237736	0.000290999
2	chr9:70017880:T:C	70017880	C,C	T,T	1,1	-inf,inf	inf,inf	1.02538,0.913147	0.00023772	0.00030797
2	chr9:70921411:C:T	70921411	NA,T	NA,C	NA,1	NA,inf	NA,inf	NA,0.398059	0.000237704	0.000280008
2	chr9:70152489:G:A	70152489	A,A	G,G	1,1	inf,inf	inf,inf	0.338474,1.39374	0.000237506	0.000285694
2	chr9:70124417:C:T	70124417	NA,T	NA,C	NA,1	NA,inf	NA,inf	NA,0.387301	0.000237363	0.000279837
2	chr9:70104031:G:A	70104031	NA,A	NA,G	NA,1	NA,-inf	NA,inf	NA,0.419677	0.000237335	0.00027902
2	chr9:70048923:A:G	70048923	NA,G	NA,A	NA,1	NA,inf	NA,inf	NA,0.391648	0.000237026	0.000278645
2	chr9:70915555:T:C	70915555	C,C	T,T	1,1	inf,-inf	inf,inf	0.522437,0.995877	0.000236998	0.000274113
2	chr9:70104995:A:G	70104995	NA,G	NA,A	NA,1	NA,-inf	NA,inf	NA,0.418394	0.000236961	0.000278582
2	chr9:70146328:A:G	70146328	NA,G	NA,A	NA,1	NA,inf	NA,inf	NA,0.390921	0.000236879	0.000278846
2	chr9:70659425:G:A	70659425	A,NA	G,NA	1,NA	inf,NA	inf,NA	0.913388,NA	0.000236811	0.000301636
2	chr9:70864099:A:G	70864099	NA,G	NA,A	NA,1	NA,-inf	NA,inf	NA,0.399774	0.000236775	0.000279658
2	chr9:70455464:A:T	70455464	NA,T	NA,A	NA,1	NA,inf	NA,inf	NA,0.391004	0.000236724	0.00027919
2	chr9:69972791:A:G	69972791	NA,G	NA,A	NA,1	NA,-inf	NA,inf	NA,0.400005	0.000236721	0.000279094
2	chr9:69946732:T:C	69946732	C,NA	T,NA	1,NA	inf,NA	inf,NA	0.47904,NA	0.000236661	0.000269924
2	chr9:70106694:C:T	70106694	NA,T	NA,C	NA,1	NA,-inf	NA,inf	NA,0.417115	0.000236594	0.000278152
2	chr9:70108308:T:C	70108308	NA,C	NA,T	NA,1	NA,-inf	NA,inf	NA,0.417095	0.000236588	0.000278145
2	chr9:69933165:A:G	69933165	G,G	A,A	1,1	inf,-inf	inf,inf	0.936966,0.516345	0.000236498	0.000270241
2	chr9:70102386:C:G	70102386	NA,G	NA,C	NA,1	NA,-inf	NA,inf	NA,0.414149	0.000236411	0.000278052
2	chr9:70479655:T:C	70479655	NA,C	NA,T	NA,1	NA,inf	NA,inf	NA,0.389876	0.000236338	0.000278749
2	chr9:70166280:C:T	70166280	NA,T	NA,C	NA,1	NA,inf	NA,inf	NA,0.378648	0.000236186	0.000276098
2	chr9:70343321:T:A	70343321	A,A	T,T	1,1	-inf,-inf	inf,inf	0.607953,1.24704	0.000235972	0.000292509
2	chr9:70204676:GA:G	70204676	NA,G	NA,GA	NA,1	NA,-inf	NA,inf	NA,0.396324	0.000235965	0.000278571
2	chr9:70331415:AAAAC:A	70331415	A,A	AAAAC,AAAAC	1,1	-inf,-inf	inf,inf	0.645811,1.22571	0.000235936	0.000293736
2	chr9:70454021:T:C	70454021	NA,C	NA,T	NA,1	NA,inf	NA,inf	NA,0.388383	0.000235932	0.000278262
2	chr9:70108293:A:G	70108293	NA,G	NA,A	NA,1	NA,-inf	NA,inf	NA,0.414797	0.000235927	0.000277372
2	chr9:70444756:C:T	70444756	NA,T	NA,C	NA,1	NA,inf	NA,inf	NA,0.388273	0.000235899	0.000278224
2	chr9:70106362:T:TC	70106362	NA,TC	NA,T	NA,1	NA,-inf	NA,inf	NA,0.41467	0.000235891	0.00027733
2	chr9:70591658:C:T	70591658	T,T	C,C	1,1	inf,inf	inf,inf	0.00993627,1.34674	0.00023588	0.000276135
2	chr9:70440932:A:G	70440932	NA,G	NA,A	NA,1	NA,inf	NA,inf	NA,0.388167	0.000235868	0.000278187
2	chr9:70437303:A:T	70437303	NA,T	NA,A	NA,1	NA,inf	NA,inf	NA,0.388072	0.00023584	0.000278154
2	chr9:70827497:C:T	70827497	T,T	C,C	1,1	-inf,inf	inf,inf	1.23682,0.310622	0.00023573	0.000277711
2	chr9:70015875:C:G	70015875	G,G	C,C	1,1	-inf,-inf	inf,inf	0.827901,0.621785	0.000235621	0.000267156
2	chr9:70198592:TTC:T	70198592	NA,T	NA,TTC	NA,1	NA,-inf	NA,inf	NA,0.394578	0.000235457	0.00027797
2	chr9:70106093:T:C	70106093	NA,C	NA,T	NA,1	NA,-inf	NA,inf	NA,0.412261	0.000235205	0.000276526
2	chr9:70198476:C:T	70198476	T,T	C,C	1,1	inf,inf	inf,inf	0.550193,1.28031	0.000235003	0.000289316
2	chr9:70107832:A:C	70107832	NA,C	NA,A	NA,1	NA,-inf	NA,inf	NA,0.409764	0.000234492	0.000275694
2	chr9:70106659:A:G	70106659	NA,G	NA,A	NA,1	NA,-inf	NA,inf	NA,0.408639	0.000234176	0.000275323
2	chr9:70107313:G:A	70107313	NA,A	NA,G	NA,1	NA,-inf	NA,inf	NA,0.408382	0.000234101	0.000275236
2	chr9:70636746:G:A	70636746	NA,A	NA,G	NA,1	NA,-inf	NA,inf	NA,0.396498	0.000234048	0.000275872
2	chr9:70098004:C:A	70098004	NA,A	NA,C	NA,1	NA,-inf	NA,inf	NA,0.405323	0.000233893	0.000275102
2	chr9:70636747:G:T	70636747	NA,T	NA,G	NA,1	NA,-inf	NA,inf	NA,0.395403	0.000233736	0.000275504
2	chr9:70104051:C:T	70104051	NA,T	NA,C	NA,1	NA,-inf	NA,inf	NA,0.406895	0.000233684	0.000274747
2	chr9:70497751:G:A	70497751	NA,A	NA,G	NA,1	NA,inf	NA,inf	NA,0.385212	0.000233683	0.000274711
2	chr9:70041092:T:A	70041092	NA,A	NA,T	NA,1	NA,-inf	NA,inf	NA,0.389443	0.000233681	0.000275423
2	chr9:70081478:G:A	70081478	NA,A	NA,G	NA,1	NA,inf	NA,inf	NA,0.381188	0.000233663	0.000274988
2	chr9:70405728:G:A	70405728	NA,A	NA,G	NA,1	NA,inf	NA,inf	NA,0.380512	0.000233659	0.000275575
2	chr9:70103667:C:T	70103667	NA,T	NA,C	NA,1	NA,-inf	NA,inf	NA,0.406253	0.000233504	0.000274537
2	chr9:69994751:C:T	69994751	NA,T	NA,C	NA,1	NA,inf	NA,inf	NA,0.376101	0.000233504	0.000275543
2	chr9:70405597:T:C	70405597	NA,C	NA,T	NA,1	NA,inf	NA,inf	NA,0.379632	0.000233405	0.000275276
2	chr9:70349851:A:G	70349851	G,G	A,A	1,1	-inf,-inf	inf,inf	0.629666,1.22799	0.000233405	0.000290022
2	chr9:70415699:C:T	70415699	NA,T	NA,C	NA,1	NA,inf	NA,inf	NA,0.379409	0.000233337	0.000275198
2	chr9:70529810:C:A	70529810	NA,A	NA,C	NA,1	NA,-inf	NA,inf	NA,0.387622	0.000233294	0.000274955
2	chr9:70573118:T:C	70573118	NA,C	NA,T	NA,1	NA,-inf	NA,inf	NA,0.387798	0.000233294	0.000275382
2	chr9:70409677:CAAAT:C	70409677	NA,C	NA,CAAAT	NA,1	NA,inf	NA,inf	NA,0.379097	0.000233245	0.00027509
2	chr9:70105366:C:T	70105366	NA,T	NA,C	NA,1	NA,-inf	NA,inf	NA,0.403908	0.000232843	0.000273764
2	chr9:70908024:AG:A	70908024	NA,A	NA,AG	NA,1	NA,inf	NA,inf	NA,0.379933	0.000232763	0.000274473
2	chr9:70069074:G:A	70069074	A,A	G,G	1,1	-inf,inf	inf,inf	1.38407,0.303137	0.00023275	0.000289815
2	chr9:70779869:T:C	70779869	NA,C	NA,T	NA,1	NA,inf	NA,inf	NA,0.369105	0.000232528	0.000273888
2	chr9:70042329:G:A	70042329	NA,A	NA,G	NA,1	NA,inf	NA,inf	NA,0.377205	0.000232441	0.000274923
2	chr9:70220165:G:A	70220165	A,A	G,G	1,1	inf,inf	inf,inf	0.453311,1.29829	0.000232052	0.000285035
2	chr9:70176653:C:A	70176653	NA,A	NA,C	NA,1	NA,inf	NA,inf	NA,0.373004	0.000231831	0.000273517
2	chr9:70078504:G:A	70078504	NA,A	NA,G	NA,1	NA,-inf	NA,inf	NA,0.384952	0.000231799	0.000273138
2	chr9:70771865:T:C	70771865	C,C	T,T	1,1	-inf,inf	inf,inf	0.117403,1.32915	0.000231596	0.000272836
2	chr9:70693794:A:G	70693794	NA,G	NA,A	NA,1	NA,inf	NA,inf	NA,0.369325	0.000231443	0.000272373
2	chr9:70449454:C:T	70449454	NA,T	NA,C	NA,1	NA,inf	NA,inf	NA,0.369719	0.000231441	0.000273061
2	chr9:70284173:C:T	70284173	T,T	C,C	1,1	-inf,-inf	inf,inf	0.585513,1.24835	0.000231429	0.000286209
2	chr9:70754565:C:T	70754565	NA,T	NA,C	NA,1	NA,-inf	NA,inf	NA,0.386995	0.000231395	0.000272748
2	chr9:70486919:A:G	70486919	NA,G	NA,A	NA,1	NA,-inf	NA,inf	NA,0.374868	0.000231011	0.000273209
2	chr9:70026211:A:G	70026211	NA,G	NA,A	NA,1	NA,-inf	NA,inf	NA,0.378896	0.00023081	0.000272242
2	chr9:70263842:A:T	70263842	NA,T	NA,A	NA,1	NA,-inf	NA,inf	NA,0.383684	0.000230528	0.000271513
2	chr9:70849850:G:A	70849850	NA,A	NA,G	NA,1	NA,-inf	NA,inf	NA,0.376861	0.000230256	0.000272083
2	chr9:70124950:A:G	70124950	NA,G	NA,A	NA,1	NA,-inf	NA,inf	NA,0.384377	0.000230241	0.000270904
2	chr9:70121069:C:T	70121069	NA,T	NA,C	NA,1	NA,-inf	NA,inf	NA,0.383687	0.00023005	0.000270681
2	chr9:70853097:T:A	70853097	A,A	T,T	1,1	-inf,-inf	inf,inf	1.25502,0.241492	0.000229775	0.000270825
2	chr9:70196290:C:T	70196290	T,T	C,C	1,1	inf,inf	inf,inf	0.468906,1.31112	0.000229583	0.000279523
2	chr9:70298560:T:C	70298560	NA,C	NA,T	NA,1	NA,inf	NA,inf	NA,0.362224	0.000229581	0.000269874
2	chr9:70854728:A:C	70854728	NA,C	NA,A	NA,1	NA,inf	NA,inf	NA,0.365441	0.000229507	0.000270284
2	chr9:70190759:A:G	70190759	G,G	A,A	1,1	inf,inf	inf,inf	0.838356,1.22899	0.000229497	0.000304821
2	chr9:70014387:C:T	70014387	NA,T	NA,C	NA,1	NA,-inf	NA,inf	NA,0.374307	0.000229482	0.000270564
2	chr9:70030948:T:C	70030948	NA,C	NA,T	NA,1	NA,-inf	NA,inf	NA,0.373983	0.000229425	0.00027051
2	chr9:70050233:G:GA	70050233	GA,GA	G,G	1,1	-inf,inf	inf,inf	1.47855,0.092579	0.000229402	0.00028644
2	chr9:70281262:G:A	70281262	A,NA	G,NA	1,NA	inf,NA	inf,NA	0.578351,NA	0.000229344	0.000266923
2	chr9:70264388:G:A	70264388	NA,A	NA,G	NA,1	NA,-inf	NA,inf	NA,0.382386	0.000229311	0.000269483
2	chr9:70634413:TATA:T	70634413	NA,T	NA,TATA	NA,1	NA,inf	NA,inf	NA,0.358469	0.000229302	0.00027039
2	chr9:70426747:C:T	70426747	NA,T	NA,C	NA,1	NA,-inf	NA,inf	NA,0.374489	0.000228926	0.000270474
2	chr9:70417109:T:C	70417109	C,NA	T,NA	1,NA	inf,NA	inf,NA	1.0842,NA	0.000228791	0.000317105
2	chr9:70666285:C:T	70666285	T,NA	C,NA	1,NA	inf,NA	inf,NA	0.903044,NA	0.000228662	0.00029285
2	chr9:70519228:G:A	70519228	A,A	G,G	1,1	inf,inf	inf,inf	5.0692,0.384455	0.000228202	0.0984364
2	chr9:70258850:C:T	70258850	T,T	C,C	1,1	-inf,-inf	inf,inf	0.601229,1.23109	0.000228104	0.000282609
2	chr9:70034289:A:G	70034289	NA,G	NA,A	NA,1	NA,-inf	NA,inf	NA,0.36887	0.000228035	0.000268938
2	chr9:70328700:G:A	70328700	NA,A	NA,G	NA,1	NA,-inf	NA,inf	NA,0.368001	0.000227975	0.000269132
2	chr9:70437075:A:G	70437075	NA,G	NA,A	NA,1	NA,inf	NA,inf	NA,0.35978	0.000227797	0.00026867
2	chr9:69992124:T:A	69992124	NA,A	NA,T	NA,1	NA,-inf	NA,inf	NA,0.368459	0.000227793	0.000268576
2	chr9:70482905:A:G	70482905	NA,G	NA,A	NA,1	NA,inf	NA,inf	NA,0.362917	0.000227708	0.000268219
2	chr9:70434388:G:T	70434388	NA,T	NA,G	NA,1	NA,inf	NA,inf	NA,0.359161	0.000227635	0.000268471
2	chr9:70594473:C:T	70594473	NA,T	NA,C	NA,1	NA,inf	NA,inf	NA,0.355639	0.000227596	0.00026774
2	chr9:70912393:T:C	70912393	NA,C	NA,T	NA,1	NA,inf	NA,inf	NA,0.353547	0.000227507	0.000268211
2	chr9:70645730:G:A	70645730	NA,A	NA,G	NA,1	NA,-inf	NA,inf	NA,0.373933	0.000227407	0.000268366
2	chr9:70159824:A:G	70159824	NA,G	NA,A	NA,1	NA,-inf	NA,inf	NA,0.365585	0.000227286	0.000268306
2	chr9:70389727:C:T	70389727	NA,T	NA,C	NA,1	NA,-inf	NA,inf	NA,0.356078	0.000226994	0.000267295
2	chr9:70751644:A:C	70751644	NA,C	NA,A	NA,1	NA,-inf	NA,inf	NA,0.362644	0.000226817	0.000267308
2	chr9:70802140:GGAAAGGA:G	70802140	NA,G	NA,GGAAAGGA	NA,1	NA,inf	NA,inf	NA,0.35947	0.000226717	0.000266859
2	chr9:70219505:G:A	70219505	A,A	G,G	1,1	inf,inf	inf,inf	0.564153,1.25095	0.000226537	0.000279325
2	chr9:70804964:T:C	70804964	NA,C	NA,T	NA,1	NA,-inf	NA,inf	NA,0.361105	0.000226449	0.000266911
2	chr9:70214911:C:T	70214911	T,T	C,C	1,1	inf,inf	inf,inf	0.540752,1.26335	0.000226446	0.000278526
2	chr9:70250882:C:T	70250882	NA,T	NA,C	NA,1	NA,-inf	NA,inf	NA,0.36536	0.000226286	0.000266143
2	chr9:70471285:G:A	70471285	NA,A	NA,G	NA,1	NA,inf	NA,inf	NA,0.355041	0.00022628	0.000266891
2	chr9:70532662:G:A	70532662	NA,A	NA,G	NA,1	NA,inf	NA,inf	NA,0.353136	0.000226209	0.000266282
2	chr9:70847163:C:T	70847163	T,T	C,C	1,1	-inf,inf	inf,inf	1.28887,0.163486	0.0002262	0.000266351
2	chr9:70696876:C:T	70696876	T,T	C,C	1,1	inf,inf	inf,inf	0.648652,0.554239	0.000226173	0.000248157
2	chr9:70471921:A:T	70471921	NA,T	NA,A	NA,1	NA,inf	NA,inf	NA,0.35464	0.000226169	0.000266759
2	chr9:70182205:C:T	70182205	NA,T	NA,C	NA,1	NA,inf	NA,inf	NA,0.355228	0.000226121	0.000265646
2	chr9:70465814:C:T	70465814	NA,T	NA,C	NA,1	NA,inf	NA,inf	NA,0.354197	0.00022605	0.000266619
2	chr9:70469566:C:T	70469566	NA,T	NA,C	NA,1	NA,inf	NA,inf	NA,0.353833	0.000225952	0.000266504
2	chr9:70336501:A:G	70336501	G,G	A,A	1,1	inf,inf	inf,inf	1.01788,0.22499	0.000225855	0.000252311
2	chr9:70861082:G:A	70861082	A,A	G,G	1,1	-inf,-inf	inf,inf	1.27291,0.0694258	0.000225784	0.000262183
2	chr9:70106373:A:G	70106373	NA,G	NA,A	NA,1	NA,-inf	NA,inf	NA,0.375048	0.000225639	0.00026543
2	chr9:70544202:C:T	70544202	NA,T	NA,C	NA,1	NA,inf	NA,inf	NA,0.351514	0.000225604	0.000265777
2	chr9:70015963:A:C	70015963	C,C	A,A	1,1	-inf,-inf	inf,inf	0.793471,0.635323	0.000225552	0.000255985
2	chr9:70764751:T:C	70764751	NA,C	NA,T	NA,1	NA,-inf	NA,inf	NA,0.358392	0.000225333	0.000265299
2	chr9:69955732:A:G	69955732	NA,G	NA,A	NA,1	NA,-inf	NA,inf	NA,0.357862	0.000224936	0.000265261
2	chr9:70510590:G:C	70510590	NA,C	NA,G	NA,1	NA,-inf	NA,inf	NA,0.357365	0.000224878	0.00026538
2	chr9:70103431:C:T	70103431	NA,T	NA,C	NA,1	NA,inf	NA,inf	NA,0.347716	0.000224705	0.000265332
2	chr9:70141376:A:G	70141376	G,G	A,A	1,1	inf,inf	inf,inf	0.388799,1.32259	0.000224684	0.000271995
2	chr9:70013601:T:C	70013601	C,C	T,T	1,1	-inf,-inf	inf,inf	0.82136,0.597157	0.000224622	0.000254743
2	chr9:70691029:G:A	70691029	A,NA	G,NA	1,NA	-inf,NA	inf,NA	0.681228,NA	0.000224417	0.000270222
2	chr9:70847577:G:T	70847577	T,T	G,G	1,1	-inf,inf	inf,inf	1.27839,0.177304	0.000224396	0.000264223
2	chr9:70179311:G:C	70179311	NA,C	NA,G	NA,1	NA,inf	NA,inf	NA,0.346705	0.000224327	0.000264655
2	chr9:70470371:G:A	70470371	NA,A	NA,G	NA,1	NA,-inf	NA,inf	NA,0.351969	0.000224216	0.000263872
2	chr9:70163410:T:C	70163410	NA,C	NA,T	NA,1	NA,inf	NA,inf	NA,0.346062	0.000224156	0.000264452
2	chr9:70828288:A:G	70828288	G,G	A,A	1,1	-inf,inf	inf,inf	1.21039,0.306659	0.000224052	0.000263941
2	chr9:70528571:C:T	70528571	NA,T	NA,C	NA,1	NA,-inf	NA,inf	NA,0.351563	0.000223952	0.000263506
2	chr9:70406902:A:G	70406902	NA,G	NA,A	NA,1	NA,-inf	NA,inf	NA,0.353942	0.000223948	0.000263879
2	chr9:70802050:A:C	70802050	NA,C	NA,A	NA,1	NA,inf	NA,inf	NA,0.347497	0.000223928	0.000264052
2	chr9:70434392:C:T	70434392	NA,T	NA,C	NA,1	NA,inf	NA,inf	NA,0.344629	0.000223723	0.000263858
2	chr9:70803636:A:G	70803636	NA,G	NA,A	NA,1	NA,inf	NA,inf	NA,0.338609	0.000223695	0.000263442
2	chr9:70091431:T:G	70091431	G,G	T,T	1,1	-inf,-inf	inf,inf	0.280958,1.35032	0.000223686	0.000265871
2	chr9:70504110:G:A	70504110	A,NA	G,NA	1,NA	inf,NA	inf,NA	0.434026,NA	0.000223663	0.000254293
2	chr9:70107171:G:A	70107171	NA,A	NA,G	NA,1	NA,-inf	NA,inf	NA,0.367623	0.00022366	0.000263109
2	chr9:70090691:G:C	70090691	C,C	G,G	1,1	-inf,-inf	inf,inf	0.284935,1.34869	0.000223606	0.00026586
2	chr9:70202359:C:T	70202359	NA,T	NA,C	NA,1	NA,-inf	NA,inf	NA,0.351772	0.000223596	0.000263946
2	chr9:70834129:G:A	70834129	NA,A	NA,G	NA,1	NA,-inf	NA,inf	NA,0.348485	0.000223089	0.000263239
2	chr9:70444263:C:T	70444263	NA,T	NA,C	NA,1	NA,inf	NA,inf	NA,0.343387	0.000222879	0.00026256
2	chr9:70763581:T:C	70763581	C,NA	T,NA	1,NA	inf,NA	inf,NA	0.843726,NA	0.000222641	0.0002803
2	chr9:70752586:CAAT:C	70752586	NA,C	NA,CAAT	NA,1	NA,-inf	NA,inf	NA,0.355524	0.0002226	0.000262688
2	chr9:70546350:G:A	70546350	NA,A	NA,G	NA,1	NA,inf	NA,inf	NA,0.339402	0.000222408	0.000262022
2	chr9:70765213:T:G	70765213	NA,G	NA,T	NA,1	NA,-inf	NA,inf	NA,0.347112	0.000222368	0.000261817
2	chr9:70523828:C:T	70523828	NA,T	NA,C	NA,1	NA,-inf	NA,inf	NA,0.347633	0.000222359	0.000262088
2	chr9:70675276:T:C	70675276	NA,C	NA,T	NA,1	NA,-inf	NA,inf	NA,0.349369	0.000222302	0.000262015
2	chr9:70389074:A:G	70389074	G,G	A,A	1,1	inf,inf	inf,inf	3.03638,0.64467	0.000222269	0.00239709
2	chr9:70506525:C:T	70506525	NA,T	NA,C	NA,1	NA,-inf	NA,inf	NA,0.349139	0.000222181	0.000261942
2	chr9:70280426:A:G	70280426	NA,G	NA,A	NA,1	NA,inf	NA,inf	NA,0.341357	0.000222033	0.00026129
2	chr9:70747010:A:T	70747010	NA,T	NA,A	NA,1	NA,-inf	NA,inf	NA,0.343601	0.000221787	0.000261391
2	chr9:70434910:T:A	70434910	NA,A	NA,T	NA,1	NA,-inf	NA,inf	NA,0.329447	0.000221619	0.000260989
2	chr9:70856732:C:T	70856732	NA,T	NA,C	NA,1	NA,inf	NA,inf	NA,0.340055	0.000221548	0.000260891
2	chr9:70621937:A:G	70621937	NA,G	NA,A	NA,1	NA,-inf	NA,inf	NA,0.346024	0.000221497	0.000261346
2	chr9:70472101:T:C	70472101	NA,C	NA,T	NA,1	NA,-inf	NA,inf	NA,0.328589	0.000221492	0.000260867
2	chr9:70805821:C:A	70805821	NA,A	NA,C	NA,1	NA,inf	NA,inf	NA,0.337453	0.000221445	0.000260598
2	chr9:70834979:G:A	70834979	NA,A	NA,G	NA,1	NA,-inf	NA,inf	NA,0.349607	0.000221394	0.00026085
2	chr9:70138045:C:A	70138045	NA,A	NA,C	NA,1	NA,-inf	NA,inf	NA,0.342084	0.000221371	0.000260291
2	chr9:70151325:T:C	70151325	NA,C	NA,T	NA,1	NA,-inf	NA,inf	NA,0.34204	0.000221361	0.000260279
2	chr9:70544770:T:A	70544770	NA,A	NA,T	NA,1	NA,inf	NA,inf	NA,0.333093	0.00022132	0.000260611
2	chr9:70146528:C:G	70146528	NA,G	NA,C	NA,1	NA,-inf	NA,inf	NA,0.341828	0.000221305	0.000260214
2	chr9:70686981:C:T	70686981	NA,T	NA,C	NA,1	NA,-inf	NA,inf	NA,0.341948	0.00022122	0.000260521
2	chr9:70140821:A:T	70140821	NA,T	NA,A	NA,1	NA,-inf	NA,inf	NA,0.341356	0.000221184	0.000260073
2	chr9:70150754:C:T	70150754	NA,T	NA,C	NA,1	NA,-inf	NA,inf	NA,0.341356	0.000221184	0.000260073
2	chr9:69969643:A:G	69969643	NA,G	NA,A	NA,1	NA,inf	NA,inf	NA,0.337203	0.000221147	0.000260579
2	chr9:70259953:T:A	70259953	A,A	T,T	1,1	-inf,-inf	inf,inf	0.568425,1.23124	0.000221118	0.000273039
2	chr9:70193620:TAA:T	70193620	T,T	TAA,TAA	1,1	inf,inf	inf,inf	0.55823,1.23618	0.000221069	0.000272647
2	chr9:70037527:A:T	70037527	NA,T	NA,A	NA,1	NA,inf	NA,inf	NA,0.330868	0.000221017	0.000259916
2	chr9:70912372:T:C	70912372	NA,C	NA,T	NA,1	NA,inf	NA,inf	NA,0.335839	0.000220913	0.00026037
2	chr9:70146666:C:A	70146666	NA,A	NA,C	NA,1	NA,-inf	NA,inf	NA,0.340255	0.000220902	0.000259743
2	chr9:70014746:C:T	70014746	T,T	C,C	1,1	-inf,-inf	inf,inf	0.867337,0.410407	0.000220774	0.000245963
2	chr9:70506951:A:G	70506951	NA,G	NA,A	NA,1	NA,-inf	NA,inf	NA,0.342944	0.000220596	0.000260073
2	chr9:70063302:A:G	70063302	NA,G	NA,A	NA,1	NA,-inf	NA,inf	NA,0.343871	0.000220312	0.000259131
2	chr9:70486254:T:A	70486254	NA,A	NA,T	NA,1	NA,inf	NA,inf	NA,0.336724	0.000220287	0.000258905
2	chr9:70799448:T:C	70799448	NA,C	NA,T	NA,1	NA,inf	NA,inf	NA,0.332949	0.000220197	0.000259642
2	chr9:70550739:T:C	70550739	NA,C	NA,T	NA,1	NA,inf	NA,inf	NA,0.328154	0.000220036	0.000259659
2	chr9:70480123:T:C	70480123	NA,C	NA,T	NA,1	NA,inf	NA,inf	NA,0.331266	0.000220012	0.000258889
2	chr9:70863842:G:A	70863842	NA,A	NA,G	NA,1	NA,inf	NA,inf	NA,0.331597	0.000219841	0.000258696
2	chr9:70293580:A:G	70293580	G,G	A,A	1,1	-inf,-inf	inf,inf	0.576862,1.22262	0.000219782	0.000271607
2	chr9:70663689:G:T	70663689	NA,T	NA,G	NA,1	NA,-inf	NA,inf	NA,0.341192	0.000219739	0.000259136
2	chr9:69988887:T:C	69988887	NA,C	NA,T	NA,1	NA,inf	NA,inf	NA,0.327731	0.000219695	0.000258108
2	chr9:70556286:T:C	70556286	NA,C	NA,T	NA,1	NA,-inf	NA,inf	NA,0.345997	0.000219629	0.000259652
2	chr9:70895380:G:A	70895380	NA,A	NA,G	NA,1	NA,-inf	NA,inf	NA,0.335556	0.000219602	0.00025883
2	chr9:70185890:G:A	70185890	NA,A	NA,G	NA,1	NA,inf	NA,inf	NA,0.32877	0.000219538	0.000258587
2	chr9:70739020:C:A	70739020	NA,A	NA,C	NA,1	NA,-inf	NA,inf	NA,0.334521	0.000219468	0.000258662
2	chr9:70607625:G:A	70607625	NA,A	NA,G	NA,1	NA,-inf	NA,inf	NA,0.334946	0.000219158	0.000257728
2	chr9:70879786:T:C	70879786	NA,C	NA,T	NA,1	NA,-inf	NA,inf	NA,0.33861	0.000219132	0.000258401
2	chr9:70456507:A:G	70456507	NA,G	NA,A	NA,1	NA,-inf	NA,inf	NA,0.329867	0.000219075	0.000257934
2	chr9:69982480:C:T	69982480	NA,T	NA,C	NA,1	NA,-inf	NA,inf	NA,0.334753	0.000218997	0.000258208
2	chr9:70454636:G:A	70454636	NA,A	NA,G	NA,1	NA,-inf	NA,inf	NA,0.329328	0.000218939	0.000257775
2	chr9:70295968:C:T	70295968	NA,T	NA,C	NA,1	NA,inf	NA,inf	NA,0.328939	0.000218865	0.000257794
2	chr9:70314207:A:G	70314207	NA,G	NA,A	NA,1	NA,inf	NA,inf	NA,0.326166	0.000218784	0.0002574
2	chr9:70668239:T:C	70668239	NA,C	NA,T	NA,1	NA,inf	NA,inf	NA,0.321002	0.000218779	0.000257805
2	chr9:70140391:G:A	70140391	NA,A	NA,G	NA,1	NA,-inf	NA,inf	NA,0.336539	0.000218773	0.000257355
2	chr9:70198869:C:A	70198869	NA,A	NA,C	NA,1	NA,-inf	NA,inf	NA,0.333987	0.000218696	0.000257777
2	chr9:69962463:A:C	69962463	NA,C	NA,A	NA,1	NA,inf	NA,inf	NA,0.327479	0.000218656	0.000257668
2	chr9:70482881:G:A	70482881	NA,A	NA,G	NA,1	NA,-inf	NA,inf	NA,0.331281	0.000218633	0.000257525
2	chr9:70245994:G:A	70245994	A,A	G,G	1,1	-inf,-inf	inf,inf	0.591397,1.21097	0.000218583	0.000270538
2	chr9:70303310:T:C	70303310	C,C	T,T	1,1	-inf,-inf	inf,inf	0.553457,1.2318	0.000218337	0.000269172
2	chr9:70485570:A:C	70485570	NA,C	NA,A	NA,1	NA,-inf	NA,inf	NA,0.334655	0.000218206	0.000257714
2	chr9:70922484:T:C	70922484	C,C	T,T	1,1	-inf,inf	inf,inf	1.15751,0.368626	0.000217921	0.000259934
2	chr9:70181709:T:G	70181709	G,G	T,T	1,1	inf,inf	inf,inf	0.493679,1.26781	0.000217598	0.000265703
2	chr9:70518090:G:C	70518090	NA,C	NA,G	NA,1	NA,-inf	NA,inf	NA,0.330791	0.000217572	0.000256504
2	chr9:70418830:G:A	70418830	NA,A	NA,G	NA,1	NA,-inf	NA,inf	NA,0.329415	0.000217545	0.000256016
2	chr9:70208708:T:C	70208708	NA,C	NA,T	NA,1	NA,-inf	NA,inf	NA,0.330133	0.000217467	0.000256186
2	chr9:70546644:A:G	70546644	NA,G	NA,A	NA,1	NA,-inf	NA,inf	NA,0.328851	0.00021742	0.00025645
2	chr9:70236692:T:C	70236692	NA,C	NA,T	NA,1	NA,-inf	NA,inf	NA,0.329813	0.000217389	0.000256094
2	chr9:70644664:C:T	70644664	NA,T	NA,C	NA,1	NA,inf	NA,inf	NA,0.313222	0.000217307	0.000256237
2	chr9:70794186:T:G	70794186	G,G	T,T	1,1	inf,inf	inf,inf	0.988784,0.866925	0.000217303	0.000279636
2	chr9:70478883:G:A	70478883	NA,A	NA,G	NA,1	NA,-inf	NA,inf	NA,0.327189	0.000217117	0.000255856
2	chr9:70162162:C:T	70162162	NA,T	NA,C	NA,1	NA,-inf	NA,inf	NA,0.32862	0.000217096	0.00025575
2	chr9:70252769:C:T	70252769	NA,T	NA,C	NA,1	NA,-inf	NA,inf	NA,0.328463	0.000217057	0.000255704
2	chr9:70250541:G:A	70250541	NA,A	NA,G	NA,1	NA,-inf	NA,inf	NA,0.328463	0.000217057	0.000255704
2	chr9:69956110:C:G	69956110	NA,G	NA,C	NA,1	NA,-inf	NA,inf	NA,0.32876	0.000217017	0.000255926
2	chr9:70179451:A:G	70179451	G,G	A,A	1,1	inf,inf	inf,inf	0.54385,1.23999	0.000217006	0.000266377
2	chr9:70017237:A:G	70017237	NA,G	NA,A	NA,1	NA,inf	NA,inf	NA,0.326722	0.000216991	0.000256288
2	chr9:70046117:C:T	70046117	NA,T	NA,C	NA,1	NA,inf	NA,inf	NA,0.31198	0.000216881	0.000255696
2	chr9:70253713:C:A	70253713	NA,A	NA,C	NA,1	NA,-inf	NA,inf	NA,0.327699	0.000216869	0.000255484
2	chr9:69961217:T:C	69961217	C,C	T,T	1,1	inf,inf	inf,inf	1.10178,0.0227368	0.000216865	0.000245218
2	chr9:70396744:T:C	70396744	NA,C	NA,T	NA,1	NA,-inf	NA,inf	NA,0.330313	0.000216769	0.000255275
2	chr9:70089888:T:C	70089888	C,C	T,T	1,1	-inf,-inf	inf,inf	0.268672,1.33573	0.000216599	0.000257233
2	chr9:70503082:A:G	70503082	NA,G	NA,A	NA,1	NA,inf	NA,inf	NA,0.320283	0.000216584	0.000254681
2	chr9:70195157:AT:A	70195157	NA,A	NA,AT	NA,1	NA,-inf	NA,inf	NA,0.326324	0.000216525	0.000255086
2	chr9:70790387:T:C	70790387	NA,C	NA,T	NA,1	NA,-inf	NA,inf	NA,0.327032	0.000216331	0.000255393
2	chr9:69991238:T:C	69991238	NA,C	NA,T	NA,1	NA,-inf	NA,inf	NA,0.326969	0.000216277	0.000255248
2	chr9:70667516:C:A	70667516	NA,A	NA,C	NA,1	NA,inf	NA,inf	NA,0.307195	0.000215911	0.000254504
2	chr9:70137750:C:T	70137750	T,NA	C,NA	1,NA	inf,NA	inf,NA	0.432554,NA	0.000215843	0.000246999
2	chr9:70526878:C:T	70526878	NA,T	NA,C	NA,1	NA,-inf	NA,inf	NA,0.32321	0.000215829	0.00025439
2	chr9:70476992:C:A	70476992	NA,A	NA,C	NA,1	NA,inf	NA,inf	NA,0.313989	0.000215707	0.000254417
2	chr9:70841120:C:T	70841120	T,T	C,C	1,1	-inf,inf	inf,inf	1.14077,0.344943	0.000215523	0.00025188
2	chr9:70097640:A:C	70097640	NA,C	NA,A	NA,1	NA,-inf	NA,inf	NA,0.32651	0.000215335	0.000253434
2	chr9:70761853:C:T	70761853	NA,T	NA,C	NA,1	NA,-inf	NA,inf	NA,0.326285	0.00021532	0.000254087
2	chr9:70751584:C:T	70751584	NA,T	NA,C	NA,1	NA,-inf	NA,inf	NA,0.321664	0.000215271	0.000253341
2	chr9:70792138:C:A	70792138	NA,A	NA,C	NA,1	NA,-inf	NA,inf	NA,0.32228	0.00021527	0.000254144
2	chr9:70467496:T:C	70467496	NA,C	NA,T	NA,1	NA,-inf	NA,inf	NA,0.319317	0.000215193	0.000253588
2	chr9:70577058:G:C	70577058	C,C	G,G	1,1	inf,inf	inf,inf	3.91689,0.00330475	0.000215172	0.00714476
2	chr9:70860615:T:C	70860615	C,C	T,T	1,1	-inf,-inf	inf,inf	1.26199,0.0188156	0.000215113	0.000250286
2	chr9:70508158:A:G	70508158	NA,G	NA,A	NA,1	NA,inf	NA,inf	NA,0.313902	0.000215027	0.000252865
2	chr9:70684247:T:C	70684247	NA,C	NA,T	NA,1	NA,inf	NA,inf	NA,0.305713	0.000214973	0.000253326
2	chr9:70465671:G:A	70465671	NA,A	NA,G	NA,1	NA,-inf	NA,inf	NA,0.318396	0.000214972	0.000253328
2	chr9:70472773:A:G	70472773	NA,G	NA,A	NA,1	NA,-inf	NA,inf	NA,0.31839	0.000214971	0.000253326
2	chr9:70059837:C:A	70059837	NA,A	NA,C	NA,1	NA,-inf	NA,inf	NA,0.318568	0.000214886	0.000253196
2	chr9:70889362:A:G	70889362	NA,G	NA,A	NA,1	NA,-inf	NA,inf	NA,0.317749	0.00021486	0.000253886
2	chr9:70060484:A:T	70060484	NA,T	NA,A	NA,1	NA,-inf	NA,inf	NA,0.317688	0.000214675	0.000252948
2	chr9:70843640:T:G	70843640	NA,G	NA,T	NA,1	NA,inf	NA,inf	NA,0.311052	0.00021465	0.000252999
2	chr9:70058142:G:A	70058142	NA,A	NA,G	NA,1	NA,-inf	NA,inf	NA,0.317492	0.000214628	0.000252893
2	chr9:70058757:C:T	70058757	NA,T	NA,C	NA,1	NA,-inf	NA,inf	NA,0.317139	0.000214544	0.000252794
2	chr9:70101546:A:G	70101546	NA,G	NA,A	NA,1	NA,inf	NA,inf	NA,0.307842	0.000214525	0.000253288
2	chr9:70141848:A:G	70141848	NA,G	NA,A	NA,1	NA,inf	NA,inf	NA,0.305474	0.000214462	0.000253103
2	chr9:70644000:G:A	70644000	NA,A	NA,G	NA,1	NA,inf	NA,inf	NA,0.311938	0.000214431	0.000252378
2	chr9:70348430:G:A	70348430	NA,A	NA,G	NA,1	NA,-inf	NA,inf	NA,0.31443	0.000214419	0.000252182
2	chr9:70645766:A:T	70645766	T,T	A,A	1,1	inf,inf	inf,inf	1.12068,0.300538	0.000214269	0.000250773
2	chr9:70876712:A:G	70876712	NA,G	NA,A	NA,1	NA,-inf	NA,inf	NA,0.314925	0.000214158	0.00025259
2	chr9:70368584:TCATTTGA:T	70368584	T,T	TCATTTGA,TCATTTGA	1,1	-inf,-inf	inf,inf	0.412423,1.31169	0.000214101	0.000260233
2	chr9:69933897:T:C	69933897	NA,C	NA,T	NA,1	NA,-inf	NA,inf	NA,0.317169	0.000214098	0.000252493
2	chr9:70859614:T:C	70859614	C,C	T,T	1,1	-inf,-inf	inf,inf	1.24136,0.105256	0.000214094	0.000249141
2	chr9:70377484:G:A	70377484	NA,A	NA,G	NA,1	NA,inf	NA,inf	NA,0.302934	0.000214036	0.00025164
2	chr9:70756402:A:C	70756402	NA,C	NA,A	NA,1	NA,inf	NA,inf	NA,0.308783	0.000213852	0.000251814
2	chr9:70170737:T:G	70170737	G,G	T,T	1,1	inf,inf	inf,inf	0.590048,1.19869	0.000213824	0.000264636
2	chr9:70307809:A:G	70307809	G,NA	A,NA	1,NA	inf,NA	inf,NA	0.483006,NA	0.000213797	0.000246478
2	chr9:70380989:A:G	70380989	NA,G	NA,A	NA,1	NA,inf	NA,inf	NA,0.301648	0.000213741	0.000251295
2	chr9:70505358:T:G	70505358	NA,G	NA,T	NA,1	NA,inf	NA,inf	NA,0.308487	0.000213727	0.000251345
2	chr9:70297301:C:G	70297301	G,NA	C,NA	1,NA	inf,NA	inf,NA	0.852012,NA	0.000213647	0.00027225
2	chr9:70205717:T:C	70205717	C,C	T,T	1,1	inf,inf	inf,inf	0.82892,1.21195	0.000213625	0.00028736
2	chr9:70857888:C:T	70857888	T,T	C,C	1,1	-inf,inf	inf,inf	1.25737,0.00687627	0.000213421	0.000248261
2	chr9:70001673:C:T	70001673	NA,T	NA,C	NA,1	NA,inf	NA,inf	NA,0.300963	0.000212566	0.000250692
2	chr9:70683206:C:T	70683206	NA,T	NA,C	NA,1	NA,-inf	NA,inf	NA,0.309345	0.000212488	0.000250452
2	chr9:70573450:G:A	70573450	A,A	G,G	1,1	-inf,inf	inf,inf	0.436493,1.20969	0.000212366	0.00025793
2	chr9:70637391:C:G	70637391	G,G	C,C	1,1	-inf,-inf	inf,inf	0.734434,0.773888	0.000212361	0.000247538
2	chr9:69983745:C:T	69983745	NA,T	NA,C	NA,1	NA,-inf	NA,inf	NA,0.308507	0.000212226	0.000250144
2	chr9:70485053:T:C	70485053	NA,C	NA,T	NA,1	NA,-inf	NA,inf	NA,0.291516	0.000212199	0.000249955
2	chr9:70798356:C:G	70798356	NA,G	NA,C	NA,1	NA,inf	NA,inf	NA,0.301937	0.000212196	0.000249828
2	chr9:70178029:G:C	70178029	C,C	G,G	1,1	inf,inf	inf,inf	0.513069,1.24294	0.000212166	0.000259631
2	chr9:70751666:A:G	70751666	NA,G	NA,A	NA,1	NA,-inf	NA,inf	NA,0.308092	0.000212076	0.000249603
2	chr9:70675837:C:T	70675837	T,T	C,C	1,1	inf,inf	inf,inf	0.734179,1.27998	0.000211986	0.000289858
2	chr9:70297540:A:G	70297540	NA,G	NA,A	NA,1	NA,-inf	NA,inf	NA,0.307116	0.000211953	0.000249702
2	chr9:70521421:G:A	70521421	NA,A	NA,G	NA,1	NA,inf	NA,inf	NA,0.298099	0.000211941	0.000249844
2	chr9:70355355:G:T	70355355	NA,T	NA,G	NA,1	NA,-inf	NA,inf	NA,0.306848	0.000211891	0.000249629
2	chr9:70068385:A:G	70068385	NA,G	NA,A	NA,1	NA,inf	NA,inf	NA,0.29592	0.000211807	0.000249661
2	chr9:70503549:T:A	70503549	NA,A	NA,T	NA,1	NA,inf	NA,inf	NA,0.300233	0.00021178	0.000249072
2	chr9:70277854:CTATATT:C	70277854	C,C	CTATATT,CTATATT	1,1	-inf,-inf	inf,inf	0.486596,1.22963	0.000211773	0.000261124
2	chr9:70761078:TACC:T	70761078	NA,T	NA,TACC	NA,1	NA,inf	NA,inf	NA,0.290076	0.000211673	0.000249547
2	chr9:70088884:T:C	70088884	C,C	T,T	1,1	-inf,-inf	inf,inf	0.250419,1.32806	0.000211664	0.000251021
2	chr9:70871935:G:A	70871935	NA,A	NA,G	NA,1	NA,inf	NA,inf	NA,0.296468	0.00021162	0.000249383
2	chr9:70302220:G:A	70302220	NA,A	NA,G	NA,1	NA,inf	NA,inf	NA,0.296443	0.000211567	0.000248953
2	chr9:70134575:G:A	70134575	NA,A	NA,G	NA,1	NA,-inf	NA,inf	NA,0.311992	0.000211548	0.000248873
2	chr9:70524896:TA:T	70524896	NA,T	NA,TA	NA,1	NA,-inf	NA,inf	NA,0.301129	0.000211469	0.000248885
2	chr9:70205808:C:T	70205808	T,T	C,C	1,1	inf,inf	inf,inf	0.813977,1.21244	0.000211257	0.000283261
2	chr9:70772186:T:C	70772186	NA,C	NA,T	NA,1	NA,-inf	NA,inf	NA,0.302192	0.000211255	0.000248773
2	chr9:70378355:T:G	70378355	NA,G	NA,T	NA,1	NA,inf	NA,inf	NA,0.291097	0.000211246	0.000248383
2	chr9:70898432:T:G	70898432	G,G	T,T	1,1	-inf,-inf	inf,inf	0.921781,0.628004	0.000211121	0.00025073
2	chr9:70041328:A:G	70041328	NA,G	NA,A	NA,1	NA,-inf	NA,inf	NA,0.30661	0.000211057	0.000248293
2	chr9:70057759:G:A	70057759	NA,A	NA,G	NA,1	NA,inf	NA,inf	NA,0.292971	0.000211038	0.000248761
2	chr9:70889449:C:A	70889449	NA,A	NA,C	NA,1	NA,inf	NA,inf	NA,0.292464	0.000210966	0.000248767
2	chr9:69944230:C:T	69944230	NA,T	NA,C	NA,1	NA,-inf	NA,inf	NA,0.301492	0.000210842	0.000248622
2	chr9:70039475:G:A	70039475	NA,A	NA,G	NA,1	NA,inf	NA,inf	NA,0.292238	0.000210719	0.00024863
2	chr9:70584350:T:C	70584350	NA,C	NA,T	NA,1	NA,-inf	NA,inf	NA,0.30128	0.000210586	0.000248319
2	chr9:70845568:G:A	70845568	NA,A	NA,G	NA,1	NA,-inf	NA,inf	NA,0.293107	0.000210512	0.000248259
2	chr9:69964947:A:G	69964947	NA,G	NA,A	NA,1	NA,inf	NA,inf	NA,0.283295	0.000210474	0.000248032
2	chr9:70512744:C:T	70512744	NA,T	NA,C	NA,1	NA,-inf	NA,inf	NA,0.30064	0.000210437	0.000248098
2	chr9:70667413:G:A	70667413	A,A	G,G	1,1	-inf,-inf	inf,inf	1.5243,0.187837	0.00021042	0.000277518
2	chr9:70522197:T:C	70522197	NA,C	NA,T	NA,1	NA,inf	NA,inf	NA,0.279724	0.000210403	0.0002474
2	chr9:70198853:A:G	70198853	G,NA	A,NA	1,NA	inf,NA	inf,NA	0.8398,NA	0.000210337	0.000267757
2	chr9:70661090:T:C	70661090	C,NA	T,NA	1,NA	inf,NA	inf,NA	0.529717,NA	0.000210326	0.000246332
2	chr9:70845856:C:A	70845856	A,A	C,C	1,1	-inf,inf	inf,inf	1.13272,0.335572	0.000210259	0.00024573
2	chr9:69950921:T:C	69950921	NA,C	NA,T	NA,1	NA,-inf	NA,inf	NA,0.298901	0.000210251	0.000247925
2	chr9:70841824:A:T	70841824	T,T	A,A	1,1	-inf,inf	inf,inf	1.24707,0.161014	0.000210124	0.000247322
2	chr9:70671480:T:C	70671480	NA,C	NA,T	NA,1	NA,inf	NA,inf	NA,0.283031	0.000210062	0.000247691
2	chr9:70616855:C:T	70616855	NA,T	NA,C	NA,1	NA,-inf	NA,inf	NA,0.297738	0.000209958	0.000247691
2	chr9:70054527:A:G	70054527	NA,G	NA,A	NA,1	NA,-inf	NA,inf	NA,0.29917	0.000209895	0.00024763
2	chr9:70401457:C:T	70401457	NA,T	NA,C	NA,1	NA,-inf	NA,inf	NA,0.296063	0.00020974	0.000247175
2	chr9:70858897:G:A	70858897	A,A	G,G	1,1	-inf,-inf	inf,inf	1.24633,0.0288689	0.000209729	0.000243993
2	chr9:70842018:C:A	70842018	NA,A	NA,C	NA,1	NA,-inf	NA,inf	NA,0.289717	0.000209722	0.000247327
2	chr9:70401197:A:C	70401197	NA,C	NA,A	NA,1	NA,-inf	NA,inf	NA,0.295572	0.000209628	0.000247044
2	chr9:69926848:C:T	69926848	NA,T	NA,C	NA,1	NA,-inf	NA,inf	NA,0.29751	0.000209548	0.000247125
2	chr9:70305613:AG:A	70305613	A,NA	AG,NA	1,NA	inf,NA	inf,NA	0.83641,NA	0.00020947	0.000266567
2	chr9:70368970:A:G	70368970	G,G	A,A	1,1	-inf,-inf	inf,inf	0.735214,1.24623	0.000209411	0.000275384
2	chr9:70355941:C:A	70355941	NA,A	NA,C	NA,1	NA,-inf	NA,inf	NA,0.301694	0.000209283	0.000246521
2	chr9:69991006:G:A	69991006	NA,A	NA,G	NA,1	NA,-inf	NA,inf	NA,0.294658	0.000209057	0.000246425
2	chr9:70595109:C:T	70595109	NA,T	NA,C	NA,1	NA,inf	NA,inf	NA,0.285779	0.000208957	0.000246485
2	chr9:70048768:C:G	70048768	NA,G	NA,C	NA,1	NA,-inf	NA,inf	NA,0.297067	0.000208896	0.00024686
2	chr9:70401151:T:C	70401151	NA,C	NA,T	NA,1	NA,-inf	NA,inf	NA,0.292181	0.000208866	0.000246147
2	chr9:69982616:G:A	69982616	NA,A	NA,G	NA,1	NA,-inf	NA,inf	NA,0.293644	0.00020883	0.000246157
2	chr9:70177401:C:T	70177401	NA,T	NA,C	NA,1	NA,-inf	NA,inf	NA,0.293083	0.000208784	0.000245988
2	chr9:70789578:C:T	70789578	T,T	C,C	1,1	-inf,inf	inf,inf	0.850743,0.868301	0.000208677	0.000259264
2	chr9:70148907:T:C	70148907	NA,C	NA,T	NA,1	NA,inf	NA,inf	NA,0.281941	0.000208641	0.000245739
2	chr9:70115963:C:T	70115963	NA,T	NA,C	NA,1	NA,inf	NA,inf	NA,0.276585	0.000208572	0.000245787
2	chr9:69968175:C:T	69968175	NA,T	NA,C	NA,1	NA,inf	NA,inf	NA,0.286266	0.000208346	0.000245356
2	chr9:70843616:C:T	70843616	T,T	C,C	1,1	-inf,inf	inf,inf	1.13681,0.321757	0.000208156	0.000243332
2	chr9:70355744:CTA:C	70355744	C,C	CTA,CTA	1,1	-inf,-inf	inf,inf	0.557442,1.20095	0.000208137	0.000256873
2	chr9:70033096:T:C	70033096	NA,C	NA,T	NA,1	NA,-inf	NA,inf	NA,0.288125	0.000208091	0.000245414
2	chr9:70022898:TG:T	70022898	NA,T	NA,TG	NA,1	NA,inf	NA,inf	NA,0.284614	0.000208068	0.000245032
2	chr9:70910356:G:A	70910356	NA,A	NA,G	NA,1	NA,-inf	NA,inf	NA,0.286506	0.000207988	0.000245143
2	chr9:70188240:G:A	70188240	NA,A	NA,G	NA,1	NA,-inf	NA,inf	NA,0.288915	0.000207971	0.000245055
2	chr9:70439319:G:T	70439319	NA,T	NA,G	NA,1	NA,-inf	NA,inf	NA,0.290526	0.000207953	0.000245248
2	chr9:70241033:A:G	70241033	NA,G	NA,A	NA,1	NA,-inf	NA,inf	NA,0.288813	0.000207949	0.000245029
2	chr9:70406522:G:C	70406522	NA,C	NA,G	NA,1	NA,inf	NA,inf	NA,0.279755	0.000207932	0.000244908
2	chr9:70580292:G:A	70580292	NA,A	NA,G	NA,1	NA,inf	NA,inf	NA,0.285178	0.000207904	0.000245014
2	chr9:70795748:T:C	70795748	C,C	T,T	1,1	-inf,-inf	inf,inf	0.537416,0.992061	0.000207857	0.000246506
2	chr9:70442697:A:G	70442697	G,G	A,A	1,1	-inf,inf	inf,inf	2.35798,0.201057	0.000207829	0.000531113
2	chr9:70378620:C:T	70378620	NA,T	NA,C	NA,1	NA,inf	NA,inf	NA,0.279457	0.000207794	0.000245085
2	chr9:70849837:T:C	70849837	NA,C	NA,T	NA,1	NA,-inf	NA,inf	NA,0.286751	0.000207736	0.000244935
2	chr9:70222436:T:C	70222436	NA,C	NA,T	NA,1	NA,-inf	NA,inf	NA,0.28784	0.000207733	0.000244776
2	chr9:70849214:G:A	70849214	NA,A	NA,G	NA,1	NA,-inf	NA,inf	NA,0.28073	0.000207694	0.00024494
2	chr9:70861895:T:G	70861895	NA,G	NA,T	NA,1	NA,-inf	NA,inf	NA,0.282953	0.00020726	0.000244547
2	chr9:70180969:G:A	70180969	A,NA	G,NA	1,NA	-inf,NA	inf,NA	0.730303,NA	0.000207247	0.000255862
2	chr9:70589180:T:C	70589180	C,C	T,T	1,1	inf,inf	inf,inf	0.127454,1.23969	0.00020717	0.000243606
2	chr9:70180432:T:C	70180432	NA,C	NA,T	NA,1	NA,inf	NA,inf	NA,0.279353	0.000207162	0.000243864
2	chr9:70066711:G:T	70066711	NA,T	NA,G	NA,1	NA,-inf	NA,inf	NA,0.286621	0.000206945	0.000243832
2	chr9:70456020:G:A	70456020	NA,A	NA,G	NA,1	NA,inf	NA,inf	NA,0.276289	0.000206938	0.000244099
2	chr9:70078644:A:G	70078644	G,G	A,A	1,1	-inf,inf	inf,inf	0.438631,1.19461	0.000206927	0.000253459
2	chr9:70560290:G:A	70560290	NA,A	NA,G	NA,1	NA,inf	NA,inf	NA,0.267162	0.000206781	0.000243555
2	chr9:70167669:C:T	70167669	NA,T	NA,C	NA,1	NA,inf	NA,inf	NA,0.277076	0.00020666	0.000243271
2	chr9:70010212:G:C	70010212	C,C	G,G	1,1	-inf,-inf	inf,inf	0.884995,0.451359	0.000206658	0.000233999
2	chr9:70831782:G:C	70831782	C,C	G,G	1,1	-inf,inf	inf,inf	1.17542,0.288379	0.000206545	0.000243326
2	chr9:70869889:T:A	70869889	A,A	T,T	1,1	-inf,-inf	inf,inf	1.12229,0.267724	0.000206425	0.000239355
2	chr9:70893125:T:C	70893125	NA,C	NA,T	NA,1	NA,inf	NA,inf	NA,0.2739	0.000206423	0.000243306
2	chr9:70867426:G:C	70867426	NA,C	NA,G	NA,1	NA,inf	NA,inf	NA,0.272215	0.000206337	0.000243072
2	chr9:70911658:G:A	70911658	NA,A	NA,G	NA,1	NA,-inf	NA,inf	NA,0.279841	0.000206272	0.000243455
2	chr9:69955515:C:A	69955515	A,A	C,C	1,1	inf,-inf	inf,inf	1.06994,0.804822	0.000206217	0.00026806
2	chr9:70294817:G:C	70294817	C,NA	G,NA	1,NA	inf,NA	inf,NA	0.508635,NA	0.00020616	0.000240114
2	chr9:70183998:C:T	70183998	T,T	C,C	1,1	inf,inf	inf,inf	0.472389,1.24592	0.000206085	0.000251136
2	chr9:70377194:G:A	70377194	A,A	G,G	1,1	inf,inf	inf,inf	1.48677,0.22476	0.000206078	0.000269783
2	chr9:70027327:A:G	70027327	NA,G	NA,A	NA,1	NA,-inf	NA,inf	NA,0.279907	0.000205954	0.000242845
2	chr9:69990992:C:T	69990992	NA,T	NA,C	NA,1	NA,-inf	NA,inf	NA,0.279132	0.000205919	0.000242491
2	chr9:70539661:T:C	70539661	C,C	T,T	1,1	-inf,inf	inf,inf	2.34242,0.154365	0.000205824	0.000514759
2	chr9:70005109:C:G	70005109	NA,G	NA,C	NA,1	NA,inf	NA,inf	NA,0.274814	0.000205813	0.000242385
2	chr9:70027358:T:A	70027358	NA,A	NA,T	NA,1	NA,-inf	NA,inf	NA,0.279184	0.000205799	0.000242662
2	chr9:70408890:G:C	70408890	NA,C	NA,G	NA,1	NA,-inf	NA,inf	NA,0.277954	0.000205744	0.000242476
2	chr9:70343262:C:T	70343262	NA,T	NA,C	NA,1	NA,-inf	NA,inf	NA,0.276499	0.000205739	0.000242062
2	chr9:70544042:G:A	70544042	NA,A	NA,G	NA,1	NA,inf	NA,inf	NA,0.267199	0.000205687	0.000242697
2	chr9:70858485:C:T	70858485	T,T	C,C	1,1	-inf,-inf	inf,inf	1.23668,0.000461112	0.000205583	0.000239163
2	chr9:70850972:A:T	70850972	T,T	A,A	1,1	-inf,inf	inf,inf	1.0962,0.371194	0.000205569	0.000240264
2	chr9:69936335:ATCTC:A	69936335	NA,A	NA,ATCTC	NA,1	NA,-inf	NA,inf	NA,0.285584	0.000205558	0.000242618
2	chr9:70003511:A:G	70003511	G,G	A,A	1,1	-inf,-inf	inf,inf	0.989147,0.0791792	0.000205528	0.000228103
2	chr9:70663260:G:A	70663260	NA,A	NA,G	NA,1	NA,inf	NA,inf	NA,0.262442	0.000205509	0.000242257
2	chr9:70167676:T:C	70167676	NA,C	NA,T	NA,1	NA,-inf	NA,inf	NA,0.277139	0.000205503	0.000242247
2	chr9:70149957:C:A	70149957	A,A	C,C	1,1	-inf,inf	inf,inf	0.811607,0.886537	0.000205364	0.000251069
2	chr9:70558403:C:T	70558403	NA,T	NA,C	NA,1	NA,-inf	NA,inf	NA,0.284042	0.000205346	0.000242676
2	chr9:70179642:C:T	70179642	T,T	C,C	1,1	inf,inf	inf,inf	0.766092,1.21718	0.000205317	0.00027125
2	chr9:70142313:G:A	70142313	NA,A	NA,G	NA,1	NA,-inf	NA,inf	NA,0.275869	0.000205254	0.000241953
2	chr9:70533131:C:T	70533131	NA,T	NA,C	NA,1	NA,inf	NA,inf	NA,0.265682	0.000205215	0.000241894
2	chr9:70816779:G:A	70816779	NA,A	NA,G	NA,1	NA,-inf	NA,inf	NA,0.27273	0.000205096	0.000241766
2	chr9:70855032:C:T	70855032	T,T	C,C	1,1	-inf,inf	inf,inf	1.24879,0.117534	0.000204779	0.000241031
2	chr9:70687263:G:A	70687263	NA,A	NA,G	NA,1	NA,inf	NA,inf	NA,0.258936	0.000204761	0.000241374
2	chr9:70157204:T:C	70157204	NA,C	NA,T	NA,1	NA,-inf	NA,inf	NA,0.274069	0.000204748	0.000241269
2	chr9:69937491:G:A	69937491	A,A	G,G	1,1	inf,inf	inf,inf	1.19367,0.0248535	0.000204545	0.000238346
2	chr9:70348305:G:A	70348305	NA,A	NA,G	NA,1	NA,-inf	NA,inf	NA,0.270785	0.000204528	0.000240653
2	chr9:69972752:A:G	69972752	NA,G	NA,A	NA,1	NA,inf	NA,inf	NA,0.266108	0.000204419	0.000240926
2	chr9:70491294:C:T	70491294	NA,T	NA,C	NA,1	NA,inf	NA,inf	NA,0.264002	0.000204332	0.000241009
2	chr9:70065880:T:G	70065880	NA,G	NA,T	NA,1	NA,-inf	NA,inf	NA,0.272561	0.000204216	0.000240494
2	chr9:70531212:G:A	70531212	NA,A	NA,G	NA,1	NA,-inf	NA,inf	NA,0.272585	0.000204214	0.000240948
2	chr9:70664497:T:C	70664497	NA,C	NA,T	NA,1	NA,inf	NA,inf	NA,0.256269	0.000204178	0.000240689
2	chr9:70748128:G:A	70748128	A,NA	G,NA	1,NA	-inf,NA	inf,NA	0.865991,NA	0.000204122	0.000263845
2	chr9:70639268:C:T	70639268	T,T	C,C	1,1	inf,inf	inf,inf	0.950508,0.507296	0.000203909	0.000238655
2	chr9:70476344:C:T	70476344	NA,T	NA,C	NA,1	NA,inf	NA,inf	NA,0.264259	0.000203873	0.000240201
2	chr9:70834913:T:C	70834913	NA,C	NA,T	NA,1	NA,inf	NA,inf	NA,0.261344	0.000203851	0.000240364
2	chr9:70390400:A:T	70390400	NA,T	NA,A	NA,1	NA,inf	NA,inf	NA,0.260842	0.000203763	0.000240327
2	chr9:70383553:T:A	70383553	NA,A	NA,T	NA,1	NA,inf	NA,inf	NA,0.257093	0.00020367	0.000239553
2	chr9:70185353:C:T	70185353	T,T	C,C	1,1	inf,inf	inf,inf	0.569584,1.18116	0.000203643	0.000251536
2	chr9:70374103:T:TTAAA	70374103	NA,TTAAA	NA,T	NA,1	NA,inf	NA,inf	NA,0.246387	0.000203184	0.00023879
2	chr9:70875386:T:A	70875386	NA,A	NA,T	NA,1	NA,-inf	NA,inf	NA,0.266026	0.000203119	0.000239515
2	chr9:70593493:T:C	70593493	NA,C	NA,T	NA,1	NA,-inf	NA,inf	NA,0.271685	0.00020311	0.000239723
2	chr9:70063030:T:C	70063030	NA,C	NA,T	NA,1	NA,-inf	NA,inf	NA,0.270547	0.000203027	0.000238961
2	chr9:70134827:C:T	70134827	NA,T	NA,C	NA,1	NA,-inf	NA,inf	NA,0.263114	0.000202981	0.00023934
2	chr9:70568377:A:G	70568377	NA,G	NA,A	NA,1	NA,inf	NA,inf	NA,0.249363	0.000202945	0.00023905
2	chr9:70291196:G:A	70291196	NA,A	NA,G	NA,1	NA,-inf	NA,inf	NA,0.265125	0.000202886	0.000239075
2	chr9:70904841:A:T	70904841	NA,T	NA,A	NA,1	NA,inf	NA,inf	NA,0.255712	0.000202839	0.000239138
2	chr9:70420994:A:G	70420994	NA,G	NA,A	NA,1	NA,-inf	NA,inf	NA,0.258318	0.000202795	0.000238544
2	chr9:70607542:C:T	70607542	NA,T	NA,C	NA,1	NA,-inf	NA,inf	NA,0.263507	0.000202721	0.000238567
2	chr9:70138706:A:G	70138706	NA,G	NA,A	NA,1	NA,-inf	NA,inf	NA,0.261714	0.000202606	0.000238995
2	chr9:69979104:C:T	69979104	NA,T	NA,C	NA,1	NA,inf	NA,inf	NA,0.256967	0.000202527	0.000238701
2	chr9:70065702:G:A	70065702	NA,A	NA,G	NA,1	NA,inf	NA,inf	NA,0.253978	0.000202507	0.000238715
2	chr9:70213751:CAAAG:C	70213751	C,C	CAAAG,CAAAG	1,1	inf,inf	inf,inf	0.459876,1.2153	0.000202346	0.000248773
2	chr9:70077140:T:C	70077140	NA,C	NA,T	NA,1	NA,-inf	NA,inf	NA,0.259139	0.000202308	0.000238628
2	chr9:70120080:A:G	70120080	NA,G	NA,A	NA,1	NA,-inf	NA,inf	NA,0.267536	0.000202302	0.00023819
2	chr9:70076839:T:A	70076839	NA,A	NA,T	NA,1	NA,-inf	NA,inf	NA,0.258901	0.000202259	0.00023857
2	chr9:70747490:C:G	70747490	NA,G	NA,C	NA,1	NA,-inf	NA,inf	NA,0.260324	0.000202218	0.000238183
2	chr9:70178756:A:G	70178756	NA,G	NA,A	NA,1	NA,-inf	NA,inf	NA,0.258913	0.000202088	0.000237793
2	chr9:69963057:TC:T	69963057	NA,T	NA,TC	NA,1	NA,inf	NA,inf	NA,0.254574	0.000202006	0.000238089
2	chr9:70579834:G:A	70579834	NA,A	NA,G	NA,1	NA,-inf	NA,inf	NA,0.259406	0.000201907	0.000238375
2	chr9:69963908:AGAGT:A	69963908	NA,A	NA,AGAGT	NA,1	NA,inf	NA,inf	NA,0.253706	0.000201817	0.000237857
2	chr9:70861304:A:G	70861304	NA,G	NA,A	NA,1	NA,-inf	NA,inf	NA,0.252151	0.000201724	0.000237873
2	chr9:70466730:G:C	70466730	NA,C	NA,G	NA,1	NA,-inf	NA,inf	NA,0.258959	0.000201649	0.000237669
2	chr9:70373189:C:T	70373189	NA,T	NA,C	NA,1	NA,inf	NA,inf	NA,0.250424	0.000201594	0.00023777
2	chr9:70139814:T:C	70139814	C,NA	T,NA	1,NA	-inf,NA	inf,NA	0.723697,NA	0.000201529	0.000248995
2	chr9:70482158:C:T	70482158	NA,T	NA,C	NA,1	NA,-inf	NA,inf	NA,0.261585	0.000201447	0.000238067
2	chr9:70680538:T:A	70680538	NA,A	NA,T	NA,1	NA,inf	NA,inf	NA,0.242899	0.000201379	0.000237393
2	chr9:70866447:G:C	70866447	NA,C	NA,G	NA,1	NA,inf	NA,inf	NA,0.248489	0.000201312	0.000237169
2	chr9:70898456:T:G	70898456	NA,G	NA,T	NA,1	NA,inf	NA,inf	NA,0.247743	0.000201203	0.000237205
2	chr9:70606764:AT:A	70606764	NA,A	NA,AT	NA,1	NA,-inf	NA,inf	NA,0.256616	0.000201102	0.000236439
2	chr9:70508247:C:T	70508247	NA,T	NA,C	NA,1	NA,-inf	NA,inf	NA,0.255343	0.000201048	0.000237097
2	chr9:70499297:C:CT	70499297	NA,CT	NA,C	NA,1	NA,-inf	NA,inf	NA,0.258021	0.000201017	0.000236966
2	chr9:70609454:G:A	70609454	NA,A	NA,G	NA,1	NA,-inf	NA,inf	NA,0.255878	0.000200943	0.000237129
2	chr9:70477756:T:C	70477756	NA,C	NA,T	NA,1	NA,-inf	NA,inf	NA,0.249541	0.00020093	0.000236604
2	chr9:70534090:T:C	70534090	C,NA	T,NA	1,NA	inf,NA	inf,NA	1.03697,NA	0.000200844	0.000284064
2	chr9:70578316:A:G	70578316	NA,G	NA,A	NA,1	NA,-inf	NA,inf	NA,0.253809	0.000200776	0.000237038
2	chr9:70578833:G:C	70578833	NA,C	NA,G	NA,1	NA,-inf	NA,inf	NA,0.253542	0.000200706	0.000236953
2	chr9:70619886:T:C	70619886	NA,C	NA,T	NA,1	NA,-inf	NA,inf	NA,0.254451	0.000200694	0.000236773
2	chr9:70744908:T:C	70744908	NA,C	NA,T	NA,1	NA,-inf	NA,inf	NA,0.262788	0.000200638	0.000236778
2	chr9:70201784:G:A	70201784	NA,A	NA,G	NA,1	NA,-inf	NA,inf	NA,0.251706	0.00020063	0.000236092
2	chr9:70003286:C:G	70003286	G,G	C,C	1,1	-inf,-inf	inf,inf	0.974271,0.0898962	0.000200587	0.000222716
2	chr9:70088100:G:A	70088100	A,A	G,G	1,1	-inf,-inf	inf,inf	0.254116,1.29495	0.000200483	0.000237894
2	chr9:70473418:G:A	70473418	NA,A	NA,G	NA,1	NA,-inf	NA,inf	NA,0.252571	0.000200482	0.000236289
2	chr9:70491690:A:G	70491690	G,G	A,A	1,1	inf,inf	inf,inf	4.22906,0.89265	0.000200429	0.0352621
2	chr9:70644738:T:C	70644738	NA,C	NA,T	NA,1	NA,inf	NA,inf	NA,0.2393	0.000200417	0.000235763
2	chr9:69963933:T:A	69963933	NA,A	NA,T	NA,1	NA,inf	NA,inf	NA,0.246785	0.000200416	0.000236209
2	chr9:70391791:T:C	70391791	NA,C	NA,T	NA,1	NA,inf	NA,inf	NA,0.246503	0.000200386	0.000236068
2	chr9:70493803:T:C	70493803	NA,C	NA,T	NA,1	NA,-inf	NA,inf	NA,0.237262	0.000200311	0.000236013
2	chr9:70851046:T:C	70851046	C,C	T,T	1,1	-inf,inf	inf,inf	1.10046,0.342791	0.000200311	0.000234131
2	chr9:70754666:A:G	70754666	NA,G	NA,A	NA,1	NA,inf	NA,inf	NA,0.25636	0.000200297	0.000236369
2	chr9:70603678:T:C	70603678	NA,C	NA,T	NA,1	NA,-inf	NA,inf	NA,0.25735	0.000200221	0.000236305
2	chr9:70880858:C:G	70880858	NA,G	NA,C	NA,1	NA,-inf	NA,inf	NA,0.250749	0.000200059	0.000235979
2	chr9:70859414:C:T	70859414	T,T	C,C	1,1	-inf,-inf	inf,inf	1.20549,0.102005	0.00019996	0.000232799
2	chr9:70859254:A:G	70859254	G,G	A,A	1,1	-inf,inf	inf,inf	0.90332,0.0585458	0.000199881	0.000219281
2	chr9:70780054:A:C	70780054	NA,C	NA,A	NA,1	NA,-inf	NA,inf	NA,0.246887	0.000199746	0.000235695
2	chr9:70058184:C:T	70058184	NA,T	NA,C	NA,1	NA,-inf	NA,inf	NA,0.24922	0.000199647	0.000235059
2	chr9:70898526:G:C	70898526	NA,C	NA,G	NA,1	NA,inf	NA,inf	NA,0.243038	0.000199606	0.00023468
2	chr9:70057350:G:A	70057350	NA,A	NA,G	NA,1	NA,-inf	NA,inf	NA,0.246945	0.000199517	0.000235386
2	chr9:70112150:C:T	70112150	NA,T	NA,C	NA,1	NA,inf	NA,inf	NA,0.23687	0.000199498	0.000235453
2	chr9:70631767:T:C	70631767	NA,C	NA,T	NA,1	NA,-inf	NA,inf	NA,0.245364	0.000199469	0.00023525
2	chr9:70630901:T:C	70630901	NA,C	NA,T	NA,1	NA,inf	NA,inf	NA,0.243252	0.000199445	0.000234829
2	chr9:70799152:T:C	70799152	NA,C	NA,T	NA,1	NA,-inf	NA,inf	NA,0.246358	0.000199411	0.0002355
2	chr9:70480442:C:CT	70480442	NA,CT	NA,C	NA,1	NA,-inf	NA,inf	NA,0.250932	0.000199332	0.000235546
2	chr9:70578669:C:T	70578669	T,T	C,C	1,1	-inf,inf	inf,inf	0.636835,1.01979	0.000199287	0.000243996
2	chr9:70060637:C:T	70060637	NA,T	NA,C	NA,1	NA,-inf	NA,inf	NA,0.245529	0.00019924	0.000235059
2	chr9:70770386:G:C	70770386	NA,C	NA,G	NA,1	NA,-inf	NA,inf	NA,0.246898	0.000198983	0.000234738
2	chr9:70850702:T:C	70850702	C,C	T,T	1,1	-inf,inf	inf,inf	1.1056,0.329036	0.000198887	0.000232483
2	chr9:70500992:A:T	70500992	NA,T	NA,A	NA,1	NA,inf	NA,inf	NA,0.237113	0.000198877	0.00023457
2	chr9:70208271:A:C	70208271	NA,C	NA,A	NA,1	NA,-inf	NA,inf	NA,0.243188	0.000198799	0.000234665
2	chr9:70375503:G:A	70375503	A,NA	G,NA	1,NA	inf,NA	inf,NA	0.991972,NA	0.00019858	0.000271868
2	chr9:70017718:A:T	70017718	NA,T	NA,A	NA,1	NA,-inf	NA,inf	NA,0.246832	0.000198431	0.000234328
2	chr9:70596408:G:A	70596408	NA,A	NA,G	NA,1	NA,inf	NA,inf	NA,0.232305	0.000198423	0.000233643
2	chr9:70611573:G:A	70611573	NA,A	NA,G	NA,1	NA,inf	NA,inf	NA,0.230978	0.000198375	0.000233397
2	chr9:70609258:C:G	70609258	NA,G	NA,C	NA,1	NA,inf	NA,inf	NA,0.230792	0.000198339	0.000233358
2	chr9:70039433:G:A	70039433	NA,A	NA,G	NA,1	NA,inf	NA,inf	NA,0.238971	0.000198291	0.00023358
2	chr9:69977702:A:G	69977702	NA,G	NA,A	NA,1	NA,-inf	NA,inf	NA,0.241271	0.000198201	0.000233442
2	chr9:70611705:A:G	70611705	NA,G	NA,A	NA,1	NA,-inf	NA,inf	NA,0.241627	0.000198134	0.000233811
2	chr9:70059462:G:A	70059462	NA,A	NA,G	NA,1	NA,-inf	NA,inf	NA,0.239322	0.000198038	0.000233639
2	chr9:70457877:T:C	70457877	NA,C	NA,T	NA,1	NA,inf	NA,inf	NA,0.222378	0.000198019	0.000232847
2	chr9:70477646:C:T	70477646	NA,T	NA,C	NA,1	NA,-inf	NA,inf	NA,0.234309	0.000197926	0.000233086
2	chr9:70612833:G:A	70612833	NA,A	NA,G	NA,1	NA,inf	NA,inf	NA,0.227107	0.000197625	0.000232521
2	chr9:70576762:C:T	70576762	T,T	C,C	1,1	inf,-inf	inf,inf	3.77507,0.00226526	0.000197607	0.00538094
2	chr9:70768661:C:T	70768661	NA,T	NA,C	NA,1	NA,inf	NA,inf	NA,0.230387	0.000197594	0.00023291
2	chr9:70580270:G:T	70580270	NA,T	NA,G	NA,1	NA,-inf	NA,inf	NA,0.237445	0.000197587	0.000233255
2	chr9:70024811:A:G	70024811	NA,G	NA,A	NA,1	NA,-inf	NA,inf	NA,0.240156	0.000197482	0.000233219
2	chr9:70124719:T:C	70124719	NA,C	NA,T	NA,1	NA,-inf	NA,inf	NA,0.237798	0.000197471	0.00023271
2	chr9:70107151:GAGGTCC:G	70107151	NA,G	NA,GAGGTCC	NA,1	NA,-inf	NA,inf	NA,0.241619	0.000197469	0.000232643
2	chr9:69935128:C:A	69935128	NA,A	NA,C	NA,1	NA,-inf	NA,inf	NA,0.244632	0.000197403	0.000232963
2	chr9:70622770:G:C	70622770	C,C	G,G	1,1	-inf,-inf	inf,inf	0.0245077,1.20186	0.000197387	0.000227481
2	chr9:70078333:C:T	70078333	NA,T	NA,C	NA,1	NA,-inf	NA,inf	NA,0.237814	0.000197364	0.000232573
2	chr9:70364715:T:C	70364715	C,C	T,T	1,1	-inf,-inf	inf,inf	0.767085,1.19716	0.000197344	0.000261416
2	chr9:70894918:T:C	70894918	NA,C	NA,T	NA,1	NA,-inf	NA,inf	NA,0.235316	0.00019732	0.000232995
2	chr9:70683933:G:A	70683933	NA,A	NA,G	NA,1	NA,-inf	NA,inf	NA,0.236048	0.000197312	0.000232391
2	chr9:70296425:G:A	70296425	NA,A	NA,G	NA,1	NA,inf	NA,inf	NA,0.225492	0.000197162	0.000231854
2	chr9:70055020:A:G	70055020	NA,G	NA,A	NA,1	NA,-inf	NA,inf	NA,0.240511	0.000197115	0.000232048
2	chr9:70857902:T:C	70857902	C,C	T,T	1,1	-inf,inf	inf,inf	0.900608,0.022048	0.000197089	0.000216241
2	chr9:70285432:G:A	70285432	NA,A	NA,G	NA,1	NA,inf	NA,inf	NA,0.225013	0.000197069	0.000231746
2	chr9:70562164:A:G	70562164	NA,G	NA,A	NA,1	NA,inf	NA,inf	NA,0.220058	0.000197043	0.000232127
2	chr9:70062453:C:T	70062453	T,NA	C,NA	1,NA	inf,NA	inf,NA	0.343856,NA	0.000197026	0.000224443
2	chr9:69953611:T:C	69953611	NA,C	NA,T	NA,1	NA,inf	NA,inf	NA,0.22726	0.000196933	0.000232352
2	chr9:69935453:C:T	69935453	NA,T	NA,C	NA,1	NA,-inf	NA,inf	NA,0.236293	0.00019693	0.000232245
2	chr9:70546303:A:G	70546303	NA,G	NA,A	NA,1	NA,inf	NA,inf	NA,0.219361	0.00019691	0.000231971
2	chr9:70535568:A:G	70535568	NA,G	NA,A	NA,1	NA,inf	NA,inf	NA,0.225285	0.000196788	0.000231772
2	chr9:70386523:T:G	70386523	NA,G	NA,T	NA,1	NA,-inf	NA,inf	NA,0.232491	0.000196585	0.000231709
2	chr9:70072726:G:A	70072726	NA,A	NA,G	NA,1	NA,-inf	NA,inf	NA,0.234093	0.000196465	0.000231512
2	chr9:70178439:C:T	70178439	NA,T	NA,C	NA,1	NA,-inf	NA,inf	NA,0.231988	0.000196429	0.000231483
2	chr9:70186148:G:GT	70186148	NA,GT	NA,G	NA,1	NA,-inf	NA,inf	NA,0.230708	0.00019642	0.00023185
2	chr9:70700637:A:C	70700637	NA,C	NA,A	NA,1	NA,inf	NA,inf	NA,0.21914	0.000196418	0.000231112
2	chr9:70049624:C:T	70049624	NA,T	NA,C	NA,1	NA,-inf	NA,inf	NA,0.235879	0.000196321	0.000231388
2	chr9:70648982:A:G	70648982	NA,G	NA,A	NA,1	NA,-inf	NA,inf	NA,0.237192	0.000196318	0.000231672
2	chr9:70449554:A:G	70449554	NA,G	NA,A	NA,1	NA,-inf	NA,inf	NA,0.230922	0.000196313	0.000231414
2	chr9:69961694:G:A	69961694	A,A	G,G	1,1	inf,-inf	inf,inf	1.05206,0.00671849	0.000196283	0.000222233
2	chr9:70663470:C:G	70663470	NA,G	NA,C	NA,1	NA,inf	NA,inf	NA,0.222759	0.000196248	0.000231332
2	chr9:70414479:C:T	70414479	NA,T	NA,C	NA,1	NA,-inf	NA,inf	NA,0.230227	0.000196196	0.000231248
2	chr9:70467220:A:G	70467220	NA,G	NA,A	NA,1	NA,-inf	NA,inf	NA,0.225687	0.000196174	0.00023107
2	chr9:70859139:C:T	70859139	NA,T	NA,C	NA,1	NA,-inf	NA,inf	NA,0.228473	0.000196153	0.000231608
2	chr9:70052842:T:C	70052842	NA,C	NA,T	NA,1	NA,-inf	NA,inf	NA,0.234957	0.000196151	0.000231188
2	chr9:70144628:A:G	70144628	NA,G	NA,A	NA,1	NA,inf	NA,inf	NA,0.221234	0.000196077	0.000231309
2	chr9:70096114:C:T	70096114	NA,T	NA,C	NA,1	NA,inf	NA,inf	NA,0.21923	0.000196038	0.000231125
2	chr9:70634453:T:C	70634453	NA,C	NA,T	NA,1	NA,inf	NA,inf	NA,0.221731	0.000195986	0.000231041
2	chr9:70839429:G:A	70839429	NA,A	NA,G	NA,1	NA,-inf	NA,inf	NA,0.227195	0.000195965	0.000231078
2	chr9:70455026:T:C	70455026	C,NA	T,NA	1,NA	inf,NA	inf,NA	0.753876,NA	0.000195802	0.000245739
2	chr9:70419539:T:C	70419539	NA,C	NA,T	NA,1	NA,-inf	NA,inf	NA,0.230734	0.000195794	0.000230705
2	chr9:70162121:T:C	70162121	NA,C	NA,T	NA,1	NA,inf	NA,inf	NA,0.221062	0.000195749	0.000230469
2	chr9:70391165:C:T	70391165	NA,T	NA,C	NA,1	NA,inf	NA,inf	NA,0.209207	0.000195664	0.000230321
2	chr9:70364570:C:T	70364570	T,T	C,C	1,1	-inf,-inf	inf,inf	0.736743,1.20463	0.000195646	0.000257437
2	chr9:70551988:G:A	70551988	NA,A	NA,G	NA,1	NA,-inf	NA,inf	NA,0.229155	0.000195513	0.000231003
2	chr9:70004422:T:A	70004422	NA,A	NA,T	NA,1	NA,-inf	NA,inf	NA,0.225231	0.000195505	0.000230673
2	chr9:70850917:T:C	70850917	C,C	T,T	1,1	-inf,inf	inf,inf	1.09699,0.32738	0.000195491	0.00022853
2	chr9:70061950:T:C	70061950	NA,C	NA,T	NA,1	NA,-inf	NA,inf	NA,0.225011	0.000195359	0.000230474
2	chr9:70459538:A:C	70459538	NA,C	NA,A	NA,1	NA,inf	NA,inf	NA,0.217147	0.000195342	0.000229975
2	chr9:70385988:G:A	70385988	NA,A	NA,G	NA,1	NA,inf	NA,inf	NA,0.219975	0.000195314	0.00023011
2	chr9:70817545:A:G	70817545	NA,G	NA,A	NA,1	NA,-inf	NA,inf	NA,0.224571	0.000195298	0.000230323
2	chr9:70532612:T:C	70532612	C,C	T,T	1,1	-inf,inf	inf,inf	2.40841,0.000957404	0.000195227	0.000526605
2	chr9:70487377:G:A	70487377	NA,A	NA,G	NA,1	NA,inf	NA,inf	NA,0.21253	0.000195172	0.000229711
2	chr9:70505881:C:T	70505881	NA,T	NA,C	NA,1	NA,inf	NA,inf	NA,0.212487	0.000195171	0.000229712
2	chr9:70755098:C:T	70755098	NA,T	NA,C	NA,1	NA,inf	NA,inf	NA,0.217366	0.000195143	0.000230028
2	chr9:70860367:C:T	70860367	T,T	C,C	1,1	-inf,-inf	inf,inf	1.20178,0.0582179	0.000195037	0.000226996
2	chr9:70148661:G:A	70148661	NA,A	NA,G	NA,1	NA,inf	NA,inf	NA,0.218196	0.000194989	0.000229859
2	chr9:70784968:T:C	70784968	NA,C	NA,T	NA,1	NA,inf	NA,inf	NA,0.218178	0.000194954	0.000229613
2	chr9:70849396:C:T	70849396	T,T	C,C	1,1	-inf,inf	inf,inf	1.08002,0.353721	0.000194921	0.000227987
2	chr9:70185666:C:T	70185666	T,T	C,C	1,1	inf,inf	inf,inf	0.855902,1.14579	0.000194917	0.000262898
2	chr9:70573630:C:A	70573630	NA,A	NA,C	NA,1	NA,inf	NA,inf	NA,0.214427	0.000194886	0.000229875
2	chr9:69977569:A:G	69977569	NA,G	NA,A	NA,1	NA,-inf	NA,inf	NA,0.223318	0.000194857	0.000229522
2	chr9:70880287:T:C	70880287	NA,C	NA,T	NA,1	NA,inf	NA,inf	NA,0.215301	0.000194856	0.000229665
2	chr9:70849411:C:A	70849411	A,A	C,C	1,1	-inf,inf	inf,inf	1.0733,0.363424	0.000194775	0.000227832
2	chr9:70048449:C:T	70048449	NA,T	NA,C	NA,1	NA,inf	NA,inf	NA,0.215628	0.000194768	0.000229856
2	chr9:70159986:CAG:C	70159986	NA,C	NA,CAG	NA,1	NA,inf	NA,inf	NA,0.212586	0.000194764	0.000229066
2	chr9:70374062:G:T	70374062	NA,T	NA,G	NA,1	NA,-inf	NA,inf	NA,0.22228	0.000194699	0.000229487
2	chr9:70148796:G:A	70148796	NA,A	NA,G	NA,1	NA,inf	NA,inf	NA,0.215857	0.000194614	0.000229424
2	chr9:70504293:G:GGTTCAA	70504293	NA,GGTTCAA	NA,G	NA,1	NA,-inf	NA,inf	NA,0.235487	0.000194587	0.000230307
2	chr9:70919094:A:G	70919094	G,G	A,A	1,1	inf,-inf	inf,inf	0.757074,0.55327	0.000194561	0.000220544
2	chr9:70299436:C:T	70299436	NA,T	NA,C	NA,1	NA,inf	NA,inf	NA,0.216593	0.000194559	0.000229113
2	chr9:70458969:A:G	70458969	NA,G	NA,A	NA,1	NA,inf	NA,inf	NA,0.216753	0.000194543	0.00022925
2	chr9:70199113:T:C	70199113	NA,C	NA,T	NA,1	NA,-inf	NA,inf	NA,0.21969	0.000194536	0.00022897
2	chr9:70449803:G:A	70449803	NA,A	NA,G	NA,1	NA,inf	NA,inf	NA,0.216654	0.000194531	0.000229235
2	chr9:70208525:T:G	70208525	G,G	T,T	1,1	inf,inf	inf,inf	0.574759,1.15087	0.000194508	0.00024044
2	chr9:70859732:G:A	70859732	A,A	G,G	1,1	-inf,-inf	inf,inf	1.18943,0.101243	0.000194495	0.000226408
2	chr9:69968324:C:T	69968324	T,T	C,C	1,1	inf,-inf	inf,inf	1.04466,0.000161966	0.00019446	0.000220077
2	chr9:70384916:G:A	70384916	NA,A	NA,G	NA,1	NA,-inf	NA,inf	NA,0.220369	0.000194399	0.000229128
2	chr9:70358686:A:G	70358686	NA,G	NA,A	NA,1	NA,-inf	NA,inf	NA,0.218873	0.000194391	0.000228794
2	chr9:70459747:G:A	70459747	NA,A	NA,G	NA,1	NA,inf	NA,inf	NA,0.215814	0.000194373	0.00022905
2	chr9:70849441:G:A	70849441	A,A	G,G	1,1	-inf,inf	inf,inf	1.08977,0.337159	0.000194357	0.000227352
2	chr9:70808965:A:G	70808965	NA,G	NA,A	NA,1	NA,-inf	NA,inf	NA,0.218233	0.000194159	0.00022898
2	chr9:70745588:T:C	70745588	NA,C	NA,T	NA,1	NA,-inf	NA,inf	NA,0.227228	0.000194058	0.000228992
2	chr9:69954335:G:C	69954335	NA,C	NA,G	NA,1	NA,-inf	NA,inf	NA,0.219009	0.000194033	0.000228794
2	chr9:70046743:ATTCT:A	70046743	NA,A	NA,ATTCT	NA,1	NA,inf	NA,inf	NA,0.21259	0.000193912	0.00022851
2	chr9:70530186:G:A	70530186	NA,A	NA,G	NA,1	NA,inf	NA,inf	NA,0.209409	0.000193892	0.000228428
2	chr9:70565417:C:A	70565417	NA,A	NA,C	NA,1	NA,inf	NA,inf	NA,0.213276	0.000193851	0.000228416
2	chr9:70487396:C:T	70487396	NA,T	NA,C	NA,1	NA,inf	NA,inf	NA,0.204783	0.00019376	0.000228062
2	chr9:70470308:T:A	70470308	NA,A	NA,T	NA,1	NA,-inf	NA,inf	NA,0.211624	0.000193723	0.000228161
2	chr9:69984776:C:T	69984776	NA,T	NA,C	NA,1	NA,inf	NA,inf	NA,0.208144	0.0001937	0.000228525
2	chr9:70005597:G:T	70005597	T,T	G,G	1,1	-inf,-inf	inf,inf	0.962146,0.083401	0.00019367	0.000215274
2	chr9:70211955:T:C	70211955	NA,C	NA,T	NA,1	NA,inf	NA,inf	NA,0.206511	0.000193666	0.00022779
2	chr9:70368948:G:T	70368948	T,T	G,G	1,1	-inf,-inf	inf,inf	0.746604,1.1946	0.000193644	0.000255395
2	chr9:70380376:T:C	70380376	NA,C	NA,T	NA,1	NA,-inf	NA,inf	NA,0.216131	0.000193625	0.00022809
2	chr9:70017733:T:C	70017733	C,C	T,T	1,1	-inf,-inf	inf,inf	0.811225,0.502391	0.000193416	0.000219383
2	chr9:70434179:T:TG	70434179	NA,TG	NA,T	NA,1	NA,inf	NA,inf	NA,0.206634	0.000193376	0.000227787
2	chr9:70681981:C:A	70681981	NA,A	NA,C	NA,1	NA,inf	NA,inf	NA,0.206912	0.000193365	0.000227939
2	chr9:70554812:A:T	70554812	NA,T	NA,A	NA,1	NA,-inf	NA,inf	NA,0.216108	0.000193362	0.000227884
2	chr9:70900028:T:G	70900028	NA,G	NA,T	NA,1	NA,inf	NA,inf	NA,0.208206	0.000193361	0.000227994
2	chr9:70627172:T:C	70627172	NA,C	NA,T	NA,1	NA,-inf	NA,inf	NA,0.214582	0.000193336	0.000227991
2	chr9:70159536:A:G	70159536	G,G	A,A	1,1	inf,inf	inf,inf	0.548391,1.16112	0.000193247	0.000238178
2	chr9:70479618:CTTAA:C	70479618	NA,C	NA,CTTAA	NA,1	NA,-inf	NA,inf	NA,0.208836	0.000193233	0.000227588
2	chr9:70039657:T:C	70039657	NA,C	NA,T	NA,1	NA,inf	NA,inf	NA,0.198857	0.00019318	0.000227318
2	chr9:70119571:G:A	70119571	NA,A	NA,G	NA,1	NA,inf	NA,inf	NA,0.202924	0.000193172	0.000227979
2	chr9:70531601:C:A	70531601	NA,A	NA,C	NA,1	NA,inf	NA,inf	NA,0.20612	0.000193105	0.000227573
2	chr9:70115394:G:A	70115394	NA,A	NA,G	NA,1	NA,-inf	NA,inf	NA,0.21865	0.000193101	0.000227418
2	chr9:70565209:C:T	70565209	NA,T	NA,C	NA,1	NA,inf	NA,inf	NA,0.197781	0.000193032	0.000227431
2	chr9:70847256:A:G	70847256	NA,G	NA,A	NA,1	NA,inf	NA,inf	NA,0.199918	0.000192973	0.000227537
2	chr9:70600592:G:C	70600592	NA,C	NA,G	NA,1	NA,inf	NA,inf	NA,0.211248	0.000192931	0.000226905
2	chr9:70259715:G:T	70259715	T,NA	G,NA	1,NA	-inf,NA	inf,NA	0.744624,NA	0.000192844	0.000241647
2	chr9:70902358:C:T	70902358	NA,T	NA,C	NA,1	NA,inf	NA,inf	NA,0.203613	0.000192839	0.00022736
2	chr9:70836821:G:A	70836821	A,A	G,G	1,1	-inf,inf	inf,inf	1.18903,0.187314	0.000192827	0.000227087
2	chr9:70809465:T:A	70809465	NA,A	NA,T	NA,1	NA,-inf	NA,inf	NA,0.20979	0.000192783	0.000227343
2	chr9:70510848:G:T	70510848	NA,T	NA,G	NA,1	NA,inf	NA,inf	NA,0.20598	0.000192662	0.000227046
2	chr9:70862337:C:CA	70862337	NA,CA	NA,C	NA,1	NA,-inf	NA,inf	NA,0.211467	0.000192578	0.000227229
2	chr9:70913609:A:C	70913609	NA,C	NA,A	NA,1	NA,inf	NA,inf	NA,0.197363	0.000192494	0.000226473
2	chr9:70816304:A:G	70816304	NA,G	NA,A	NA,1	NA,-inf	NA,inf	NA,0.207529	0.000192386	0.000226875
2	chr9:70187858:T:C	70187858	NA,C	NA,T	NA,1	NA,-inf	NA,inf	NA,0.214563	0.000192357	0.000226561
2	chr9:70504040:A:G	70504040	NA,G	NA,A	NA,1	NA,inf	NA,inf	NA,0.19662	0.000192319	0.000226383
2	chr9:70881079:G:C	70881079	C,C	G,G	1,1	-inf,-inf	inf,inf	1.15485,0.123615	0.000192247	0.000223137
2	chr9:70035221:T:C	70035221	NA,C	NA,T	NA,1	NA,-inf	NA,inf	NA,0.208664	0.00019224	0.000226689
2	chr9:70306564:G:T	70306564	NA,T	NA,G	NA,1	NA,inf	NA,inf	NA,0.200924	0.000192209	0.000226432
2	chr9:70663838:G:C	70663838	C,NA	G,NA	1,NA	-inf,NA	inf,NA	0.739997,NA	0.000192206	0.000241329
2	chr9:70174107:T:C	70174107	NA,C	NA,T	NA,1	NA,-inf	NA,inf	NA,0.214934	0.000192187	0.000226394
2	chr9:70523917:T:C	70523917	NA,C	NA,T	NA,1	NA,-inf	NA,inf	NA,0.205094	0.000192173	0.000226274
2	chr9:70065155:T:C	70065155	NA,C	NA,T	NA,1	NA,-inf	NA,inf	NA,0.209851	0.000192076	0.000226422
2	chr9:70738962:G:C	70738962	NA,C	NA,G	NA,1	NA,inf	NA,inf	NA,0.202947	0.00019207	0.00022621
2	chr9:70287587:G:A	70287587	A,A	G,G	1,1	-inf,inf	inf,inf	0.369455,1.16244	0.000192007	0.000229567
2	chr9:70168369:G:A	70168369	NA,A	NA,G	NA,1	NA,-inf	NA,inf	NA,0.205178	0.00019199	0.000225993
2	chr9:70354472:G:A	70354472	A,NA	G,NA	1,NA	inf,NA	inf,NA	0.736894,NA	0.00019193	0.000241024
2	chr9:70229312:TCTCACA:T	70229312	NA,T	NA,TCTCACA	NA,1	NA,-inf	NA,inf	NA,0.212839	0.000191831	0.000225978
2	chr9:70220115:G:A	70220115	NA,A	NA,G	NA,1	NA,-inf	NA,inf	NA,0.212597	0.000191792	0.000225932
2	chr9:70231599:T:A	70231599	NA,A	NA,T	NA,1	NA,-inf	NA,inf	NA,0.212597	0.000191792	0.000225932
2	chr9:70232258:A:T	70232258	NA,T	NA,A	NA,1	NA,-inf	NA,inf	NA,0.212597	0.000191792	0.000225932
2	chr9:70223715:T:C	70223715	NA,C	NA,T	NA,1	NA,-inf	NA,inf	NA,0.212597	0.000191792	0.000225932
2	chr9:70240970:C:T	70240970	NA,T	NA,C	NA,1	NA,-inf	NA,inf	NA,0.212597	0.000191792	0.000225932
2	chr9:70177203:C:G	70177203	NA,G	NA,C	NA,1	NA,-inf	NA,inf	NA,0.212597	0.000191792	0.000225932
2	chr9:70212165:G:A	70212165	NA,A	NA,G	NA,1	NA,-inf	NA,inf	NA,0.212597	0.000191792	0.000225932
2	chr9:70389380:G:GAA	70389380	NA,GAA	NA,G	NA,1	NA,inf	NA,inf	NA,0.195236	0.00019179	0.000225908
2	chr9:70633689:G:A	70633689	A,NA	G,NA	1,NA	inf,NA	inf,NA	0.841868,NA	0.000191746	0.000250177
2	chr9:69946567:G:T	69946567	NA,T	NA,G	NA,1	NA,-inf	NA,inf	NA,0.204777	0.000191744	0.000226087
2	chr9:70477908:C:T	70477908	NA,T	NA,C	NA,1	NA,-inf	NA,inf	NA,0.20553	0.000191723	0.000226402
2	chr9:70222216:A:G	70222216	NA,G	NA,A	NA,1	NA,-inf	NA,inf	NA,0.21204	0.000191698	0.000225822
2	chr9:70539209:C:T	70539209	NA,T	NA,C	NA,1	NA,inf	NA,inf	NA,0.197736	0.000191685	0.000225908
2	chr9:69977277:G:A	69977277	NA,A	NA,G	NA,1	NA,-inf	NA,inf	NA,0.204679	0.000191583	0.000225917
2	chr9:70538535:C:T	70538535	NA,T	NA,C	NA,1	NA,-inf	NA,inf	NA,0.216597	0.000191548	0.000226292
2	chr9:70684732:C:T	70684732	T,NA	C,NA	1,NA	-inf,NA	inf,NA	0.417659,NA	0.000191533	0.000222138
2	chr9:70701391:TCTCA:T	70701391	NA,T	NA,TCTCA	NA,1	NA,-inf	NA,inf	NA,0.201961	0.000191502	0.000225761
2	chr9:70480274:C:T	70480274	NA,T	NA,C	NA,1	NA,-inf	NA,inf	NA,0.198684	0.000191484	0.000225541
2	chr9:70412412:G:A	70412412	A,A	G,G	1,1	-inf,-inf	inf,inf	1.28972,0.47526	0.000191466	0.000249094
2	chr9:70244009:C:T	70244009	NA,T	NA,C	NA,1	NA,-inf	NA,inf	NA,0.210568	0.000191452	0.000225534
2	chr9:70606934:T:G	70606934	NA,G	NA,T	NA,1	NA,inf	NA,inf	NA,0.192771	0.000191376	0.000225242
2	chr9:70598766:C:T	70598766	NA,T	NA,C	NA,1	NA,inf	NA,inf	NA,0.197094	0.000191372	0.000226059
2	chr9:70112517:G:C	70112517	NA,C	NA,G	NA,1	NA,-inf	NA,inf	NA,0.206132	0.000191361	0.000225511
2	chr9:70797409:T:C	70797409	NA,C	NA,T	NA,1	NA,inf	NA,inf	NA,0.195806	0.00019136	0.000225463
2	chr9:70234987:C:T	70234987	NA,T	NA,C	NA,1	NA,-inf	NA,inf	NA,0.209825	0.000191328	0.000225388
2	chr9:70686078:T:A	70686078	NA,A	NA,T	NA,1	NA,-inf	NA,inf	NA,0.203451	0.000191275	0.000225558
2	chr9:70288216:A:AT	70288216	NA,AT	NA,A	NA,1	NA,-inf	NA,inf	NA,0.200924	0.000191273	0.000225157
2	chr9:70887291:T:A	70887291	NA,A	NA,T	NA,1	NA,inf	NA,inf	NA,0.19313	0.00019126	0.000225445
2	chr9:70806420:C:T	70806420	NA,T	NA,C	NA,1	NA,inf	NA,inf	NA,0.194882	0.000191184	0.00022544
2	chr9:70679994:G:T	70679994	T,T	G,G	1,1	-inf,-inf	inf,inf	1.4796,0.156558	0.000191007	0.000251202
2	chr9:70134126:C:T	70134126	T,NA	C,NA	1,NA	inf,NA	inf,NA	0.391919,NA	0.000190994	0.000219894
2	chr9:70281133:G:A	70281133	NA,A	NA,G	NA,1	NA,inf	NA,inf	NA,0.19179	0.000190984	0.000225368
2	chr9:70741235:G:GA	70741235	NA,GA	NA,G	NA,1	NA,-inf	NA,inf	NA,0.198899	0.00019094	0.000225282
2	chr9:70079536:T:C	70079536	C,C	T,T	1,1	-inf,-inf	inf,inf	0.281026,1.25689	0.000190808	0.000226962
2	chr9:70807768:G:C	70807768	NA,C	NA,G	NA,1	NA,-inf	NA,inf	NA,0.198016	0.000190785	0.000224987
2	chr9:70263689:T:C	70263689	NA,C	NA,T	NA,1	NA,-inf	NA,inf	NA,0.198011	0.000190785	0.000224587
2	chr9:70456461:C:T	70456461	NA,T	NA,C	NA,1	NA,-inf	NA,inf	NA,0.199452	0.000190781	0.000224904
2	chr9:70777812:GTGAT:G	70777812	NA,G	NA,GTGAT	NA,1	NA,-inf	NA,inf	NA,0.197379	0.000190741	0.000224847
2	chr9:70303237:A:G	70303237	NA,G	NA,A	NA,1	NA,-inf	NA,inf	NA,0.197593	0.000190715	0.000224505
2	chr9:70351146:G:A	70351146	NA,A	NA,G	NA,1	NA,-inf	NA,inf	NA,0.19753	0.000190705	0.000224493
2	chr9:70589812:T:C	70589812	NA,C	NA,T	NA,1	NA,inf	NA,inf	NA,0.19211	0.000190648	0.000224873
2	chr9:70009879:T:C	70009879	C,C	T,T	1,1	-inf,-inf	inf,inf	0.828784,0.467142	0.000190587	0.000216045
2	chr9:70849213:C:T	70849213	T,T	C,C	1,1	-inf,inf	inf,inf	1.08947,0.320667	0.000190543	0.000222918
2	chr9:70114660:A:G	70114660	NA,G	NA,A	NA,1	NA,-inf	NA,inf	NA,0.199362	0.000190541	0.00022439
2	chr9:70424809:G:A	70424809	A,NA	G,NA	1,NA	-inf,NA	inf,NA	0.88335,NA	0.000190401	0.000252643
2	chr9:70820078:G:A	70820078	A,A	G,G	1,1	-inf,inf	inf,inf	0.324303,1.0422	0.000190359	0.000219859
2	chr9:70797905:T:C	70797905	NA,C	NA,T	NA,1	NA,inf	NA,inf	NA,0.189755	0.000190345	0.000224273
2	chr9:70749912:A:G	70749912	NA,G	NA,A	NA,1	NA,inf	NA,inf	NA,0.184771	0.00019034	0.000224023
2	chr9:70324884:T:C	70324884	NA,C	NA,T	NA,1	NA,-inf	NA,inf	NA,0.195104	0.000190304	0.000224026
2	chr9:70382837:C:T	70382837	NA,T	NA,C	NA,1	NA,inf	NA,inf	NA,0.176645	0.000190234	0.000223963
2	chr9:70088671:A:T	70088671	NA,T	NA,A	NA,1	NA,inf	NA,inf	NA,0.186423	0.000190229	0.00022429
2	chr9:70524606:CTTATT:C	70524606	NA,C	NA,CTTATT	NA,1	NA,inf	NA,inf	NA,0.187762	0.000190189	0.000224084
2	chr9:70743206:C:T	70743206	NA,T	NA,C	NA,1	NA,-inf	NA,inf	NA,0.193501	0.000189893	0.000223725
2	chr9:69929150:G:A	69929150	NA,A	NA,G	NA,1	NA,-inf	NA,inf	NA,0.193401	0.000189855	0.000223849
2	chr9:70287755:G:A	70287755	NA,A	NA,G	NA,1	NA,-inf	NA,inf	NA,0.192325	0.00018985	0.000223497
2	chr9:69969914:G:A	69969914	NA,A	NA,G	NA,1	NA,-inf	NA,inf	NA,0.195431	0.000189812	0.000223941
2	chr9:70210957:C:T	70210957	NA,T	NA,C	NA,1	NA,-inf	NA,inf	NA,0.200234	0.000189787	0.000223634
2	chr9:70576704:G:A	70576704	NA,A	NA,G	NA,1	NA,-inf	NA,inf	NA,0.193245	0.000189783	0.000224026
2	chr9:70362570:T:C	70362570	NA,C	NA,T	NA,1	NA,-inf	NA,inf	NA,0.191599	0.000189733	0.00022336
2	chr9:70801884:T:G	70801884	NA,G	NA,T	NA,1	NA,inf	NA,inf	NA,0.185858	0.000189702	0.00022352
2	chr9:70466551:G:A	70466551	NA,A	NA,G	NA,1	NA,inf	NA,inf	NA,0.18968	0.000189693	0.000224144
2	chr9:70377672:A:G	70377672	NA,G	NA,A	NA,1	NA,-inf	NA,inf	NA,0.192735	0.00018968	0.000223575
2	chr9:70374389:A:T	70374389	NA,T	NA,A	NA,1	NA,-inf	NA,inf	NA,0.192394	0.000189625	0.00022351
2	chr9:70205077:T:A	70205077	NA,A	NA,T	NA,1	NA,inf	NA,inf	NA,0.183476	0.000189606	0.000223736
2	chr9:70441118:A:G	70441118	NA,G	NA,A	NA,1	NA,inf	NA,inf	NA,0.187873	0.000189597	0.00022344
2	chr9:70429529:A:C	70429529	NA,C	NA,A	NA,1	NA,inf	NA,inf	NA,0.17532	0.00018957	0.000222968
2	chr9:70814124:T:C	70814124	NA,C	NA,T	NA,1	NA,-inf	NA,inf	NA,0.190776	0.000189479	0.000223686
2	chr9:70183237:T:C	70183237	NA,C	NA,T	NA,1	NA,-inf	NA,inf	NA,0.189682	0.000189437	0.000223014
2	chr9:70571367:G:A	70571367	A,A	G,G	1,1	inf,inf	inf,inf	3.20809,0.716024	0.000189414	0.00365406
2	chr9:70488050:C:T	70488050	NA,T	NA,C	NA,1	NA,inf	NA,inf	NA,0.184603	0.000189367	0.00022335
2	chr9:70349623:G:A	70349623	NA,A	NA,G	NA,1	NA,-inf	NA,inf	NA,0.189189	0.000189344	0.000222906
2	chr9:70777988:CACAG:C	70777988	C,C	CACAG,CACAG	1,1	inf,inf	inf,inf	0.978293,1.05094	0.00018932	0.000270157
2	chr9:70742887:T:C	70742887	NA,C	NA,T	NA,1	NA,-inf	NA,inf	NA,0.189669	0.000189277	0.000223001
2	chr9:70025471:T:C	70025471	NA,C	NA,T	NA,1	NA,inf	NA,inf	NA,0.18528	0.000189269	0.000223084
2	chr9:70429639:C:T	70429639	T,T	C,C	1,1	-inf,-inf	inf,inf	2.15891,0.356381	0.000189257	0.000447084
2	chr9:70362338:TGTAAA:T	70362338	NA,T	NA,TGTAAA	NA,1	NA,inf	NA,inf	NA,0.180918	0.000189235	0.000222649
2	chr9:70345140:T:C	70345140	NA,C	NA,T	NA,1	NA,-inf	NA,inf	NA,0.188239	0.000189192	0.00022273
2	chr9:70296036:G:A	70296036	NA,A	NA,G	NA,1	NA,-inf	NA,inf	NA,0.188002	0.000189155	0.000222687
2	chr9:70227449:C:T	70227449	NA,T	NA,C	NA,1	NA,inf	NA,inf	NA,0.182096	0.000189071	0.000222755
2	chr9:70390669:T:C	70390669	NA,C	NA,T	NA,1	NA,inf	NA,inf	NA,0.179888	0.000189054	0.000222462
2	chr9:70439250:C:A	70439250	NA,A	NA,C	NA,1	NA,inf	NA,inf	NA,0.180416	0.000188989	0.000222551
2	chr9:70213394:TTTTC:T	70213394	NA,T	NA,TTTTC	NA,1	NA,-inf	NA,inf	NA,0.192762	0.000188976	0.000222729
2	chr9:69978089:TAC:T	69978089	T,T	TAC,TAC	1,1	-inf,inf	inf,inf	0.960339,0.0637965	0.000188972	0.000210411
2	chr9:70632673:A:T	70632673	NA,T	NA,A	NA,1	NA,-inf	NA,inf	NA,0.193568	0.000188944	0.000222896
2	chr9:70813396:C:G	70813396	NA,G	NA,C	NA,1	NA,-inf	NA,inf	NA,0.187185	0.00018891	0.00022301
2	chr9:70390699:T:C	70390699	NA,C	NA,T	NA,1	NA,inf	NA,inf	NA,0.176947	0.00018876	0.00022236
2	chr9:70192736:C:T	70192736	NA,T	NA,C	NA,1	NA,-inf	NA,inf	NA,0.185256	0.000188755	0.000222216
2	chr9:70086463:C:T	70086463	NA,T	NA,C	NA,1	NA,-inf	NA,inf	NA,0.190725	0.000188636	0.000222347
2	chr9:70493969:T:C	70493969	NA,C	NA,T	NA,1	NA,-inf	NA,inf	NA,0.187901	0.000188589	0.000222426
2	chr9:70388676:T:C	70388676	NA,C	NA,T	NA,1	NA,inf	NA,inf	NA,0.175662	0.000188555	0.00022212
2	chr9:70665369:T:C	70665369	NA,C	NA,T	NA,1	NA,inf	NA,inf	NA,0.178255	0.000188546	0.00022227
2	chr9:70194212:G:A	70194212	NA,A	NA,G	NA,1	NA,-inf	NA,inf	NA,0.183789	0.000188486	0.000221909
2	chr9:70240610:G:A	70240610	NA,A	NA,G	NA,1	NA,-inf	NA,inf	NA,0.191743	0.000188448	0.000222065
2	chr9:70370260:A:T	70370260	NA,T	NA,A	NA,1	NA,inf	NA,inf	NA,0.175781	0.000188377	0.000222281
2	chr9:70678799:A:G	70678799	NA,G	NA,A	NA,1	NA,inf	NA,inf	NA,0.176516	0.00018835	0.000222071
2	chr9:70308702:T:C	70308702	NA,C	NA,T	NA,1	NA,-inf	NA,inf	NA,0.18188	0.000188186	0.000221557
2	chr9:70675158:T:C	70675158	NA,C	NA,T	NA,1	NA,inf	NA,inf	NA,0.175416	0.000188177	0.000221868
2	chr9:70491391:G:A	70491391	NA,A	NA,G	NA,1	NA,-inf	NA,inf	NA,0.184838	0.000188112	0.000221864
2	chr9:70013313:T:C	70013313	C,C	T,T	1,1	-inf,-inf	inf,inf	0.838803,0.442396	0.000188071	0.000213136
2	chr9:70441298:C:T	70441298	T,T	C,C	1,1	-inf,inf	inf,inf	2.2572,0.229057	0.00018804	0.000460224
2	chr9:70526358:TAATAA:T	70526358	NA,T	NA,TAATAA	NA,1	NA,inf	NA,inf	NA,0.17569	0.000188039	0.000221624
2	chr9:70677725:T:A	70677725	A,A	T,T	1,1	-inf,-inf	inf,inf	1.47336,0.148761	0.000188002	0.000247156
2	chr9:70243885:A:T	70243885	NA,T	NA,A	NA,1	NA,-inf	NA,inf	NA,0.180396	0.000187958	0.000221291
2	chr9:70541725:T:C	70541725	NA,C	NA,T	NA,1	NA,-inf	NA,inf	NA,0.179291	0.000187928	0.000221306
2	chr9:70468403:A:G	70468403	NA,G	NA,A	NA,1	NA,inf	NA,inf	NA,0.178426	0.000187907	0.000222012
2	chr9:70588392:C:T	70588392	NA,T	NA,C	NA,1	NA,inf	NA,inf	NA,0.170174	0.000187881	0.000221591
2	chr9:70543756:G:A	70543756	NA,A	NA,G	NA,1	NA,inf	NA,inf	NA,0.174844	0.000187872	0.000221383
2	chr9:70154417:C:T	70154417	NA,T	NA,C	NA,1	NA,-inf	NA,inf	NA,0.179821	0.000187866	0.000221186
2	chr9:70001953:C:T	70001953	NA,T	NA,C	NA,1	NA,-inf	NA,inf	NA,0.180003	0.000187864	0.000221639
2	chr9:69995100:T:C	69995100	NA,C	NA,T	NA,1	NA,-inf	NA,inf	NA,0.179569	0.000187797	0.00022156
2	chr9:70335452:G:A	70335452	NA,A	NA,G	NA,1	NA,-inf	NA,inf	NA,0.179379	0.000187796	0.000221104
2	chr9:70389086:A:T	70389086	NA,T	NA,A	NA,1	NA,inf	NA,inf	NA,0.170689	0.000187767	0.000221199
2	chr9:69995887:G:A	69995887	NA,A	NA,G	NA,1	NA,-inf	NA,inf	NA,0.179354	0.000187764	0.000221521
2	chr9:69995531:T:G	69995531	NA,G	NA,T	NA,1	NA,-inf	NA,inf	NA,0.179354	0.000187764	0.000221521
2	chr9:70296571:A:G	70296571	NA,G	NA,A	NA,1	NA,-inf	NA,inf	NA,0.178765	0.000187707	0.000220998
2	chr9:69948138:A:G	69948138	NA,G	NA,A	NA,1	NA,-inf	NA,inf	NA,0.179579	0.000187706	0.000221473
2	chr9:70202228:T:C	70202228	C,C	T,T	1,1	inf,inf	inf,inf	0.573252,1.12982	0.000187661	0.000231923
2	chr9:70097031:G:A	70097031	NA,A	NA,G	NA,1	NA,inf	NA,inf	NA,0.174711	0.000187597	0.000221313
2	chr9:70836260:C:G	70836260	NA,G	NA,C	NA,1	NA,inf	NA,inf	NA,0.169668	0.000187527	0.000221069
2	chr9:70671795:C:T	70671795	NA,T	NA,C	NA,1	NA,inf	NA,inf	NA,0.171624	0.00018752	0.000221062
2	chr9:70013367:A:G	70013367	NA,G	NA,A	NA,1	NA,-inf	NA,inf	NA,0.179421	0.000187501	0.000220895
2	chr9:70558768:C:T	70558768	NA,T	NA,C	NA,1	NA,-inf	NA,inf	NA,0.180679	0.00018748	0.000221129
2	chr9:70335330:G:A	70335330	NA,A	NA,G	NA,1	NA,-inf	NA,inf	NA,0.176895	0.00018742	0.000220664
2	chr9:70851614:T:C	70851614	C,C	T,T	1,1	-inf,inf	inf,inf	1.10373,0.304087	0.000187387	0.000219942
2	chr9:69929466:A:C	69929466	NA,C	NA,A	NA,1	NA,-inf	NA,inf	NA,0.185006	0.000187324	0.000221029
2	chr9:70286404:G:T	70286404	NA,T	NA,G	NA,1	NA,-inf	NA,inf	NA,0.177994	0.000187269	0.00022093
2	chr9:70318023:G:A	70318023	A,NA	G,NA	1,NA	-inf,NA	inf,NA	0.72157,NA	0.000187263	0.000234301
2	chr9:70058945:T:C	70058945	NA,C	NA,T	NA,1	NA,inf	NA,inf	NA,0.170764	0.00018725	0.000220956
2	chr9:70369092:A:G	70369092	G,G	A,A	1,1	-inf,-inf	inf,inf	0.705101,1.19127	0.000187207	0.00024472
2	chr9:70299627:T:A	70299627	NA,A	NA,T	NA,1	NA,-inf	NA,inf	NA,0.175441	0.000187202	0.00022041
2	chr9:70307221:T:C	70307221	NA,C	NA,T	NA,1	NA,-inf	NA,inf	NA,0.175141	0.000187156	0.000220355
2	chr9:70160649:A:G	70160649	NA,G	NA,A	NA,1	NA,-inf	NA,inf	NA,0.175143	0.000187154	0.000220354
2	chr9:70465742:G:C	70465742	C,C	G,G	1,1	-inf,inf	inf,inf	2.09115,0.281458	0.000187141	0.000394934
2	chr9:70257047:C:T	70257047	NA,T	NA,C	NA,1	NA,-inf	NA,inf	NA,0.183222	0.000187128	0.000220468
2	chr9:70058676:A:G	70058676	NA,G	NA,A	NA,1	NA,inf	NA,inf	NA,0.169928	0.000187123	0.000220806
2	chr9:70339992:C:G	70339992	NA,G	NA,C	NA,1	NA,-inf	NA,inf	NA,0.174786	0.000187101	0.000220292
2	chr9:70378039:C:T	70378039	NA,T	NA,C	NA,1	NA,inf	NA,inf	NA,0.158876	0.000187077	0.00022029
2	chr9:70283054:A:G	70283054	G,G	A,A	1,1	-inf,-inf	inf,inf	0.210874,1.26207	0.000187066	0.000221276
2	chr9:70209218:T:C	70209218	NA,C	NA,T	NA,1	NA,-inf	NA,inf	NA,0.174466	0.000187052	0.000220235
2	chr9:70537687:A:C	70537687	NA,C	NA,A	NA,1	NA,inf	NA,inf	NA,0.168997	0.000187045	0.000220458
2	chr9:70342092:A:G	70342092	NA,G	NA,A	NA,1	NA,-inf	NA,inf	NA,0.174367	0.000187037	0.000220217
2	chr9:70353646:G:A	70353646	NA,A	NA,G	NA,1	NA,-inf	NA,inf	NA,0.174283	0.000187025	0.000220203
2	chr9:70344597:T:C	70344597	NA,C	NA,T	NA,1	NA,-inf	NA,inf	NA,0.174257	0.000187021	0.000220199
2	chr9:70679154:C:T	70679154	NA,T	NA,C	NA,1	NA,inf	NA,inf	NA,0.168617	0.000187005	0.000220479
2	chr9:70282600:A:G	70282600	NA,G	NA,A	NA,1	NA,-inf	NA,inf	NA,0.174077	0.000186994	0.000220167
2	chr9:70353588:TG:T	70353588	NA,T	NA,TG	NA,1	NA,-inf	NA,inf	NA,0.173978	0.000186979	0.00022015
2	chr9:70525672:C:T	70525672	NA,T	NA,C	NA,1	NA,-inf	NA,inf	NA,0.175166	0.000186924	0.000220463
2	chr9:70342407:A:T	70342407	NA,T	NA,A	NA,1	NA,-inf	NA,inf	NA,0.173287	0.000186878	0.000220032
2	chr9:70359313:T:C	70359313	NA,C	NA,T	NA,1	NA,-inf	NA,inf	NA,0.173284	0.000186875	0.000220028
2	chr9:70361423:T:C	70361423	NA,C	NA,T	NA,1	NA,-inf	NA,inf	NA,0.173267	0.000186872	0.000220026
2	chr9:70360971:G:A	70360971	NA,A	NA,G	NA,1	NA,-inf	NA,inf	NA,0.17325	0.000186869	0.000220022
2	chr9:70118126:C:T	70118126	NA,T	NA,C	NA,1	NA,inf	NA,inf	NA,0.16667	0.000186842	0.000220398
2	chr9:70163470:G:A	70163470	NA,A	NA,G	NA,1	NA,-inf	NA,inf	NA,0.173033	0.000186837	0.000219984
2	chr9:70345238:AAATT:A	70345238	NA,A	NA,AAATT	NA,1	NA,-inf	NA,inf	NA,0.173026	0.000186836	0.000219983
2	chr9:70360268:G:A	70360268	NA,A	NA,G	NA,1	NA,-inf	NA,inf	NA,0.173017	0.000186835	0.000219982
2	chr9:70228455:T:C	70228455	NA,C	NA,T	NA,1	NA,-inf	NA,inf	NA,0.172984	0.00018683	0.000219976
2	chr9:70238799:A:G	70238799	NA,G	NA,A	NA,1	NA,-inf	NA,inf	NA,0.172893	0.000186816	0.00021996
2	chr9:70301790:T:C	70301790	NA,C	NA,T	NA,1	NA,-inf	NA,inf	NA,0.172855	0.00018681	0.000219953
2	chr9:70188604:C:T	70188604	NA,T	NA,C	NA,1	NA,-inf	NA,inf	NA,0.172769	0.000186798	0.000219939
2	chr9:70292052:A:G	70292052	NA,G	NA,A	NA,1	NA,-inf	NA,inf	NA,0.172765	0.000186797	0.000219938
2	chr9:70213626:G:C	70213626	NA,C	NA,G	NA,1	NA,-inf	NA,inf	NA,0.172715	0.000186789	0.000219929
2	chr9:70291168:T:C	70291168	NA,C	NA,T	NA,1	NA,-inf	NA,inf	NA,0.172715	0.000186789	0.000219929
2	chr9:70323337:T:C	70323337	NA,C	NA,T	NA,1	NA,-inf	NA,inf	NA,0.172675	0.000186783	0.000219922
2	chr9:70270376:C:T	70270376	NA,T	NA,C	NA,1	NA,-inf	NA,inf	NA,0.172655	0.00018678	0.000219919
2	chr9:70255861:C:T	70255861	NA,T	NA,C	NA,1	NA,-inf	NA,inf	NA,0.172598	0.000186772	0.000219909
2	chr9:70300376:A:C	70300376	NA,C	NA,A	NA,1	NA,-inf	NA,inf	NA,0.172577	0.000186769	0.000219905
2	chr9:70279407:C:T	70279407	NA,T	NA,C	NA,1	NA,-inf	NA,inf	NA,0.172576	0.000186768	0.000219905
2	chr9:70184289:C:T	70184289	NA,T	NA,C	NA,1	NA,-inf	NA,inf	NA,0.172553	0.000186765	0.000219901
2	chr9:70525461:T:A	70525461	NA,A	NA,T	NA,1	NA,-inf	NA,inf	NA,0.174098	0.000186765	0.000220274
2	chr9:70360339:A:G	70360339	NA,G	NA,A	NA,1	NA,-inf	NA,inf	NA,0.172539	0.000186763	0.000219898
2	chr9:70164460:A:G	70164460	NA,G	NA,A	NA,1	NA,-inf	NA,inf	NA,0.172521	0.00018676	0.000219895
2	chr9:70313466:T:A	70313466	NA,A	NA,T	NA,1	NA,-inf	NA,inf	NA,0.172503	0.000186758	0.000219893
2	chr9:70176715:T:G	70176715	NA,G	NA,T	NA,1	NA,-inf	NA,inf	NA,0.172481	0.000186754	0.000219888
2	chr9:70275938:G:C	70275938	NA,C	NA,G	NA,1	NA,-inf	NA,inf	NA,0.172467	0.000186752	0.000219886
2	chr9:70313796:A:G	70313796	NA,G	NA,A	NA,1	NA,-inf	NA,inf	NA,0.172387	0.000186741	0.000219872
2	chr9:70528723:A:G	70528723	NA,G	NA,A	NA,1	NA,inf	NA,inf	NA,0.167115	0.000186738	0.000220092
2	chr9:70302813:A:G	70302813	NA,G	NA,A	NA,1	NA,-inf	NA,inf	NA,0.172369	0.000186738	0.000219869
2	chr9:70310731:G:A	70310731	NA,A	NA,G	NA,1	NA,-inf	NA,inf	NA,0.172407	0.000186736	0.000219868
2	chr9:70342884:T:A	70342884	NA,A	NA,T	NA,1	NA,-inf	NA,inf	NA,0.172334	0.000186732	0.000219863
2	chr9:70350361:G:A	70350361	NA,A	NA,G	NA,1	NA,-inf	NA,inf	NA,0.172327	0.000186731	0.000219862
2	chr9:70297534:A:G	70297534	NA,G	NA,A	NA,1	NA,-inf	NA,inf	NA,0.172318	0.00018673	0.00021986
2	chr9:70166643:G:C	70166643	NA,C	NA,G	NA,1	NA,-inf	NA,inf	NA,0.172306	0.000186728	0.000219858
2	chr9:70213059:A:G	70213059	NA,G	NA,A	NA,1	NA,-inf	NA,inf	NA,0.172295	0.000186727	0.000219856
2	chr9:70291925:A:G	70291925	NA,G	NA,A	NA,1	NA,-inf	NA,inf	NA,0.172253	0.000186721	0.000219849
2	chr9:70298800:G:A	70298800	NA,A	NA,G	NA,1	NA,-inf	NA,inf	NA,0.172253	0.00018672	0.000219848
2	chr9:70348535:A:C	70348535	NA,C	NA,A	NA,1	NA,-inf	NA,inf	NA,0.17218	0.000186709	0.000219836
2	chr9:70250596:G:A	70250596	NA,A	NA,G	NA,1	NA,-inf	NA,inf	NA,0.172151	0.000186705	0.000219831
2	chr9:70270189:C:T	70270189	NA,T	NA,C	NA,1	NA,-inf	NA,inf	NA,0.172113	0.000186699	0.000219824
2	chr9:70333055:G:T	70333055	NA,T	NA,G	NA,1	NA,-inf	NA,inf	NA,0.172057	0.000186691	0.000219814
2	chr9:70270161:T:C	70270161	NA,C	NA,T	NA,1	NA,-inf	NA,inf	NA,0.172031	0.000186687	0.00021981
2	chr9:70211833:TTTTC:T	70211833	NA,T	NA,TTTTC	NA,1	NA,-inf	NA,inf	NA,0.171989	0.000186681	0.000219803
2	chr9:70242634:G:A	70242634	NA,A	NA,G	NA,1	NA,-inf	NA,inf	NA,0.171989	0.000186681	0.000219803
2	chr9:70202385:G:C	70202385	NA,C	NA,G	NA,1	NA,-inf	NA,inf	NA,0.171989	0.000186681	0.000219803
2	chr9:70320514:A:G	70320514	NA,G	NA,A	NA,1	NA,-inf	NA,inf	NA,0.171989	0.000186681	0.000219803
2	chr9:70285802:A:G	70285802	NA,G	NA,A	NA,1	NA,-inf	NA,inf	NA,0.171989	0.000186681	0.000219803
2	chr9:70318292:G:A	70318292	NA,A	NA,G	NA,1	NA,-inf	NA,inf	NA,0.171989	0.000186681	0.000219803
2	chr9:70204824:T:C	70204824	NA,C	NA,T	NA,1	NA,-inf	NA,inf	NA,0.171989	0.000186681	0.000219803
2	chr9:70216946:C:G	70216946	NA,G	NA,C	NA,1	NA,-inf	NA,inf	NA,0.171989	0.000186681	0.000219803
2	chr9:70253531:A:C	70253531	NA,C	NA,A	NA,1	NA,-inf	NA,inf	NA,0.171989	0.000186681	0.000219803
2	chr9:70325249:T:G	70325249	NA,G	NA,T	NA,1	NA,-inf	NA,inf	NA,0.171989	0.000186681	0.000219803
2	chr9:70209788:C:T	70209788	NA,T	NA,C	NA,1	NA,-inf	NA,inf	NA,0.171989	0.000186681	0.000219803
2	chr9:70209212:C:T	70209212	NA,T	NA,C	NA,1	NA,-inf	NA,inf	NA,0.171989	0.000186681	0.000219803
2	chr9:70209211:G:A	70209211	NA,A	NA,G	NA,1	NA,-inf	NA,inf	NA,0.171989	0.000186681	0.000219803
2	chr9:70207381:T:C	70207381	NA,C	NA,T	NA,1	NA,-inf	NA,inf	NA,0.171989	0.000186681	0.000219803
2	chr9:70338752:C:T	70338752	NA,T	NA,C	NA,1	NA,-inf	NA,inf	NA,0.171989	0.000186681	0.000219803
2	chr9:70205803:G:A	70205803	NA,A	NA,G	NA,1	NA,-inf	NA,inf	NA,0.171989	0.000186681	0.000219803
2	chr9:70249069:A:G	70249069	NA,G	NA,A	NA,1	NA,-inf	NA,inf	NA,0.171989	0.000186681	0.000219803
2	chr9:70310985:T:G	70310985	NA,G	NA,T	NA,1	NA,-inf	NA,inf	NA,0.171989	0.000186681	0.000219803
2	chr9:70247189:T:A	70247189	NA,A	NA,T	NA,1	NA,-inf	NA,inf	NA,0.171989	0.000186681	0.000219803
2	chr9:70185581:C:T	70185581	NA,T	NA,C	NA,1	NA,-inf	NA,inf	NA,0.171989	0.000186681	0.000219803
2	chr9:70293839:T:C	70293839	NA,C	NA,T	NA,1	NA,-inf	NA,inf	NA,0.171989	0.000186681	0.000219803
2	chr9:70344818:A:G	70344818	NA,G	NA,A	NA,1	NA,-inf	NA,inf	NA,0.171989	0.000186681	0.000219803
2	chr9:70355399:A:G	70355399	NA,G	NA,A	NA,1	NA,-inf	NA,inf	NA,0.171989	0.000186681	0.000219803
2	chr9:70192819:G:C	70192819	NA,C	NA,G	NA,1	NA,-inf	NA,inf	NA,0.171989	0.000186681	0.000219803
2	chr9:70346905:C:T	70346905	NA,T	NA,C	NA,1	NA,-inf	NA,inf	NA,0.171989	0.000186681	0.000219803
2	chr9:70295069:C:G	70295069	NA,G	NA,C	NA,1	NA,-inf	NA,inf	NA,0.171989	0.000186681	0.000219803
2	chr9:70319082:C:T	70319082	NA,T	NA,C	NA,1	NA,-inf	NA,inf	NA,0.171989	0.000186681	0.000219803
2	chr9:70285638:G:A	70285638	NA,A	NA,G	NA,1	NA,-inf	NA,inf	NA,0.171989	0.000186681	0.000219803
2	chr9:70310666:T:G	70310666	NA,G	NA,T	NA,1	NA,-inf	NA,inf	NA,0.171938	0.000186673	0.000219794
2	chr9:70182249:C:T	70182249	T,NA	C,NA	1,NA	-inf,NA	inf,NA	0.664048,NA	0.000186665	0.000229863
2	chr9:70324394:A:T	70324394	NA,T	NA,A	NA,1	NA,-inf	NA,inf	NA,0.171795	0.000186652	0.000219769
2	chr9:70527940:G:C	70527940	NA,C	NA,G	NA,1	NA,inf	NA,inf	NA,0.166528	0.000186649	0.000219988
2	chr9:70355383:G:A	70355383	NA,A	NA,G	NA,1	NA,-inf	NA,inf	NA,0.171758	0.000186647	0.000219763
2	chr9:70267876:C:T	70267876	NA,T	NA,C	NA,1	NA,-inf	NA,inf	NA,0.171734	0.000186643	0.000219759
2	chr9:70258199:AAAG:A	70258199	NA,A	NA,AAAG	NA,1	NA,-inf	NA,inf	NA,0.171705	0.000186639	0.000219753
2	chr9:70325348:G:A	70325348	NA,A	NA,G	NA,1	NA,-inf	NA,inf	NA,0.171679	0.000186635	0.000219749
2	chr9:70344312:C:CAT	70344312	NA,CAT	NA,C	NA,1	NA,-inf	NA,inf	NA,0.171675	0.000186634	0.000219748
2	chr9:70401376:G:A	70401376	NA,A	NA,G	NA,1	NA,-inf	NA,inf	NA,0.154638	0.000186625	0.000219694
2	chr9:70242662:G:A	70242662	NA,A	NA,G	NA,1	NA,-inf	NA,inf	NA,0.171565	0.000186618	0.000219729
2	chr9:70307433:C:T	70307433	NA,T	NA,C	NA,1	NA,-inf	NA,inf	NA,0.171495	0.000186608	0.000219717
2	chr9:70242465:T:C	70242465	NA,C	NA,T	NA,1	NA,-inf	NA,inf	NA,0.171434	0.000186599	0.000219707
2	chr9:70211097:T:C	70211097	NA,C	NA,T	NA,1	NA,-inf	NA,inf	NA,0.171365	0.000186588	0.000219695
2	chr9:70274880:G:A	70274880	NA,A	NA,G	NA,1	NA,-inf	NA,inf	NA,0.171286	0.000186576	0.000219681
2	chr9:70232978:A:C	70232978	NA,C	NA,A	NA,1	NA,-inf	NA,inf	NA,0.171279	0.000186575	0.000219679
2	chr9:70266285:T:A	70266285	NA,A	NA,T	NA,1	NA,-inf	NA,inf	NA,0.17124	0.000186569	0.000219673
2	chr9:70310782:A:G	70310782	NA,G	NA,A	NA,1	NA,-inf	NA,inf	NA,0.17119	0.000186562	0.000219664
2	chr9:70088051:C:T	70088051	T,T	C,C	1,1	-inf,-inf	inf,inf	0.267224,1.24805	0.000186562	0.000221669
2	chr9:70052618:A:G	70052618	NA,G	NA,A	NA,1	NA,-inf	NA,inf	NA,0.170536	0.000186557	0.000220043
2	chr9:70281850:C:A	70281850	NA,A	NA,C	NA,1	NA,-inf	NA,inf	NA,0.171139	0.000186554	0.000219655
2	chr9:70252012:G:A	70252012	NA,A	NA,G	NA,1	NA,-inf	NA,inf	NA,0.171132	0.000186553	0.000219654
2	chr9:70295833:G:A	70295833	NA,A	NA,G	NA,1	NA,-inf	NA,inf	NA,0.171113	0.000186551	0.000219651
2	chr9:70141246:G:T	70141246	NA,T	NA,G	NA,1	NA,-inf	NA,inf	NA,0.178956	0.000186513	0.000219749
2	chr9:70332660:C:G	70332660	NA,G	NA,C	NA,1	NA,-inf	NA,inf	NA,0.170779	0.000186501	0.000219593
2	chr9:70686835:TTC:T	70686835	NA,T	NA,TTC	NA,1	NA,inf	NA,inf	NA,0.15603	0.000186481	0.000219867
2	chr9:70228419:A:C	70228419	NA,C	NA,A	NA,1	NA,-inf	NA,inf	NA,0.170638	0.00018648	0.000219569
2	chr9:70314495:T:A	70314495	NA,A	NA,T	NA,1	NA,-inf	NA,inf	NA,0.170591	0.000186473	0.000219561
2	chr9:70286343:A:G	70286343	NA,G	NA,A	NA,1	NA,-inf	NA,inf	NA,0.170374	0.000186441	0.000219523
2	chr9:70911823:A:T	70911823	T,T	A,A	1,1	-inf,inf	inf,inf	0.905802,0.524367	0.000186441	0.000219203
2	chr9:70159282:A:G	70159282	NA,G	NA,A	NA,1	NA,inf	NA,inf	NA,0.163037	0.000186438	0.000219983
2	chr9:70358837:A:G	70358837	NA,G	NA,A	NA,1	NA,-inf	NA,inf	NA,0.170315	0.000186433	0.000219513
2	chr9:70129679:C:T	70129679	NA,T	NA,C	NA,1	NA,inf	NA,inf	NA,0.16367	0.000186259	0.000219461
2	chr9:70902996:C:T	70902996	NA,T	NA,C	NA,1	NA,inf	NA,inf	NA,0.16491	0.000186224	0.000219544
2	chr9:70602392:A:G	70602392	NA,G	NA,A	NA,1	NA,-inf	NA,inf	NA,0.167993	0.000186223	0.000219864
2	chr9:70610135:CTG:C	70610135	NA,C	NA,CTG	NA,1	NA,inf	NA,inf	NA,0.160707	0.000186178	0.000219262
2	chr9:70668534:G:A	70668534	NA,A	NA,G	NA,1	NA,inf	NA,inf	NA,0.162574	0.000186156	0.000219457
2	chr9:70522048:C:T	70522048	NA,T	NA,C	NA,1	NA,-inf	NA,inf	NA,0.171272	0.000186116	0.000219696
2	chr9:70321414:A:G	70321414	NA,G	NA,A	NA,1	NA,inf	NA,inf	NA,0.161394	0.000186099	0.000219598
2	chr9:70377301:A:G	70377301	NA,G	NA,A	NA,1	NA,-inf	NA,inf	NA,0.167903	0.000186055	0.000219553
2	chr9:70155775:G:A	70155775	NA,A	NA,G	NA,1	NA,-inf	NA,inf	NA,0.167518	0.000186031	0.000219051
2	chr9:70755069:G:A	70755069	NA,A	NA,G	NA,1	NA,-inf	NA,inf	NA,0.168479	0.000186024	0.000219191
2	chr9:70798227:A:G	70798227	NA,G	NA,A	NA,1	NA,inf	NA,inf	NA,0.162138	0.000186023	0.000219205
2	chr9:70224481:G:A	70224481	A,A	G,G	1,1	inf,inf	inf,inf	0.807374,1.14157	0.000186009	0.000248364
2	chr9:70046845:C:A	70046845	NA,A	NA,C	NA,1	NA,inf	NA,inf	NA,0.1615	0.000185989	0.000219466
2	chr9:70876027:C:A	70876027	NA,A	NA,C	NA,1	NA,-inf	NA,inf	NA,0.16877	0.000185979	0.000219583
2	chr9:69999319:A:G	69999319	NA,G	NA,A	NA,1	NA,-inf	NA,inf	NA,0.173764	0.000185973	0.000219221
2	chr9:70211918:C:A	70211918	NA,A	NA,C	NA,1	NA,inf	NA,inf	NA,0.159966	0.000185859	0.000219226
2	chr9:70400699:G:C	70400699	NA,C	NA,G	NA,1	NA,-inf	NA,inf	NA,0.149524	0.000185854	0.000218796
2	chr9:70615574:T:G	70615574	NA,G	NA,T	NA,1	NA,-inf	NA,inf	NA,0.167482	0.000185783	0.00021917
2	chr9:69987333:T:C	69987333	NA,C	NA,T	NA,1	NA,-inf	NA,inf	NA,0.167242	0.000185729	0.000219022
2	chr9:70894699:G:A	70894699	NA,A	NA,G	NA,1	NA,-inf	NA,inf	NA,0.167589	0.000185681	0.000218994
2	chr9:70360162:A:G	70360162	NA,G	NA,A	NA,1	NA,-inf	NA,inf	NA,0.173389	0.000185662	0.00021876
2	chr9:70337519:A:G	70337519	NA,G	NA,A	NA,1	NA,-inf	NA,inf	NA,0.164943	0.000185638	0.000218588
2	chr9:70594128:G:A	70594128	A,A	G,G	1,1	inf,inf	inf,inf	0.769012,1.11565	0.000185622	0.000251789
2	chr9:70268119:T:C	70268119	NA,C	NA,T	NA,1	NA,-inf	NA,inf	NA,0.164586	0.000185595	0.000218538
2	chr9:70364086:G:T	70364086	T,T	G,G	1,1	-inf,-inf	inf,inf	0.705298,1.10652	0.00018557	0.000237919
2	chr9:70285238:A:G	70285238	NA,G	NA,A	NA,1	NA,-inf	NA,inf	NA,0.164193	0.000185539	0.000218472
2	chr9:70271437:A:G	70271437	NA,G	NA,A	NA,1	NA,-inf	NA,inf	NA,0.163291	0.000185409	0.000218321
2	chr9:70750935:A:G	70750935	NA,G	NA,A	NA,1	NA,-inf	NA,inf	NA,0.164446	0.00018539	0.00021849
2	chr9:70503817:T:A	70503817	NA,A	NA,T	NA,1	NA,-inf	NA,inf	NA,0.151806	0.000185364	0.000218481
2	chr9:70184954:C:G	70184954	NA,G	NA,C	NA,1	NA,-inf	NA,inf	NA,0.162823	0.000185342	0.000218243
2	chr9:70761080:C:T	70761080	NA,T	NA,C	NA,1	NA,-inf	NA,inf	NA,0.164179	0.000185323	0.000218367
2	chr9:70006274:C:T	70006274	NA,T	NA,C	NA,1	NA,-inf	NA,inf	NA,0.169173	0.000185321	0.000218468
2	chr9:70296539:T:C	70296539	NA,C	NA,T	NA,1	NA,-inf	NA,inf	NA,0.162242	0.000185255	0.000218141
2	chr9:70907646:T:C	70907646	NA,C	NA,T	NA,1	NA,inf	NA,inf	NA,0.157996	0.000185215	0.000218357
2	chr9:70782480:G:A	70782480	NA,A	NA,G	NA,1	NA,-inf	NA,inf	NA,0.162918	0.000185202	0.000218278
2	chr9:70314467:A:G	70314467	NA,G	NA,A	NA,1	NA,-inf	NA,inf	NA,0.161823	0.000185195	0.000218072
2	chr9:70655393:A:G	70655393	NA,G	NA,A	NA,1	NA,inf	NA,inf	NA,0.155718	0.000185174	0.000218302
2	chr9:70034322:G:T	70034322	NA,T	NA,G	NA,1	NA,inf	NA,inf	NA,0.158686	0.000185148	0.000218218
2	chr9:70533671:C:T	70533671	NA,T	NA,C	NA,1	NA,-inf	NA,inf	NA,0.174753	0.000185144	0.000218474
2	chr9:70595449:T:G	70595449	NA,G	NA,T	NA,1	NA,inf	NA,inf	NA,0.156805	0.000185081	0.000218564
2	chr9:70229168:C:T	70229168	T,T	C,C	1,1	inf,inf	inf,inf	0.789717,1.14673	0.000185067	0.000246165
2	chr9:70130318:A:G	70130318	NA,G	NA,A	NA,1	NA,inf	NA,inf	NA,0.157717	0.000185061	0.000218
2	chr9:70555277:T:C	70555277	NA,C	NA,T	NA,1	NA,inf	NA,inf	NA,0.147775	0.000184997	0.000218002
2	chr9:70478952:G:A	70478952	NA,A	NA,G	NA,1	NA,inf	NA,inf	NA,0.158796	0.00018499	0.00021853
2	chr9:70128960:C:T	70128960	NA,T	NA,C	NA,1	NA,-inf	NA,inf	NA,0.171642	0.000184971	0.000217916
2	chr9:70003213:T:A	70003213	NA,A	NA,T	NA,1	NA,-inf	NA,inf	NA,0.166125	0.000184882	0.00021794
2	chr9:70478977:T:A	70478977	NA,A	NA,T	NA,1	NA,inf	NA,inf	NA,0.157728	0.00018484	0.00021835
2	chr9:70477260:G:T	70477260	NA,T	NA,G	NA,1	NA,-inf	NA,inf	NA,0.163964	0.000184771	0.00021821
2	chr9:70761393:C:G	70761393	NA,G	NA,C	NA,1	NA,inf	NA,inf	NA,0.150113	0.000184725	0.000217523
2	chr9:70605775:A:G	70605775	G,G	A,A	1,1	-inf,inf	inf,inf	0.317361,0.856706	0.000184708	0.000207062
2	chr9:70579498:A:G	70579498	NA,G	NA,A	NA,1	NA,-inf	NA,inf	NA,0.157403	0.000184686	0.000217533
2	chr9:70289303:G:A	70289303	NA,A	NA,G	NA,1	NA,inf	NA,inf	NA,0.162226	0.000184682	0.000217821
2	chr9:70270710:A:C	70270710	NA,C	NA,A	NA,1	NA,-inf	NA,inf	NA,0.158297	0.000184668	0.000217448
2	chr9:70534235:G:A	70534235	A,NA	G,NA	1,NA	-inf,NA	inf,NA	0.825295,NA	0.000184664	0.000241857
2	chr9:70920841:T:A	70920841	NA,A	NA,T	NA,1	NA,-inf	NA,inf	NA,0.164353	0.000184664	0.000217993
2	chr9:70392054:G:A	70392054	NA,A	NA,G	NA,1	NA,inf	NA,inf	NA,0.149646	0.000184643	0.000217544
2	chr9:70503808:GTTC:G	70503808	NA,G	NA,GTTC	NA,1	NA,-inf	NA,inf	NA,0.146435	0.000184593	0.000217577
2	chr9:70613370:C:A	70613370	NA,A	NA,C	NA,1	NA,inf	NA,inf	NA,0.151572	0.000184547	0.000217594
2	chr9:70510197:T:A	70510197	NA,A	NA,T	NA,1	NA,inf	NA,inf	NA,0.154141	0.000184522	0.000217488
2	chr9:70294489:G:A	70294489	NA,A	NA,G	NA,1	NA,-inf	NA,inf	NA,0.156769	0.000184481	0.000217245
2	chr9:70060742:CAGAG:C	70060742	NA,C	NA,CAGAG	NA,1	NA,-inf	NA,inf	NA,0.159603	0.000184459	0.000217337
2	chr9:70491295:C:T	70491295	NA,T	NA,C	NA,1	NA,-inf	NA,inf	NA,0.160695	0.000184432	0.000217725
2	chr9:70914088:A:G	70914088	NA,G	NA,A	NA,1	NA,inf	NA,inf	NA,0.146348	0.000184416	0.000217088
2	chr9:70784060:A:C	70784060	NA,C	NA,A	NA,1	NA,-inf	NA,inf	NA,0.155866	0.000184388	0.000217529
2	chr9:70193842:C:T	70193842	T,T	C,C	1,1	inf,inf	inf,inf	0.772647,1.15218	0.000184388	0.000244371
2	chr9:70569302:T:C	70569302	NA,C	NA,T	NA,1	NA,-inf	NA,inf	NA,0.155381	0.000184384	0.000217122
2	chr9:70580849:C:T	70580849	NA,T	NA,C	NA,1	NA,-inf	NA,inf	NA,0.158054	0.000184383	0.000217536
2	chr9:70005341:A:G	70005341	NA,G	NA,A	NA,1	NA,-inf	NA,inf	NA,0.162004	0.000184326	0.000217287
2	chr9:70508735:C:T	70508735	T,T	C,C	1,1	-inf,-inf	inf,inf	3.14247,0.24479	0.00018432	0.00183005
2	chr9:70369777:G:C	70369777	NA,C	NA,G	NA,1	NA,inf	NA,inf	NA,0.149725	0.0001843	0.000217379
2	chr9:70587801:A:G	70587801	NA,G	NA,A	NA,1	NA,inf	NA,inf	NA,0.149025	0.000184216	0.000217206
2	chr9:70280411:G:C	70280411	NA,C	NA,G	NA,1	NA,inf	NA,inf	NA,0.149056	0.00018419	0.000217241
2	chr9:70058947:G:C	70058947	NA,C	NA,G	NA,1	NA,-inf	NA,inf	NA,0.157576	0.00018418	0.00021701
2	chr9:70689983:C:T	70689983	NA,T	NA,C	NA,1	NA,inf	NA,inf	NA,0.148552	0.000184154	0.000217106
2	chr9:70231258:C:T	70231258	NA,T	NA,C	NA,1	NA,-inf	NA,inf	NA,0.154199	0.000184081	0.000216774
2	chr9:70113765:G:A	70113765	NA,A	NA,G	NA,1	NA,-inf	NA,inf	NA,0.164648	0.000184075	0.000216886
2	chr9:70258564:G:A	70258564	NA,A	NA,G	NA,1	NA,inf	NA,inf	NA,0.14802	0.000184051	0.000217088
2	chr9:69991819:A:G	69991819	NA,G	NA,A	NA,1	NA,-inf	NA,inf	NA,0.15503	0.000183996	0.000216975
2	chr9:69994238:A:T	69994238	NA,T	NA,A	NA,1	NA,-inf	NA,inf	NA,0.154987	0.000183991	0.000216968
2	chr9:70066098:C:T	70066098	NA,T	NA,C	NA,1	NA,-inf	NA,inf	NA,0.152523	0.000183989	0.000217011
2	chr9:70471997:C:T	70471997	NA,T	NA,C	NA,1	NA,-inf	NA,inf	NA,0.15809	0.000183966	0.000217247
2	chr9:70510604:A:G	70510604	NA,G	NA,A	NA,1	NA,inf	NA,inf	NA,0.152899	0.000183945	0.00021726
2	chr9:70548575:G:A	70548575	NA,A	NA,G	NA,1	NA,-inf	NA,inf	NA,0.154822	0.00018394	0.000217006
2	chr9:70161246:C:T	70161246	NA,T	NA,C	NA,1	NA,inf	NA,inf	NA,0.145218	0.000183921	0.000217
2	chr9:70386573:T:C	70386573	C,C	T,T	1,1	inf,inf	inf,inf	3.23337,0.0188315	0.000183889	0.0018965
2	chr9:70204371:G:T	70204371	T,T	G,G	1,1	inf,inf	inf,inf	0.7581,1.15638	0.000183872	0.000242857
2	chr9:70065378:G:A	70065378	NA,A	NA,G	NA,1	NA,-inf	NA,inf	NA,0.151031	0.000183786	0.000216771
2	chr9:70357045:T:TGA	70357045	NA,TGA	NA,T	NA,1	NA,-inf	NA,inf	NA,0.151518	0.000183769	0.000216412
2	chr9:70487908:T:C	70487908	C,C	T,T	1,1	inf,inf	inf,inf	4.3801,0.196754	0.000183749	0.0202036
2	chr9:70393600:A:G	70393600	NA,G	NA,A	NA,1	NA,inf	NA,inf	NA,0.143154	0.000183745	0.000216491
2	chr9:69978455:T:C	69978455	C,NA	T,NA	1,NA	inf,NA	inf,NA	0.455643,NA	0.000183629	0.000215188
2	chr9:70149494:T:C	70149494	NA,C	NA,T	NA,1	NA,-inf	NA,inf	NA,0.152505	0.000183623	0.000216436
2	chr9:70231879:G:A	70231879	NA,A	NA,G	NA,1	NA,inf	NA,inf	NA,0.142716	0.000183621	0.000216607
2	chr9:70229998:G:C	70229998	C,NA	G,NA	1,NA	inf,NA	inf,NA	0.768192,NA	0.000183603	0.000234103
2	chr9:70040991:AT:A	70040991	NA,A	NA,AT	NA,1	NA,-inf	NA,inf	NA,0.155296	0.000183568	0.000216197
2	chr9:70857807:C:T	70857807	NA,T	NA,C	NA,1	NA,inf	NA,inf	NA,0.143345	0.000183537	0.000216231
2	chr9:70026237:A:G	70026237	NA,G	NA,A	NA,1	NA,inf	NA,inf	NA,0.136015	0.000183443	0.000216194
2	chr9:70540850:G:A	70540850	NA,A	NA,G	NA,1	NA,-inf	NA,inf	NA,0.152113	0.000183345	0.00021629
2	chr9:70391186:C:T	70391186	NA,T	NA,C	NA,1	NA,inf	NA,inf	NA,0.139797	0.000183286	0.000215955
2	chr9:70348125:T:C	70348125	NA,C	NA,T	NA,1	NA,-inf	NA,inf	NA,0.147694	0.000183257	0.000215816
2	chr9:70202446:C:T	70202446	T,T	C,C	1,1	inf,inf	inf,inf	0.779111,1.14558	0.000183237	0.000243188
2	chr9:70342909:G:T	70342909	NA,T	NA,G	NA,1	NA,-inf	NA,inf	NA,0.147532	0.000183234	0.000215791
2	chr9:70849546:G:A	70849546	A,A	G,G	1,1	-inf,inf	inf,inf	1.06115,0.329058	0.000183201	0.000214327
2	chr9:70561507:G:C	70561507	NA,C	NA,G	NA,1	NA,inf	NA,inf	NA,0.134851	0.000183194	0.000215692
2	chr9:70015272:T:C	70015272	NA,C	NA,T	NA,1	NA,inf	NA,inf	NA,0.134702	0.000183116	0.000215934
2	chr9:70510120:C:A	70510120	NA,A	NA,C	NA,1	NA,-inf	NA,inf	NA,0.135579	0.000183103	0.000215827
2	chr9:70590742:TA:T	70590742	NA,T	NA,TA	NA,1	NA,-inf	NA,inf	NA,0.1524	0.000183092	0.000216145
2	chr9:70515377:A:G	70515377	NA,G	NA,A	NA,1	NA,-inf	NA,inf	NA,0.159077	0.000183044	0.000216107
2	chr9:70498466:C:G	70498466	NA,G	NA,C	NA,1	NA,inf	NA,inf	NA,0.145328	0.000183038	0.000216094
2	chr9:70915944:TAATC:T	70915944	T,T	TAATC,TAATC	1,1	-inf,-inf	inf,inf	0.933781,0.0423943	0.000183001	0.000203889
2	chr9:70290346:C:T	70290346	NA,T	NA,C	NA,1	NA,inf	NA,inf	NA,0.140159	0.000182995	0.000215841
2	chr9:70387732:C:G	70387732	NA,G	NA,C	NA,1	NA,-inf	NA,inf	NA,0.139281	0.000182976	0.000215617
2	chr9:69975175:G:A	69975175	A,A	G,G	1,1	-inf,-inf	inf,inf	0.94887,0.0243591	0.000182888	0.000203622
2	chr9:70801951:T:C	70801951	C,NA	T,NA	1,NA	-inf,NA	inf,NA	0.546448,NA	0.000182887	0.000219154
2	chr9:70302970:C:T	70302970	NA,T	NA,C	NA,1	NA,inf	NA,inf	NA,0.138969	0.000182838	0.000215655
2	chr9:70303428:G:A	70303428	NA,A	NA,G	NA,1	NA,inf	NA,inf	NA,0.138832	0.00018282	0.000215634
2	chr9:70019256:A:G	70019256	G,G	A,A	1,1	-inf,-inf	inf,inf	0.634071,0.669205	0.000182758	0.000207853
2	chr9:70301057:A:G	70301057	NA,G	NA,A	NA,1	NA,inf	NA,inf	NA,0.138179	0.000182734	0.000215533
2	chr9:70283671:T:C	70283671	NA,C	NA,T	NA,1	NA,inf	NA,inf	NA,0.137789	0.000182686	0.000215479
2	chr9:70506407:G:A	70506407	A,A	G,G	1,1	-inf,-inf	inf,inf	3.13794,0.241403	0.000182674	0.00180788
2	chr9:70391242:C:T	70391242	NA,T	NA,C	NA,1	NA,inf	NA,inf	NA,0.135028	0.000182653	0.000215215
2	chr9:70502807:C:T	70502807	NA,T	NA,C	NA,1	NA,inf	NA,inf	NA,0.143304	0.000182621	0.000215679
2	chr9:70632530:T:G	70632530	NA,G	NA,T	NA,1	NA,inf	NA,inf	NA,0.131312	0.000182609	0.000215309
2	chr9:70342320:C:T	70342320	NA,T	NA,C	NA,1	NA,-inf	NA,inf	NA,0.142503	0.000182579	0.000215026
2	chr9:70476547:C:A	70476547	NA,A	NA,C	NA,1	NA,inf	NA,inf	NA,0.140393	0.000182509	0.000215561
2	chr9:70543266:AC:A	70543266	NA,A	NA,AC	NA,1	NA,inf	NA,inf	NA,0.125813	0.000182483	0.000214935
2	chr9:70849542:T:G	70849542	G,G	T,T	1,1	-inf,inf	inf,inf	1.05287,0.338148	0.000182463	0.000213466
2	chr9:70493564:C:T	70493564	NA,T	NA,C	NA,1	NA,inf	NA,inf	NA,0.138001	0.000182381	0.000215204
2	chr9:70880231:A:G	70880231	NA,G	NA,A	NA,1	NA,inf	NA,inf	NA,0.135521	0.000182363	0.000215152
2	chr9:70287501:A:G	70287501	NA,G	NA,A	NA,1	NA,-inf	NA,inf	NA,0.140806	0.00018236	0.000214773
2	chr9:70700808:A:G	70700808	NA,G	NA,A	NA,1	NA,-inf	NA,inf	NA,0.151048	0.000182266	0.000215051
2	chr9:70603145:G:T	70603145	NA,T	NA,G	NA,1	NA,inf	NA,inf	NA,0.13509	0.000182261	0.000214857
2	chr9:70864808:C:T	70864808	NA,T	NA,C	NA,1	NA,-inf	NA,inf	NA,0.141068	0.00018226	0.000215007
2	chr9:70040809:T:C	70040809	NA,C	NA,T	NA,1	NA,-inf	NA,inf	NA,0.141694	0.000182224	0.000214908
2	chr9:70484162:A:G	70484162	NA,G	NA,A	NA,1	NA,-inf	NA,inf	NA,0.139149	0.000182198	0.000214819
2	chr9:70532786:T:C	70532786	NA,C	NA,T	NA,1	NA,inf	NA,inf	NA,0.136	0.000182197	0.00021485
2	chr9:70311992:G:A	70311992	NA,A	NA,G	NA,1	NA,-inf	NA,inf	NA,0.139	0.000182131	0.000214507
2	chr9:70769430:G:A	70769430	NA,A	NA,G	NA,1	NA,-inf	NA,inf	NA,0.138421	0.000182109	0.000214696
2	chr9:70576670:G:A	70576670	NA,A	NA,G	NA,1	NA,inf	NA,inf	NA,0.132574	0.000182062	0.000214703
2	chr9:70291235:T:G	70291235	NA,G	NA,T	NA,1	NA,-inf	NA,inf	NA,0.138217	0.000182031	0.000214391
2	chr9:70377876:G:A	70377876	NA,A	NA,G	NA,1	NA,inf	NA,inf	NA,0.135457	0.000182	0.000214954
2	chr9:70389448:T:C	70389448	C,NA	T,NA	1,NA	-inf,NA	inf,NA	0.147255,NA	0.000181892	0.000204547
2	chr9:70258342:G:A	70258342	NA,A	NA,G	NA,1	NA,inf	NA,inf	NA,0.131643	0.000181892	0.000214538
2	chr9:70607058:A:C	70607058	NA,C	NA,A	NA,1	NA,inf	NA,inf	NA,0.144139	0.000181864	0.000214483
2	chr9:70209043:T:C	70209043	NA,C	NA,T	NA,1	NA,inf	NA,inf	NA,0.131156	0.000181828	0.000214463
2	chr9:70244942:G:T	70244942	NA,T	NA,G	NA,1	NA,inf	NA,inf	NA,0.130798	0.000181783	0.00021441
2	chr9:70236055:A:G	70236055	NA,G	NA,A	NA,1	NA,inf	NA,inf	NA,0.130426	0.000181736	0.000214355
2	chr9:69933925:C:T	69933925	NA,T	NA,C	NA,1	NA,inf	NA,inf	NA,0.123266	0.000181519	0.000213851
2	chr9:70110198:C:G	70110198	NA,G	NA,C	NA,1	NA,inf	NA,inf	NA,0.12462	0.000181513	0.000214077
2	chr9:70372589:T:C	70372589	NA,C	NA,T	NA,1	NA,inf	NA,inf	NA,0.118952	0.000181468	0.000213758
2	chr9:70460836:G:A	70460836	A,A	G,G	1,1	-inf,inf	inf,inf	2.10121,0.229159	0.000181454	0.000382553
2	chr9:70412659:C:T	70412659	NA,T	NA,C	NA,1	NA,-inf	NA,inf	NA,0.137208	0.000181438	0.000214193
2	chr9:70184778:C:A	70184778	NA,A	NA,C	NA,1	NA,inf	NA,inf	NA,0.127175	0.00018134	0.000213886
2	chr9:70305808:A:G	70305808	G,G	A,A	1,1	-inf,-inf	inf,inf	0.246027,1.23653	0.000181298	0.000214997
2	chr9:70110532:C:G	70110532	NA,G	NA,C	NA,1	NA,inf	NA,inf	NA,0.122399	0.000181242	0.000213756
2	chr9:70881887:A:G	70881887	NA,G	NA,A	NA,1	NA,-inf	NA,inf	NA,0.133134	0.000181237	0.000213754
2	chr9:70568007:T:C	70568007	NA,C	NA,T	NA,1	NA,inf	NA,inf	NA,0.11918	0.000181161	0.000213338
2	chr9:70212772:G:A	70212772	NA,A	NA,G	NA,1	NA,inf	NA,inf	NA,0.125488	0.000181125	0.000213633
2	chr9:70907864:G:A	70907864	A,NA	G,NA	1,NA	-inf,NA	inf,NA	0.636824,NA	0.000181112	0.000224326
2	chr9:70235729:G:A	70235729	NA,A	NA,G	NA,1	NA,inf	NA,inf	NA,0.125286	0.000181109	0.00021361
2	chr9:70103398:C:G	70103398	NA,G	NA,C	NA,1	NA,-inf	NA,inf	NA,0.12959	0.000181087	0.00021367
2	chr9:70486739:C:T	70486739	NA,T	NA,C	NA,1	NA,inf	NA,inf	NA,0.127216	0.000181023	0.000213378
2	chr9:70563069:C:T	70563069	NA,T	NA,C	NA,1	NA,inf	NA,inf	NA,0.117636	0.000180983	0.000213128
2	chr9:70610485:C:T	70610485	NA,T	NA,C	NA,1	NA,inf	NA,inf	NA,0.120851	0.00018097	0.000213134
2	chr9:70779142:A:G	70779142	NA,G	NA,A	NA,1	NA,-inf	NA,inf	NA,0.130755	0.000180961	0.000213424
2	chr9:70110551:A:G	70110551	NA,G	NA,A	NA,1	NA,inf	NA,inf	NA,0.119846	0.00018093	0.000213388
2	chr9:70172797:G:T	70172797	NA,T	NA,G	NA,1	NA,-inf	NA,inf	NA,0.128303	0.000180928	0.000213481
2	chr9:70110600:G:GA	70110600	NA,GA	NA,G	NA,1	NA,inf	NA,inf	NA,0.119163	0.000180847	0.00021329
2	chr9:70304300:A:G	70304300	NA,G	NA,A	NA,1	NA,-inf	NA,inf	NA,0.128502	0.000180836	0.000213003
2	chr9:70448415:C:T	70448415	NA,T	NA,C	NA,1	NA,inf	NA,inf	NA,0.126795	0.000180815	0.000213523
2	chr9:70206700:T:C	70206700	C,C	T,T	1,1	inf,inf	inf,inf	0.779412,1.13719	0.000180763	0.000239935
2	chr9:70493839:A:G	70493839	NA,G	NA,A	NA,1	NA,inf	NA,inf	NA,0.127329	0.000180726	0.000213411
2	chr9:70758540:A:G	70758540	NA,G	NA,A	NA,1	NA,-inf	NA,inf	NA,0.128331	0.000180682	0.000212969
2	chr9:70581822:A:G	70581822	NA,G	NA,A	NA,1	NA,inf	NA,inf	NA,0.115834	0.000180669	0.000212779
2	chr9:70494431:A:G	70494431	G,G	A,A	1,1	inf,-inf	inf,inf	5.13843,0.00901034	0.000180601	0.0846799
2	chr9:70051730:T:C	70051730	C,C	T,T	1,1	inf,inf	inf,inf	0.44706,1.13878	0.000180583	0.000222236
2	chr9:69960523:T:G	69960523	NA,G	NA,T	NA,1	NA,-inf	NA,inf	NA,0.129419	0.000180572	0.000212943
2	chr9:69940817:G:A	69940817	NA,A	NA,G	NA,1	NA,-inf	NA,inf	NA,0.128328	0.00018057	0.000212968
2	chr9:70068699:T:G	70068699	NA,G	NA,T	NA,1	NA,-inf	NA,inf	NA,0.128053	0.000180564	0.000212969
2	chr9:70687204:A:G	70687204	NA,G	NA,A	NA,1	NA,-inf	NA,inf	NA,0.130086	0.000180551	0.000212843
2	chr9:70409988:T:G	70409988	NA,G	NA,T	NA,1	NA,inf	NA,inf	NA,0.122483	0.000180487	0.000212901
2	chr9:70110293:A:G	70110293	NA,G	NA,A	NA,1	NA,inf	NA,inf	NA,0.115958	0.000180464	0.000212838
2	chr9:70112647:A:G	70112647	NA,G	NA,A	NA,1	NA,-inf	NA,inf	NA,0.128679	0.000180374	0.000212615
2	chr9:70301623:C:T	70301623	NA,T	NA,C	NA,1	NA,-inf	NA,inf	NA,0.128042	0.000180294	0.000212571
2	chr9:70326604:T:C	70326604	NA,C	NA,T	NA,1	NA,inf	NA,inf	NA,0.118368	0.000180284	0.000212643
2	chr9:70110401:C:T	70110401	NA,T	NA,C	NA,1	NA,inf	NA,inf	NA,0.114214	0.000180258	0.000212595
2	chr9:70523496:T:C	70523496	NA,C	NA,T	NA,1	NA,-inf	NA,inf	NA,0.125891	0.00018018	0.000212516
2	chr9:70045025:G:A	70045025	NA,A	NA,G	NA,1	NA,inf	NA,inf	NA,0.116909	0.000180161	0.000212491
2	chr9:70507285:C:T	70507285	NA,T	NA,C	NA,1	NA,inf	NA,inf	NA,0.122998	0.000180151	0.000212723
2	chr9:70111157:T:C	70111157	NA,C	NA,T	NA,1	NA,inf	NA,inf	NA,0.112807	0.000180087	0.000212392
2	chr9:70243011:G:A	70243011	A,A	G,G	1,1	-inf,-inf	inf,inf	0.416401,1.20728	0.000179995	0.000219401
2	chr9:70532089:A:G	70532089	NA,G	NA,A	NA,1	NA,-inf	NA,inf	NA,0.133969	0.000179994	0.00021253
2	chr9:70208778:G:A	70208778	A,A	G,G	1,1	inf,inf	inf,inf	0.402786,1.21218	0.00017999	0.000219016
2	chr9:70073111:G:C	70073111	NA,C	NA,G	NA,1	NA,inf	NA,inf	NA,0.11549	0.000179977	0.000212185
2	chr9:70839313:C:T	70839313	T,T	C,C	1,1	-inf,inf	inf,inf	1.1599,0.161829	0.000179931	0.00021184
2	chr9:70827718:C:T	70827718	NA,T	NA,C	NA,1	NA,-inf	NA,inf	NA,0.128922	0.000179902	0.000212216
2	chr9:70291985:G:A	70291985	NA,A	NA,G	NA,1	NA,-inf	NA,inf	NA,0.12788	0.000179875	0.000211962
2	chr9:70157784:C:T	70157784	NA,T	NA,C	NA,1	NA,inf	NA,inf	NA,0.112973	0.00017986	0.00021219
2	chr9:70394715:T:G	70394715	NA,G	NA,T	NA,1	NA,inf	NA,inf	NA,0.105758	0.00017986	0.000211891
2	chr9:70012455:C:G	70012455	NA,G	NA,C	NA,1	NA,inf	NA,inf	NA,0.115653	0.000179859	0.000212004
2	chr9:70263022:G:A	70263022	A,A	G,G	1,1	-inf,-inf	inf,inf	0.515784,1.13733	0.000179843	0.000221014
2	chr9:70487226:C:T	70487226	NA,T	NA,C	NA,1	NA,-inf	NA,inf	NA,0.123613	0.000179806	0.000212219
2	chr9:70818333:G:C	70818333	NA,C	NA,G	NA,1	NA,-inf	NA,inf	NA,0.118194	0.000179792	0.000212003
2	chr9:70111689:A:G	70111689	NA,G	NA,A	NA,1	NA,inf	NA,inf	NA,0.110108	0.000179775	0.000212025
2	chr9:70001791:GCATATATGGT:G	70001791	NA,G	NA,GCATATATGGT	NA,1	NA,inf	NA,inf	NA,0.116108	0.000179757	0.000211914
2	chr9:70372989:G:A	70372989	NA,A	NA,G	NA,1	NA,inf	NA,inf	NA,0.116489	0.000179747	0.000212254
2	chr9:70371826:A:G	70371826	NA,G	NA,A	NA,1	NA,-inf	NA,inf	NA,0.111118	0.00017971	0.000211768
2	chr9:70177803:A:G	70177803	NA,G	NA,A	NA,1	NA,inf	NA,inf	NA,0.113168	0.000179708	0.000211863
2	chr9:70388603:A:G	70388603	NA,G	NA,A	NA,1	NA,inf	NA,inf	NA,0.104264	0.000179688	0.000211691
2	chr9:70153143:C:A	70153143	A,A	C,C	1,1	-inf,inf	inf,inf	0.419748,1.09127	0.000179666	0.000214948
2	chr9:70526781:G:A	70526781	NA,A	NA,G	NA,1	NA,-inf	NA,inf	NA,0.122249	0.000179658	0.000211956
2	chr9:70764632:A:G	70764632	NA,G	NA,A	NA,1	NA,-inf	NA,inf	NA,0.119191	0.000179628	0.000211852
2	chr9:70035050:G:A	70035050	NA,A	NA,G	NA,1	NA,-inf	NA,inf	NA,0.122217	0.000179589	0.000211731
2	chr9:70217087:T:TA	70217087	NA,TA	NA,T	NA,1	NA,inf	NA,inf	NA,0.110386	0.000179569	0.000211844
2	chr9:70085270:A:G	70085270	G,G	A,A	1,1	-inf,inf	inf,inf	0.374842,1.14298	0.000179555	0.00021872
2	chr9:70173724:TG:T	70173724	NA,T	NA,TG	NA,1	NA,inf	NA,inf	NA,0.109672	0.000179489	0.00021175
2	chr9:70801779:T:G	70801779	NA,G	NA,T	NA,1	NA,inf	NA,inf	NA,0.117285	0.000179434	0.000211671
2	chr9:70308334:G:A	70308334	NA,A	NA,G	NA,1	NA,-inf	NA,inf	NA,0.123605	0.0001794	0.000211432
2	chr9:70204140:T:TA	70204140	NA,TA	NA,T	NA,1	NA,inf	NA,inf	NA,0.108728	0.000179384	0.000211625
2	chr9:70739382:T:G	70739382	NA,G	NA,T	NA,1	NA,-inf	NA,inf	NA,0.116619	0.00017936	0.000211638
2	chr9:70229003:A:G	70229003	G,G	A,A	1,1	inf,inf	inf,inf	0.416,1.20541	0.000179356	0.000218621
2	chr9:70681788:T:TA	70681788	NA,TA	NA,T	NA,1	NA,-inf	NA,inf	NA,0.115014	0.000179342	0.000211562
2	chr9:70395244:T:A	70395244	NA,A	NA,T	NA,1	NA,inf	NA,inf	NA,0.101022	0.000179322	0.000211266
2	chr9:70510063:G:C	70510063	NA,C	NA,G	NA,1	NA,-inf	NA,inf	NA,0.118562	0.00017927	0.000211453
2	chr9:70783789:G:C	70783789	NA,C	NA,G	NA,1	NA,-inf	NA,inf	NA,0.121146	0.000179268	0.000211528
2	chr9:70195597:T:C	70195597	NA,C	NA,T	NA,1	NA,-inf	NA,inf	NA,0.118332	0.000179268	0.000211582
2	chr9:70246702:T:A	70246702	A,A	T,T	1,1	-inf,-inf	inf,inf	0.804127,1.1207	0.000179241	0.000239225
2	chr9:70222854:G:T	70222854	NA,T	NA,G	NA,1	NA,inf	NA,inf	NA,0.107237	0.000179219	0.00021143
2	chr9:70107069:C:T	70107069	NA,T	NA,C	NA,1	NA,inf	NA,inf	NA,0.10818	0.000179161	0.000211222
2	chr9:70657405:T:G	70657405	NA,G	NA,T	NA,1	NA,-inf	NA,inf	NA,0.119507	0.000179137	0.000211331
2	chr9:70690960:T:C	70690960	NA,C	NA,T	NA,1	NA,inf	NA,inf	NA,0.107566	0.00017909	0.000211152
2	chr9:70463910:C:T	70463910	NA,T	NA,C	NA,1	NA,inf	NA,inf	NA,0.115019	0.00017903	0.000211082
2	chr9:69957031:A:G	69957031	NA,G	NA,A	NA,1	NA,-inf	NA,inf	NA,0.113913	0.00017898	0.000210982
2	chr9:70567464:A:G	70567464	NA,G	NA,A	NA,1	NA,inf	NA,inf	NA,0.097916	0.000178973	0.000210901
2	chr9:70393763:C:T	70393763	NA,T	NA,C	NA,1	NA,inf	NA,inf	NA,0.103849	0.000178912	0.000210844
2	chr9:70431187:T:A	70431187	NA,A	NA,T	NA,1	NA,inf	NA,inf	NA,0.109807	0.000178911	0.000211242
2	chr9:70045938:GA:G	70045938	NA,G	NA,GA	NA,1	NA,inf	NA,inf	NA,0.105514	0.000178883	0.000210985
2	chr9:70464376:CT:C	70464376	NA,C	NA,CT	NA,1	NA,inf	NA,inf	NA,0.113518	0.000178871	0.000210895
2	chr9:70841689:T:C	70841689	NA,C	NA,T	NA,1	NA,-inf	NA,inf	NA,0.10676	0.00017885	0.000210911
2	chr9:70288983:T:C	70288983	NA,C	NA,T	NA,1	NA,-inf	NA,inf	NA,0.118223	0.000178828	0.000210763
2	chr9:70276070:G:A	70276070	NA,A	NA,G	NA,1	NA,-inf	NA,inf	NA,0.118062	0.000178816	0.000210727
2	chr9:69986178:A:G	69986178	NA,G	NA,A	NA,1	NA,inf	NA,inf	NA,0.103557	0.000178785	0.00021064
2	chr9:70908022:G:A	70908022	NA,A	NA,G	NA,1	NA,inf	NA,inf	NA,0.106247	0.000178761	0.000210767
2	chr9:70746418:C:A	70746418	NA,A	NA,C	NA,1	NA,inf	NA,inf	NA,0.11523	0.000178739	0.000210866
2	chr9:70805603:T:C	70805603	NA,C	NA,T	NA,1	NA,-inf	NA,inf	NA,0.112067	0.000178721	0.000210792
2	chr9:70181334:G:A	70181334	NA,A	NA,G	NA,1	NA,-inf	NA,inf	NA,0.115772	0.000178708	0.000210601
2	chr9:69994488:G:A	69994488	NA,A	NA,G	NA,1	NA,-inf	NA,inf	NA,0.109403	0.000178668	0.000210745
2	chr9:70481812:G:T	70481812	NA,T	NA,G	NA,1	NA,inf	NA,inf	NA,0.103168	0.000178667	0.000210532
2	chr9:70179168:TA:T	70179168	NA,T	NA,TA	NA,1	NA,-inf	NA,inf	NA,0.115244	0.000178653	0.000210536
2	chr9:70112858:A:G	70112858	NA,G	NA,A	NA,1	NA,-inf	NA,inf	NA,0.10895	0.000178592	0.000210495
2	chr9:70892651:G:A	70892651	NA,A	NA,G	NA,1	NA,inf	NA,inf	NA,0.106608	0.000178583	0.000210551
2	chr9:70367904:CCTT:C	70367904	NA,C	NA,CCTT	NA,1	NA,-inf	NA,inf	NA,0.115763	0.000178578	0.00021045
2	chr9:70256341:G:A	70256341	NA,A	NA,G	NA,1	NA,-inf	NA,inf	NA,0.107192	0.000178567	0.000210679
2	chr9:70204900:C:T	70204900	NA,T	NA,C	NA,1	NA,-inf	NA,inf	NA,0.107192	0.000178567	0.000210679
2	chr9:70589101:T:A	70589101	NA,A	NA,T	NA,1	NA,-inf	NA,inf	NA,0.108818	0.000178559	0.000210613
2	chr9:70688855:T:G	70688855	NA,G	NA,T	NA,1	NA,inf	NA,inf	NA,0.102752	0.000178543	0.000210523
2	chr9:70628222:C:G	70628222	NA,G	NA,C	NA,1	NA,-inf	NA,inf	NA,0.113785	0.000178527	0.00021059
2	chr9:70585417:C:T	70585417	NA,T	NA,C	NA,1	NA,inf	NA,inf	NA,0.0981301	0.000178484	0.000210237
2	chr9:70365915:A:G	70365915	NA,G	NA,A	NA,1	NA,-inf	NA,inf	NA,0.114833	0.000178478	0.000210333
2	chr9:70303307:T:C	70303307	NA,C	NA,T	NA,1	NA,-inf	NA,inf	NA,0.102165	0.000178469	0.000210346
2	chr9:70452156:T:C	70452156	NA,C	NA,T	NA,1	NA,inf	NA,inf	NA,0.100514	0.000178466	0.000210337
2	chr9:70224785:C:A	70224785	NA,A	NA,C	NA,1	NA,inf	NA,inf	NA,0.0992983	0.000178372	0.000210426
2	chr9:70666818:TG:T	70666818	T,T	TG,TG	1,1	inf,inf	inf,inf	1.05746,0.252016	0.000178367	0.000209551
2	chr9:70196502:C:A	70196502	NA,A	NA,C	NA,1	NA,inf	NA,inf	NA,0.0989605	0.000178338	0.000210385
2	chr9:69941048:G:A	69941048	A,A	G,G	1,1	inf,-inf	inf,inf	0.746793,0.575078	0.000178328	0.000205504
2	chr9:70302458:A:G	70302458	NA,G	NA,A	NA,1	NA,inf	NA,inf	NA,0.100366	0.000178324	0.000210238
2	chr9:70111511:A:G	70111511	NA,G	NA,A	NA,1	NA,inf	NA,inf	NA,0.0966702	0.000178315	0.000210302
2	chr9:70063961:A:C	70063961	NA,C	NA,A	NA,1	NA,-inf	NA,inf	NA,0.110742	0.000178291	0.000210196
2	chr9:70341135:G:T	70341135	NA,T	NA,G	NA,1	NA,-inf	NA,inf	NA,0.112844	0.000178282	0.000210105
2	chr9:70310763:CATCAG:C	70310763	NA,C	NA,CATCAG	NA,1	NA,-inf	NA,inf	NA,0.112812	0.000178279	0.000210101
2	chr9:70309250:T:C	70309250	NA,C	NA,T	NA,1	NA,-inf	NA,inf	NA,0.112552	0.000178278	0.000210097
2	chr9:70623957:T:C	70623957	NA,C	NA,T	NA,1	NA,-inf	NA,inf	NA,0.107749	0.000178266	0.00021021
2	chr9:70560929:A:G	70560929	NA,G	NA,A	NA,1	NA,inf	NA,inf	NA,0.0910707	0.000178252	0.000210061
2	chr9:70260174:G:A	70260174	NA,A	NA,G	NA,1	NA,-inf	NA,inf	NA,0.106872	0.000178244	0.000210365
2	chr9:70351882:C:T	70351882	NA,T	NA,C	NA,1	NA,-inf	NA,inf	NA,0.112329	0.000178231	0.000210045
2	chr9:70850257:T:G	70850257	NA,G	NA,T	NA,1	NA,-inf	NA,inf	NA,0.107482	0.00017823	0.000210272
2	chr9:70364048:G:C	70364048	NA,C	NA,G	NA,1	NA,-inf	NA,inf	NA,0.111997	0.000178197	0.000210006
2	chr9:70344499:G:A	70344499	NA,A	NA,G	NA,1	NA,-inf	NA,inf	NA,0.111947	0.000178192	0.000209999
2	chr9:70310761:T:C	70310761	NA,C	NA,T	NA,1	NA,-inf	NA,inf	NA,0.11193	0.000178191	0.000209998
2	chr9:70275710:T:C	70275710	NA,C	NA,T	NA,1	NA,-inf	NA,inf	NA,0.111904	0.000178188	0.000209995
2	chr9:70300568:A:G	70300568	G,NA	A,NA	1,NA	inf,NA	inf,NA	0.435492,NA	0.000178184	0.000209282
2	chr9:70512055:T:C	70512055	NA,C	NA,T	NA,1	NA,inf	NA,inf	NA,0.0998112	0.00017818	0.000210148
2	chr9:70894657:T:C	70894657	NA,C	NA,T	NA,1	NA,-inf	NA,inf	NA,0.107813	0.000178168	0.000210224
2	chr9:70226048:G:A	70226048	NA,A	NA,G	NA,1	NA,-inf	NA,inf	NA,0.105796	0.000178137	0.000210208
2	chr9:70328185:A:T	70328185	NA,T	NA,A	NA,1	NA,-inf	NA,inf	NA,0.11103	0.000178101	0.000209894
2	chr9:70421101:G:T	70421101	NA,T	NA,G	NA,1	NA,-inf	NA,inf	NA,0.0878779	0.000178081	0.000209775
2	chr9:70286639:T:C	70286639	NA,C	NA,T	NA,1	NA,inf	NA,inf	NA,0.108051	0.000178062	0.000210063
2	chr9:70112245:C:T	70112245	NA,T	NA,C	NA,1	NA,inf	NA,inf	NA,0.0938814	0.000178022	0.000209957
2	chr9:70771813:T:C	70771813	NA,C	NA,T	NA,1	NA,-inf	NA,inf	NA,0.108914	0.000177999	0.00020998
2	chr9:69935947:G:A	69935947	NA,A	NA,G	NA,1	NA,inf	NA,inf	NA,0.0974289	0.000177987	0.000209763
2	chr9:70787926:T:C	70787926	NA,C	NA,T	NA,1	NA,inf	NA,inf	NA,0.0982782	0.000177981	0.000209778
2	chr9:70044314:C:T	70044314	NA,T	NA,C	NA,1	NA,-inf	NA,inf	NA,0.107632	0.000177979	0.000209833
2	chr9:70305764:T:C	70305764	NA,C	NA,T	NA,1	NA,inf	NA,inf	NA,0.0968653	0.000177969	0.000209821
2	chr9:70080588:G:T	70080588	T,T	G,G	1,1	-inf,-inf	inf,inf	0.261926,1.22175	0.000177915	0.000211359
2	chr9:70536002:C:T	70536002	T,T	C,C	1,1	inf,-inf	inf,inf	3.84136,0.0691003	0.000177885	0.00616003
2	chr9:70251082:A:G	70251082	G,G	A,A	1,1	-inf,-inf	inf,inf	0.412832,1.20156	0.00017785	0.000216706
2	chr9:70318361:C:G	70318361	NA,G	NA,C	NA,1	NA,inf	NA,inf	NA,0.0955069	0.000177835	0.000209664
2	chr9:70378700:T:G	70378700	NA,G	NA,T	NA,1	NA,inf	NA,inf	NA,0.0983086	0.000177826	0.00020995
2	chr9:70549005:T:G	70549005	NA,G	NA,T	NA,1	NA,-inf	NA,inf	NA,0.108135	0.000177816	0.000209898
2	chr9:70428495:G:A	70428495	NA,A	NA,G	NA,1	NA,inf	NA,inf	NA,0.0872668	0.000177811	0.000209394
2	chr9:70119821:C:T	70119821	NA,T	NA,C	NA,1	NA,inf	NA,inf	NA,0.093403	0.000177808	0.0002095
2	chr9:70505087:C:G	70505087	NA,G	NA,C	NA,1	NA,inf	NA,inf	NA,0.0964974	0.000177807	0.000209708
2	chr9:70111264:A:AATG	70111264	NA,AATG	NA,A	NA,1	NA,inf	NA,inf	NA,0.0908593	0.000177728	0.000209608
2	chr9:70111607:A:G	70111607	NA,G	NA,A	NA,1	NA,inf	NA,inf	NA,0.0906727	0.00017771	0.000209587
2	chr9:70785274:G:A	70785274	NA,A	NA,G	NA,1	NA,-inf	NA,inf	NA,0.101833	0.000177692	0.000209578
2	chr9:70235351:C:T	70235351	NA,T	NA,C	NA,1	NA,inf	NA,inf	NA,0.0938171	0.000177671	0.000209471
2	chr9:70235365:G:A	70235365	NA,A	NA,G	NA,1	NA,inf	NA,inf	NA,0.0938171	0.000177671	0.000209471
2	chr9:70401752:C:T	70401752	NA,T	NA,C	NA,1	NA,-inf	NA,inf	NA,0.0982178	0.000177666	0.000209311
2	chr9:69951208:C:A	69951208	NA,A	NA,C	NA,1	NA,inf	NA,inf	NA,0.0843863	0.000177638	0.000209348
2	chr9:70142153:A:G	70142153	NA,G	NA,A	NA,1	NA,inf	NA,inf	NA,0.0935722	0.000177627	0.000209501
2	chr9:70122762:T:C	70122762	NA,C	NA,T	NA,1	NA,-inf	NA,inf	NA,0.0977294	0.00017762	0.000209555
2	chr9:70862005:G:A	70862005	NA,A	NA,G	NA,1	NA,-inf	NA,inf	NA,0.0988221	0.000177587	0.000209445
2	chr9:70742889:T:TC	70742889	NA,TC	NA,T	NA,1	NA,inf	NA,inf	NA,0.0950895	0.000177572	0.000209303
2	chr9:70478502:G:A	70478502	NA,A	NA,G	NA,1	NA,-inf	NA,inf	NA,0.0990206	0.000177566	0.0002095
2	chr9:70768374:A:G	70768374	NA,G	NA,A	NA,1	NA,-inf	NA,inf	NA,0.104407	0.000177563	0.000209463
2	chr9:70839048:A:T	70839048	T,T	A,A	1,1	-inf,inf	inf,inf	1.15228,0.161726	0.000177553	0.000209037
2	chr9:70111260:G:A	70111260	NA,A	NA,G	NA,1	NA,inf	NA,inf	NA,0.0886344	0.000177511	0.000209352
2	chr9:70274933:A:G	70274933	NA,G	NA,A	NA,1	NA,-inf	NA,inf	NA,0.0973907	0.000177509	0.000209145
2	chr9:70110085:T:A	70110085	NA,A	NA,T	NA,1	NA,-inf	NA,inf	NA,0.100175	0.000177481	0.000209173
2	chr9:70397661:A:C	70397661	NA,C	NA,A	NA,1	NA,-inf	NA,inf	NA,0.0981291	0.000177453	0.000209334
2	chr9:70395901:C:G	70395901	NA,G	NA,C	NA,1	NA,inf	NA,inf	NA,0.089289	0.000177441	0.000209127
2	chr9:70763520:A:G	70763520	NA,G	NA,A	NA,1	NA,-inf	NA,inf	NA,0.0978205	0.000177437	0.000209169
2	chr9:70547281:G:C	70547281	NA,C	NA,G	NA,1	NA,-inf	NA,inf	NA,0.0881167	0.000177429	0.000209143
2	chr9:70089398:A:G	70089398	NA,G	NA,A	NA,1	NA,-inf	NA,inf	NA,0.0996977	0.000177346	0.000209309
2	chr9:70064383:C:T	70064383	NA,T	NA,C	NA,1	NA,-inf	NA,inf	NA,0.0974049	0.000177339	0.00020916
2	chr9:70353052:G:A	70353052	NA,A	NA,G	NA,1	NA,-inf	NA,inf	NA,0.10288	0.000177322	0.000208986
2	chr9:70040965:C:T	70040965	NA,T	NA,C	NA,1	NA,inf	NA,inf	NA,0.0913675	0.0001773	0.000208924
2	chr9:70064482:A:G	70064482	NA,G	NA,A	NA,1	NA,-inf	NA,inf	NA,0.0969071	0.000177293	0.000209105
2	chr9:70759596:G:A	70759596	NA,A	NA,G	NA,1	NA,inf	NA,inf	NA,0.100066	0.000177277	0.000209128
2	chr9:70114342:T:C	70114342	NA,C	NA,T	NA,1	NA,-inf	NA,inf	NA,0.0962053	0.00017722	0.000209115
2	chr9:70111984:G:A	70111984	NA,A	NA,G	NA,1	NA,inf	NA,inf	NA,0.0890587	0.000177156	0.000208999
2	chr9:70150587:C:T	70150587	NA,T	NA,C	NA,1	NA,inf	NA,inf	NA,0.088377	0.00017715	0.000208862
2	chr9:70675821:T:C	70675821	NA,C	NA,T	NA,1	NA,inf	NA,inf	NA,0.0883703	0.000177087	0.000208843
2	chr9:70332227:A:G	70332227	NA,G	NA,A	NA,1	NA,-inf	NA,inf	NA,0.0947292	0.000177078	0.000208972
2	chr9:70326889:G:A	70326889	NA,A	NA,G	NA,1	NA,inf	NA,inf	NA,0.0873648	0.000177054	0.000208748
2	chr9:70192182:T:C	70192182	NA,C	NA,T	NA,1	NA,-inf	NA,inf	NA,0.093726	0.000177009	0.0002088
2	chr9:70094186:T:C	70094186	NA,C	NA,T	NA,1	NA,inf	NA,inf	NA,0.0869679	0.000177005	0.000208765
2	chr9:70544034:G:A	70544034	NA,A	NA,G	NA,1	NA,-inf	NA,inf	NA,0.0976106	0.000176988	0.000208664
2	chr9:70242504:T:C	70242504	NA,C	NA,T	NA,1	NA,inf	NA,inf	NA,0.084868	0.000176963	0.000208755
2	chr9:70381502:A:G	70381502	NA,G	NA,A	NA,1	NA,-inf	NA,inf	NA,0.084092	0.000176952	0.000208552
2	chr9:70187176:C:T	70187176	NA,T	NA,C	NA,1	NA,-inf	NA,inf	NA,0.0928216	0.000176924	0.000208699
2	chr9:70166910:T:C	70166910	NA,C	NA,T	NA,1	NA,-inf	NA,inf	NA,0.0896101	0.000176863	0.000208655
2	chr9:70134674:G:A	70134674	A,A	G,G	1,1	inf,inf	inf,inf	0.76639,1.10195	0.000176862	0.000232628
2	chr9:70158117:A:G	70158117	NA,G	NA,A	NA,1	NA,inf	NA,inf	NA,0.0849786	0.00017684	0.000208497
2	chr9:70244628:C:T	70244628	T,NA	C,NA	1,NA	-inf,NA	inf,NA	0.138573,NA	0.000176832	0.00019929
2	chr9:70162631:C:T	70162631	NA,T	NA,C	NA,1	NA,-inf	NA,inf	NA,0.0891522	0.000176822	0.000208606
2	chr9:70111869:G:T	70111869	NA,T	NA,G	NA,1	NA,inf	NA,inf	NA,0.0813147	0.000176818	0.000208534
2	chr9:70249939:T:C	70249939	NA,C	NA,T	NA,1	NA,inf	NA,inf	NA,0.0830305	0.000176798	0.000208559
2	chr9:70111910:G:A	70111910	NA,A	NA,G	NA,1	NA,inf	NA,inf	NA,0.0809846	0.000176788	0.000208499
2	chr9:70167642:T:A	70167642	A,A	T,T	1,1	inf,inf	inf,inf	0.829592,1.07501	0.000176717	0.000234774
2	chr9:70054894:T:C	70054894	NA,C	NA,T	NA,1	NA,inf	NA,inf	NA,0.080235	0.000176716	0.000208432
2	chr9:70175980:C:T	70175980	T,T	C,C	1,1	inf,inf	inf,inf	0.788926,1.11921	0.000176695	0.000235079
2	chr9:70287583:T:C	70287583	NA,C	NA,T	NA,1	NA,-inf	NA,inf	NA,0.0958081	0.000176694	0.000208253
2	chr9:70026279:C:T	70026279	NA,T	NA,C	NA,1	NA,inf	NA,inf	NA,0.0854079	0.000176669	0.000208291
2	chr9:69977418:A:G	69977418	NA,G	NA,A	NA,1	NA,-inf	NA,inf	NA,0.0890755	0.000176658	0.00020843
2	chr9:70838582:G:A	70838582	A,A	G,G	1,1	-inf,inf	inf,inf	1.14558,0.172651	0.000176654	0.000208028
2	chr9:70744831:G:C	70744831	NA,C	NA,G	NA,1	NA,-inf	NA,inf	NA,0.0890194	0.00017664	0.000208402
2	chr9:70308250:C:G	70308250	NA,G	NA,C	NA,1	NA,-inf	NA,inf	NA,0.0949677	0.000176612	0.000208161
2	chr9:70367433:G:T	70367433	NA,T	NA,G	NA,1	NA,-inf	NA,inf	NA,0.080686	0.000176575	0.000208126
2	chr9:70429783:G:A	70429783	NA,A	NA,G	NA,1	NA,-inf	NA,inf	NA,0.0864766	0.000176572	0.000208051
2	chr9:70165625:T:C	70165625	NA,C	NA,T	NA,1	NA,inf	NA,inf	NA,0.0851611	0.000176551	0.00020809
2	chr9:70546319:T:G	70546319	NA,G	NA,T	NA,1	NA,-inf	NA,inf	NA,0.0882062	0.00017651	0.00020822
2	chr9:70544502:A:G	70544502	NA,G	NA,A	NA,1	NA,inf	NA,inf	NA,0.0829402	0.000176495	0.000208232
2	chr9:70796152:C:T	70796152	NA,T	NA,C	NA,1	NA,-inf	NA,inf	NA,0.0820224	0.000176482	0.000208083
2	chr9:69941892:T:A	69941892	NA,A	NA,T	NA,1	NA,inf	NA,inf	NA,0.0793926	0.00017646	0.000207982
2	chr9:70544812:C:T	70544812	NA,T	NA,C	NA,1	NA,-inf	NA,inf	NA,0.0869006	0.000176398	0.000208087
2	chr9:70064770:C:G	70064770	NA,G	NA,C	NA,1	NA,-inf	NA,inf	NA,0.0914473	0.000176398	0.000207979
2	chr9:70276911:G:A	70276911	NA,A	NA,G	NA,1	NA,-inf	NA,inf	NA,0.084057	0.000176374	0.000208075
2	chr9:70396700:G:A	70396700	NA,A	NA,G	NA,1	NA,inf	NA,inf	NA,0.0774596	0.000176352	0.00020786
2	chr9:70224579:A:G	70224579	G,G	A,A	1,1	inf,inf	inf,inf	0.414871,1.19564	0.000176324	0.000214913
2	chr9:69953531:CT:C	69953531	C,C	CT,CT	1,1	inf,-inf	inf,inf	0.693853,0.622898	0.000176316	0.000202655
2	chr9:70774424:G:A	70774424	NA,A	NA,G	NA,1	NA,inf	NA,inf	NA,0.0890513	0.000176301	0.00020797
2	chr9:70589928:C:T	70589928	NA,T	NA,C	NA,1	NA,-inf	NA,inf	NA,0.08592	0.000176301	0.000207688
2	chr9:70271340:G:A	70271340	NA,A	NA,G	NA,1	NA,-inf	NA,inf	NA,0.0909433	0.000176272	0.000207764
2	chr9:70394584:A:C	70394584	NA,C	NA,A	NA,1	NA,inf	NA,inf	NA,0.0760046	0.00017623	0.000207719
2	chr9:70335589:A:G	70335589	NA,G	NA,A	NA,1	NA,-inf	NA,inf	NA,0.0819304	0.000176199	0.000207866
2	chr9:70373210:T:G	70373210	NA,G	NA,T	NA,1	NA,-inf	NA,inf	NA,0.0732188	0.000176196	0.000207698
2	chr9:70843509:G:A	70843509	NA,A	NA,G	NA,1	NA,-inf	NA,inf	NA,0.083616	0.000176186	0.000207787
2	chr9:70324487:T:C	70324487	NA,C	NA,T	NA,1	NA,-inf	NA,inf	NA,0.0762013	0.000176176	0.000207664
2	chr9:70436167:T:A	70436167	NA,A	NA,T	NA,1	NA,-inf	NA,inf	NA,0.084932	0.000176169	0.000207866
2	chr9:70118151:AACCCCTGAGTTCCAGGCT:A	70118151	NA,A	NA,AACCCCTGAGTTCCAGGCT	NA,1	NA,-inf	NA,inf	NA,0.0809673	0.000176088	0.000207693
2	chr9:70205640:G:A	70205640	NA,A	NA,G	NA,1	NA,-inf	NA,inf	NA,0.0849672	0.000176071	0.00020782
2	chr9:70410665:T:C	70410665	NA,C	NA,T	NA,1	NA,inf	NA,inf	NA,0.0789494	0.000176069	0.000207576
2	chr9:70394478:A:G	70394478	NA,G	NA,A	NA,1	NA,inf	NA,inf	NA,0.0739371	0.000176053	0.000207514
2	chr9:70650646:A:G	70650646	NA,G	NA,A	NA,1	NA,inf	NA,inf	NA,0.0762055	0.000176051	0.000207591
2	chr9:70480098:T:A	70480098	NA,A	NA,T	NA,1	NA,-inf	NA,inf	NA,0.0812684	0.000176048	0.000207688
2	chr9:70850808:G:A	70850808	NA,A	NA,G	NA,1	NA,inf	NA,inf	NA,0.0774617	0.000176026	0.000207592
2	chr9:70829021:G:A	70829021	NA,A	NA,G	NA,1	NA,-inf	NA,inf	NA,0.0794151	0.000176003	0.000207545
2	chr9:70111113:C:T	70111113	NA,T	NA,C	NA,1	NA,inf	NA,inf	NA,0.0717827	0.000175996	0.000207564
2	chr9:70812448:G:T	70812448	NA,T	NA,G	NA,1	NA,-inf	NA,inf	NA,0.0807337	0.000175959	0.000207604
2	chr9:70827484:C:T	70827484	NA,T	NA,C	NA,1	NA,-inf	NA,inf	NA,0.0787884	0.000175953	0.000207485
2	chr9:70247510:G:A	70247510	A,A	G,G	1,1	-inf,-inf	inf,inf	0.413756,1.1946	0.000175903	0.00021437
2	chr9:70897525:C:T	70897525	NA,T	NA,C	NA,1	NA,-inf	NA,inf	NA,0.0807536	0.000175903	0.000207688
2	chr9:70194194:G:T	70194194	NA,T	NA,G	NA,1	NA,inf	NA,inf	NA,0.0739549	0.000175893	0.000207387
2	chr9:69947184:A:G	69947184	NA,G	NA,A	NA,1	NA,-inf	NA,inf	NA,0.0832548	0.000175892	0.000207594
2	chr9:70401788:G:A	70401788	NA,A	NA,G	NA,1	NA,inf	NA,inf	NA,0.0722985	0.000175882	0.000207269
2	chr9:70622167:G:A	70622167	NA,A	NA,G	NA,1	NA,inf	NA,inf	NA,0.0748998	0.000175874	0.000207387
2	chr9:69929303:C:T	69929303	NA,T	NA,C	NA,1	NA,inf	NA,inf	NA,0.0720227	0.000175837	0.000207345
2	chr9:70445643:A:G	70445643	NA,G	NA,A	NA,1	NA,-inf	NA,inf	NA,0.0783189	0.000175815	0.000207203
2	chr9:70419892:G:A	70419892	NA,A	NA,G	NA,1	NA,inf	NA,inf	NA,0.0727711	0.000175809	0.000207391
2	chr9:70006360:A:C	70006360	NA,C	NA,A	NA,1	NA,-inf	NA,inf	NA,0.0800403	0.000175792	0.000207289
2	chr9:70805067:A:G	70805067	NA,G	NA,A	NA,1	NA,-inf	NA,inf	NA,0.078518	0.000175785	0.000207395
2	chr9:70247607:CAG:C	70247607	C,C	CAG,CAG	1,1	-inf,-inf	inf,inf	0.415875,1.19343	0.000175769	0.000214266
2	chr9:70449982:G:A	70449982	NA,A	NA,G	NA,1	NA,inf	NA,inf	NA,0.0652425	0.000175768	0.000207055
2	chr9:70071224:G:A	70071224	NA,A	NA,G	NA,1	NA,inf	NA,inf	NA,0.0690691	0.000175765	0.000207308
2	chr9:70578546:C:T	70578546	NA,T	NA,C	NA,1	NA,inf	NA,inf	NA,0.0681749	0.000175762	0.000207153
2	chr9:70633607:T:G	70633607	G,G	T,T	1,1	-inf,-inf	inf,inf	0.942292,0.517354	0.000175735	0.000209449
2	chr9:70326054:A:G	70326054	G,NA	A,NA	1,NA	-inf,NA	inf,NA	0.308319,NA	0.000175728	0.000202568
2	chr9:70071593:G:A	70071593	NA,A	NA,G	NA,1	NA,inf	NA,inf	NA,0.0683296	0.000175705	0.000207237
2	chr9:70123706:C:T	70123706	NA,T	NA,C	NA,1	NA,inf	NA,inf	NA,0.0714012	0.000175687	0.000207146
2	chr9:70520645:T:C	70520645	NA,C	NA,T	NA,1	NA,inf	NA,inf	NA,0.0719764	0.00017568	0.00020719
2	chr9:70070087:T:C	70070087	NA,C	NA,T	NA,1	NA,inf	NA,inf	NA,0.0687823	0.000175666	0.000207149
2	chr9:70247756:T:C	70247756	C,C	T,T	1,1	-inf,-inf	inf,inf	0.417532,1.19247	0.000175661	0.000214184
2	chr9:70405868:G:A	70405868	NA,A	NA,G	NA,1	NA,inf	NA,inf	NA,0.0684568	0.000175588	0.00020693
2	chr9:70176849:T:C	70176849	C,C	T,T	1,1	inf,inf	inf,inf	0.786286,1.11627	0.000175507	0.000233368
2	chr9:70044555:T:C	70044555	NA,C	NA,T	NA,1	NA,-inf	NA,inf	NA,0.0741661	0.000175497	0.000206985
2	chr9:70493733:T:G	70493733	NA,G	NA,T	NA,1	NA,inf	NA,inf	NA,0.0824711	0.000175488	0.00020696
2	chr9:70561855:AG:A	70561855	NA,A	NA,AG	NA,1	NA,-inf	NA,inf	NA,0.0749809	0.000175451	0.00020696
2	chr9:70768449:T:C	70768449	NA,C	NA,T	NA,1	NA,-inf	NA,inf	NA,0.0833842	0.000175443	0.000206979
2	chr9:70560656:G:A	70560656	NA,A	NA,G	NA,1	NA,-inf	NA,inf	NA,0.0748497	0.000175441	0.000206948
2	chr9:70568132:G:A	70568132	NA,A	NA,G	NA,1	NA,-inf	NA,inf	NA,0.0748497	0.000175441	0.000206948
2	chr9:70485505:G:A	70485505	NA,A	NA,G	NA,1	NA,inf	NA,inf	NA,0.0698582	0.00017538	0.000206955
2	chr9:69978745:A:C	69978745	NA,C	NA,A	NA,1	NA,inf	NA,inf	NA,0.0640533	0.00017538	0.000206849
2	chr9:70810409:C:T	70810409	NA,T	NA,C	NA,1	NA,-inf	NA,inf	NA,0.0709625	0.000175351	0.000206778
2	chr9:70806685:G:A	70806685	NA,A	NA,G	NA,1	NA,inf	NA,inf	NA,0.0567767	0.000175341	0.000206666
2	chr9:70181227:C:A	70181227	NA,A	NA,C	NA,1	NA,-inf	NA,inf	NA,0.0731061	0.000175312	0.000206787
```
