## Supplementary material for "Characterization of shared and ancestry-specific signals driving complex traits using multi-ancestry fine-mapping": susiex_nc2.cs80.snp

```
BP	SNP	PIP(CS1)	LogBF(CS1,Pop1)	LogBF(CS1,Pop2)	PIP(CS2)	LogBF(CS2,Pop1)	LogBF(CS2,Pop2)
69923182	chr9:69923182:G:T	1.3956e-05	-1.18189	-0.764477	8.85262e-05	-1.06506	-0.75238
69923249	chr9:69923249:G:A	1.69433e-05	-0.602915	-1.14949	0.000122971	-0.339175	-1.14961
69923365	chr9:69923365:C:T	6.55421e-05	-1.01967e-10	-0.399581	0.000363858	-1.01967e-10	-0.403972
69924313	chr9:69924313:T:C	6.81454e-05	-0.218802	-0.141828	0.000285533	-0.574205	-0.0721737
69924324	chr9:69924324:C:T	1.11843e-05	-1.03445	-1.13331	4.33491e-05	-1.3989	-1.13255
69924346	chr9:69924346:C:G	0.000322506	1.88962	-0.695769	0.00076255	1.01406	-0.67813
69924570	chr9:69924570:C:T	3.12872e-05	-1.01967e-10	-1.13906	0.000174425	-1.01967e-10	-1.13924
69924728	chr9:69924728:C:T	0.000100949	-1.01967e-10	0.0323384	0.000583823	-1.01967e-10	0.0688602
69924793	chr9:69924793:C:T	4.55712e-05	-1.01967e-10	-0.762998	0.000256716	-1.01967e-10	-0.752767
69925411	chr9:69925411:C:T	0.000283441	1.90423	-0.839498	0.000666975	1.02706	-0.825047
69925812	chr9:69925812:T:C	3.09488e-05	-1.01967e-10	-1.14994	0.000172582	-1.01967e-10	-1.14987
69925838	chr9:69925838:T:C	2.0825e-05	-0.48795	-1.05817	0.000131099	-0.365275	-1.05951
69925893	chr9:69925893:A:G	2.82367e-05	-1.24165	-2.24825e-10	0.000171965	-1.15345	-2.24825e-10
69926185	chr9:69926185:C:T	2.16686e-05	-1.50641	-2.24825e-10	0.000118772	-1.52353	-2.24825e-10
69926563	chr9:69926563:C:T	8.66659e-05	-0.120213	-2.24825e-10	0.000299869	-0.597391	-2.24825e-10
69926848	chr9:69926848:C:T	3.7585e-05	-1.01967e-10	-0.95567	0.000209548	-1.01967e-10	-0.955784
69926972	chr9:69926972:G:T	1.79885e-05	-0.741251	-0.951289	0.000127288	-0.500148	-0.95414
69926974	chr9:69926974:G:A	5.11143e-05	-1.01967e-10	-0.64821	0.000284896	-1.01967e-10	-0.648612
69927029	chr9:69927029:G:A	1.50219e-05	-0.735013	-1.13775	0.000106741	-0.491929	-1.1384
69927297	chr9:69927297:A:G	3.10604e-05	-1.01967e-10	-1.14634	0.000173212	-1.01967e-10	-1.14622
69927616	chr9:69927616:T:C	2.33862e-05	-1.43013	-2.24825e-10	0.00011915	-1.52036	-2.24825e-10
69927759	chr9:69927759:A:T	1.77602e-05	-0.751476	-0.953839	0.000125546	-0.511388	-0.956678
69928314	chr9:69928314:G:C	1.8411e-05	-0.64806	-1.02127	0.000114666	-0.536961	-1.02176
69928548	chr9:69928548:G:A	2.25424e-05	-0.782264	-0.684612	0.00010999	-0.939555	-0.660795
69928816	chr9:69928816:T:C	2.59747e-05	-1.32515	-2.24825e-10	0.000151312	-1.28139	-2.24825e-10
69928829	chr9:69928829:T:G	2.04385e-05	-0.525559	-1.0393	0.000125231	-0.431243	-1.03933
69929150	chr9:69929150:G:A	3.4e-05	-1.01967e-10	-1.05591	0.000189855	-1.01967e-10	-1.05448
69929220	chr9:69929220:T:A	0.000109499	-1.01967e-10	0.113641	0.000631947	-1.01967e-10	0.148069
69929303	chr9:69929303:C:T	3.15132e-05	-1.01967e-10	-1.13187	0.000175837	-1.01967e-10	-1.13118
69929306	chr9:69929306:C:T	2.02297e-05	-0.426915	-1.14821	0.000124249	-0.330291	-1.14816
69929466	chr9:69929466:A:C	3.37114e-05	-1.01967e-10	-1.06444	0.000187324	-1.01967e-10	-1.0679
69929755	chr9:69929755:AG:A	2.13391e-05	-1.52173	-2.24825e-10	0.000137499	-1.37712	-2.24825e-10
69930261	chr9:69930261:T:C	2.02635e-05	-0.530802	-1.04265	0.000124135	-0.43666	-1.04271
69930626	chr9:69930626:A:T	8.87034e-05	-1.01967e-10	-0.0969759	0.000511614	-1.01967e-10	-0.0631656
69930651	chr9:69930651:C:A	1.68863e-05	-0.786447	-0.969328	0.000118803	-0.551202	-0.972066
69930869	chr9:69930869:A:G	0.000171161	1.70045	-1.14012	0.000551953	1.14933	-1.1366
69931159	chr9:69931159:T:C	8.27366e-05	-1.01967e-10	-0.166612	0.000459876	-1.01967e-10	-0.169779
69931564	chr9:69931564:T:G	2.19365e-05	-0.838988	-0.655134	0.000144416	-0.688355	-0.639684
69931571	chr9:69931571:T:C	5.68308e-05	-0.542196	-2.24825e-10	0.000265258	-0.720035	-2.24825e-10
69931838	chr9:69931838:C:A	1.86613e-05	-0.672587	-0.983238	0.000133409	-0.421454	-0.985866
69932569	chr9:69932569:G:A	2.59929e-05	-0.726394	-0.598057	0.000127799	-0.878342	-0.571934
69933165	chr9:69933165:A:G	3.37512e-05	-0.372442	-0.690817	0.000236498	-0.158891	-0.675906
69933703	chr9:69933703:C:T	5.07373e-05	-1.01967e-10	-0.655613	0.00028642	-1.01967e-10	-0.643277
69933857	chr9:69933857:TAAGG:T	1.86067e-05	-0.710749	-0.948003	0.000132239	-0.465267	-0.950858
69933897	chr9:69933897:T:C	3.84023e-05	-1.01967e-10	-0.934156	0.000214098	-1.01967e-10	-0.934301
69933925	chr9:69933925:C:T	3.23377e-05	-1.01967e-10	-1.10604	0.000181519	-1.01967e-10	-1.09937
69933949	chr9:69933949:G:A	8.63022e-05	-1.01967e-10	-0.124419	0.000496149	-1.01967e-10	-0.0938602
69934392	chr9:69934392:A:G	1.74087e-05	-0.775041	-0.950266	0.000122644	-0.538341	-0.953109
69934832	chr9:69934832:A:G	2.095e-05	-0.968264	-0.571873	0.000143897	-0.776551	-0.555088
69935087	chr9:69935087:C:T	0.000101639	-1.01967e-10	0.0391531	0.000587555	-1.01967e-10	0.0752338
69935128	chr9:69935128:C:A	3.55666e-05	-1.01967e-10	-1.01087	0.000197403	-1.01967e-10	-1.01549
69935453	chr9:69935453:C:T	3.53224e-05	-1.01967e-10	-1.01776	0.00019693	-1.01967e-10	-1.01789
69935808	chr9:69935808:G:A	3.1005e-05	-1.01967e-10	-1.14813	0.000172846	-1.01967e-10	-1.14833
69935947	chr9:69935947:G:A	3.17817e-05	-1.01967e-10	-1.12338	0.000177987	-1.01967e-10	-1.11903
69936335	chr9:69936335:ATCTC:A	3.70674e-05	-1.01967e-10	-0.969537	0.000205558	-1.01967e-10	-0.975008
69937281	chr9:69937281:A:G	5.71273e-05	-1.01967e-10	-0.536993	0.000322029	-1.01967e-10	-0.526096
69937491	chr9:69937491:G:A	3.38077e-05	0.0857853	-1.14737	0.000204545	0.164606	-1.14455
69938115	chr9:69938115:C:G	1.25216e-05	-1.01252	-1.0423	6.13658e-05	-1.14862	-1.03526
69938454	chr9:69938454:C:T	6.51242e-05	-1.01967e-10	-0.405978	0.000368677	-1.01967e-10	-0.390815
69938718	chr9:69938718:A:G	2.44664e-05	-1.38497	-2.24825e-10	0.000143603	-1.33368	-2.24825e-10
69939073	chr9:69939073:C:A	3.46597e-05	0.0179882	-1.05468	0.000143607	-0.278477	-1.05518
69940325	chr9:69940325:C:A	2.131e-05	-1.5231	-2.24825e-10	0.000120135	-1.51212	-2.24825e-10
69940454	chr9:69940454:A:G	7.86623e-05	0.167382	-0.384493	0.000301201	-0.271753	-0.321205
69940486	chr9:69940486:G:A	4.51686e-05	-1.01967e-10	-0.771872	0.000252581	-1.01967e-10	-0.769006
69940665	chr9:69940665:T:G	1.33583e-05	-0.912461	-1.07767	6.45514e-05	-1.06153	-1.07174
69940817	chr9:69940817:G:A	3.24042e-05	-1.01967e-10	-1.10399	0.00018057	-1.01967e-10	-1.10462
69941048	chr9:69941048:G:A	2.71812e-05	-0.686043	-0.593705	0.000178328	-0.55389	-0.563223
69941241	chr9:69941241:G:A	5.10637e-05	-0.6492	-2.24825e-10	0.000316115	-0.544631	-2.24825e-10
69941835	chr9:69941835:C:T	1.65092e-05	-0.719205	-1.05915	0.000117553	-0.472974	-1.06087
69941892	chr9:69941892:T:A	3.1528e-05	-1.01967e-10	-1.1314	0.00017646	-1.01967e-10	-1.12764
69941921	chr9:69941921:G:A	1.72113e-05	-0.618336	-1.11837	0.000124111	-0.360234	-1.11933
69943182	chr9:69943182:T:C	8.81949e-06	-1.30769	-1.09762	4.75791e-05	-1.34685	-1.09149
69943725	chr9:69943725:C:T	2.11595e-05	-0.416751	-1.11343	0.000130502	-0.316029	-1.11332
69944115	chr9:69944115:A:C	4.4121e-05	-1.01967e-10	-0.795337	0.000246784	-1.01967e-10	-0.792222
69944230	chr9:69944230:C:T	3.77879e-05	-1.01967e-10	-0.950286	0.000210842	-1.01967e-10	-0.949626
69944407	chr9:69944407:A:G	4.70111e-05	-1.01967e-10	-0.731891	0.000263028	-1.01967e-10	-0.728475
69944651	chr9:69944651:C:A	1.76838e-05	-1.52009	-0.189538	0.000103252	-1.52294	-0.140625
69944988	chr9:69944988:T:C	8.51232e-06	-1.30954	-1.13122	4.58605e-05	-1.34773	-1.1274
69945710	chr9:69945710:T:G	1.32665e-05	-1.40705	-0.589985	7.3596e-05	-1.44224	-0.559908
69945830	chr9:69945830:C:T	9.88288e-06	-1.14659	-1.14488	6.53642e-05	-0.97472	-1.14604
69945955	chr9:69945955:G:A	1.97057e-05	-0.60243	-0.998938	0.000143512	-0.34181	-0.992511
69946412	chr9:69946412:T:A	9.01153e-05	-1.01967e-10	-0.0811842	0.00051069	-1.01967e-10	-0.0649736
69946567	chr9:69946567:G:T	3.435e-05	-1.01967e-10	-1.04567	0.000191744	-1.01967e-10	-1.04458
69946732	chr9:69946732:T:C	3.3271e-05	-1.07759	-2.24825e-10	0.000236661	-0.834107	-2.24825e-10
69946790	chr9:69946790:G:A	1.0175e-05	-1.13921	-1.12313	5.19938e-05	-1.23334	-1.11627
69947099	chr9:69947099:C:T	9.78242e-05	0.648327	-0.647429	0.00038226	0.288862	-0.643497
69947184	chr9:69947184:A:G	3.17082e-05	-1.01967e-10	-1.1257	0.000175892	-1.01967e-10	-1.13087
69947203	chr9:69947203:A:T	2.09678e-05	-0.389351	-1.14994	0.000129226	-0.289229	-1.14995
69947297	chr9:69947297:A:G	0.000942292	2.76881	-0.502771	0.00351414	2.3617	-0.49789
69947457	chr9:69947457:T:C	1.54593e-05	-0.814424	-1.02964	7.3939e-05	-0.975528	-1.02197
69947833	chr9:69947833:T:C	2.31259e-05	-0.948155	-0.493164	0.000151292	-0.806172	-0.475353
69947863	chr9:69947863:G:A	1.31586e-05	-0.872337	-1.13286	6.30938e-05	-1.02593	-1.13019
69948023	chr9:69948023:T:C	1.99896e-05	-0.437188	-1.14987	0.000122943	-0.339155	-1.14986
69948138	chr9:69948138:A:G	3.37734e-05	-1.01967e-10	-1.0626	0.000187706	-1.01967e-10	-1.06586
69948629	chr9:69948629:C:G	4.37539e-05	-1.01967e-10	-0.803694	0.000244513	-1.01967e-10	-0.801467
69948674	chr9:69948674:CTT:C	1.7629e-05	-0.939562	-0.773167	0.000114801	-0.797279	-0.76026
69948782	chr9:69948782:A:G	0.000124672	1.39337	-1.14996	0.000457063	0.97359	-1.14951
69949530	chr9:69949530:C:T	8.10292e-05	-1.01967e-10	-0.187465	0.000458842	-1.01967e-10	-0.17203
69949949	chr9:69949949:C:T	6.63348e-05	-1.01967e-10	-0.387559	0.000375371	-1.01967e-10	-0.372822
69949957	chr9:69949957:G:A	6.5415e-05	-1.01967e-10	-0.401522	0.000363086	-1.01967e-10	-0.406098
69950270	chr9:69950270:G:A	8.3838e-05	0.308386	-0.461774	0.000360259	-0.0107559	-0.403158
69950305	chr9:69950305:G:A	0.000125636	1.38259	-1.13147	0.000411387	0.846036	-1.12724
69950316	chr9:69950316:G:A	5.29263e-05	-0.613375	-2.24825e-10	0.000386049	-0.344772	-2.24825e-10
69950353	chr9:69950353:C:T	1.84502e-05	-0.913896	-0.753303	0.000120561	-0.76854	-0.740039
69950367	chr9:69950367:G:C	3.19763e-05	-1.11728	-2.24825e-10	0.000158818	-1.23298	-2.24825e-10
69950515	chr9:69950515:T:C	0.000153154	1.575	-1.12583	0.000494012	1.02219	-1.12037
69950883	chr9:69950883:T:C	1.86433e-05	-0.939017	-0.717769	0.000121504	-0.796872	-0.703915
69950921	chr9:69950921:T:C	3.7682e-05	-1.01967e-10	-0.953092	0.000210251	-1.01967e-10	-0.952436
69950932	chr9:69950932:A:G	6.61203e-05	-1.01967e-10	-0.390798	0.000374371	-1.01967e-10	-0.375489
69951106	chr9:69951106:G:A	9.80921e-06	-1.15763	-1.14132	5.56549e-05	-1.14602	-1.13555
69951208	chr9:69951208:C:A	3.17152e-05	-1.01967e-10	-1.12548	0.000177638	-1.01967e-10	-1.12099
69951302	chr9:69951302:A:G	1.57373e-05	-0.743747	-1.08249	0.000111693	-0.500998	-1.08398
69951603	chr9:69951603:C:T	8.37222e-05	-1.01967e-10	-0.15477	0.000474172	-1.01967e-10	-0.139166
69951820	chr9:69951820:T:C	0.000171445	1.28366	-0.721669	0.000629942	0.860519	-0.715628
69951964	chr9:69951964:A:G	5.81714e-05	-1.01967e-10	-0.51888	0.000329199	-1.01967e-10	-0.504073
69952523	chr9:69952523:C:T	9.50993e-06	-1.21378	-1.11616	5.27784e-05	-1.22368	-1.11095
69952591	chr9:69952591:G:A	2.77705e-05	-1.2583	-2.24825e-10	0.000159556	-1.22834	-2.24825e-10
69953271	chr9:69953271:T:A	1.98736e-05	-0.886786	-0.706094	0.000130646	-0.736425	-0.691819
69953531	chr9:69953531:CT:C	2.63432e-05	-0.772508	-0.538555	0.000176316	-0.607754	-0.520703
69953535	chr9:69953535:A:C	2.43344e-05	-0.803315	-0.587067	0.00016221	-0.641849	-0.569996
69953611	chr9:69953611:T:C	3.54263e-05	-1.01967e-10	-1.01482	0.000196933	-1.01967e-10	-1.01787
69953785	chr9:69953785:A:G	3.09531e-05	-1.01967e-10	-1.1498	0.000172558	-1.01967e-10	-1.15
69954046	chr9:69954046:C:T	1.50605e-05	-0.794144	-1.07605	6.60722e-05	-1.03462	-1.07537
69954335	chr9:69954335:G:C	3.47678e-05	-1.01967e-10	-1.03358	0.000194033	-1.01967e-10	-1.03271
69954372	chr9:69954372:T:C	2.75785e-05	-0.667057	-0.598179	0.000130845	-0.855009	-0.571712
69954402	chr9:69954402:T:C	4.9749e-05	-1.01967e-10	-0.675283	0.000279378	-1.01967e-10	-0.668172
69954494	chr9:69954494:C:T	4.90078e-05	0.45786	-1.14816	0.000156421	-0.101562	-1.14663
69954728	chr9:69954728:A:G	2.43468e-05	-1.38987	-2.24825e-10	0.000126268	-1.46233	-2.24825e-10
69955308	chr9:69955308:T:C	4.58188e-05	0.318326	-1.07591	0.000167087	-0.113555	-1.06867
69955504	chr9:69955504:C:A	4.3535e-05	0.27016	-1.07887	0.000159766	-0.155249	-1.07178
69955515	chr9:69955515:C:A	6.18552e-05	-0.200315	-0.257163	0.000206217	-0.785958	-0.185848
69955732	chr9:69955732:A:G	4.03343e-05	-1.01967e-10	-0.885071	0.000224936	-1.01967e-10	-0.88492
69956110	chr9:69956110:C:G	3.89172e-05	-1.01967e-10	-0.920837	0.000217017	-1.01967e-10	-0.920761
69956144	chr9:69956144:C:T	7.80509e-05	-0.115982	-0.108931	0.000256747	-0.721578	-0.0310661
69956176	chr9:69956176:G:A	1.60405e-05	-0.660501	-1.14666	6.87959e-05	-0.923088	-1.1465
69956259	chr9:69956259:G:A	0.000198105	-1.01967e-10	0.706524	0.00118526	-1.01967e-10	0.776979
69956492	chr9:69956492:T:C	2.27563e-05	-1.45743	-2.24825e-10	0.000135942	-1.38851	-2.24825e-10
69956769	chr9:69956769:C:A	2.23727e-05	-0.354948	-1.11949	0.0001662	-0.0664958	-1.12105
69957031	chr9:69957031:A:G	3.20076e-05	-1.01967e-10	-1.1163	0.00017898	-1.01967e-10	-1.11346
69957100	chr9:69957100:T:TA	2.15813e-05	-0.388932	-1.12151	0.000159709	-0.104375	-1.12301
69957129	chr9:69957129:C:T	9.37796e-06	-1.51126	-0.832649	5.72958e-05	-1.44087	-0.811635
69957257	chr9:69957257:C:T	4.90642e-05	-1.01967e-10	-0.689144	0.000276372	-1.01967e-10	-0.678988
69957568	chr9:69957568:C:T	0.000205919	1.89484	-1.14963	0.000553016	1.16421	-1.14956
69957787	chr9:69957787:C:T	0.000459576	2.49414	-0.94611	0.00114799	1.69324	-0.948213
69958053	chr9:69958053:T:C	6.91175e-05	-1.01967e-10	-0.346466	0.000383842	-1.01967e-10	-0.350507
69958327	chr9:69958327:A:G	2.47498e-05	-1.37346	-2.24825e-10	0.000129735	-1.43524	-2.24825e-10
69958764	chr9:69958764:A:G	2.70214e-05	-1.28564	-2.24825e-10	0.000162449	-1.21037	-2.24825e-10
69958997	chr9:69958997:G:A	0.000369007	1.68414	-0.355602	0.0028314	1.97513	-0.327339
69959102	chr9:69959102:G:A	0.000129557	-0.180169	0.462014	0.000482829	-0.686217	0.565142
69959607	chr9:69959607:C:T	2.30199e-05	-0.685686	-0.760228	0.00010919	-0.870374	-0.73727
69959811	chr9:69959811:C:A	2.48345e-05	-1.47049	0.100453	0.000166044	-1.3555	0.167018
69959822	chr9:69959822:G:A	2.21285e-05	-0.336483	-1.14893	0.000164952	-0.0459409	-1.14914
69960523	chr9:69960523:T:G	3.23772e-05	-1.01967e-10	-1.10482	0.000180572	-1.01967e-10	-1.10461
69960700	chr9:69960700:A:G	6.00355e-05	-1.01967e-10	-0.487339	0.00034421	-1.01967e-10	-0.459484
69960845	chr9:69960845:T:C	2.17338e-05	-0.649038	-0.854365	0.00010226	-0.838782	-0.834439
69961217	chr9:69961217:T:C	2.83593e-05	-0.0888648	-1.14846	0.000216865	0.226772	-1.14823
69961328	chr9:69961328:T:C	2.78505e-05	-1.25542	-2.24825e-10	0.000161171	-1.21827	-2.24825e-10
69961350	chr9:69961350:C:T	2.02115e-05	-0.426175	-1.14985	0.000149088	-0.146277	-1.14992
69961464	chr9:69961464:A:G	1.99485e-05	-1.02487	-0.56425	0.000122777	-0.951142	-0.539228
69961694	chr9:69961694:G:A	2.59549e-05	-0.176188	-1.14973	0.000196283	0.128647	-1.14982
69962420	chr9:69962420:A:G	2.22945e-05	-0.328011	-1.14992	0.000166355	-0.036637	-1.14998
69962463	chr9:69962463:A:C	3.90205e-05	-1.01967e-10	-0.918186	0.000218656	-1.01967e-10	-0.913237
69962667	chr9:69962667:T:A	1.99475e-05	-0.707873	-0.881296	9.44229e-05	-0.890654	-0.862298
69962758	chr9:69962758:A:G	5.08138e-05	-1.01967e-10	-0.654107	0.000282	-1.01967e-10	-0.658831
69962878	chr9:69962878:C:G	2.18064e-05	-0.350993	-1.14908	0.000162181	-0.0627503	-1.14928
69962941	chr9:69962941:A:G	2.22362e-05	-0.330559	-1.14999	0.000165825	-0.0397932	-1.15001
69963057	chr9:69963057:TC:T	3.60899e-05	-1.01967e-10	-0.996261	0.000202006	-1.01967e-10	-0.992438
69963908	chr9:69963908:AGAGT:A	3.60477e-05	-1.01967e-10	-0.997431	0.000201817	-1.01967e-10	-0.993376
69963933	chr9:69963933:T:A	3.58003e-05	-1.01967e-10	-1.00432	0.000200416	-1.01967e-10	-1.00034
69964394	chr9:69964394:G:A	0.000376907	2.49923	-1.14951	0.000770533	1.49632	-1.14998
69964860	chr9:69964860:AG:A	4.38439e-05	-1.01967e-10	-0.801637	0.000245156	-1.01967e-10	-0.798842
69964947	chr9:69964947:A:G	3.75662e-05	-1.01967e-10	-0.956169	0.000210474	-1.01967e-10	-0.951374
69964956	chr9:69964956:C:T	5.64087e-05	-1.01967e-10	-0.549651	0.000315182	-1.01967e-10	-0.547586
69965414	chr9:69965414:G:A	0.000119323	-0.188119	0.387679	0.000409798	-0.775555	0.490482
69965863	chr9:69965863:C:T	2.21361e-05	-0.336778	-1.14829	0.000164947	-0.0465446	-1.14857
69966662	chr9:69966662:T:C	0.000292377	1.70229	-0.606524	0.000940326	1.1048	-0.559308
69966882	chr9:69966882:C:T	2.2353e-05	-1.47531	-2.24825e-10	0.000119183	-1.52008	-2.24825e-10
69966891	chr9:69966891:G:A	4.52754e-05	-1.01967e-10	-0.76951	0.000254074	-1.01967e-10	-0.763112
69966937	chr9:69966937:A:G	5.99878e-05	-1.01967e-10	-0.488133	0.000335231	-1.01967e-10	-0.485916
69966944	chr9:69966944:C:T	5.78268e-05	-1.01967e-10	-0.524822	0.000323135	-1.01967e-10	-0.522666
69966965	chr9:69966965:T:C	9.14074e-05	-1.01967e-10	-0.0669476	0.000527407	-1.01967e-10	-0.0327636
69967023	chr9:69967023:C:T	9.4091e-05	-0.0380113	-2.24825e-10	0.000330102	-0.501334	-2.24825e-10
69967188	chr9:69967188:C:T	2.92832e-05	-1.20526	-2.24825e-10	0.000169326	-1.16891	-2.24825e-10
69967908	chr9:69967908:A:G	1.28169e-05	-0.959201	-1.07231	5.77089e-05	-1.17188	-1.07345
69968175	chr9:69968175:C:T	3.70179e-05	-1.01967e-10	-0.970873	0.000208346	-1.01967e-10	-0.961537
69968324	chr9:69968324:C:T	2.56216e-05	-0.188835	-1.15	0.00019446	0.119504	-1.15001
69969173	chr9:69969173:C:A	6.78092e-05	-1.01967e-10	-0.365576	0.000378611	-1.01967e-10	-0.364227
69969643	chr9:69969643:A:G	3.94411e-05	-1.01967e-10	-0.907467	0.000221147	-1.01967e-10	-0.901909
69969859	chr9:69969859:C:T	2.28625e-05	-0.322715	-1.13006	0.000170775	-0.0318701	-1.12852
69969914	chr9:69969914:G:A	3.4136e-05	-1.01967e-10	-1.05192	0.000189812	-1.01967e-10	-1.0547
69970194	chr9:69970194:G:A	1.56774e-05	-0.727848	-1.1022	0.000122251	-0.395935	-1.09872
69970226	chr9:69970226:T:A	5.87289e-05	-1.01967e-10	-0.509342	0.000332731	-1.01967e-10	-0.493401
69970664	chr9:69970664:T:G	5.43826e-05	-1.01967e-10	-0.58623	0.00030187	-1.01967e-10	-0.590741
69971138	chr9:69971138:A:C	3.88846e-05	-0.921676	-2.24825e-10	0.000302593	-0.588348	-2.24825e-10
69971333	chr9:69971333:C:T	2.51363e-05	-1.35796	-2.24825e-10	0.000164782	-1.19611	-2.24825e-10
69971459	chr9:69971459:A:G	1.79828e-05	-0.814744	-0.878112	8.63804e-05	-0.983064	-0.858913
69971590	chr9:69971590:G:A	2.10563e-05	-0.38819	-1.14688	0.000155895	-0.104315	-1.14724
69971799	chr9:69971799:A:G	2.32759e-05	-0.29355	-1.1413	0.000174142	-0.000618896	-1.14025
69972143	chr9:69972143:T:A	4.40608e-05	-1.01967e-10	-0.796704	0.000253695	-1.01967e-10	-0.764605
69972752	chr9:69972752:A:G	3.65145e-05	-1.01967e-10	-0.984564	0.000204419	-1.01967e-10	-0.980567
69972791	chr9:69972791:A:G	4.23831e-05	-1.01967e-10	-0.835524	0.000236721	-1.01967e-10	-0.833856
69973281	chr9:69973281:T:A	9.75134e-06	-1.1563	-1.14857	6.71148e-05	-0.945432	-1.1489
69973780	chr9:69973780:G:A	9.03104e-06	-1.24053	-1.14107	6.0831e-05	-1.05102	-1.14161
69973973	chr9:69973973:A:G	3.14901e-05	-1.01967e-10	-1.1326	0.000175296	-1.01967e-10	-1.13426
69974698	chr9:69974698:A:G	3.10504e-05	-1.01967e-10	-1.14666	0.000173219	-1.01967e-10	-1.14618
69975175	chr9:69975175:G:A	2.07374e-05	-0.401719	-1.14862	0.000182888	0.0560587	-1.14792
69975534	chr9:69975534:T:G	8.98068e-06	-1.24375	-1.14345	6.04236e-05	-1.05545	-1.14391
69975601	chr9:69975601:T:C	3.3262e-05	-1.07786	-2.24825e-10	0.000150077	-1.28959	-2.24825e-10
69976139	chr9:69976139:A:G	1.79419e-05	-0.790392	-0.904744	8.56143e-05	-0.964603	-0.886281
69976413	chr9:69976413:G:A	0.000100471	0.966257	-0.938661	0.000285596	0.258375	-0.904533
69976428	chr9:69976428:T:G	9.10181e-06	-1.24324	-1.13056	5.53321e-05	-1.15559	-1.1318
69976609	chr9:69976609:A:G	9.74381e-05	0.957846	-0.960903	0.000277537	0.253738	-0.92852
69976649	chr9:69976649:T:C	8.90053e-06	-1.24675	-1.14942	5.42244e-05	-1.158	-1.14961
69977277	chr9:69977277:G:A	3.43405e-05	-1.01967e-10	-1.04595	0.000191583	-1.01967e-10	-1.04542
69977388	chr9:69977388:C:A	9.17921e-06	-1.22027	-1.14506	5.61862e-05	-1.1276	-1.14447
69977418	chr9:69977418:A:G	3.17778e-05	-1.01967e-10	-1.12351	0.000176658	-1.01967e-10	-1.12652
69977561	chr9:69977561:G:A	2.51737e-05	-1.35647	-2.24825e-10	0.000131429	-1.42227	-2.24825e-10
69977569	chr9:69977569:A:G	3.46718e-05	-1.01967e-10	-1.03635	0.000194857	-1.01967e-10	-1.02847
69977702	chr9:69977702:A:G	3.52476e-05	-1.01967e-10	-1.01988	0.000198201	-1.01967e-10	-1.01145
69977719	chr9:69977719:ATATCT:A	6.67377e-05	-1.01967e-10	-0.381504	0.00037293	-1.01967e-10	-0.379347
69978089	chr9:69978089:TAC:T	2.14426e-05	-0.382106	-1.13479	0.000188972	0.0772423	-1.13638
69978455	chr9:69978455:T:C	3.15648e-05	-1.13023	-2.24825e-10	0.000183629	-1.08782	-2.24825e-10
69978528	chr9:69978528:T:C	2.13182e-05	-1.52271	-2.24825e-10	0.000124369	-1.47749	-2.24825e-10
69978745	chr9:69978745:A:C	3.14748e-05	-1.01967e-10	-1.13309	0.00017538	-1.01967e-10	-1.13378
69978932	chr9:69978932:T:A	3.10861e-05	-1.01967e-10	-1.14551	0.000173482	-1.01967e-10	-1.14466
69979104	chr9:69979104:C:T	3.61817e-05	-1.01967e-10	-0.993721	0.000202527	-1.01967e-10	-0.989865
69979320	chr9:69979320:A:G	7.27342e-05	-0.295462	-2.24825e-10	0.000323392	-0.521872	-2.24825e-10
69980065	chr9:69980065:G:T	9.2961e-06	-1.2136	-1.13908	5.69447e-05	-1.12042	-1.13823
69980085	chr9:69980085:A:G	8.91785e-06	-1.25753	-1.13669	5.10153e-05	-1.23102	-1.1376
69980594	chr9:69980594:C:T	3.56674e-05	-1.00804	-2.24825e-10	0.000265549	-0.718936	-2.24825e-10
69981173	chr9:69981173:A:G	6.92634e-05	-1.01967e-10	-0.344357	0.000395791	-1.01967e-10	-0.31985
69981316	chr9:69981316:T:C	2.19633e-05	-1.4929	-2.24825e-10	0.000118623	-1.52478	-2.24825e-10
69981343	chr9:69981343:C:G	4.72562e-05	-1.01967e-10	-0.726691	0.000266087	-1.01967e-10	-0.716913
69981462	chr9:69981462:G:A	2.61055e-05	-1.32013	-2.24825e-10	0.000155349	-1.25506	-2.24825e-10
69981542	chr9:69981542:T:C	1.92612e-05	-0.491486	-1.1327	0.000143211	-0.201707	-1.13471
69982186	chr9:69982186:TTAA:T	8.98592e-06	-1.24057	-1.14605	6.04836e-05	-1.05196	-1.1464
69982192	chr9:69982192:G:C	9.0599e-06	-1.23503	-1.14338	6.10798e-05	-1.04471	-1.14385
69982193	chr9:69982193:TTTTA:T	9.05208e-06	-1.23548	-1.1438	6.10199e-05	-1.04529	-1.14424
69982399	chr9:69982399:C:T	5.76618e-05	-1.01967e-10	-0.52768	0.000319999	-1.01967e-10	-0.532418
69982454	chr9:69982454:G:A	8.92612e-06	-1.25253	-1.14077	5.10923e-05	-1.22559	-1.14151
69982480	chr9:69982480:C:T	3.92191e-05	-1.01967e-10	-0.913109	0.000218997	-1.01967e-10	-0.911678
69982616	chr9:69982616:G:A	3.7335e-05	-1.01967e-10	-0.962343	0.00020883	-1.01967e-10	-0.959216
69982649	chr9:69982649:G:A	1.67269e-05	-0.825271	-0.939986	8.0021e-05	-0.995603	-0.922844
69982983	chr9:69982983:G:A	2.35382e-05	-0.278533	-1.14512	7.90833e-05	-0.780806	-1.14943
69983207	chr9:69983207:G:A	8.00897e-05	-0.199127	-2.24825e-10	0.000365607	-0.399179	-2.24825e-10
69983590	chr9:69983590:T:C	1.88893e-05	-0.496751	-1.14693	0.000140452	-0.208119	-1.14775
69983686	chr9:69983686:C:A	0.000200097	1.15449	-0.437964	0.000504065	0.28855	-0.366582
69983745	chr9:69983745:C:T	3.79264e-05	-1.01967e-10	-0.946626	0.000212226	-1.01967e-10	-0.943087
69984487	chr9:69984487:A:G	1.35434e-05	-0.907306	-1.06907	5.10924e-05	-1.30558	-1.06152
69984665	chr9:69984665:G:T	8.84899e-06	-1.25219	-1.14978	5.06944e-05	-1.22504	-1.14988
69984689	chr9:69984689:A:T	9.17228e-06	-1.2218	-1.14428	6.20788e-05	-1.02762	-1.14471
69984753	chr9:69984753:C:T	7.43956e-05	-1.01967e-10	-0.272877	0.000425852	-1.01967e-10	-0.246644
69984776	chr9:69984776:C:T	3.48311e-05	-1.01967e-10	-1.03176	0.0001937	-1.01967e-10	-1.03442
69985211	chr9:69985211:A:G	8.92284e-06	-1.25892	-1.13474	5.10353e-05	-1.23249	-1.13573
69985217	chr9:69985217:A:G	8.87947e-06	-1.24852	-1.15001	5.08793e-05	-1.22128	-1.15001
69985676	chr9:69985676:T:G	8.78136e-06	-1.27365	-1.13599	5.01962e-05	-1.24787	-1.13693
69986178	chr9:69986178:A:G	3.18604e-05	-1.01967e-10	-1.12091	0.000178785	-1.01967e-10	-1.11455
69986683	chr9:69986683:T:C	3.12021e-05	-1.01967e-10	-1.14179	0.000173861	-1.01967e-10	-1.14248
69987071	chr9:69987071:C:T	2.00635e-05	-0.666756	-0.916618	9.38094e-05	-0.860917	-0.898555
69987226	chr9:69987226:A:G	4.72019e-05	-1.01967e-10	-0.727841	0.000265779	-1.01967e-10	-0.718073
69987231	chr9:69987231:C:T	6.42636e-05	-1.01967e-10	-0.41928	0.000359454	-1.01967e-10	-0.416151
69987333	chr9:69987333:T:C	3.32989e-05	-1.01967e-10	-1.07675	0.000185729	-1.01967e-10	-1.07645
69987357	chr9:69987357:G:A	8.63543e-06	-1.27828	-1.14812	4.93814e-05	-1.25271	-1.14845
69987411	chr9:69987411:G:A	1.7598e-05	-0.571363	-1.14313	0.000129761	-0.29329	-1.14176
69987620	chr9:69987620:A:C	4.29218e-05	-1.01967e-10	-0.822893	0.0002397	-1.01967e-10	-0.82135
69988050	chr9:69988050:A:G	8.97011e-06	-1.23913	-1.14925	5.14264e-05	-1.21157	-1.14902
69988285	chr9:69988285:G:A	7.48464e-05	-1.01967e-10	-0.266836	0.000418063	-1.01967e-10	-0.265104
69988386	chr9:69988386:ATTAT:A	3.1063e-05	-1.01967e-10	-1.14626	0.000173009	-1.01967e-10	-1.14739
69988887	chr9:69988887:T:C	3.8421e-05	-1.01967e-10	-0.933671	0.000219695	-1.01967e-10	-0.908496
69989047	chr9:69989047:G:A	4.91853e-05	-1.01967e-10	-0.686679	0.000276007	-1.01967e-10	-0.680311
69990087	chr9:69990087:G:A	4.43394e-05	-1.01967e-10	-0.7904	0.000248402	-1.01967e-10	-0.785689
69990088	chr9:69990088:C:A	4.43713e-05	-1.01967e-10	-0.78968	0.000248582	-1.01967e-10	-0.784962
69990346	chr9:69990346:C:T	1.92398e-05	-0.757912	-0.867379	6.38107e-05	-1.30416	-0.840654
69990537	chr9:69990537:T:G	1.48886e-05	-0.731765	-1.14992	8.52575e-05	-0.705047	-1.15001
69990538	chr9:69990538:C:T	1.501e-05	-0.72364	-1.14992	8.59578e-05	-0.696866	-1.15001
69990658	chr9:69990658:C:A	1.96354e-05	-0.456749	-1.14819	0.000171138	-0.010695	-1.14757
69990663	chr9:69990663:C:A	0.000597357	2.30516	-0.494919	0.0054082	2.76217	-0.467239
69990916	chr9:69990916:C:A	0.000119992	-1.01967e-10	0.205149	0.000694914	-1.01967e-10	0.243052
69990992	chr9:69990992:C:T	3.65788e-05	-1.01967e-10	-0.982805	0.000205919	-1.01967e-10	-0.973252
69991006	chr9:69991006:G:A	3.73757e-05	-1.01967e-10	-0.961253	0.000209057	-1.01967e-10	-0.958129
69991146	chr9:69991146:G:A	1.76042e-05	-0.594721	-1.11942	0.000149544	-0.176144	-1.117
69991238	chr9:69991238:T:C	3.8979e-05	-1.01967e-10	-0.919251	0.000216277	-1.01967e-10	-0.924176
69991274	chr9:69991274:A:T	7.86102e-05	-1.01967e-10	-0.217772	0.000439139	-1.01967e-10	-0.215922
69991570	chr9:69991570:A:G	2.207e-05	-1.48805	-2.24825e-10	0.000142052	-1.34454	-2.24825e-10
69991795	chr9:69991795:T:G	6.02409e-05	-0.483922	-2.24825e-10	0.000246778	-0.792248	-2.24825e-10
69991819	chr9:69991819:A:G	3.29849e-05	-1.01967e-10	-1.08622	0.000183996	-1.01967e-10	-1.08582
69991927	chr9:69991927:T:G	3.82579e-05	-0.937923	-2.24825e-10	0.000297144	-0.606521	-2.24825e-10
69992050	chr9:69992050:G:A	1.91394e-05	-0.481991	-1.14854	0.00016792	-0.028138	-1.14911
69992124	chr9:69992124:T:A	4.07926e-05	-1.01967e-10	-0.873773	0.000227793	-1.01967e-10	-0.872302
69992432	chr9:69992432:A:T	1.7972e-05	-0.611906	-1.08155	0.000133171	-0.33102	-1.07808
69992869	chr9:69992869:G:A	6.6845e-05	-1.01967e-10	-0.379898	0.000373547	-1.01967e-10	-0.377694
69992954	chr9:69992954:A:C	0.000202331	-1.01967e-10	0.727629	0.00121375	-1.01967e-10	0.800732
69992992	chr9:69992992:G:A	0.000165513	-1.01967e-10	0.526778	0.000989181	-1.01967e-10	0.59614
69993103	chr9:69993103:C:T	1.71326e-05	-0.834868	-0.906425	0.00013633	-0.485992	-0.899669
69993242	chr9:69993242:C:T	2.0695e-05	-0.676998	-0.875382	0.000152246	-0.404826	-0.870413
69993589	chr9:69993589:T:C	2.07141e-05	-0.425068	-1.12639	0.000157641	-0.116101	-1.12432
69993828	chr9:69993828:A:T	7.86102e-05	-1.01967e-10	-0.217772	0.000439139	-1.01967e-10	-0.215922
69994150	chr9:69994150:TTC:T	6.65635e-05	-1.01967e-10	-0.384118	0.000374683	-1.01967e-10	-0.374657
69994238	chr9:69994238:A:T	3.29838e-05	-1.01967e-10	-1.08626	0.000183991	-1.01967e-10	-1.08585
69994488	chr9:69994488:G:A	3.20829e-05	-1.01967e-10	-1.11395	0.000178668	-1.01967e-10	-1.11521
69994616	chr9:69994616:T:C	1.42035e-05	-0.809461	-1.11932	7.4801e-05	-0.862499	-1.12341
69994657	chr9:69994657:G:A	1.53718e-05	-0.959487	-0.890252	7.54337e-05	-1.10709	-0.870394
69994749	chr9:69994749:T:A	7.79896e-06	-1.51858	-1.0097	4.43878e-05	-1.51199	-0.995781
69994751	chr9:69994751:C:T	4.20493e-05	-1.01967e-10	-0.843431	0.000233504	-1.01967e-10	-0.847538
69994850	chr9:69994850:TG:T	1.4007e-05	-0.822793	-1.11992	7.37762e-05	-0.875934	-1.12377
69995040	chr9:69995040:A:G	1.75024e-05	-0.889203	-0.830736	8.56661e-05	-1.04736	-0.802923
69995100	chr9:69995100:T:C	3.37687e-05	-1.01967e-10	-1.06274	0.000187797	-1.01967e-10	-1.06537
69995531	chr9:69995531:T:G	3.37627e-05	-1.01967e-10	-1.06292	0.000187764	-1.01967e-10	-1.06555
69995887	chr9:69995887:G:A	3.37627e-05	-1.01967e-10	-1.06292	0.000187764	-1.01967e-10	-1.06555
69996095	chr9:69996095:G:A	2.32326e-05	-1.43672	-2.24825e-10	0.000118842	-1.52294	-2.24825e-10
69996305	chr9:69996305:CT:C	1.77536e-05	-0.584732	-1.12095	5.53297e-05	-1.17216	-1.11526
69996764	chr9:69996764:G:T	6.74555e-06	-1.52424	-1.14915	3.87001e-05	-1.49715	-1.14774
69997252	chr9:69997252:G:A	3.13575e-05	-1.01967e-10	-1.13682	0.000175087	-1.01967e-10	-1.13545
69997625	chr9:69997625:T:A	5.50267e-05	-1.01967e-10	-0.574455	0.000305016	-1.01967e-10	-0.580374
69998621	chr9:69998621:A:G	7.05926e-05	-1.01967e-10	-0.325349	0.000391703	-1.01967e-10	-0.330233
69999032	chr9:69999032:A:G	3.05646e-05	-1.16243	-2.24825e-10	0.000139901	-1.3598	-2.24825e-10
69999276	chr9:69999276:G:C	0.000162757	1.25734	-0.747359	0.000405371	0.395018	-0.690953
69999319	chr9:69999319:A:G	3.3254e-05	-1.01967e-10	-1.0781	0.000185973	-1.01967e-10	-1.07514
70000145	chr9:70000145:CTCAGA:C	0.000229733	0.854646	-2.24825e-10	0.00117552	0.76873	-2.24825e-10
70000635	chr9:70000635:A:T	5.7688e-05	-1.01967e-10	-0.527224	0.000321361	-1.01967e-10	-0.528171
70000953	chr9:70000953:A:G	7.84301e-06	-1.50721	-1.01544	4.37225e-05	-1.52107	-1.00181
70001068	chr9:70001068:G:A	8.31912e-06	-1.51447	-0.949253	4.7066e-05	-1.51617	-0.933014
70001673	chr9:70001673:C:T	3.81343e-05	-1.01967e-10	-0.94116	0.000212566	-1.01967e-10	-0.941483
70001791	chr9:70001791:GCATATATGGT:G	3.21626e-05	-1.01967e-10	-1.11147	0.000179757	-1.01967e-10	-1.10913
70001870	chr9:70001870:G:A	8.19554e-05	-1.01967e-10	-0.176099	0.000468349	-1.01967e-10	-0.151523
70001932	chr9:70001932:T:C	8.26521e-06	-1.52198	-0.948236	4.76152e-05	-1.50562	-0.931969
70001953	chr9:70001953:C:T	3.37809e-05	-1.01967e-10	-1.06238	0.000187864	-1.01967e-10	-1.06502
70002149	chr9:70002149:C:A	6.75702e-06	-1.52473	-1.14697	3.89563e-05	-1.49366	-1.14464
70002573	chr9:70002573:A:G	2.12719e-05	-1.52489	-2.24825e-10	0.000121062	-1.50444	-2.24825e-10
70002583	chr9:70002583:T:C	8.3434e-06	-1.52103	-0.939772	4.79346e-05	-1.50775	-0.923147
70002609	chr9:70002609:A:G	6.97158e-05	-1.01967e-10	-0.337847	0.000396323	-1.01967e-10	-0.318507
70003007	chr9:70003007:A:T	1.38155e-05	-1.02132	-0.93516	6.82464e-05	-1.15982	-0.917796
70003213	chr9:70003213:T:A	3.30633e-05	-1.01967e-10	-1.08385	0.000184882	-1.01967e-10	-1.08102
70003286	chr9:70003286:C:G	2.21339e-05	-0.35941	-1.12576	0.000200587	0.12404	-1.12353
70003511	chr9:70003511:A:G	2.25797e-05	-0.334322	-1.1309	0.000205528	0.153759	-1.12891
70004157	chr9:70004157:G:A	1.88572e-05	-0.555182	-1.0902	5.78252e-05	-1.16119	-1.08212
70004422	chr9:70004422:T:A	3.51745e-05	-1.01967e-10	-1.02195	0.000195505	-1.01967e-10	-1.02515
70004724	chr9:70004724:A:G	5.99897e-05	-1.01967e-10	-0.488101	0.000332853	-1.01967e-10	-0.493037
70005076	chr9:70005076:G:T	8.21535e-05	-1.01967e-10	-0.173685	0.000469417	-1.01967e-10	-0.149245
70005109	chr9:70005109:C:G	3.65802e-05	-1.01967e-10	-0.982768	0.000205813	-1.01967e-10	-0.97377
70005341	chr9:70005341:A:G	3.29671e-05	-1.01967e-10	-1.08676	0.000184326	-1.01967e-10	-1.08403
70005597	chr9:70005597:G:T	2.16084e-05	-0.38022	-1.12897	0.00019367	0.0923049	-1.12689
70006274	chr9:70006274:C:T	3.3153e-05	-1.01967e-10	-1.08114	0.000185321	-1.01967e-10	-1.07865
70006360	chr9:70006360:A:C	3.15025e-05	-1.01967e-10	-1.13221	0.000175792	-1.01967e-10	-1.13143
70006368	chr9:70006368:A:T	0.000213412	0.780951	-2.24825e-10	0.00108968	0.692902	-2.24825e-10
70006454	chr9:70006454:A:G	6.30431e-05	-1.01967e-10	-0.438456	0.000349904	-1.01967e-10	-0.443079
70007675	chr9:70007675:C:T	9.2646e-06	-1.25876	-1.09731	6.21436e-05	-1.07609	-1.0952
70008196	chr9:70008196:A:G	0.000637466	2.60816	-0.732929	0.00225605	2.10722	-0.68659
70008803	chr9:70008803:T:C	2.57576e-05	-1.33354	-2.24825e-10	0.00015302	-1.27017	-2.24825e-10
70009278	chr9:70009278:T:C	1.17686e-05	-1.09908	-1.01776	5.82406e-05	-1.23048	-1.00567
70009879	chr9:70009879:T:C	2.54635e-05	-0.598543	-0.746485	0.000190587	-0.312084	-0.738546
70009906	chr9:70009906:T:C	1.69558e-05	-0.635663	-1.116	0.00012138	-0.383297	-1.11851
70010212	chr9:70010212:G:C	2.73464e-05	-0.506904	-0.766786	0.000206658	-0.20825	-0.761419
70010320	chr9:70010320:C:A	4.47982e-05	-0.0899413	-0.690165	0.000146454	-0.636714	-0.677312
70010461	chr9:70010461:C:T	6.05187e-05	-1.01967e-10	-0.479321	0.000344633	-1.01967e-10	-0.458256
70010606	chr9:70010606:C:T	4.47946e-05	-1.01967e-10	-0.780186	0.000249796	-1.01967e-10	-0.780093
70012002	chr9:70012002:T:A	3.12975e-05	-1.01967e-10	-1.13873	0.000174579	-1.01967e-10	-1.13836
70012187	chr9:70012187:C:T	3.10057e-05	-1.01967e-10	-1.1481	0.000173045	-1.01967e-10	-1.14719
70012455	chr9:70012455:C:G	3.21513e-05	-1.01967e-10	-1.11182	0.000179859	-1.01967e-10	-1.10856
70012506	chr9:70012506:A:G	1.51178e-05	-0.762708	-1.10369	0.000107294	-0.524819	-1.10034
70013313	chr9:70013313:T:C	2.50697e-05	-0.582228	-0.778388	0.000188071	-0.290842	-0.773077
70013367	chr9:70013367:A:G	3.34008e-05	-1.01967e-10	-1.07369	0.000187501	-1.01967e-10	-1.06695
70013601	chr9:70013601:T:C	3.01275e-05	-0.610495	-0.566342	0.000224622	-0.326085	-0.560232
70014196	chr9:70014196:G:A	5.61252e-05	-1.01967e-10	-0.554689	0.00031924	-1.01967e-10	-0.534795
70014387	chr9:70014387:C:T	4.10914e-05	-1.01967e-10	-0.866476	0.000229482	-1.01967e-10	-0.864912
70014742	chr9:70014742:C:T	5.63733e-05	-1.01967e-10	-0.550278	0.000315025	-1.01967e-10	-0.548085
70014746	chr9:70014746:C:T	2.51944e-05	-0.537133	-0.81852	0.000220774	-0.0908877	-0.81271
70014860	chr9:70014860:T:C	2.29175e-05	-1.45038	-2.24825e-10	0.00013721	-1.37922	-2.24825e-10
70014895	chr9:70014895:T:C	2.17396e-05	-1.50314	-2.24825e-10	0.000138243	-1.37173	-2.24825e-10
70014933	chr9:70014933:G:A	5.78528e-05	-1.01967e-10	-0.524373	0.000323323	-1.01967e-10	-0.522084
70015022	chr9:70015022:C:T	6.91058e-05	0.469069	-0.815705	0.000169521	-0.366555	-0.801207
70015272	chr9:70015272:T:C	3.28248e-05	-1.01967e-10	-1.09109	0.000183116	-1.01967e-10	-1.09062
70015875	chr9:70015875:C:G	3.15418e-05	-0.599922	-0.531037	0.000235621	-0.313906	-0.524605
70015963	chr9:70015963:A:C	3.04401e-05	-0.655248	-0.511264	0.000225552	-0.377485	-0.504702
70016505	chr9:70016505:T:G	3.10125e-05	-1.01967e-10	-1.14788	0.000172947	-1.01967e-10	-1.14775
70016914	chr9:70016914:G:A	8.9377e-05	-1.01967e-10	-0.0894111	0.000514334	-1.01967e-10	-0.0578642
70017237	chr9:70017237:A:G	3.93055e-05	-1.01967e-10	-0.910911	0.000216991	-1.01967e-10	-0.920879
70017718	chr9:70017718:A:T	3.59041e-05	-1.01967e-10	-1.00142	0.000198431	-1.01967e-10	-1.01029
70017733	chr9:70017733:T:C	2.59716e-05	-0.626817	-0.698454	0.000193416	-0.343252	-0.692639
70017880	chr9:70017880:T:C	7.02673e-05	-0.22625	-0.103717	0.00023772	-0.74822	-0.0814247
70018336	chr9:70018336:C:A	5.43094e-05	0.184074	-0.771651	0.000143176	-0.580467	-0.756194
70018603	chr9:70018603:T:A	1.73212e-05	-0.881272	-0.84907	0.000126455	-0.616632	-0.844221
70018672	chr9:70018672:A:G	2.02978e-05	-0.830609	-0.741153	0.000149505	-0.557586	-0.735823
70019256	chr9:70019256:A:G	2.51001e-05	-0.898797	-0.460604	0.000182758	-0.638526	-0.454049
70019577	chr9:70019577:T:C	1.51783e-05	-0.950547	-0.911858	0.000109298	-0.698961	-0.907701
70019674	chr9:70019674:T:C	3.10207e-05	-1.01967e-10	-1.14762	0.000172985	-1.01967e-10	-1.14753
70019699	chr9:70019699:T:C	3.12413e-05	-1.01967e-10	-1.14053	0.000173949	-1.01967e-10	-1.14197
70019921	chr9:70019921:G:T	9.1192e-05	-1.01967e-10	-0.0693069	0.000524924	-1.01967e-10	-0.0374834
70021041	chr9:70021041:C:T	5.48613e-05	0.289873	-0.867339	0.000165992	-0.330829	-0.857966
70021084	chr9:70021084:A:G	0.000149807	-1.01967e-10	0.427076	0.000890995	-1.01967e-10	0.491601
70021492	chr9:70021492:T:C	3.10777e-05	-1.01967e-10	-1.14578	0.000173307	-1.01967e-10	-1.14567
70022203	chr9:70022203:C:A	0.000429476	2.3077	-0.827406	0.00160705	1.8699	-0.788478
70022237	chr9:70022237:A:G	4.2907e-05	-1.01967e-10	-0.82324	0.000239619	-1.01967e-10	-0.821686
70022584	chr9:70022584:G:A	5.5479e-05	-1.01967e-10	-0.566269	0.000310026	-1.01967e-10	-0.564079
70022788	chr9:70022788:G:A	1.91299e-05	-0.762789	-0.868233	9.149e-05	-0.939042	-0.845465
70022898	chr9:70022898:TG:T	3.69715e-05	-1.01967e-10	-0.972127	0.000208068	-1.01967e-10	-0.962871
70023224	chr9:70023224:T:C	3.10189e-05	-1.01967e-10	-1.14768	0.000172919	-1.01967e-10	-1.14792
70023397	chr9:70023397:C:CA	2.01149e-05	-1.03303	-0.547783	0.000142677	-0.798258	-0.541894
70023848	chr9:70023848:T:C	5.85073e-05	-1.01967e-10	-0.513122	0.00032624	-1.01967e-10	-0.513103
70023879	chr9:70023879:A:G	0.000475695	2.49837	-0.915865	0.00149988	1.89574	-0.883335
70023886	chr9:70023886:A:C	3.09864e-05	-1.01967e-10	-1.14873	0.000172793	-1.01967e-10	-1.14864
70024202	chr9:70024202:A:T	0.000272056	1.73256	-0.708823	0.000686838	0.88038	-0.649019
70024726	chr9:70024726:A:C	1.59505e-05	-1.19696	-0.615826	0.000113136	-0.962663	-0.609479
70024737	chr9:70024737:T:C	1.945e-05	-1.20828	-0.406145	0.000137432	-0.978728	-0.39888
70024796	chr9:70024796:T:C	1.57844e-05	-1.21146	-0.611796	0.000111362	-0.982537	-0.605417
70024811	chr9:70024811:A:G	3.57442e-05	-1.01967e-10	-1.00589	0.000197482	-1.01967e-10	-1.01509
70024997	chr9:70024997:G:A	0.00025315	1.48264	-0.530935	0.000755305	0.791134	-0.464749
70025292	chr9:70025292:A:G	1.6333e-05	-1.14298	-0.646108	0.000117623	-0.893347	-0.639902
70025406	chr9:70025406:C:T	1.60786e-05	-1.17295	-0.631837	0.000114785	-0.932158	-0.625513
70025471	chr9:70025471:T:C	3.38213e-05	-1.01967e-10	-1.06118	0.000189269	-1.01967e-10	-1.05757
70025496	chr9:70025496:C:T	1.63221e-05	-1.16461	-0.625147	0.000116819	-0.921322	-0.618791
70025541	chr9:70025541:A:G	0.000157078	0.606408	-0.131941	0.000434902	-0.117514	-0.108102
70025572	chr9:70025572:G:A	5.42117e-05	-1.01967e-10	-0.589377	0.000302318	-1.01967e-10	-0.589257
70026053	chr9:70026053:C:T	1.47603e-05	-1.16287	-0.727462	0.000105603	-0.919415	-0.721633
70026086	chr9:70026086:C:G	2.55293e-05	-0.459987	-0.882461	0.000117784	-0.673718	-0.858165
70026211	chr9:70026211:A:G	4.14413e-05	-1.01967e-10	-0.857997	0.00023081	-1.01967e-10	-0.859141
70026237	chr9:70026237:A:G	3.27572e-05	-1.01967e-10	-1.09315	0.000183443	-1.01967e-10	-1.08884
70026279	chr9:70026279:C:T	3.16273e-05	-1.01967e-10	-1.12825	0.000176669	-1.01967e-10	-1.12646
70026460	chr9:70026460:A:T	5.32531e-05	-1.01967e-10	-0.607218	0.000300144	-1.01967e-10	-0.596475
70026776	chr9:70026776:A:G	4.23322e-05	-1.01967e-10	-0.836726	0.000238248	-1.01967e-10	-0.827425
70027327	chr9:70027327:A:G	3.68987e-05	-1.01967e-10	-0.974098	0.000205954	-1.01967e-10	-0.973084
70027358	chr9:70027358:T:A	3.6871e-05	-1.01967e-10	-0.974849	0.000205799	-1.01967e-10	-0.973839
70028174	chr9:70028174:C:T	5.83528e-05	-1.01967e-10	-0.515767	0.000325444	-1.01967e-10	-0.515546
70028387	chr9:70028387:T:C	1.78372e-05	-1.20527	-0.49572	0.00012615	-0.974179	-0.489088
70028745	chr9:70028745:C:T	0.000326191	1.9736	-0.768394	0.0012433	1.55174	-0.726956
70029031	chr9:70029031:T:C	2.03306e-05	-1.26709	-0.303052	0.0001411	-1.0564	-0.294867
70030155	chr9:70030155:CT:C	1.96533e-05	-1.22652	-0.377505	0.000153382	-0.900332	-0.367475
70030948	chr9:70030948:T:C	4.10947e-05	-1.01967e-10	-0.866394	0.000229425	-1.01967e-10	-0.865161
70030971	chr9:70030971:C:T	5.97252e-05	-1.01967e-10	-0.492521	0.000333165	-1.01967e-10	-0.492098
70031224	chr9:70031224:A:G	3.1213e-05	-1.01967e-10	-1.14144	0.000174001	-1.01967e-10	-1.14167
70031235	chr9:70031235:T:A	1.82186e-05	-1.22427	-0.455562	0.000128198	-1.00041	-0.44675
70031425	chr9:70031425:G:A	2.26553e-05	-0.599787	-0.862096	0.00010615	-0.797218	-0.838663
70031887	chr9:70031887:G:T	0.000498328	1.62898	-2.24825e-10	0.00197975	1.28999	-2.24825e-10
70032202	chr9:70032202:A:G	3.09481e-05	-1.01967e-10	-1.14996	0.000172562	-1.01967e-10	-1.14998
70032723	chr9:70032723:G:A	1.91667e-05	-1.28156	-0.347541	0.000132395	-1.07648	-0.338466
70032954	chr9:70032954:T:A	2.08772e-05	-1.25445	-0.289162	0.000145651	-1.03976	-0.279762
70033096	chr9:70033096:T:C	3.73314e-05	-1.01967e-10	-0.96244	0.000208091	-1.01967e-10	-0.962763
70033490	chr9:70033490:T:TAA	2.02496e-05	-1.24061	-0.333532	0.000141897	-1.02129	-0.324343
70033666	chr9:70033666:A:G	0.000146435	1.15621	-0.751905	0.000441913	0.494775	-0.704399
70033749	chr9:70033749:C:T	0.000141643	1.16574	-0.794706	0.000425863	0.503136	-0.749756
70034081	chr9:70034081:T:C	2.14151e-05	-0.765039	-0.75314	0.000100294	-0.967008	-0.725621
70034091	chr9:70034091:A:T	1.89833e-05	-0.496488	-1.14222	0.000122105	-0.358103	-1.13775
70034289	chr9:70034289:A:G	4.09123e-05	-1.01967e-10	-0.870844	0.000228035	-1.01967e-10	-0.871237
70034294	chr9:70034294:G:C	1.83063e-05	-1.24605	-0.428975	0.000127862	-1.02912	-0.420669
70034322	chr9:70034322:G:T	3.30766e-05	-1.01967e-10	-1.08345	0.000185148	-1.01967e-10	-1.07958
70034482	chr9:70034482:G:A	4.75323e-05	-0.720865	-2.24825e-10	0.000291153	-0.626887	-2.24825e-10
70034504	chr9:70034504:T:TA	1.6963e-05	-0.601225	-1.15001	0.000107948	-0.469514	-1.14957
70034869	chr9:70034869:C:A	0.000373603	1.34092	-2.24825e-10	0.00132229	0.886381	-2.24825e-10
70035050	chr9:70035050:G:A	3.21479e-05	-1.01967e-10	-1.11193	0.000179589	-1.01967e-10	-1.11006
70035221	chr9:70035221:T:C	3.44559e-05	-1.01967e-10	-1.04259	0.00019224	-1.01967e-10	-1.04199
70035459	chr9:70035459:T:A	6.88835e-06	-1.50937	-1.14307	3.77964e-05	-1.52451	-1.14401
70035800	chr9:70035800:C:T	1.01531e-05	-1.4437	-0.82079	6.76359e-05	-1.28229	-0.804304
70037527	chr9:70037527:A:T	3.8908e-05	-1.01967e-10	-0.921074	0.000221017	-1.01967e-10	-0.902499
70039067	chr9:70039067:G:A	8.5152e-05	-1.01967e-10	-0.137836	0.000474681	-1.01967e-10	-0.138094
70039433	chr9:70039433:G:A	3.52954e-05	-1.01967e-10	-1.01852	0.000198291	-1.01967e-10	-1.011
70039475	chr9:70039475:G:A	3.79189e-05	-1.01967e-10	-0.946824	0.000210719	-1.01967e-10	-0.950213
70039657	chr9:70039657:T:C	3.41445e-05	-1.01967e-10	-1.05167	0.00019318	-1.01967e-10	-1.03712
70039660	chr9:70039660:G:A	6.15506e-05	-1.01967e-10	-0.462414	0.000344311	-1.01967e-10	-0.459191
70039665	chr9:70039665:T:C	6.15927e-05	-1.01967e-10	-0.46173	0.000344547	-1.01967e-10	-0.458506
70040809	chr9:70040809:T:C	3.26897e-05	-1.01967e-10	-1.09521	0.000182224	-1.01967e-10	-1.0955
70040965	chr9:70040965:C:T	3.16299e-05	-1.01967e-10	-1.12817	0.0001773	-1.01967e-10	-1.1229
70040991	chr9:70040991:AT:A	3.26347e-05	-1.01967e-10	-1.0969	0.000183568	-1.01967e-10	-1.08815
70041092	chr9:70041092:T:A	4.17521e-05	-1.01967e-10	-0.850524	0.000233681	-1.01967e-10	-0.846781
70041175	chr9:70041175:A:G	8.3589e-06	-1.4743	-0.984652	4.60557e-05	-1.52378	-0.947109
70041328	chr9:70041328:A:G	3.72432e-05	-1.01967e-10	-0.964806	0.000211057	-1.01967e-10	-0.948606
70042329	chr9:70042329:G:A	4.2492e-05	-1.01967e-10	-0.832958	0.000232441	-1.01967e-10	-0.852103
70043364	chr9:70043364:C:A	9.10235e-06	-1.31109	-1.06265	4.22547e-05	-1.4789	-1.07812
70043987	chr9:70043987:C:T	8.77934e-05	1.04267	-1.14996	0.00034498	0.692044	-1.1493
70044314	chr9:70044314:C:T	3.18595e-05	-1.01967e-10	-1.12094	0.000177979	-1.01967e-10	-1.11907
70044555	chr9:70044555:T:C	3.14932e-05	-1.01967e-10	-1.1325	0.000175497	-1.01967e-10	-1.13311
70045025	chr9:70045025:G:A	3.23359e-05	-1.01967e-10	-1.1061	0.000180161	-1.01967e-10	-1.10688
70045523	chr9:70045523:C:T	6.19214e-05	-1.01967e-10	-0.456408	0.000349539	-1.01967e-10	-0.444121
70045938	chr9:70045938:GA:G	3.21079e-05	-1.01967e-10	-1.11317	0.000178883	-1.01967e-10	-1.11401
70046117	chr9:70046117:C:T	3.88238e-05	-1.01967e-10	-0.923241	0.000216881	-1.01967e-10	-0.921389
70046185	chr9:70046185:T:C	1.29036e-05	-1.52042	-0.504352	7.3479e-05	-1.51979	-0.483943
70046743	chr9:70046743:ATTCT:A	3.46049e-05	-1.01967e-10	-1.03828	0.000193912	-1.01967e-10	-1.03333
70046842	chr9:70046842:A:C	4.28954e-05	-1.01967e-10	-0.823509	0.000244382	-1.01967e-10	-0.802006
70046845	chr9:70046845:C:A	3.34829e-05	-1.01967e-10	-1.07124	0.000185989	-1.01967e-10	-1.07505
70047773	chr9:70047773:C:T	1.05474e-05	-1.15715	-1.06925	6.05713e-05	-1.12698	-1.06993
70047896	chr9:70047896:TC:T	2.63224e-05	-1.31185	-2.24825e-10	0.000137994	-1.37353	-2.24825e-10
70048061	chr9:70048061:A:AG	6.82827e-06	-1.51307	-1.14813	3.82624e-05	-1.50944	-1.14682
70048069	chr9:70048069:C:G	9.86308e-06	-1.46648	-0.826996	5.20092e-05	-1.52301	-0.826306
70048144	chr9:70048144:A:G	3.09487e-05	-1.01967e-10	-1.14994	0.000172575	-1.01967e-10	-1.14991
70048449	chr9:70048449:C:T	3.50946e-05	-1.01967e-10	-1.02423	0.000194768	-1.01967e-10	-1.02893
70048472	chr9:70048472:T:C	3.09875e-05	-1.01967e-10	-1.14869	0.000172748	-1.01967e-10	-1.1489
70048598	chr9:70048598:C:T	1.05685e-05	-1.25039	-0.974012	5.41891e-05	-1.35208	-0.956176
70048756	chr9:70048756:G:A	2.3123e-05	-1.32727	-0.114175	0.000112909	-1.47375	-0.100411
70048768	chr9:70048768:C:G	3.79726e-05	-1.01967e-10	-0.945409	0.000208896	-1.01967e-10	-0.958902
70048909	chr9:70048909:G:A	0.000216806	1.6187	-0.821973	0.00146832	1.79883	-0.807696
70048923	chr9:70048923:A:G	4.16287e-05	-1.01967e-10	-0.853485	0.000237026	-1.01967e-10	-0.832565
70049034	chr9:70049034:A:G	2.06595e-05	-0.770861	-0.78324	7.61556e-05	-1.19857	-0.769388
70049493	chr9:70049493:A:G	3.10088e-05	-1.01967e-10	-1.148	0.00017286	-1.01967e-10	-1.14826
70049624	chr9:70049624:C:T	3.50738e-05	-1.01967e-10	-1.02482	0.000196321	-1.01967e-10	-1.02099
70050233	chr9:70050233:G:GA	5.70509e-05	0.585254	-1.12359	0.000229402	0.260802	-1.12606
70050313	chr9:70050313:A:G	9.03835e-05	0.623685	-0.701898	0.000266578	-0.0261139	-0.688956
70050759	chr9:70050759:T:C	3.12016e-05	-1.01967e-10	-1.14181	0.000174477	-1.01967e-10	-1.13894
70051658	chr9:70051658:G:C	5.86366e-05	0.380932	-0.891847	0.000239203	0.0759321	-0.899355
70051730	chr9:70051730:T:C	4.166e-05	-1.13691	0.284177	0.000180583	-1.40003	0.295483
70052306	chr9:70052306:T:G	3.10855e-05	-1.01967e-10	-1.14553	0.000173265	-1.01967e-10	-1.14591
70052436	chr9:70052436:T:C	4.84269e-05	-1.01967e-10	-0.702219	0.000275354	-1.01967e-10	-0.68268
70052618	chr9:70052618:A:G	3.34919e-05	-1.01967e-10	-1.07097	0.000186557	-1.01967e-10	-1.072
70052842	chr9:70052842:T:C	3.50439e-05	-1.01967e-10	-1.02567	0.000196151	-1.01967e-10	-1.02185
70052875	chr9:70052875:C:T	7.971e-05	-1.01967e-10	-0.203879	0.000455566	-1.01967e-10	-0.179195
70053297	chr9:70053297:G:A	6.51662e-05	0.724502	-1.12983	0.000259598	0.392119	-1.13372
70053952	chr9:70053952:T:C	0.000114538	0.585955	-0.427318	0.00048295	0.262789	-0.383613
70054146	chr9:70054146:G:C	3.09516e-05	-1.01967e-10	-1.14985	0.000172593	-1.01967e-10	-1.1498
70054371	chr9:70054371:T:C	0.000112314	-1.01967e-10	0.139025	0.000649629	-1.01967e-10	0.175665
70054388	chr9:70054388:A:T	4.4102e-05	-0.795769	-2.24825e-10	0.000174169	-1.14071	-2.24825e-10
70054527	chr9:70054527:A:G	3.7743e-05	-1.01967e-10	-0.951473	0.000209895	-1.01967e-10	-0.95413
70054645	chr9:70054645:A:G	2.41873e-05	-1.08354	-0.312913	0.00011293	-1.30524	-0.268731
70054724	chr9:70054724:G:A	1.76121e-05	-1.02768	-0.686006	8.02867e-05	-1.26159	-0.653539
70054764	chr9:70054764:G:A	2.78735e-05	-0.451938	-0.802659	0.000100575	-0.901321	-0.78851
70054894	chr9:70054894:T:C	3.1721e-05	-1.01967e-10	-1.12529	0.000176716	-1.01967e-10	-1.12619
70055020	chr9:70055020:A:G	3.49395e-05	-1.01967e-10	-1.02866	0.000197115	-1.01967e-10	-1.01695
70055021	chr9:70055021:C:G	4.58674e-05	-1.01967e-10	-0.75652	0.000260476	-1.01967e-10	-0.738226
70055413	chr9:70055413:G:A	1.8818e-05	-0.497477	-1.14999	6.25136e-05	-1.01535	-1.15
70055657	chr9:70055657:T:C	3.09522e-05	-1.01967e-10	-1.14983	0.000172597	-1.01967e-10	-1.14978
70055834	chr9:70055834:A:T	3.14508e-05	-1.01967e-10	-1.13385	0.00017524	-1.01967e-10	-1.13458
70056143	chr9:70056143:A:G	1.60829e-05	-1.02877	-0.775747	7.18105e-05	-1.26671	-0.760001
70056293	chr9:70056293:G:A	3.13564e-05	-1.01967e-10	-1.13686	0.000174916	-1.01967e-10	-1.13643
70056532	chr9:70056532:T:C	7.88674e-05	-1.01967e-10	-0.214507	0.000437721	-1.01967e-10	-0.219155
70056546	chr9:70056546:T:A	0.000168733	0.546044	-2.24825e-10	0.000858015	0.453885	-2.24825e-10
70056734	chr9:70056734:T:G	1.62662e-05	-1.03995	-0.753234	7.28847e-05	-1.27475	-0.737106
70056767	chr9:70056767:G:A	1.65113e-05	-1.02656	-0.751667	7.37406e-05	-1.26473	-0.735457
70056832	chr9:70056832:C:T	3.12341e-05	-1.01967e-10	-1.14076	0.000174059	-1.01967e-10	-1.14134
70056884	chr9:70056884:G:A	3.14564e-05	-1.01967e-10	-1.13367	0.000175271	-1.01967e-10	-1.1344
70057110	chr9:70057110:T:C	1.57847e-05	-1.03861	-0.784622	7.06911e-05	-1.27332	-0.769095
70057350	chr9:70057350:G:A	3.58761e-05	-1.01967e-10	-1.0022	0.000199517	-1.01967e-10	-1.00484
70057581	chr9:70057581:C:T	2.91725e-05	-0.0631672	-1.14588	0.000103933	-0.510354	-1.14664
70057621	chr9:70057621:C:T	1.23712e-05	-0.931864	-1.13504	4.38079e-05	-1.3781	-1.14283
70057759	chr9:70057759:G:A	3.77309e-05	-1.01967e-10	-0.951795	0.000211038	-1.01967e-10	-0.9487
70057986	chr9:70057986:G:A	9.41028e-06	-1.5127	-0.82777	5.27617e-05	-1.51658	-0.818371
70058123	chr9:70058123:T:C	2.23909e-05	-1.15735	-0.31627	0.000107216	-1.35359	-0.2723
70058142	chr9:70058142:G:A	3.82728e-05	-1.01967e-10	-0.937533	0.000214628	-1.01967e-10	-0.931829
70058184	chr9:70058184:C:T	3.54186e-05	-1.01967e-10	-1.01504	0.000199647	-1.01967e-10	-1.00418
70058620	chr9:70058620:C:T	3.406e-05	-0.0429751	-1.01117	0.000123912	-0.465835	-1.01533
70058661	chr9:70058661:T:TG	2.93359e-05	-0.447514	-0.755949	8.77721e-05	-1.07421	-0.751786
70058676	chr9:70058676:A:G	3.36894e-05	-1.01967e-10	-1.06509	0.000187123	-1.01967e-10	-1.06897
70058757	chr9:70058757:C:T	3.8258e-05	-1.01967e-10	-0.937922	0.000214544	-1.01967e-10	-0.932223
70058945	chr9:70058945:T:C	3.37129e-05	-1.01967e-10	-1.06439	0.00018725	-1.01967e-10	-1.06829
70058947	chr9:70058947:G:C	3.28361e-05	-1.01967e-10	-1.09075	0.00018418	-1.01967e-10	-1.08482
70059371	chr9:70059371:G:GTTTTAACATTTCCAAAGT	3.09619e-05	-1.01967e-10	-1.14952	0.000172731	-1.01967e-10	-1.149
70059462	chr9:70059462:G:A	3.56081e-05	-1.01967e-10	-1.0097	0.000198038	-1.01967e-10	-1.01228
70059543	chr9:70059543:G:T	3.10441e-05	-1.01967e-10	-1.14687	0.000173372	-1.01967e-10	-1.1453
70059823	chr9:70059823:C:T	1.26708e-05	-0.91399	-1.12898	4.43749e-05	-1.3695	-1.13857
70059837	chr9:70059837:C:A	3.83182e-05	-1.01967e-10	-0.936349	0.000214886	-1.01967e-10	-0.930628
70060145	chr9:70060145:C:G	4.77214e-05	-1.01967e-10	-0.716895	0.00027128	-1.01967e-10	-0.697584
70060433	chr9:70060433:A:G	1.42586e-05	-0.891243	-1.03367	4.89031e-05	-1.35781	-1.05308
70060484	chr9:70060484:A:T	3.82811e-05	-1.01967e-10	-0.937319	0.000214675	-1.01967e-10	-0.93161
70060637	chr9:70060637:C:T	3.58261e-05	-1.01967e-10	-1.0036	0.00019924	-1.01967e-10	-1.00623
70060742	chr9:70060742:CAGAG:C	3.28835e-05	-1.01967e-10	-1.0893	0.000184459	-1.01967e-10	-1.08331
70060853	chr9:70060853:G:C	2.17243e-05	-0.807179	-0.696663	8.11727e-05	-1.22299	-0.681165
70061141	chr9:70061141:T:C	1.96251e-05	-0.902001	-0.703464	7.51244e-05	-1.29356	-0.688029
70061801	chr9:70061801:T:C	1.98229e-05	-0.915178	-0.680259	7.63906e-05	-1.30104	-0.663838
70061876	chr9:70061876:C:T	1.25954e-05	-0.980994	-1.06795	4.52725e-05	-1.40398	-1.08405
70061950	chr9:70061950:T:C	3.51218e-05	-1.01967e-10	-1.02345	0.000195359	-1.01967e-10	-1.0259
70062453	chr9:70062453:C:T	2.74226e-05	-1.27091	-2.24825e-10	0.000197026	-1.0174	-2.24825e-10
70063030	chr9:70063030:T:C	3.59412e-05	-1.01967e-10	-1.00039	0.000203027	-1.01967e-10	-0.987398
70063180	chr9:70063180:G:C	7.96167e-05	-1.01967e-10	-0.205051	0.000455028	-1.01967e-10	-0.180379
70063302	chr9:70063302:A:G	3.8828e-05	-1.01967e-10	-0.923132	0.000220312	-1.01967e-10	-0.905694
70063961	chr9:70063961:A:C	3.19111e-05	-1.01967e-10	-1.11932	0.000178291	-1.01967e-10	-1.11732
70064171	chr9:70064171:A:T	4.89873e-05	-1.01967e-10	-0.690712	0.000279624	-1.01967e-10	-0.667291
70064383	chr9:70064383:C:T	3.18265e-05	-1.01967e-10	-1.12197	0.000177339	-1.01967e-10	-1.12267
70064482	chr9:70064482:A:G	3.1818e-05	-1.01967e-10	-1.12224	0.000177293	-1.01967e-10	-1.12294
70064494	chr9:70064494:G:A	0.000380464	1.31463	0.0444894	0.00269171	1.49476	0.102432
70064762	chr9:70064762:A:G	3.0352e-05	-1.08762	-0.0817878	0.000153771	-1.24288	-0.0223922
70064770	chr9:70064770:C:G	3.15865e-05	-1.01967e-10	-1.12954	0.000176398	-1.01967e-10	-1.12799
70064946	chr9:70064946:C:G	4.85529e-05	-1.01967e-10	-0.69962	0.000276059	-1.01967e-10	-0.680124
70065155	chr9:70065155:T:C	3.43529e-05	-1.01967e-10	-1.04559	0.000192076	-1.01967e-10	-1.04285
70065173	chr9:70065173:T:G	5.23827e-05	-1.01967e-10	-0.623698	0.00029947	-1.01967e-10	-0.598721
70065378	chr9:70065378:G:A	3.29914e-05	-1.01967e-10	-1.08603	0.000183786	-1.01967e-10	-1.08697
70065622	chr9:70065622:G:C	4.49407e-05	-1.01967e-10	-0.77693	0.000252524	-1.01967e-10	-0.769232
70065702	chr9:70065702:G:A	3.62159e-05	-1.01967e-10	-0.992776	0.000202507	-1.01967e-10	-0.989963
70065880	chr9:70065880:T:G	3.6286e-05	-1.01967e-10	-0.990841	0.000204216	-1.01967e-10	-0.98156
70066098	chr9:70066098:C:T	3.30283e-05	-1.01967e-10	-1.08491	0.000183989	-1.01967e-10	-1.08586
70066199	chr9:70066199:C:T	6.29517e-05	-1.01967e-10	-0.439907	0.000363599	-1.01967e-10	-0.404685
70066268	chr9:70066268:AAG:A	4.69089e-05	-1.01967e-10	-0.734067	0.000263653	-1.01967e-10	-0.726101
70066711	chr9:70066711:G:T	3.68944e-05	-1.01967e-10	-0.974214	0.000206945	-1.01967e-10	-0.968281
70067157	chr9:70067157:C:T	4.37148e-05	-1.01967e-10	-0.804587	0.000248599	-1.01967e-10	-0.784896
70067419	chr9:70067419:G:A	4.80384e-05	-1.01967e-10	-0.710274	0.000273072	-1.01967e-10	-0.691002
70068385	chr9:70068385:A:G	3.78626e-05	-1.01967e-10	-0.948311	0.000211807	-1.01967e-10	-0.945064
70068477	chr9:70068477:G:A	4.65893e-05	-1.01967e-10	-0.740903	0.000261839	-1.01967e-10	-0.733005
70068699	chr9:70068699:T:G	3.24113e-05	-1.01967e-10	-1.10377	0.000180564	-1.01967e-10	-1.10465
70068995	chr9:70068995:G:A	7.59271e-06	-1.52072	-1.03437	4.60719e-05	-1.46612	-1.00441
70069074	chr9:70069074:G:A	5.70782e-05	0.410828	-0.94868	0.00023275	0.104594	-0.955366
70069118	chr9:70069118:G:A	2.42643e-05	-0.416887	-0.97638	0.000108921	-0.650227	-0.959887
70070087	chr9:70070087:T:C	3.14889e-05	-1.01967e-10	-1.13264	0.000175666	-1.01967e-10	-1.13215
70070487	chr9:70070487:A:G	4.35818e-05	-1.01967e-10	-0.807634	0.000246656	-1.01967e-10	-0.792742
70070509	chr9:70070509:T:C	4.35071e-05	-1.01967e-10	-0.809349	0.000247481	-1.01967e-10	-0.789404
70070527	chr9:70070527:T:A	2.19981e-05	-0.377551	-1.11377	6.10098e-05	-1.06452	-1.12518
70070901	chr9:70070901:A:G	2.34236e-05	-0.481433	-0.947097	8.44789e-05	-0.928202	-0.936033
70071180	chr9:70071180:T:C	2.0244e-05	-0.620257	-0.95416	7.06749e-05	-1.09913	-0.943519
70071224	chr9:70071224:G:A	3.15484e-05	-1.01967e-10	-1.13075	0.000175765	-1.01967e-10	-1.13159
70071243	chr9:70071243:G:C	2.36516e-05	-1.12306	-0.29578	0.000111778	-1.32948	-0.254736
70071409	chr9:70071409:C:G	2.12702e-05	-1.52497	-2.24825e-10	0.000125671	-1.46707	-2.24825e-10
70071450	chr9:70071450:G:A	1.96616e-05	-0.704724	-0.89888	7.54963e-05	-1.0909	-0.885753
70071593	chr9:70071593:G:A	3.15373e-05	-1.01967e-10	-1.1311	0.000175705	-1.01967e-10	-1.13193
70072002	chr9:70072002:C:T	3.1297e-05	-1.01967e-10	-1.13875	0.0001741	-1.01967e-10	-1.14111
70072561	chr9:70072561:A:C	3.1236e-05	-1.01967e-10	-1.1407	0.000174358	-1.01967e-10	-1.13963
70072615	chr9:70072615:C:T	3.1179e-05	-1.01967e-10	-1.14253	0.000173763	-1.01967e-10	-1.14304
70072726	chr9:70072726:G:A	3.50539e-05	-1.01967e-10	-1.02539	0.000196465	-1.01967e-10	-1.02025
70073111	chr9:70073111:G:C	3.22137e-05	-1.01967e-10	-1.10988	0.000179977	-1.01967e-10	-1.10791
70073235	chr9:70073235:A:G	1.545e-05	-1.01273	-0.831935	6.24538e-05	-1.34709	-0.819224
70073548	chr9:70073548:G:A	3.11139e-05	-1.01967e-10	-1.14462	0.000173416	-1.01967e-10	-1.14504
70073558	chr9:70073558:G:A	1.82767e-05	-0.873467	-0.803182	7.37916e-05	-1.20995	-0.789538
70073823	chr9:70073823:T:C	3.11318e-05	-1.01967e-10	-1.14405	0.000173542	-1.01967e-10	-1.14432
70074363	chr9:70074363:T:C	7.98281e-05	-1.01967e-10	-0.202398	0.00046088	-1.01967e-10	-0.1676
70074369	chr9:70074369:G:C	7.98281e-05	-1.01967e-10	-0.202398	0.00046088	-1.01967e-10	-0.1676
70074443	chr9:70074443:T:C	2.76782e-05	-1.47801	0.216378	0.000157125	-1.52445	0.280754
70074648	chr9:70074648:C:A	3.10333e-05	-1.01967e-10	-1.14721	0.000172987	-1.01967e-10	-1.14752
70076673	chr9:70076673:G:A	1.6655e-05	-0.638641	-1.13092	5.18727e-05	-1.23389	-1.11806
70076839	chr9:70076839:T:A	3.63182e-05	-1.01967e-10	-0.989956	0.000202259	-1.01967e-10	-0.991186
70077044	chr9:70077044:G:A	4.20852e-05	-1.01967e-10	-0.842578	0.000239148	-1.01967e-10	-0.823653
70077140	chr9:70077140:T:C	3.6327e-05	-1.01967e-10	-0.989714	0.000202308	-1.01967e-10	-0.990944
70077588	chr9:70077588:A:G	1.65893e-05	-0.819511	-0.954006	6.17969e-05	-1.23162	-0.945259
70077944	chr9:70077944:A:G	2.83118e-05	-1.42915	0.190152	0.000154603	-1.5111	0.251225
70077951	chr9:70077951:T:C	2.78477e-05	-1.41422	0.158698	0.000150623	-1.50503	0.219069
70078017	chr9:70078017:A:AC	2.51491e-05	-0.796043	-0.561409	9.38847e-05	-1.21214	-0.546527
70078021	chr9:70078021:T:C	1.99173e-05	-0.903799	-0.686889	7.71641e-05	-1.28161	-0.673192
70078023	chr9:70078023:CCTACTTAT:C	1.88863e-05	-0.954967	-0.688872	7.46011e-05	-1.31338	-0.675205
70078333	chr9:70078333:C:T	3.52157e-05	-1.01967e-10	-1.02078	0.000197364	-1.01967e-10	-1.01569
70078504	chr9:70078504:G:A	4.13488e-05	-1.01967e-10	-0.86023	0.000231799	-1.01967e-10	-0.854867
70078519	chr9:70078519:A:G	3.09522e-05	-1.32982	0.179985	0.000161671	-1.46219	0.247017
70078558	chr9:70078558:C:T	3.12451e-05	-1.31769	0.177277	0.000161769	-1.45478	0.240205
70078644	chr9:70078644:A:G	4.65417e-05	-1.13592	0.393999	0.000206927	-1.35586	0.387488
70078723	chr9:70078723:T:A	1.62479e-05	-1.05283	-0.741488	7.39509e-05	-1.28413	-0.713208
70079112	chr9:70079112:T:C	1.66143e-05	-0.757825	-1.01419	6.94377e-05	-1.04163	-1.01868
70079536	chr9:70079536:T:C	3.61614e-05	-1.34295	0.34867	0.000190808	-1.46959	0.420115
70080588	chr9:70080588:G:T	3.34493e-05	-1.36341	0.291164	0.000177915	-1.48056	0.36113
70080613	chr9:70080613:C:T	3.0683e-05	-1.33553	0.176967	0.000160712	-1.46532	0.244196
70080721	chr9:70080721:C:T	4.24075e-05	-1.01967e-10	-0.834948	0.000237948	-1.01967e-10	-0.828686
70081134	chr9:70081134:A:G	3.23911e-05	-1.37345	0.269056	0.000173037	-1.48579	0.338554
70081136	chr9:70081136:A:G	2.907e-05	-1.2886	0.0760325	0.000148724	-1.43895	0.140307
70081478	chr9:70081478:G:A	4.13353e-05	-1.01967e-10	-0.860556	0.000233663	-1.01967e-10	-0.846858
70081524	chr9:70081524:G:A	0.00152615	2.74823	-2.24825e-10	0.00495138	2.20668	-2.24825e-10
70081652	chr9:70081652:A:G	3.28537e-05	-1.35992	0.269714	0.000174359	-1.47882	0.339195
70081716	chr9:70081716:G:A	3.2767e-05	-1.35756	0.264709	0.000173709	-1.47743	0.334072
70081822	chr9:70081822:T:C	3.2409e-05	-1.37979	0.275954	0.000173691	-1.48903	0.345569
70082046	chr9:70082046:G:A	1.88146e-05	-0.5049	-1.14274	7.51374e-05	-0.841709	-1.13971
70082113	chr9:70082113:A:T	2.24486e-05	-0.8133	-0.657745	8.45638e-05	-1.22312	-0.640115
70082567	chr9:70082567:A:G	1.18226e-05	-1.15001	-0.962248	5.14232e-05	-1.42212	-0.938533
70082883	chr9:70082883:C:T	3.1653e-05	-1.35871	0.231265	0.000167742	-1.47809	0.299783
70083006	chr9:70083006:A:G	8.31281e-05	-1.01967e-10	-0.161891	0.000476632	-1.01967e-10	-0.133992
70083182	chr9:70083182:G:C	1.46295e-05	-0.751455	-1.14778	4.77548e-05	-1.29204	-1.14262
70083348	chr9:70083348:T:C	5.06172e-05	-1.01967e-10	-0.657983	0.000289447	-1.01967e-10	-0.632766
70083595	chr9:70083595:T:C	4.33194e-05	-1.01967e-10	-0.813673	0.000242918	-1.01967e-10	-0.808011
70084743	chr9:70084743:C:A	1.92554e-05	-1.38024	-0.244248	0.000101586	-1.48902	-0.190814
70085270	chr9:70085270:A:G	3.91718e-05	-1.22044	0.306121	0.000179555	-1.41005	0.299798
70085652	chr9:70085652:C:T	2.02231e-05	-1.37928	-0.196173	0.000106785	-1.48845	-0.141475
70086385	chr9:70086385:T:C	1.37255e-05	-0.893036	-1.06998	5.99423e-05	-1.14981	-1.05754
70086463	chr9:70086463:C:T	3.37174e-05	-1.01967e-10	-1.06426	0.000188636	-1.01967e-10	-1.06092
70086715	chr9:70086715:C:A	4.1736e-05	-0.85091	-2.24825e-10	0.000155759	-1.25243	-2.24825e-10
70086829	chr9:70086829:A:G	3.15312e-05	-1.35437	0.22307	0.000166725	-1.47599	0.291597
70086888	chr9:70086888:G:T	3.20568e-05	-1.36256	0.247792	0.000170276	-1.48022	0.316908
70087036	chr9:70087036:C:T	7.86939e-06	-1.49618	-1.02311	4.39501e-05	-1.52433	-0.993356
70087121	chr9:70087121:CT:C	3.13232e-05	-1.01967e-10	-1.13791	0.000174192	-1.01967e-10	-1.14058
70087973	chr9:70087973:C:G	1.24764e-05	-0.963923	-1.09451	5.53221e-05	-1.20355	-1.08402
70088051	chr9:70088051:C:T	3.51141e-05	-1.35779	0.334114	0.000186562	-1.47759	0.405618
70088100	chr9:70088100:G:A	3.74185e-05	-1.37152	0.411411	0.000200483	-1.48475	0.484745
70088165	chr9:70088165:G:A	9.33311e-05	-1.01967e-10	-0.0461208	0.000533514	-1.01967e-10	-0.0212522
70088671	chr9:70088671:A:T	3.40668e-05	-1.01967e-10	-1.05395	0.000190229	-1.01967e-10	-1.05251
70088884	chr9:70088884:T:C	3.93651e-05	-1.37533	0.465931	0.000211664	-1.48688	0.541143
70089116	chr9:70089116:T:C	4.42207e-05	-1.01967e-10	-0.793081	0.000249438	-1.01967e-10	-0.781527
70089398	chr9:70089398:A:G	3.19688e-05	-1.01967e-10	-1.11751	0.000177346	-1.01967e-10	-1.12263
70089888	chr9:70089888:T:C	4.06422e-05	-1.35625	0.478786	0.000216599	-1.47697	0.554283
70090175	chr9:70090175:C:T	3.10939e-05	-1.01967e-10	-1.14526	0.000173204	-1.01967e-10	-1.14627
70090237	chr9:70090237:C:G	1.32574e-05	-1.18754	-0.810177	6.85466e-05	-1.29316	-0.780058
70090691	chr9:70090691:G:C	4.22634e-05	-1.33865	0.500298	0.000223606	-1.46717	0.576313
70090943	chr9:70090943:TAGAG:T	4.65959e-05	-1.01967e-10	-0.740762	0.000261495	-1.01967e-10	-0.734323
70091024	chr9:70091024:TTAAC:T	1.2821e-05	-0.899388	-1.1318	5.55976e-05	-1.15449	-1.12811
70091050	chr9:70091050:G:A	3.12766e-05	-1.01967e-10	-1.1394	0.000174606	-1.01967e-10	-1.1382
70091431	chr9:70091431:T:G	4.21943e-05	-1.343	0.503014	0.000223686	-1.46962	0.579124
70091996	chr9:70091996:T:A	3.12392e-05	-1.01967e-10	-1.1406	0.000174356	-1.01967e-10	-1.13964
70092083	chr9:70092083:A:G	4.23421e-05	-1.01967e-10	-0.836493	0.000238658	-1.01967e-10	-0.825704
70092309	chr9:70092309:A:AG	3.106e-05	-1.01967e-10	-1.14635	0.000173409	-1.01967e-10	-1.14508
70093375	chr9:70093375:A:G	2.32469e-05	-1.4361	-2.24825e-10	0.000118728	-1.52391	-2.24825e-10
70093683	chr9:70093683:T:C	4.2906e-05	-1.01967e-10	-0.823263	0.000244379	-1.01967e-10	-0.802017
70094186	chr9:70094186:T:C	3.17652e-05	-1.01967e-10	-1.1239	0.000177005	-1.01967e-10	-1.12456
70095238	chr9:70095238:C:T	2.25452e-05	-1.46675	-2.24825e-10	0.000118593	-1.52504	-2.24825e-10
70095305	chr9:70095305:G:C	1.87469e-05	-0.67063	-0.980617	7.69485e-05	-0.972319	-0.985282
70095358	chr9:70095358:A:T	4.62606e-05	-1.01967e-10	-0.747983	0.000263935	-1.01967e-10	-0.725032
70095647	chr9:70095647:A:G	1.45174e-05	-1.15045	-0.756473	6.82173e-05	-1.34872	-0.729324
70095995	chr9:70095995:T:C	7.24807e-05	-1.01967e-10	-0.298954	0.00041557	-1.01967e-10	-0.271085
70096114	chr9:70096114:C:T	3.50941e-05	-1.01967e-10	-1.02424	0.000196038	-1.01967e-10	-1.02243
70096192	chr9:70096192:A:G	1.3031e-05	-1.3574	-0.657545	6.87326e-05	-1.43578	-0.63473
70096270	chr9:70096270:A:AG	4.33962e-05	-1.01967e-10	-0.811903	0.000246593	-1.01967e-10	-0.792996
70096296	chr9:70096296:C:G	1.08433e-05	-1.2366	-0.962127	5.19896e-05	-1.40498	-0.944711
70096348	chr9:70096348:C:T	4.26713e-05	-1.01967e-10	-0.828747	0.000242359	-1.01967e-10	-0.810315
70096885	chr9:70096885:T:C	4.23981e-05	-1.01967e-10	-0.835171	0.000240763	-1.01967e-10	-0.816923
70097031	chr9:70097031:G:A	3.37224e-05	-1.01967e-10	-1.06411	0.000187597	-1.01967e-10	-1.06644
70097253	chr9:70097253:C:T	5.09329e-05	-1.01967e-10	-0.651765	0.000289384	-1.01967e-10	-0.632982
70097640	chr9:70097640:A:C	3.81071e-05	-1.01967e-10	-0.941875	0.000215335	-1.01967e-10	-0.928543
70098004	chr9:70098004:C:A	4.12191e-05	-1.01967e-10	-0.863373	0.000233893	-1.01967e-10	-0.845875
70098191	chr9:70098191:G:A	4.39043e-05	-1.01967e-10	-0.800261	0.000250287	-1.01967e-10	-0.778128
70098214	chr9:70098214:C:G	4.36663e-05	-1.01967e-10	-0.805697	0.000248888	-1.01967e-10	-0.783735
70098221	chr9:70098221:G:A	4.41959e-05	-1.01967e-10	-0.793643	0.000252	-1.01967e-10	-0.771308
70098597	chr9:70098597:C:T	3.09486e-05	-1.01967e-10	-1.14995	0.000172591	-1.01967e-10	-1.14981
70098629	chr9:70098629:A:C	4.32835e-05	-1.01967e-10	-0.814502	0.000246637	-1.01967e-10	-0.792818
70098946	chr9:70098946:T:G	4.18625e-05	-1.01967e-10	-0.847883	0.000238281	-1.01967e-10	-0.827287
70098980	chr9:70098980:T:G	1.42938e-05	-1.13502	-0.787428	6.63365e-05	-1.34472	-0.761277
70099009	chr9:70099009:T:A	1.32477e-05	-1.17774	-0.82071	6.22814e-05	-1.37333	-0.795742
70099188	chr9:70099188:G:C	3.11077e-05	-1.01967e-10	-1.14482	0.000173705	-1.01967e-10	-1.14338
70099265	chr9:70099265:C:T	4.35124e-05	-1.01967e-10	-0.809227	0.000247984	-1.01967e-10	-0.787371
70099267	chr9:70099267:A:G	4.34153e-05	-1.01967e-10	-0.811462	0.000247408	-1.01967e-10	-0.7897
70099534	chr9:70099534:G:A	4.30211e-05	-1.01967e-10	-0.820584	0.000245093	-1.01967e-10	-0.799097
70099713	chr9:70099713:G:A	4.87457e-05	-1.01967e-10	-0.695658	0.000275459	-1.01967e-10	-0.6823
70100088	chr9:70100088:T:G	4.56425e-05	-1.01967e-10	-0.761435	0.000260534	-1.01967e-10	-0.738003
70100449	chr9:70100449:T:C	4.3688e-05	-1.01967e-10	-0.8052	0.000249011	-1.01967e-10	-0.783239
70100982	chr9:70100982:T:C	4.31787e-05	-1.01967e-10	-0.816927	0.000246021	-1.01967e-10	-0.79532
70101004	chr9:70101004:A:G	4.33653e-05	-1.01967e-10	-0.812615	0.000247124	-1.01967e-10	-0.790845
70101045	chr9:70101045:A:G	4.28109e-05	-1.01967e-10	-0.825483	0.000243858	-1.01967e-10	-0.804151
70101194	chr9:70101194:TTA:T	4.34449e-05	-1.01967e-10	-0.810782	0.000247586	-1.01967e-10	-0.78898
70101546	chr9:70101546:A:G	3.87717e-05	-1.01967e-10	-0.924583	0.000214525	-1.01967e-10	-0.932313
70101631	chr9:70101631:C:T	4.26369e-05	-1.01967e-10	-0.829555	0.00024283	-1.01967e-10	-0.808375
70101668	chr9:70101668:T:C	4.36397e-05	-1.01967e-10	-0.806306	0.000248732	-1.01967e-10	-0.784363
70102100	chr9:70102100:T:TGTA	4.33686e-05	-1.01967e-10	-0.812539	0.000247136	-1.01967e-10	-0.790798
70102124	chr9:70102124:A:G	4.32153e-05	-1.01967e-10	-0.816079	0.000246236	-1.01967e-10	-0.794447
70102159	chr9:70102159:C:T	4.40884e-05	-1.01967e-10	-0.796078	0.000251367	-1.01967e-10	-0.773822
70102386	chr9:70102386:C:G	4.16504e-05	-1.01967e-10	-0.852963	0.000236411	-1.01967e-10	-0.835164
70102436	chr9:70102436:T:C	4.32665e-05	-1.01967e-10	-0.814897	0.000246537	-1.01967e-10	-0.793225
70102460	chr9:70102460:G:C	6.98751e-05	-1.01967e-10	-0.335565	0.000405595	-1.01967e-10	-0.295381
70102651	chr9:70102651:T:C	4.31758e-05	-1.01967e-10	-0.816993	0.000246004	-1.01967e-10	-0.795389
70102744	chr9:70102744:T:C	4.27352e-05	-1.01967e-10	-0.827251	0.000243413	-1.01967e-10	-0.805977
70103204	chr9:70103204:C:G	4.32242e-05	-1.01967e-10	-0.815875	0.000246288	-1.01967e-10	-0.794237
70103223	chr9:70103223:G:A	4.28946e-05	-1.01967e-10	-0.823527	0.00024435	-1.01967e-10	-0.802137
70103281	chr9:70103281:T:C	6.82075e-06	-1.51757	-1.14473	3.85525e-05	-1.51184	-1.13688
70103333	chr9:70103333:C:T	5.58857e-05	-1.01967e-10	-0.558966	0.00032098	-1.01967e-10	-0.529358
70103391	chr9:70103391:CAT:C	4.18333e-05	-1.01967e-10	-0.84858	0.000238161	-1.01967e-10	-0.827789
70103398	chr9:70103398:C:G	3.25884e-05	-1.01967e-10	-1.09832	0.000181087	-1.01967e-10	-1.10176
70103401	chr9:70103401:T:C	1.84239e-05	-0.685172	-0.983453	7.58519e-05	-0.983876	-0.988079
70103431	chr9:70103431:C:T	4.06362e-05	-1.01967e-10	-0.877615	0.000224705	-1.01967e-10	-0.88595
70103596	chr9:70103596:C:T	4.18236e-05	-1.01967e-10	-0.848814	0.0002381	-1.01967e-10	-0.828044
70103667	chr9:70103667:C:T	4.10423e-05	-1.01967e-10	-0.86767	0.000233504	-1.01967e-10	-0.847537
70103700	chr9:70103700:G:A	4.03749e-05	-0.0136776	-0.870389	0.000265458	0.131144	-0.850425
70104031	chr9:70104031:G:A	4.16942e-05	-1.01967e-10	-0.851913	0.000237335	-1.01967e-10	-0.831263
70104051	chr9:70104051:C:T	4.10729e-05	-1.01967e-10	-0.866926	0.000233684	-1.01967e-10	-0.846769
70104399	chr9:70104399:T:C	1.27669e-05	-1.19865	-0.836766	6.04433e-05	-1.38709	-0.811938
70104692	chr9:70104692:C:T	3.10786e-05	-1.01967e-10	-1.14576	0.000173221	-1.01967e-10	-1.14617
70104765	chr9:70104765:A:G	1.68142e-05	-1.22244	-0.537608	8.25928e-05	-1.39704	-0.489771
70104995	chr9:70104995:A:G	4.16305e-05	-1.01967e-10	-0.853441	0.000236961	-1.01967e-10	-0.832839
70105366	chr9:70105366:C:T	4.0931e-05	-1.01967e-10	-0.870387	0.000232843	-1.01967e-10	-0.850374
70105484	chr9:70105484:A:G	3.09469e-05	-1.01967e-10	-1.15	0.000172556	-1.01967e-10	-1.15001
70105512	chr9:70105512:G:A	1.7874e-05	-0.708002	-0.990922	5.51245e-05	-1.27619	-1.01495
70105522	chr9:70105522:G:A	1.80647e-05	-0.697345	-0.990967	7.46138e-05	-0.992997	-0.995415
70105655	chr9:70105655:C:T	3.09847e-05	-1.01967e-10	-1.14878	0.000173016	-1.01967e-10	-1.14735
70105726	chr9:70105726:G:A	4.18386e-05	-1.01967e-10	-0.848456	0.000238187	-1.01967e-10	-0.82768
70105914	chr9:70105914:A:G	1.69842e-05	-1.2207	-0.529285	8.3394e-05	-1.39595	-0.481213
70106093	chr9:70106093:T:C	4.13314e-05	-1.01967e-10	-0.860653	0.000235205	-1.01967e-10	-0.840281
70106362	chr9:70106362:T:TC	4.14484e-05	-1.01967e-10	-0.857824	0.000235891	-1.01967e-10	-0.837367
70106373	chr9:70106373:A:G	3.97991e-05	-1.01967e-10	-0.898429	0.000225639	-1.01967e-10	-0.881799
70106659	chr9:70106659:A:G	4.1157e-05	-1.01967e-10	-0.86488	0.000234176	-1.01967e-10	-0.844664
70106694	chr9:70106694:C:T	4.15678e-05	-1.01967e-10	-0.854948	0.000236594	-1.01967e-10	-0.834392
70106776	chr9:70106776:G:C	1.77149e-05	-1.21567	-0.492196	8.69511e-05	-1.39263	-0.442765
70106929	chr9:70106929:ATGG:A	3.10743e-05	-1.01967e-10	-1.14589	0.00017349	-1.01967e-10	-1.14462
70107069	chr9:70107069:C:T	3.20667e-05	-1.01967e-10	-1.11446	0.000179161	-1.01967e-10	-1.11245
70107151	chr9:70107151:GAGGTCC:G	3.51813e-05	-1.01967e-10	-1.02176	0.000197469	-1.01967e-10	-1.01516
70107171	chr9:70107171:G:A	3.94585e-05	-1.01967e-10	-0.907026	0.00022366	-1.01967e-10	-0.890611
70107313	chr9:70107313:G:A	4.11444e-05	-1.01967e-10	-0.865185	0.000234101	-1.01967e-10	-0.844983
70107419	chr9:70107419:A:G	1.06858e-05	-1.2227	-0.990653	5.09309e-05	-1.3959	-0.974369
70107832	chr9:70107832:A:C	4.12109e-05	-1.01967e-10	-0.863572	0.000234492	-1.01967e-10	-0.843314
70107864	chr9:70107864:G:A	3.10835e-05	-1.01967e-10	-1.1456	0.000173247	-1.01967e-10	-1.14602
70107949	chr9:70107949:G:A	1.74503e-05	-0.713463	-1.00945	5.4078e-05	-1.27902	-1.03129
70108125	chr9:70108125:C:G	5.49067e-05	-1.01967e-10	-0.576639	0.000298952	-1.01967e-10	-0.600453
70108146	chr9:70108146:G:A	1.55371e-05	-1.09155	-0.747489	7.10224e-05	-1.31693	-0.720807
70108293	chr9:70108293:A:G	4.14542e-05	-1.01967e-10	-0.857685	0.000235927	-1.01967e-10	-0.837212
70108308	chr9:70108308:T:C	4.15668e-05	-1.01967e-10	-0.854973	0.000236588	-1.01967e-10	-0.834416
70108621	chr9:70108621:A:G	1.83378e-05	-0.693739	-0.97957	7.56403e-05	-0.990498	-0.98425
70108776	chr9:70108776:G:T	2.36802e-05	-1.41764	-2.24825e-10	0.000137315	-1.37846	-2.24825e-10
70108930	chr9:70108930:A:G	4.24997e-05	-1.01967e-10	-0.832778	0.000242072	-1.01967e-10	-0.8115
70109020	chr9:70109020:G:A	3.13397e-05	-1.01967e-10	-1.13739	0.000174958	-1.01967e-10	-1.13619
70109191	chr9:70109191:G:A	1.77766e-05	-1.21043	-0.493967	8.70929e-05	-1.38917	-0.444587
70109412	chr9:70109412:A:AGGT	3.10852e-05	-1.01967e-10	-1.14554	0.000173259	-1.01967e-10	-1.14595
70109459	chr9:70109459:G:C	4.25108e-05	-1.01967e-10	-0.832516	0.00024214	-1.01967e-10	-0.81122
70110085	chr9:70110085:T:A	3.16979e-05	-1.01967e-10	-1.12602	0.000177481	-1.01967e-10	-1.12187
70110133	chr9:70110133:C:T	3.09618e-05	-1.01967e-10	-1.14952	0.000172618	-1.01967e-10	-1.14965
70110198	chr9:70110198:C:G	3.25694e-05	-1.01967e-10	-1.0989	0.000181513	-1.01967e-10	-1.09941
70110293	chr9:70110293:A:G	3.23799e-05	-1.01967e-10	-1.10473	0.000180464	-1.01967e-10	-1.10521
70110401	chr9:70110401:C:T	3.23429e-05	-1.01967e-10	-1.10588	0.000180258	-1.01967e-10	-1.10635
70110532	chr9:70110532:C:G	3.25203e-05	-1.01967e-10	-1.10041	0.000181242	-1.01967e-10	-1.1009
70110551	chr9:70110551:A:G	3.2464e-05	-1.01967e-10	-1.10214	0.00018093	-1.01967e-10	-1.10263
70110600	chr9:70110600:G:GA	3.2449e-05	-1.01967e-10	-1.1026	0.000180847	-1.01967e-10	-1.10309
70110849	chr9:70110849:A:G	2.12773e-05	-1.52463	-2.24825e-10	0.000140204	-1.35764	-2.24825e-10
70111113	chr9:70111113:C:T	3.15731e-05	-1.01967e-10	-1.12997	0.000175996	-1.01967e-10	-1.13027
70111157	chr9:70111157:T:C	3.23112e-05	-1.01967e-10	-1.10686	0.000180087	-1.01967e-10	-1.1073
70111260	chr9:70111260:G:A	3.18469e-05	-1.01967e-10	-1.12134	0.000177511	-1.01967e-10	-1.12171
70111264	chr9:70111264:A:AATG	3.18861e-05	-1.01967e-10	-1.1201	0.000177728	-1.01967e-10	-1.12048
70111511	chr9:70111511:A:G	3.19921e-05	-1.01967e-10	-1.11679	0.000178315	-1.01967e-10	-1.11718
70111607	chr9:70111607:A:G	3.18827e-05	-1.01967e-10	-1.12021	0.00017771	-1.01967e-10	-1.12059
70111681	chr9:70111681:G:T	5.94318e-05	0.60828	-1.10572	5.5828e-05	-1.14845	-1.13001
70111689	chr9:70111689:A:G	3.22556e-05	-1.01967e-10	-1.10858	0.000179775	-1.01967e-10	-1.10903
70111869	chr9:70111869:G:T	3.17223e-05	-1.01967e-10	-1.12525	0.000176818	-1.01967e-10	-1.12562
70111910	chr9:70111910:G:A	3.17169e-05	-1.01967e-10	-1.12543	0.000176788	-1.01967e-10	-1.12579
70111984	chr9:70111984:G:A	3.18479e-05	-1.01967e-10	-1.1213	0.000177156	-1.01967e-10	-1.1237
70112098	chr9:70112098:G:A	1.48578e-05	-1.4162	-0.467549	7.78037e-05	-1.52502	-0.421532
70112150	chr9:70112150:C:T	3.59617e-05	-1.01967e-10	-0.999819	0.000199498	-1.01967e-10	-1.00493
70112219	chr9:70112219:G:C	1.06398e-05	-1.10527	-1.1124	4.28976e-05	-1.43116	-1.11076
70112245	chr9:70112245:C:T	3.19402e-05	-1.01967e-10	-1.11841	0.000178022	-1.01967e-10	-1.11883
70112517	chr9:70112517:G:C	3.41563e-05	-1.01967e-10	-1.05133	0.000191361	-1.01967e-10	-1.04658
70112647	chr9:70112647:A:G	3.2247e-05	-1.01967e-10	-1.10885	0.000180374	-1.01967e-10	-1.10571
70112826	chr9:70112826:G:A	8.79871e-06	-1.26042	-1.14725	4.13675e-05	-1.43066	-1.14758
70112858	chr9:70112858:A:G	3.19092e-05	-1.01967e-10	-1.11938	0.000178592	-1.01967e-10	-1.11563
70113532	chr9:70113532:C:T	7.38027e-05	-1.01967e-10	-0.280879	0.000421531	-1.01967e-10	-0.256844
70113765	chr9:70113765:G:A	3.28174e-05	-1.01967e-10	-1.09132	0.000184075	-1.01967e-10	-1.0854
70113783	chr9:70113783:A:T	1.86787e-05	-0.757092	-0.897797	6.2141e-05	-1.28524	-0.886089
70113817	chr9:70113817:C:T	2.01193e-05	-1.122	-0.458599	9.31276e-05	-1.34171	-0.42506
70113892	chr9:70113892:T:A	2.91563e-05	-0.108953	-1.10065	6.40969e-05	-1.04225	-1.09809
70113906	chr9:70113906:G:A	2.86562e-05	-0.126167	-1.10074	6.34532e-05	-1.05226	-1.09818
70114077	chr9:70114077:A:G	3.31343e-05	-0.202871	-0.878834	7.67268e-05	-1.09608	-0.864402
70114320	chr9:70114320:A:G	1.16592e-05	-1.14584	-0.980336	4.86284e-05	-1.43853	-0.978002
70114342	chr9:70114342:T:C	3.19008e-05	-1.01967e-10	-1.11964	0.00017722	-1.01967e-10	-1.12334
70114463	chr9:70114463:T:C	7.50606e-05	-1.01967e-10	-0.263978	0.000428787	-1.01967e-10	-0.239777
70114491	chr9:70114491:C:G	2.73282e-05	-0.612364	-0.661991	8.65902e-05	-1.20165	-0.637904
70114654	chr9:70114654:A:C	2.92669e-05	-0.133766	-1.07205	6.50773e-05	-1.05645	-1.06872
70114660	chr9:70114660:A:G	3.38552e-05	-1.01967e-10	-1.06018	0.000190541	-1.01967e-10	-1.05087
70114819	chr9:70114819:A:G	2.22161e-05	-1.35734	-0.124119	0.000107878	-1.49052	-0.129223
70114909	chr9:70114909:A:G	1.22018e-05	-1.04674	-1.03395	4.78427e-05	-1.4014	-1.03142
70115394	chr9:70115394:G:A	3.43229e-05	-1.01967e-10	-1.04646	0.000193101	-1.01967e-10	-1.03752
70115607	chr9:70115607:C:T	1.70926e-05	-1.29559	-0.448042	8.48971e-05	-1.44757	-0.411724
70115620	chr9:70115620:T:G	1.79367e-05	-1.26655	-0.428874	8.80644e-05	-1.43057	-0.392097
70115703	chr9:70115703:C:T	5.16041e-05	-1.01967e-10	-0.638673	0.000291568	-1.01967e-10	-0.625464
70115963	chr9:70115963:C:T	3.72228e-05	-1.01967e-10	-0.965353	0.000208572	-1.01967e-10	-0.960453
70116501	chr9:70116501:G:GTC	3.48211e-05	-0.231351	-0.800701	8.17737e-05	-1.11246	-0.78432
70116520	chr9:70116520:C:A	5.8018e-05	-0.52152	-2.24825e-10	0.000251708	-0.772466	-2.24825e-10
70116556	chr9:70116556:C:T	3.61542e-05	-1.00251	0.00802628	0.00015537	-1.31472	0.0597896
70116980	chr9:70116980:A:G	7.47894e-05	-1.01967e-10	-0.267597	0.000427216	-1.01967e-10	-0.243447
70117389	chr9:70117389:A:G	1.22217e-05	-1.00141	-1.07765	4.688e-05	-1.37773	-1.07542
70117473	chr9:70117473:G:A	4.28292e-05	-1.01967e-10	-0.825054	0.000243725	-1.01967e-10	-0.804696
70117739	chr9:70117739:G:A	1.57861e-05	-1.30225	-0.520889	7.84995e-05	-1.45116	-0.486487
70117779	chr9:70117779:AG:A	2.78273e-05	-0.801149	-0.455107	9.71125e-05	-1.30672	-0.418151
70118126	chr9:70118126:C:T	3.35615e-05	-1.01967e-10	-1.06889	0.000186842	-1.01967e-10	-1.07047
70118151	chr9:70118151:AACCCCTGAGTTCCAGGCT:A	3.16099e-05	-1.01967e-10	-1.1288	0.000176088	-1.01967e-10	-1.12975
70118751	chr9:70118751:C:T	3.12619e-05	-1.01967e-10	-1.13987	0.000174074	-1.01967e-10	-1.14126
70119075	chr9:70119075:T:C	9.83974e-06	-1.43116	-0.86468	6.31796e-05	-1.32567	-0.829084
70119278	chr9:70119278:A:C	5.43948e-05	-1.05082	0.464812	0.000242619	-1.34268	0.533432
70119571	chr9:70119571:G:A	3.48135e-05	-1.01967e-10	-1.03227	0.000193172	-1.01967e-10	-1.03716
70119821	chr9:70119821:C:T	3.16973e-05	-1.01967e-10	-1.12604	0.000177808	-1.01967e-10	-1.12003
70119940	chr9:70119940:A:G	1.17963e-05	-1.12054	-0.993948	8.30398e-05	-0.92798	-0.953437
70120073	chr9:70120073:T:A	6.79682e-05	-1.01967e-10	-0.363235	0.000387679	-1.01967e-10	-0.34056
70120080	chr9:70120080:A:G	3.58959e-05	-1.01967e-10	-1.00165	0.000202302	-1.01967e-10	-0.990978
70120190	chr9:70120190:C:T	6.59993e-05	-1.01967e-10	-0.392631	0.000387207	-1.01967e-10	-0.341777
70121069	chr9:70121069:C:T	4.06396e-05	-1.01967e-10	-0.877532	0.00023005	-1.01967e-10	-0.862438
70121277	chr9:70121277:A:G	2.29212e-05	-1.45021	-2.24825e-10	0.000123567	-1.48395	-2.24825e-10
70122175	chr9:70122175:C:T	9.3394e-05	-1.07734	1.03189	0.000414807	-1.36286	1.08994
70122665	chr9:70122665:A:C	1.55995e-05	-1.25049	-0.584544	7.58815e-05	-1.4204	-0.551165
70122762	chr9:70122762:T:C	3.19406e-05	-1.01967e-10	-1.1184	0.00017762	-1.01967e-10	-1.12109
70122843	chr9:70122843:C:T	4.22212e-05	-1.01967e-10	-0.839351	0.000240111	-1.01967e-10	-0.819636
70122844	chr9:70122844:G:A	2.14602e-05	-1.51608	-2.24825e-10	0.000125	-1.47242	-2.24825e-10
70123423	chr9:70123423:A:G	1.41703e-05	-0.868454	-1.06267	4.32418e-05	-1.45012	-1.08381
70123706	chr9:70123706:C:T	3.14648e-05	-1.01967e-10	-1.1334	0.000175687	-1.01967e-10	-1.13203
70124417	chr9:70124417:C:T	4.2485e-05	-1.01967e-10	-0.833122	0.000237363	-1.01967e-10	-0.831148
70124562	chr9:70124562:C:T	5.30477e-05	-1.12806	0.516978	0.000247023	-1.38927	0.598017
70124638	chr9:70124638:A:G	3.12572e-05	-1.01967e-10	-1.14002	0.00017405	-1.01967e-10	-1.14139
70124719	chr9:70124719:T:C	3.52466e-05	-1.01967e-10	-1.0199	0.000197471	-1.01967e-10	-1.01515
70124938	chr9:70124938:T:A	8.41943e-05	-1.01967e-10	-0.149146	0.000481209	-1.01967e-10	-0.124434
70124950	chr9:70124950:A:G	4.06721e-05	-1.01967e-10	-0.876732	0.000230241	-1.01967e-10	-0.861611
70125106	chr9:70125106:C:G	4.32581e-05	-1.01967e-10	-0.815089	0.000246241	-1.01967e-10	-0.794428
70125478	chr9:70125478:T:C	1.37433e-05	-0.821422	-1.1403	4.12664e-05	-1.43362	-1.14707
70126058	chr9:70126058:A:G	3.85626e-05	-1.09407	0.164074	0.000172748	-1.37172	0.222822
70126331	chr9:70126331:C:T	1.27693e-05	-0.943	-1.09223	4.76347e-05	-1.34694	-1.09023
70126382	chr9:70126382:G:A	1.28141e-05	-0.935426	-1.0963	4.76331e-05	-1.34287	-1.09434
70126396	chr9:70126396:G:A	6.07552e-05	-1.09397	0.61855	0.000279536	-1.36916	0.70156
70126534	chr9:70126534:C:T	6.82074e-05	-1.01967e-10	-0.359721	0.000389115	-1.01967e-10	-0.336861
70127454	chr9:70127454:GTTA:G	6.07081e-05	-0.997837	0.52164	0.00026899	-1.30992	0.603859
70127496	chr9:70127496:A:G	1.40022e-05	-0.909589	-1.03347	5.14951e-05	-1.32863	-1.03062
70127832	chr9:70127832:G:A	3.18586e-05	-1.12097	-2.24825e-10	0.000322353	-0.525091	-2.24825e-10
70128017	chr9:70128017:TA:T	4.28734e-05	-1.01967e-10	-0.824023	0.00024399	-1.01967e-10	-0.803611
70128250	chr9:70128250:C:A	4.29576e-05	-0.109113	-0.712948	9.59543e-05	-1.04226	-0.694602
70128480	chr9:70128480:T:C	3.52654e-05	-1.01937	-2.24825e-10	0.000269232	-0.705164	-2.24825e-10
70128788	chr9:70128788:T:C	1.5458e-05	-1.2615	-0.582647	8.82608e-05	-1.2587	-0.561746
70128813	chr9:70128813:C:T	3.09561e-05	-1.01967e-10	-1.1497	0.000172587	-1.01967e-10	-1.14984
70128960	chr9:70128960:C:T	3.2951e-05	-1.01967e-10	-1.08725	0.000184971	-1.01967e-10	-1.08054
70129253	chr9:70129253:A:G	3.47585e-05	-1.03385	-2.24825e-10	0.000240762	-0.816927	-2.24825e-10
70129679	chr9:70129679:C:T	3.32078e-05	-1.01967e-10	-1.07949	0.000186259	-1.01967e-10	-1.0736
70129839	chr9:70129839:A:G	6.85078e-06	-1.5193	-1.13861	3.83627e-05	-1.51628	-1.13737
70130016	chr9:70130016:G:GTGTGTT	3.09734e-05	-1.01967e-10	-1.14914	0.000172645	-1.01967e-10	-1.1495
70130318	chr9:70130318:A:G	3.29449e-05	-1.01967e-10	-1.08744	0.000185061	-1.01967e-10	-1.08005
70130322	chr9:70130322:T:A	4.26629e-05	-1.01967e-10	-0.828946	0.000242809	-1.01967e-10	-0.808463
70130445	chr9:70130445:ATT:A	2.4641e-05	-1.37786	-2.24825e-10	0.000119732	-1.51548	-2.24825e-10
70130447	chr9:70130447:T:TAAA	2.4626e-05	-1.37847	-2.24825e-10	0.000119713	-1.51564	-2.24825e-10
70131091	chr9:70131091:C:T	2.15066e-05	-1.51392	-2.24825e-10	0.000125088	-1.47172	-2.24825e-10
70132812	chr9:70132812:C:A	3.12749e-05	-1.01967e-10	-1.13946	0.00017415	-1.01967e-10	-1.14082
70132893	chr9:70132893:T:C	9.71504e-05	-1.01967e-10	-0.00601344	0.000565461	-1.01967e-10	0.0369049
70133403	chr9:70133403:C:T	8.19382e-06	-1.52185	-0.957044	4.7104e-05	-1.51269	-0.935687
70133516	chr9:70133516:C:T	1.25821e-05	-1.03772	-1.01228	4.88544e-05	-1.40287	-1.00902
70134026	chr9:70134026:C:T	4.38627e-05	-1.01967e-10	-0.801209	0.000249854	-1.01967e-10	-0.779861
70134126	chr9:70134126:C:T	2.8906e-05	-1.21823	-2.24825e-10	0.000190994	-1.0485	-2.24825e-10
70134285	chr9:70134285:C:T	8.26677e-06	-1.46043	-1.0096	4.35953e-05	-1.51818	-1.0076
70134575	chr9:70134575:G:A	3.73327e-05	-1.01967e-10	-0.962405	0.000211548	-1.01967e-10	-0.946285
70134674	chr9:70134674:G:A	5.57755e-05	-0.674034	0.113094	0.000176862	-1.30328	0.177916
70134827	chr9:70134827:C:T	3.63658e-05	-1.01967e-10	-0.988646	0.000202981	-1.01967e-10	-0.987623
70135111	chr9:70135111:T:A	8.02583e-05	-1.34205	1.14503	0.000429819	-1.49736	1.25998
70135919	chr9:70135919:G:T	1.11243e-05	-1.16532	-1.00782	4.66627e-05	-1.46074	-0.997047
70136361	chr9:70136361:G:A	4.47266e-05	-1.01967e-10	-0.781705	0.000255666	-1.01967e-10	-0.756865
70136389	chr9:70136389:T:G	1.16397e-05	-1.16047	-0.967379	4.87549e-05	-1.45876	-0.95517
70137382	chr9:70137382:C:T	3.22473e-05	-0.326202	-0.782636	7.45259e-05	-1.2197	-0.769887
70137750	chr9:70137750:C:T	3.11629e-05	-1.14305	-2.24825e-10	0.000215843	-0.926188	-2.24825e-10
70138045	chr9:70138045:C:A	3.89286e-05	-1.01967e-10	-0.920546	0.000221371	-1.01967e-10	-0.900895
70138706	chr9:70138706:A:G	3.63964e-05	-1.01967e-10	-0.987806	0.000202606	-1.01967e-10	-0.989472
70138839	chr9:70138839:C:A	1.25794e-05	-1.03787	-1.01235	4.88493e-05	-1.4029	-1.00909
70139756	chr9:70139756:G:A	2.13553e-05	-1.52097	-2.24825e-10	0.000123008	-1.48849	-2.24825e-10
70139814	chr9:70139814:T:C	4.74752e-05	-0.722066	-2.24825e-10	0.000201529	-0.994803	-2.24825e-10
70140212	chr9:70140212:TAAA:T	1.21388e-05	-1.07264	-1.01323	4.79794e-05	-1.41998	-1.00998
70140391	chr9:70140391:G:A	3.85904e-05	-1.01967e-10	-0.92927	0.000218773	-1.01967e-10	-0.912703
70140821	chr9:70140821:A:T	3.8897e-05	-1.01967e-10	-0.921358	0.000221184	-1.01967e-10	-0.90174
70141222	chr9:70141222:A:G	3.123e-05	-1.01967e-10	-1.14089	0.000174553	-1.01967e-10	-1.13851
70141246	chr9:70141246:G:T	3.32414e-05	-1.01967e-10	-1.07848	0.000186513	-1.01967e-10	-1.07223
70141269	chr9:70141269:T:C	8.32413e-06	-1.51999	-0.943125	4.72572e-05	-1.51535	-0.929786
70141376	chr9:70141376:A:G	4.7322e-05	-1.21587	0.490567	0.000224684	-1.44096	0.554918
70141848	chr9:70141848:A:G	3.86492e-05	-1.01967e-10	-0.927747	0.000214462	-1.01967e-10	-0.932605
70142153	chr9:70142153:A:G	3.18792e-05	-1.01967e-10	-1.12032	0.000177627	-1.01967e-10	-1.12105
70142313	chr9:70142313:G:A	3.67062e-05	-1.01967e-10	-0.979328	0.000205254	-1.01967e-10	-0.976489
70142645	chr9:70142645:T:C	9.89669e-06	-1.18501	-1.10506	4.09956e-05	-1.48711	-1.10016
70143073	chr9:70143073:C:T	1.10679e-05	-1.06412	-1.11411	7.69725e-05	-0.859266	-1.09802
70143363	chr9:70143363:T:C	1.21728e-05	-1.05822	-1.02485	4.77459e-05	-1.41306	-1.02179
70143826	chr9:70143826:C:T	1.2247e-05	-1.06465	-1.01235	4.82038e-05	-1.41621	-1.00909
70143869	chr9:70143869:T:A	1.23018e-05	-1.04036	-1.03217	4.78142e-05	-1.40425	-1.02916
70144343	chr9:70144343:A:C	0.000100785	-1.01967e-10	0.0307181	0.000596251	-1.01967e-10	0.0899242
70144376	chr9:70144376:G:T	1.23625e-05	-1.05519	-1.01242	4.84236e-05	-1.41158	-1.00917
70144628	chr9:70144628:A:G	3.52387e-05	-1.01967e-10	-1.02013	0.000196077	-1.01967e-10	-1.02223
70144824	chr9:70144824:A:G	5.02255e-05	-1.01967e-10	-0.665752	0.000286907	-1.01967e-10	-0.64158
70145064	chr9:70145064:T:G	1.26366e-05	-1.04532	-1.00035	4.92546e-05	-1.40668	-0.997049
70145137	chr9:70145137:A:G	3.17113e-05	-1.13382	0.00822162	0.000157471	-1.31437	0.0728721
70145439	chr9:70145439:C:T	8.60093e-05	-1.01967e-10	-0.127819	0.000485864	-1.01967e-10	-0.114809
70145488	chr9:70145488:T:C	1.25226e-05	-1.05414	-1.0006	4.90294e-05	-1.41102	-0.997298
70145832	chr9:70145832:A:G	3.1058e-05	-1.01967e-10	-1.14642	0.000173319	-1.01967e-10	-1.1456
70145838	chr9:70145838:C:T	3.09758e-05	-1.01967e-10	-1.14907	0.000172843	-1.01967e-10	-1.14835
70145875	chr9:70145875:A:G	1.20951e-05	-1.09121	-0.998263	4.82843e-05	-1.42869	-0.994936
70146096	chr9:70146096:G:A	5.27645e-05	-1.32913	0.712692	0.00026924	-1.50865	0.803513
70146328	chr9:70146328:A:G	4.19767e-05	-1.01967e-10	-0.845159	0.000236879	-1.01967e-10	-0.833188
70146528	chr9:70146528:C:G	3.89174e-05	-1.01967e-10	-0.920832	0.000221305	-1.01967e-10	-0.901194
70146666	chr9:70146666:C:A	3.88493e-05	-1.01967e-10	-0.922584	0.000220902	-1.01967e-10	-0.903016
70146866	chr9:70146866:C:T	7.16096e-06	-1.51105	-1.10258	3.95211e-05	-1.5224	-1.1015
70147800	chr9:70147800:T:C	8.33395e-05	-1.01967e-10	-0.159352	0.000488974	-1.01967e-10	-0.108427
70148661	chr9:70148661:G:A	3.4877e-05	-1.01967e-10	-1.03045	0.000194989	-1.01967e-10	-1.02779
70148718	chr9:70148718:T:A	0.000188312	-1.01967e-10	0.655825	0.00113583	-1.01967e-10	0.734379
70148796	chr9:70148796:G:A	3.48169e-05	-1.01967e-10	-1.03217	0.000194614	-1.01967e-10	-1.02972
70148907	chr9:70148907:T:C	3.7106e-05	-1.01967e-10	-0.968496	0.000208641	-1.01967e-10	-0.960121
70148991	chr9:70148991:T:C	6.4815e-05	-1.51164	1.1009	0.000403663	-1.49409	1.19394
70149494	chr9:70149494:T:C	3.28188e-05	-1.01967e-10	-1.09127	0.000183623	-1.01967e-10	-1.08785
70149828	chr9:70149828:A:G	1.26146e-05	-1.03586	-1.01156	4.8938e-05	-1.40188	-1.0083
70149956	chr9:70149956:C:T	3.1385e-05	-1.01967e-10	-1.13594	0.000174692	-1.01967e-10	-1.13771
70149957	chr9:70149957:C:A	4.57148e-05	-0.602985	-0.156867	0.000205364	-0.885921	-0.0900319
70150048	chr9:70150048:T:C	1.33788e-05	-1.03447	-0.95413	5.18811e-05	-1.40119	-0.950595
70150491	chr9:70150491:GT:G	7.74618e-06	-1.52354	-1.01154	4.43374e-05	-1.50823	-1.00068
70150587	chr9:70150587:C:T	3.17175e-05	-1.01967e-10	-1.12541	0.00017715	-1.01967e-10	-1.12374
70150754	chr9:70150754:C:T	3.8897e-05	-1.01967e-10	-0.921358	0.000221184	-1.01967e-10	-0.90174
70151024	chr9:70151024:T:C	3.09747e-05	-1.01967e-10	-1.1491	0.000172573	-1.01967e-10	-1.14992
70151090	chr9:70151090:C:T	8.58691e-05	-0.821208	0.691757	0.000294828	-1.40395	0.789607
70151228	chr9:70151228:C:T	8.53531e-05	-0.82946	0.693982	0.000294466	-1.40745	0.791879
70151325	chr9:70151325:T:C	3.89267e-05	-1.01967e-10	-0.920594	0.000221361	-1.01967e-10	-0.900943
70151394	chr9:70151394:A:G	3.09665e-05	-1.01967e-10	-1.14937	0.000172595	-1.01967e-10	-1.14979
70151422	chr9:70151422:C:T	3.13415e-05	-1.01967e-10	-1.13733	0.000174677	-1.01967e-10	-1.1378
70151819	chr9:70151819:C:A	1.26447e-05	-1.03269	-1.01235	4.89771e-05	-1.40029	-1.00909
70152080	chr9:70152080:T:C	2.69098e-05	-1.18971	-0.100075	0.000134887	-1.35814	-0.0381583
70152336	chr9:70152336:A:T	9.44988e-06	-1.50991	-0.826362	5.43182e-05	-1.47222	-0.833656
70152465	chr9:70152465:G:A	2.23657e-05	-1.51628	0.0415345	0.000145187	-1.50702	0.184305
70152489	chr9:70152489:G:A	4.81992e-05	-1.27724	0.570313	0.000237506	-1.49178	0.661236
70153066	chr9:70153066:C:T	1.14925e-05	-1.03916	-1.10142	4.45851e-05	-1.40389	-1.09945
70153134	chr9:70153134:A:T	0.000105082	-1.01967e-10	0.0724714	0.000618314	-1.01967e-10	0.12626
70153143	chr9:70153143:C:A	3.52884e-05	-1.18639	0.167667	0.000179666	-1.35297	0.243329
70153485	chr9:70153485:C:G	9.28682e-05	-1.01967e-10	-0.0510924	0.000530507	-1.01967e-10	-0.0269038
70154008	chr9:70154008:G:A	3.4762e-05	-1.20352	0.16977	0.000160432	-1.46403	0.241164
70154181	chr9:70154181:A:G	3.59004e-05	-0.19413	-0.807396	7.75823e-05	-1.15291	-0.796488
70154417	chr9:70154417:C:T	3.33257e-05	-1.01967e-10	-1.07595	0.000187866	-1.01967e-10	-1.06501
70154571	chr9:70154571:T:C	1.05602e-05	-1.13115	-1.09403	4.29187e-05	-1.44951	-1.09192
70155225	chr9:70155225:G:A	1.06943e-05	-1.11587	-1.09669	4.3185e-05	-1.44048	-1.09476
70155775	chr9:70155775:G:A	3.30257e-05	-1.01967e-10	-1.08499	0.000186031	-1.01967e-10	-1.07482
70155998	chr9:70155998:G:C	1.13602e-05	-1.05833	-1.09383	4.45187e-05	-1.41306	-1.09176
70156026	chr9:70156026:G:A	3.62339e-05	-1.16567	0.17339	0.000163885	-1.4466	0.245035
70156208	chr9:70156208:A:G	3.37341e-05	-1.22413	0.160363	0.000157467	-1.47314	0.231615
70156405	chr9:70156405:C:T	5.62674e-05	-0.624928	0.0727701	0.000168942	-1.31891	0.147725
70157204	chr9:70157204:T:C	3.65277e-05	-1.01967e-10	-0.984204	0.000204748	-1.01967e-10	-0.978955
70157323	chr9:70157323:T:C	4.35674e-05	-1.01967e-10	-0.807966	0.000247866	-1.01967e-10	-0.787847
70157380	chr9:70157380:A:G	5.11508e-05	-0.735534	0.0880389	0.000163148	-1.36953	0.163451
70157625	chr9:70157625:T:G	4.35958e-05	-0.77244	-0.0348738	0.000139974	-1.3862	0.0269177
70157692	chr9:70157692:C:G	6.82101e-06	-1.51236	-1.1499	3.76793e-05	-1.52168	-1.14995
70157784	chr9:70157784:C:T	3.23358e-05	-1.01967e-10	-1.1061	0.00017986	-1.01967e-10	-1.10856
70158086	chr9:70158086:T:G	3.9126e-05	-0.915487	-2.24825e-10	0.000326529	-0.512219	-2.24825e-10
70158117	chr9:70158117:A:G	3.16623e-05	-1.01967e-10	-1.12715	0.00017684	-1.01967e-10	-1.12549
70158390	chr9:70158390:A:G	4.67284e-05	-0.769969	0.0320467	0.000151705	-1.38456	0.105757
70158982	chr9:70158982:G:T	0.000107017	0.0907091	-2.24825e-10	0.000276762	-0.677579	-2.24825e-10
70159282	chr9:70159282:A:G	3.35512e-05	-1.01967e-10	-1.0692	0.000186438	-1.01967e-10	-1.07264
70159352	chr9:70159352:G:A	1.14141e-05	-1.05413	-1.09329	4.462e-05	-1.41134	-1.09122
70159407	chr9:70159407:T:C	1.10577e-05	-1.08731	-1.09183	4.39757e-05	-1.42737	-1.08973
70159536	chr9:70159536:A:G	4.49406e-05	-0.997225	0.220292	0.000193247	-1.31873	0.281963
70159824	chr9:70159824:A:G	4.10295e-05	-1.01967e-10	-0.867983	0.000227286	-1.01967e-10	-0.874528
70159953	chr9:70159953:T:C	2.50817e-05	-1.11322	-0.246912	0.000123054	-1.30935	-0.178764
70159986	chr9:70159986:CAG:C	3.43087e-05	-1.01967e-10	-1.04687	0.000194764	-1.01967e-10	-1.02895
70160066	chr9:70160066:G:A	5.76713e-05	-0.644701	0.117187	0.000175132	-1.32868	0.193481
70160379	chr9:70160379:T:C	0.000104433	-1.01967e-10	0.0662721	0.000614419	-1.01967e-10	0.11994
70160649	chr9:70160649:A:G	3.32062e-05	-1.01967e-10	-1.07954	0.000187154	-1.01967e-10	-1.0688
70160812	chr9:70160812:G:A	2.18336e-05	-1.49883	-2.24825e-10	0.000119207	-1.51988	-2.24825e-10
70160866	chr9:70160866:CTTG:C	1.14232e-05	-1.04993	-1.0967	4.45572e-05	-1.40933	-1.09464
70161208	chr9:70161208:G:A	3.34746e-05	-1.20975	0.138263	0.000154919	-1.46674	0.208898
70161246	chr9:70161246:C:T	3.30851e-05	-1.01967e-10	-1.08319	0.000183921	-1.01967e-10	-1.08623
70161744	chr9:70161744:C:T	4.92839e-05	-1.01967e-10	-0.684677	0.000278818	-1.01967e-10	-0.670177
70162121	chr9:70162121:T:C	3.47275e-05	-1.01967e-10	-1.03474	0.000195749	-1.01967e-10	-1.02391
70162162	chr9:70162162:C:T	3.86624e-05	-1.01967e-10	-0.927407	0.000217096	-1.01967e-10	-0.920399
70162489	chr9:70162489:T:C	8.79375e-05	-1.01967e-10	-0.105648	0.00050305	-1.01967e-10	-0.0800476
70162631	chr9:70162631:C:T	3.17898e-05	-1.01967e-10	-1.12313	0.000176822	-1.01967e-10	-1.12559
70162785	chr9:70162785:G:A	5.16784e-05	-0.730141	0.0929076	0.000164369	-1.36702	0.168393
70163043	chr9:70163043:G:A	1.10718e-05	-1.07629	-1.10158	4.37737e-05	-1.42209	-1.09962
70163410	chr9:70163410:T:C	4.03056e-05	-1.01967e-10	-0.885783	0.000224156	-1.01967e-10	-0.888396
70163470	chr9:70163470:G:A	3.31536e-05	-1.01967e-10	-1.08112	0.000186837	-1.01967e-10	-1.0705
70163506	chr9:70163506:C:T	6.83976e-06	-1.52464	-1.13488	3.90645e-05	-1.50368	-1.13184
70163624	chr9:70163624:G:A	3.1e-05	-1.01967e-10	-1.14829	0.000172769	-1.01967e-10	-1.14878
70163820	chr9:70163820:G:A	3.33225e-05	-1.21528	0.139239	0.000154678	-1.46931	0.209915
70163923	chr9:70163923:C:A	3.11918e-05	-1.01967e-10	-1.14212	0.000174313	-1.01967e-10	-1.13989
70164141	chr9:70164141:C:T	5.60335e-05	-0.656641	0.100316	0.00017117	-1.33414	0.176061
70164460	chr9:70164460:A:G	3.31411e-05	-1.01967e-10	-1.0815	0.00018676	-1.01967e-10	-1.07091
70164557	chr9:70164557:T:C	3.56897e-05	-1.18736	0.179946	0.000163254	-1.45719	0.25176
70164614	chr9:70164614:T:A	5.55083e-05	-0.646293	0.0805505	0.000168526	-1.32936	0.155716
70164936	chr9:70164936:T:C	2.8505e-05	-1.23219	-2.24825e-10	0.000138753	-1.36804	-2.24825e-10
70165093	chr9:70165093:C:T	3.07274e-05	-1.18174	0.0246216	0.000155517	-1.3497	0.0957176
70165307	chr9:70165307:G:T	1.11084e-05	-1.06743	-1.10714	4.37116e-05	-1.41783	-1.10529
70165402	chr9:70165402:A:G	3.5053e-05	-1.1924	0.166985	0.000160747	-1.45936	0.238452
70165477	chr9:70165477:C:T	4.9583e-05	-1.01967e-10	-0.678626	0.000280788	-1.01967e-10	-0.663136
70165478	chr9:70165478:G:A	4.7908e-05	-1.01967e-10	-0.712992	0.00027169	-1.01967e-10	-0.696075
70165550	chr9:70165550:G:T	3.63153e-05	-1.17588	0.185842	0.0001651	-1.452	0.257813
70165573	chr9:70165573:T:C	3.58824e-05	-1.1672	0.165172	0.000162288	-1.44795	0.236587
70165625	chr9:70165625:T:C	3.15447e-05	-1.01967e-10	-1.13087	0.000176551	-1.01967e-10	-1.12713
70165783	chr9:70165783:C:T	1.11269e-05	-1.06749	-1.10541	4.37885e-05	-1.41786	-1.1035
70166195	chr9:70166195:C:T	1.22359e-05	-1.07375	-1.00415	4.83721e-05	-1.42095	-1.00086
70166278	chr9:70166278:C:T	6.54616e-05	-1.25503	0.854218	0.000303215	-1.52391	0.937618
70166280	chr9:70166280:C:T	3.9922e-05	-1.01967e-10	-0.895345	0.000236186	-1.01967e-10	-0.836119
70166643	chr9:70166643:G:C	3.31358e-05	-1.01967e-10	-1.08166	0.000186728	-1.01967e-10	-1.07108
70166910	chr9:70166910:T:C	3.17975e-05	-1.01967e-10	-1.12289	0.000176863	-1.01967e-10	-1.12536
70167352	chr9:70167352:T:C	5.02969e-05	-0.686146	0.0218153	0.00015572	-1.34791	0.0952295
70167507	chr9:70167507:TATC:T	5.58919e-05	-0.674259	0.115404	0.000172418	-1.34242	0.191603
70167642	chr9:70167642:T:A	5.80675e-05	-0.572254	0.0515857	0.000176717	-1.25313	0.126943
70167669	chr9:70167669:C:T	3.66186e-05	-1.01967e-10	-0.981717	0.00020666	-1.01967e-10	-0.969664
70167676	chr9:70167676:T:C	3.6752e-05	-1.01967e-10	-0.97808	0.000205503	-1.01967e-10	-0.975278
70167838	chr9:70167838:G:A	1.07586e-05	-1.09933	-1.10724	4.30498e-05	-1.43298	-1.10539
70168279	chr9:70168279:G:A	2.77681e-05	-1.08394	-0.174444	0.000136001	-1.28416	-0.103915
70168349	chr9:70168349:G:T	7.25883e-05	0.667766	-0.965235	0.000128662	-0.479464	-0.964085
70168369	chr9:70168369:G:A	3.40101e-05	-1.01967e-10	-1.05562	0.00019199	-1.01967e-10	-1.0433
70168692	chr9:70168692:T:C	3.65116e-05	-1.21186	0.227216	0.00016959	-1.46771	0.300355
70169022	chr9:70169022:C:G	3.47571e-05	-1.19618	0.162285	0.000159707	-1.46101	0.233614
70169055	chr9:70169055:A:C	3.15457e-05	-0.00716209	-1.12367	6.18674e-05	-1.05201	-1.12373
70169274	chr9:70169274:A:T	2.84081e-05	-1.2356	-2.24825e-10	0.000146738	-1.31209	-2.24825e-10
70169554	chr9:70169554:C:G	4.79996e-05	-0.690087	-0.0209948	0.000147201	-1.3501	0.0411606
70169849	chr9:70169849:A:C	5.01404e-05	-0.685332	0.017886	0.000153545	-1.34778	0.0810389
70170298	chr9:70170298:G:A	6.64482e-05	-1.01967e-10	-0.385851	0.000386037	-1.01967e-10	-0.344804
70170737	chr9:70170737:T:G	5.0823e-05	-0.935808	0.281882	0.000213824	-1.28056	0.344978
70170929	chr9:70170929:T:C	6.87437e-06	-1.52244	-1.13203	3.88787e-05	-1.51156	-1.12873
70171117	chr9:70171117:T:G	6.49651e-05	-1.01967e-10	-0.408423	0.000377136	-1.01967e-10	-0.368131
70171141	chr9:70171141:T:G	3.10637e-05	-1.01967e-10	-1.14624	0.000172849	-1.01967e-10	-1.14832
70171241	chr9:70171241:A:G	1.10913e-05	-1.0747	-1.10142	4.38171e-05	-1.42126	-1.09945
70171253	chr9:70171253:C:T	1.46923e-05	-0.807482	-1.08747	4.18895e-05	-1.45758	-1.10812
70171725	chr9:70171725:G:A	3.11271e-05	-1.01967e-10	-1.1442	0.000173898	-1.01967e-10	-1.14227
70171964	chr9:70171964:AG:A	6.89297e-06	-1.52085	-1.13092	3.88095e-05	-1.51455	-1.12753
70172756	chr9:70172756:C:T	1.11529e-05	-1.08827	-1.08231	4.43939e-05	-1.42764	-1.08
70172797	chr9:70172797:G:T	3.25587e-05	-1.01967e-10	-1.09923	0.000180928	-1.01967e-10	-1.10264
70173277	chr9:70173277:C:T	1.10064e-05	-1.16177	-1.02203	7.63997e-05	-0.973001	-0.991758
70173335	chr9:70173335:T:C	3.75138e-05	-1.16009	0.202525	0.000169196	-1.44457	0.274892
70173456	chr9:70173456:T:G	3.57583e-05	-1.2026	0.197105	0.000165055	-1.46378	0.269328
70173723	chr9:70173723:A:G	7.09695e-06	-1.52199	-1.10062	4.01608e-05	-1.51254	-1.09531
70173724	chr9:70173724:TG:T	3.22667e-05	-1.01967e-10	-1.10824	0.000179489	-1.01967e-10	-1.11062
70173965	chr9:70173965:A:G	6.45662e-05	-1.01967e-10	-0.414583	0.000374766	-1.01967e-10	-0.374435
70174026	chr9:70174026:T:C	3.82261e-05	-1.15839	0.219631	0.000172339	-1.44378	0.292506
70174107	chr9:70174107:T:C	3.42144e-05	-1.01967e-10	-1.04963	0.000192187	-1.01967e-10	-1.04227
70174250	chr9:70174250:T:C	3.83638e-05	-1.16827	0.233115	0.000173926	-1.44837	0.306266
70174570	chr9:70174570:A:G	4.96024e-05	-1.01967e-10	-0.678234	0.000280887	-1.01967e-10	-0.662786
70174714	chr9:70174714:A:G	5.45162e-05	-0.655803	0.0720264	0.000165533	-1.3283	0.136733
70174898	chr9:70174898:T:C	3.3621e-05	-0.304731	-0.76239	7.70713e-05	-1.20515	-0.750856
70175066	chr9:70175066:A:G	3.82841e-05	-1.17473	0.237489	0.00017419	-1.45137	0.310773
70175250	chr9:70175250:G:C	9.32029e-05	-1.01967e-10	-0.0474955	0.000533026	-1.01967e-10	-0.0221667
70175489	chr9:70175489:T:C	1.48106e-05	-0.791678	-1.09525	5.09241e-05	-1.27739	-1.09301
70175618	chr9:70175618:C:T	1.11756e-05	-1.07259	-1.09595	4.41102e-05	-1.42007	-1.09397
70175789	chr9:70175789:C:T	1.34251e-05	-0.893346	-1.0918	4.08318e-05	-1.47964	-1.11163
70175980	chr9:70175980:C:T	5.8394e-05	-0.637521	0.12246	0.000176695	-1.32513	0.198824
70176006	chr9:70176006:G:C	1.1274e-05	-1.05836	-1.10142	4.41623e-05	-1.41342	-1.09945
70176653	chr9:70176653:C:A	4.16963e-05	-1.01967e-10	-0.851861	0.000231831	-1.01967e-10	-0.854729
70176715	chr9:70176715:T:G	3.31401e-05	-1.01967e-10	-1.08153	0.000186754	-1.01967e-10	-1.07094
70176849	chr9:70176849:T:C	5.78711e-05	-0.641785	0.117729	0.000175507	-1.32702	0.193959
70176963	chr9:70176963:T:C	2.92531e-05	-1.0971	-0.109194	0.000130127	-1.37857	-0.0536582
70177203	chr9:70177203:C:G	3.41466e-05	-1.01967e-10	-1.05161	0.000191792	-1.01967e-10	-1.04433
70177401	chr9:70177401:C:T	3.72109e-05	-1.01967e-10	-0.965671	0.000208784	-1.01967e-10	-0.959434
70177803	chr9:70177803:A:G	3.21605e-05	-1.01967e-10	-1.11154	0.000179708	-1.01967e-10	-1.1094
70178029	chr9:70178029:G:C	4.74743e-05	-1.04781	0.325723	0.000212166	-1.34563	0.40226
70178373	chr9:70178373:AC:A	1.1146e-05	-1.06965	-1.10155	4.3913e-05	-1.41895	-1.09958
70178439	chr9:70178439:C:T	3.50615e-05	-1.01967e-10	-1.02517	0.000196429	-1.01967e-10	-1.02044
70178756	chr9:70178756:A:G	3.57127e-05	-1.01967e-10	-1.00677	0.000202088	-1.01967e-10	-0.992035
70178963	chr9:70178963:A:G	5.87945e-05	-1.01967e-10	-0.508225	0.000340519	-1.01967e-10	-0.470265
70179148	chr9:70179148:CCCA:C	1.13376e-05	-1.04728	-1.10687	4.41553e-05	-1.408	-1.10503
70179168	chr9:70179168:TA:T	3.18892e-05	-1.01967e-10	-1.12001	0.000178653	-1.01967e-10	-1.11529
70179275	chr9:70179275:G:A	4.68214e-05	-0.735934	-2.24825e-10	0.000291715	-0.624959	-2.24825e-10
70179311	chr9:70179311:G:C	4.03368e-05	-1.01967e-10	-0.88501	0.000224327	-1.01967e-10	-0.88763
70179451	chr9:70179451:A:G	4.93817e-05	-1.00353	0.320834	0.000217006	-1.31811	0.3973
70179642	chr9:70179642:C:T	6.59469e-05	-0.674423	0.280998	0.000205317	-1.33872	0.362536
70180179	chr9:70180179:C:T	1.12372e-05	-1.06163	-1.10142	4.40922e-05	-1.41501	-1.09945
70180271	chr9:70180271:C:G	1.10475e-05	-1.07866	-1.10142	4.37294e-05	-1.42327	-1.09945
70180432	chr9:70180432:T:C	3.67094e-05	-1.01967e-10	-0.979241	0.000207162	-1.01967e-10	-0.967234
70180690	chr9:70180690:G:A	5.38639e-05	-0.549716	-0.0460987	0.000155071	-1.28196	0.0251041
70180969	chr9:70180969:G:A	4.86249e-05	-0.698139	-2.24825e-10	0.000207247	-0.966826	-2.24825e-10
70181227	chr9:70181227:C:A	3.14811e-05	-1.01967e-10	-1.13289	0.000175312	-1.01967e-10	-1.13417
70181334	chr9:70181334:G:A	3.18985e-05	-1.01967e-10	-1.11972	0.000178708	-1.01967e-10	-1.11498
70181669	chr9:70181669:T:C	6.80889e-06	-1.51437	-1.14968	3.77364e-05	-1.52053	-1.14958
70181709	chr9:70181709:T:G	4.81162e-05	-1.07521	0.366555	0.000217598	-1.36224	0.444151
70181781	chr9:70181781:T:C	0.000103969	-1.01967e-10	0.0618151	0.000611633	-1.01967e-10	0.115396
70181990	chr9:70181990:T:C	7.01712e-06	-1.50807	-1.12585	3.86945e-05	-1.5235	-1.12154
70182205	chr9:70182205:C:T	3.95341e-05	-1.01967e-10	-0.905109	0.000226121	-1.01967e-10	-0.879668
70182249	chr9:70182249:C:T	4.32067e-05	-0.816278	-2.24825e-10	0.000186665	-1.07142	-2.24825e-10
70182309	chr9:70182309:A:C	1.15815e-05	-1.03511	-1.09775	4.48486e-05	-1.40174	-1.09571
70182424	chr9:70182424:G:A	2.43626e-05	-1.38923	-2.24825e-10	0.000161932	-1.21356	-2.24825e-10
70182740	chr9:70182740:C:T	1.8323e-05	-1.37617	-0.297944	8.9801e-05	-1.49967	-0.303475
70182803	chr9:70182803:T:C	2.16525e-05	-1.25543	-0.251726	0.000111443	-1.40335	-0.183872
70183067	chr9:70183067:C:A	6.82596e-06	-1.51154	-1.15001	3.76618e-05	-1.52211	-1.14999
70183237	chr9:70183237:T:C	3.35829e-05	-1.01967e-10	-1.06826	0.000189437	-1.01967e-10	-1.05668
70183998	chr9:70183998:C:T	4.50609e-05	-1.10486	0.330605	0.000206085	-1.37981	0.407356
70184084	chr9:70184084:G:A	0.000107023	-0.761118	0.851886	0.000429767	-1.16412	0.926624
70184289	chr9:70184289:C:T	3.31418e-05	-1.01967e-10	-1.08148	0.000186765	-1.01967e-10	-1.07088
70184778	chr9:70184778:C:A	3.25514e-05	-1.01967e-10	-1.09945	0.00018134	-1.01967e-10	-1.10036
70184941	chr9:70184941:T:C	6.2265e-05	-1.01967e-10	-0.450874	0.000361192	-1.01967e-10	-0.411328
70184954	chr9:70184954:C:G	3.29072e-05	-1.01967e-10	-1.08858	0.000185342	-1.01967e-10	-1.07853
70185236	chr9:70185236:T:C	8.1355e-05	-0.858503	0.675051	0.000341421	-1.22529	0.757673
70185353	chr9:70185353:C:T	4.79023e-05	-0.966196	0.253086	0.000203643	-1.3	0.315636
70185549	chr9:70185549:A:G	9.05273e-06	-1.23762	-1.14158	3.8625e-05	-1.50335	-1.14349
70185581	chr9:70185581:C:T	3.31279e-05	-1.01967e-10	-1.0819	0.000186681	-1.01967e-10	-1.07134
70185666	chr9:70185666:C:T	6.79937e-05	-0.528001	0.165141	0.000194917	-1.27102	0.242861
70185890	chr9:70185890:G:A	3.90576e-05	-1.01967e-10	-0.917238	0.000219538	-1.01967e-10	-0.909209
70186148	chr9:70186148:G:GT	3.54367e-05	-1.01967e-10	-1.01453	0.00019642	-1.01967e-10	-1.02048
70186645	chr9:70186645:T:C	0.00010537	-1.01967e-10	0.0752065	0.000582618	-1.01967e-10	0.0667949
70186994	chr9:70186994:T:C	2.27346e-05	-1.45838	-2.24825e-10	0.000118593	-1.52504	-2.24825e-10
70187003	chr9:70187003:A:G	1.17273e-05	-1.0028	-1.11755	4.4679e-05	-1.38529	-1.11594
70187110	chr9:70187110:T:A	8.29461e-05	-0.458325	0.294243	0.000241769	-1.18912	0.376369
70187176	chr9:70187176:C:T	3.17812e-05	-1.01967e-10	-1.1234	0.000176924	-1.01967e-10	-1.12502
70187318	chr9:70187318:C:G	5.7838e-05	-1.09359	0.568965	0.000253608	-1.4125	0.647547
70187492	chr9:70187492:A:G	4.97273e-05	-1.01967e-10	-0.675721	0.00028644	-1.01967e-10	-0.643208
70187858	chr9:70187858:T:C	3.42101e-05	-1.01967e-10	-1.04975	0.000192357	-1.01967e-10	-1.04138
70187923	chr9:70187923:G:A	1.02257e-05	-1.31925	-0.938126	5.14727e-05	-1.44278	-0.916907
70188240	chr9:70188240:G:A	3.70916e-05	-1.01967e-10	-0.968882	0.000207971	-1.01967e-10	-0.963338
70188604	chr9:70188604:C:T	3.31472e-05	-1.01967e-10	-1.08132	0.000186798	-1.01967e-10	-1.07071
70188675	chr9:70188675:A:T	0.000109541	-1.01967e-10	0.114029	0.000644857	-1.01967e-10	0.168292
70188899	chr9:70188899:T:C	8.38554e-05	-0.736657	0.583478	0.000337771	-1.14195	0.663584
70189958	chr9:70189958:TTAA:T	6.46212e-05	-1.01967e-10	-0.413732	0.00035646	-1.01967e-10	-0.424516
70190185	chr9:70190185:G:A	5.32756e-05	-1.03724	0.430449	0.000237736	-1.33912	0.509543
70190759	chr9:70190759:A:G	7.5341e-05	-0.55725	0.297001	0.000229497	-1.24391	0.379061
70191188	chr9:70191188:C:T	4.40573e-05	-1.01967e-10	-0.796783	0.000252705	-1.01967e-10	-0.768514
70191752	chr9:70191752:C:T	1.12424e-05	-1.06343	-1.09916	4.41578e-05	-1.41582	-1.09715
70192182	chr9:70192182:T:C	3.17967e-05	-1.01967e-10	-1.12291	0.000177009	-1.01967e-10	-1.12454
70192355	chr9:70192355:T:G	6.77796e-06	-1.5186	-1.15	3.78571e-05	-1.51691	-1.15001
70192736	chr9:70192736:C:T	3.34679e-05	-1.01967e-10	-1.07169	0.000188755	-1.01967e-10	-1.06029
70192738	chr9:70192738:A:AT	6.78079e-06	-1.51822	-1.14996	3.78425e-05	-1.51732	-1.14999
70192819	chr9:70192819:G:C	3.31279e-05	-1.01967e-10	-1.0819	0.000186681	-1.01967e-10	-1.07134
70192939	chr9:70192939:G:A	1.1621e-05	-1.0303	-1.09916	4.48948e-05	-1.39927	-1.09715
70193620	chr9:70193620:TAA:T	5.15893e-05	-0.982918	0.343958	0.000221069	-1.31054	0.408275
70193696	chr9:70193696:T:G	6.78726e-06	-1.51725	-1.14998	3.78049e-05	-1.51829	-1.15
70193842	chr9:70193842:C:T	5.99949e-05	-0.663785	0.175771	0.000184388	-1.33724	0.253546
70194194	chr9:70194194:G:T	3.15e-05	-1.01967e-10	-1.13229	0.000175893	-1.01967e-10	-1.13086
70194211	chr9:70194211:C:T	1.12988e-05	-1.05277	-1.10481	4.4141e-05	-1.41044	-1.10291
70194212	chr9:70194212:G:A	3.34296e-05	-1.01967e-10	-1.07283	0.000188486	-1.01967e-10	-1.06172
70194473	chr9:70194473:G:A	1.06471e-05	-1.08549	-1.1315	4.2277e-05	-1.42617	-1.13032
70194695	chr9:70194695:T:C	6.94773e-06	-1.51383	-1.13003	3.86162e-05	-1.52096	-1.1261
70195157	chr9:70195157:AT:A	3.85696e-05	-1.01967e-10	-0.929809	0.000216525	-1.01967e-10	-0.923032
70195597	chr9:70195597:T:C	3.232e-05	-1.01967e-10	-1.10659	0.000179268	-1.01967e-10	-1.11186
70195845	chr9:70195845:G:A	1.11934e-05	-1.0531	-1.11385	4.37173e-05	-1.41084	-1.11215
70196290	chr9:70196290:C:T	4.99514e-05	-1.1096	0.438375	0.000229583	-1.38214	0.517666
70196502	chr9:70196502:C:A	3.20532e-05	-1.01967e-10	-1.11488	0.000178338	-1.01967e-10	-1.11706
70196523	chr9:70196523:C:T	2.06709e-05	-1.26918	-0.284363	0.000106984	-1.41013	-0.217924
70197070	chr9:70197070:T:TTG	8.26505e-05	-0.948127	0.780473	0.000358416	-1.28423	0.865186
70197084	chr9:70197084:G:C	3.53084e-05	-1.01815	-2.24825e-10	0.00031316	-0.554023	-2.24825e-10
70197394	chr9:70197394:C:A	1.08833e-05	-1.08177	-1.11327	4.31404e-05	-1.42472	-1.11156
70197835	chr9:70197835:C:G	1.08615e-05	-1.10459	-1.09246	4.3596e-05	-1.43546	-1.09031
70197918	chr9:70197918:G:A	3.10477e-05	-1.01967e-10	-1.14675	0.000173266	-1.01967e-10	-1.14591
70198075	chr9:70198075:GTTGT:G	2.7582e-05	-1.21325	-0.0518567	0.000141495	-1.37131	0.0228356
70198264	chr9:70198264:T:C	1.13549e-05	-1.10532	-1.0473	4.55935e-05	-1.43593	-1.04504
70198476	chr9:70198476:C:T	5.4326e-05	-0.994545	0.407275	0.000235003	-1.31641	0.475269
70198557	chr9:70198557:T:A	3.42941e-05	-0.242499	-0.804802	7.62546e-05	-1.17269	-0.793974
70198592	chr9:70198592:TTC:T	4.25237e-05	-1.01967e-10	-0.832212	0.000235457	-1.01967e-10	-0.83921
70198765	chr9:70198765:A:C	9.43805e-05	-0.809653	0.774713	0.000384204	-1.19739	0.84783
70198797	chr9:70198797:G:C	0.000102356	-1.01967e-10	0.0461876	0.000601945	-1.01967e-10	0.0994292
70198853	chr9:70198853:A:G	5.74324e-05	-0.531666	-2.24825e-10	0.000210337	-0.952027	-2.24825e-10
70198869	chr9:70198869:C:A	3.90896e-05	-1.01967e-10	-0.916417	0.000218696	-1.01967e-10	-0.913054
70199113	chr9:70199113:T:C	3.44405e-05	-1.01967e-10	-1.04304	0.000194536	-1.01967e-10	-1.03012
70200072	chr9:70200072:A:C	3.09928e-05	-1.01967e-10	-1.14852	0.000172723	-1.01967e-10	-1.14905
70200532	chr9:70200532:C:T	6.85643e-06	-1.50708	-1.15001	3.76005e-05	-1.52373	-1.14999
70201784	chr9:70201784:G:A	3.54692e-05	-1.01967e-10	-1.01361	0.00020063	-1.01967e-10	-0.999272
70202228	chr9:70202228:T:C	4.42705e-05	-0.960739	0.168785	0.000187661	-1.29523	0.229128
70202359	chr9:70202359:C:T	4.03592e-05	-1.01967e-10	-0.884454	0.000223596	-1.01967e-10	-0.890896
70202385	chr9:70202385:G:C	3.31279e-05	-1.01967e-10	-1.0819	0.000186681	-1.01967e-10	-1.07134
70202446	chr9:70202446:C:T	5.99613e-05	-0.653385	0.16481	0.000183237	-1.33243	0.24248
70202641	chr9:70202641:T:A	1.14658e-05	-1.03162	-1.11128	3.90838e-05	-1.50974	-1.12529
70202735	chr9:70202735:T:G	9.59172e-05	-0.828993	0.810205	0.000399915	-1.20516	0.895674
70202736	chr9:70202736:T:C	9.44247e-05	-0.816791	0.78232	0.000391914	-1.19687	0.867174
70202789	chr9:70202789:G:C	6.84136e-06	-1.52508	-1.13421	3.90307e-05	-1.49868	-1.1377
70202971	chr9:70202971:C:T	8.1303e-05	-1.01967e-10	-0.184091	0.000446552	-1.01967e-10	-0.199181
70203569	chr9:70203569:A:G	4.22268e-05	-0.116833	-0.722386	8.8428e-05	-1.10561	-0.712942
70204140	chr9:70204140:T:TA	3.22473e-05	-1.01967e-10	-1.10884	0.000179384	-1.01967e-10	-1.11121
70204371	chr9:70204371:G:T	5.89956e-05	-0.687086	0.182275	0.000183872	-1.34688	0.260385
70204670	chr9:70204670:C:A	6.80227e-06	-1.52142	-1.1436	3.8237e-05	-1.51296	-1.14397
70204676	chr9:70204676:GA:G	4.26163e-05	-1.01967e-10	-0.830038	0.000235965	-1.01967e-10	-0.837054
70204824	chr9:70204824:T:C	3.31279e-05	-1.01967e-10	-1.0819	0.000186681	-1.01967e-10	-1.07134
70204846	chr9:70204846:G:T	2.62904e-05	-1.31307	-2.24825e-10	0.000170849	-1.15996	-2.24825e-10
70204900	chr9:70204900:C:T	3.21177e-05	-1.01967e-10	-1.11287	0.000178567	-1.01967e-10	-1.11577
70204927	chr9:70204927:G:A	1.15989e-05	-1.01382	-1.11754	4.44282e-05	-1.39094	-1.11592
70205077	chr9:70205077:T:A	3.41365e-05	-1.01967e-10	-1.05191	0.000189606	-1.01967e-10	-1.05579
70205482	chr9:70205482:T:C	1.15933e-05	-1.02968	-1.10217	4.47662e-05	-1.39907	-1.10022
70205595	chr9:70205595:T:C	1.10641e-05	-1.07715	-1.10142	4.37692e-05	-1.42236	-1.09945
70205640	chr9:70205640:G:A	3.17541e-05	-1.01967e-10	-1.12425	0.000176071	-1.01967e-10	-1.12985
70205717	chr9:70205717:T:C	7.37508e-05	-0.572526	0.290945	0.000213625	-1.29463	0.358115
70205774	chr9:70205774:T:C	7.14808e-05	-1.01967e-10	-0.312845	0.000416042	-1.01967e-10	-0.26995
70205803	chr9:70205803:G:A	3.31279e-05	-1.01967e-10	-1.0819	0.000186681	-1.01967e-10	-1.07134
70205808	chr9:70205808:C:T	7.20188e-05	-0.596952	0.291605	0.000211257	-1.3066	0.35894
70205984	chr9:70205984:GA:G	3.69301e-05	-1.20689	0.233645	0.000171079	-1.46539	0.306779
70206007	chr9:70206007:C:T	1.09832e-05	-1.07511	-1.1108	4.3393e-05	-1.4214	-1.10904
70206008	chr9:70206008:G:A	4.75091e-05	-0.720997	-0.000356816	0.000149831	-1.36318	0.0719534
70206677	chr9:70206677:C:T	2.39936e-05	-1.27151	-0.132974	0.000124981	-1.41156	-0.0610223
70206700	chr9:70206700:T:C	5.91827e-05	-0.65289	0.151245	0.000180763	-1.33204	0.228497
70206736	chr9:70206736:C:T	1.75704e-05	-1.20754	-0.508518	0.000126204	-1.02459	-0.438244
70207315	chr9:70207315:C:T	2.87066e-05	-0.115403	-1.10974	5.95271e-05	-1.10443	-1.10987
70207317	chr9:70207317:T:C	2.58617e-05	-0.204772	-1.12474	5.59236e-05	-1.15192	-1.12483
70207363	chr9:70207363:C:T	3.25012e-05	-0.30802	-0.792977	7.45962e-05	-1.20661	-0.782037
70207381	chr9:70207381:T:C	3.31279e-05	-1.01967e-10	-1.0819	0.000186681	-1.01967e-10	-1.07134
70207443	chr9:70207443:G:A	2.12677e-05	-1.52508	-2.24825e-10	0.000122105	-1.49586	-2.24825e-10
70207449	chr9:70207449:A:G	2.49318e-05	-1.36613	-2.24825e-10	0.000127693	-1.45111	-2.24825e-10
70207496	chr9:70207496:ATTTGT:A	1.10757e-05	-1.0761	-1.10142	4.37946e-05	-1.42178	-1.09945
70208271	chr9:70208271:A:C	3.58732e-05	-1.01967e-10	-1.00228	0.000198799	-1.01967e-10	-1.00844
70208377	chr9:70208377:T:G	1.16475e-05	-1.01906	-1.10812	4.47201e-05	-1.39396	-1.10635
70208525	chr9:70208525:T:G	4.59411e-05	-0.958547	0.203634	0.000194508	-1.29512	0.264855
70208627	chr9:70208627:C:A	0.000100485	-1.01967e-10	0.0277318	0.000577138	-1.01967e-10	0.0573454
70208708	chr9:70208708:T:C	3.87276e-05	-1.01967e-10	-0.92572	0.000217467	-1.01967e-10	-0.918689
70208751	chr9:70208751:TATG:T	3.72092e-05	-1.18041	0.214686	0.000169693	-1.45394	0.287192
70208778	chr9:70208778:G:A	3.90329e-05	-1.19735	0.27948	0.00017999	-1.46148	0.353641
70209043	chr9:70209043:T:C	3.26414e-05	-1.01967e-10	-1.09669	0.000181828	-1.01967e-10	-1.09768
70209094	chr9:70209094:T:C	1.1499e-05	-1.1206	-1.01941	8.05623e-05	-0.922821	-0.988885
70209146	chr9:70209146:A:C	3.10582e-05	-1.01967e-10	-1.14641	0.000173674	-1.01967e-10	-1.14356
70209211	chr9:70209211:G:A	3.31279e-05	-1.01967e-10	-1.0819	0.000186681	-1.01967e-10	-1.07134
70209212	chr9:70209212:C:T	3.31279e-05	-1.01967e-10	-1.0819	0.000186681	-1.01967e-10	-1.07134
70209218	chr9:70209218:T:C	3.31893e-05	-1.01967e-10	-1.08005	0.000187052	-1.01967e-10	-1.06935
70209238	chr9:70209238:C:T	1.23585e-05	-0.98679	-1.08114	4.67718e-05	-1.37666	-1.0788
70209409	chr9:70209409:T:G	7.003e-05	-1.01967e-10	-0.333351	0.000397078	-1.01967e-10	-0.316605
70209788	chr9:70209788:C:T	3.31279e-05	-1.01967e-10	-1.0819	0.000186681	-1.01967e-10	-1.07134
70210206	chr9:70210206:C:T	1.19497e-05	-0.98624	-1.11533	4.52508e-05	-1.37389	-1.11463
70210312	chr9:70210312:G:A	2.82086e-05	-0.125014	-1.11763	5.85156e-05	-1.11369	-1.11775
70210315	chr9:70210315:G:C	5.13874e-05	-1.01967e-10	-0.64288	0.000287229	-1.01967e-10	-0.640457
70210391	chr9:70210391:CTTCT:C	6.2279e-05	-1.01967e-10	-0.450649	0.000354567	-1.01967e-10	-0.42984
70210534	chr9:70210534:T:C	5.42455e-05	-0.640924	0.0521701	0.000164094	-1.32658	0.126286
70210809	chr9:70210809:C:CT	3.60075e-05	-1.21062	0.21207	0.000166988	-1.46731	0.284493
70210957	chr9:70210957:C:T	3.38536e-05	-1.01967e-10	-1.06023	0.000189787	-1.01967e-10	-1.05484
70211097	chr9:70211097:T:C	3.31126e-05	-1.01967e-10	-1.08236	0.000186588	-1.01967e-10	-1.07183
70211138	chr9:70211138:G:A	1.15134e-05	-0.999429	-1.13933	4.37684e-05	-1.38343	-1.13839
70211268	chr9:70211268:G:A	3.71483e-05	-1.1925	0.225147	0.000170588	-1.45941	0.297922
70211426	chr9:70211426:G:T	4.27891e-05	-1.01967e-10	-0.82599	0.000242927	-1.01967e-10	-0.807975
70211631	chr9:70211631:CAA:C	1.16357e-05	-1.02678	-1.10142	4.48696e-05	-1.39753	-1.09945
70211833	chr9:70211833:TTTTC:T	3.31279e-05	-1.01967e-10	-1.0819	0.000186681	-1.01967e-10	-1.07134
70211918	chr9:70211918:C:A	3.33732e-05	-1.01967e-10	-1.07452	0.000185859	-1.01967e-10	-1.07575
70211955	chr9:70211955:T:C	3.4131e-05	-1.01967e-10	-1.05207	0.000193666	-1.01967e-10	-1.0346
70212158	chr9:70212158:C:G	1.13993e-05	-1.04731	-1.10142	4.44248e-05	-1.40749	-1.09945
70212165	chr9:70212165:G:A	3.41466e-05	-1.01967e-10	-1.05161	0.000191792	-1.01967e-10	-1.04433
70212381	chr9:70212381:C:T	5.39716e-05	-0.670057	0.0762402	0.000165915	-1.34026	0.151001
70212570	chr9:70212570:G:A	0.000141229	-1.01967e-10	0.368107	0.000809958	-1.01967e-10	0.396245
70212772	chr9:70212772:G:A	3.2514e-05	-1.01967e-10	-1.1006	0.000181125	-1.01967e-10	-1.10155
70213059	chr9:70213059:A:G	3.31355e-05	-1.01967e-10	-1.08167	0.000186727	-1.01967e-10	-1.07109
70213394	chr9:70213394:TTTTC:T	3.37591e-05	-1.01967e-10	-1.06302	0.000188976	-1.01967e-10	-1.05912
70213438	chr9:70213438:C:T	1.1064e-05	-1.02896	-1.14962	4.26736e-05	-1.39806	-1.1491
70213626	chr9:70213626:G:C	3.31458e-05	-1.01967e-10	-1.08136	0.000186789	-1.01967e-10	-1.07075
70213665	chr9:70213665:T:G	3.58192e-05	-1.20109	0.197298	0.000165154	-1.46317	0.269312
70213751	chr9:70213751:CAAAG:C	4.64368e-05	-1.12315	0.378968	0.000202346	-1.39288	0.402121
70214341	chr9:70214341:A:G	3.58569e-05	-1.22469	0.221954	0.000167687	-1.47324	0.294603
70214728	chr9:70214728:G:A	3.09565e-05	-1.01967e-10	-1.14969	0.000172778	-1.01967e-10	-1.14873
70214858	chr9:70214858:C:T	0.00014792	0.414394	-2.24825e-10	0.000388116	-0.339434	-2.24825e-10
70214888	chr9:70214888:C:T	1.10131e-05	-1.03363	-1.14956	4.25743e-05	-1.40046	-1.14902
70214898	chr9:70214898:A:C	1.18012e-05	-1.01237	-1.1017	4.51883e-05	-1.39016	-1.09974
70214911	chr9:70214911:C:T	5.20923e-05	-1.00824	0.378984	0.000226446	-1.32462	0.446392
70215330	chr9:70215330:C:A	2.18262e-05	-1.49916	-2.24825e-10	0.000118748	-1.52373	-2.24825e-10
70215493	chr9:70215493:C:T	2.22963e-05	-1.28372	-0.19413	0.000116097	-1.42206	-0.124253
70215734	chr9:70215734:G:A	5.74996e-05	-0.969768	0.439271	0.000246635	-1.30079	0.507962
70216424	chr9:70216424:GAA:G	1.15211e-05	-1.04658	-1.09152	4.48779e-05	-1.40743	-1.08936
70216892	chr9:70216892:A:T	1.16222e-05	-1.02794	-1.10142	4.48447e-05	-1.39808	-1.09945
70216946	chr9:70216946:C:G	3.31279e-05	-1.01967e-10	-1.0819	0.000186681	-1.01967e-10	-1.07134
70217087	chr9:70217087:T:TA	3.22815e-05	-1.01967e-10	-1.10778	0.000179569	-1.01967e-10	-1.11018
70217710	chr9:70217710:A:T	9.42859e-06	-1.19084	-1.14769	3.91375e-05	-1.48687	-1.14678
70217754	chr9:70217754:CAA:C	5.43496e-05	-1.01967e-10	-0.586837	0.000310455	-1.01967e-10	-0.562698
70218141	chr9:70218141:A:C	1.13169e-05	-1.05456	-1.10142	4.42525e-05	-1.41138	-1.09945
70218559	chr9:70218559:G:A	5.92723e-05	-1.01967e-10	-0.500132	0.000335948	-1.01967e-10	-0.48378
70218708	chr9:70218708:C:T	3.71351e-05	-1.19023	0.222514	0.000170323	-1.45839	0.295347
70219140	chr9:70219140:T:C	4.48594e-05	0.160514	-0.939255	9.35123e-05	-0.824643	-0.938
70219189	chr9:70219189:C:T	3.46162e-05	-1.03795	-2.24825e-10	0.000155241	-1.25576	-2.24825e-10
70219411	chr9:70219411:C:T	1.16804e-05	-1.03729	-1.08707	4.52909e-05	-1.40282	-1.08481
70219426	chr9:70219426:G:A	3.58431e-05	-0.255761	-0.747361	7.99653e-05	-1.18351	-0.735638
70219505	chr9:70219505:G:A	5.27993e-05	-0.974078	0.358303	0.000226537	-1.30319	0.425365
70219609	chr9:70219609:C:T	2.40765e-05	-1.40104	-2.24825e-10	0.000159823	-1.22667	-2.24825e-10
70219616	chr9:70219616:G:A	8.47587e-06	-1.51634	-0.928707	4.73699e-05	-1.51943	-0.923317
70219910	chr9:70219910:C:T	1.11932e-05	-1.01939	-1.14758	4.29919e-05	-1.39327	-1.14646
70219959	chr9:70219959:A:C	3.67883e-05	-1.18365	0.206552	0.000168057	-1.45546	0.279025
70219990	chr9:70219990:G:A	3.61779e-05	-1.17355	0.179722	0.000164256	-1.45081	0.251503
70220115	chr9:70220115:G:A	3.41466e-05	-1.01967e-10	-1.05161	0.000191792	-1.01967e-10	-1.04433
70220165	chr9:70220165:G:A	5.29955e-05	-1.13207	0.520004	0.000232052	-1.39799	0.544218
70220289	chr9:70220289:G:C	5.58286e-05	-0.628636	0.0686473	0.000167886	-1.32083	0.143372
70220557	chr9:70220557:T:C	1.12248e-05	-1.01609	-1.14806	4.30429e-05	-1.3915	-1.14704
70220659	chr9:70220659:A:G	1.40882e-05	-0.830208	-1.10673	4.11362e-05	-1.46032	-1.12352
70221103	chr9:70221103:T:C	5.34476e-05	-0.62513	0.0215565	0.000160241	-1.31898	0.0949168
70221247	chr9:70221247:C:T	1.1786e-05	-1.04299	-1.07237	4.57481e-05	-1.40768	-1.06991
70221535	chr9:70221535:A:G	4.95185e-05	-1.01967e-10	-0.679928	0.000280661	-1.01967e-10	-0.663591
70222216	chr9:70222216:A:G	3.41305e-05	-1.01967e-10	-1.05208	0.000191698	-1.01967e-10	-1.04482
70222336	chr9:70222336:T:C	9.83059e-05	-1.01967e-10	0.00580976	0.000577615	-1.01967e-10	0.0581714
70222436	chr9:70222436:T:C	3.705e-05	-1.01967e-10	-0.970007	0.000207733	-1.01967e-10	-0.964481
70222490	chr9:70222490:A:G	2.34133e-05	-1.42897	-2.24825e-10	0.000144281	-1.32897	-2.24825e-10
70222527	chr9:70222527:A:G	3.10013e-05	-1.01967e-10	-1.14824	0.000172728	-1.01967e-10	-1.14902
70222854	chr9:70222854:G:T	3.22164e-05	-1.01967e-10	-1.1098	0.000179219	-1.01967e-10	-1.11213
70223392	chr9:70223392:C:T	3.21073e-05	-1.18568	0.0724892	0.000145845	-1.45681	0.138621
70223529	chr9:70223529:A:G	2.55911e-05	-1.34003	-2.24825e-10	0.000162538	-1.20983	-2.24825e-10
70223715	chr9:70223715:T:C	3.41466e-05	-1.01967e-10	-1.05161	0.000191792	-1.01967e-10	-1.04433
70224218	chr9:70224218:TA:T	0.000133625	-1.26252	1.57528	0.000689379	-1.48775	1.72281
70224351	chr9:70224351:T:C	0.000111832	-1.30367	1.43839	0.000582058	-1.50234	1.56818
70224481	chr9:70224481:G:A	6.23668e-05	-0.607606	0.158365	0.000186009	-1.31073	0.235787
70224579	chr9:70224579:A:G	3.85956e-05	-1.18161	0.252473	0.000176324	-1.45452	0.326111
70224693	chr9:70224693:C:T	0.000111368	-1.01967e-10	0.130568	0.000655989	-1.01967e-10	0.185407
70224785	chr9:70224785:C:A	3.20597e-05	-1.01967e-10	-1.11468	0.000178372	-1.01967e-10	-1.11686
70224870	chr9:70224870:A:T	0.000173886	1.43327	-0.857147	9.13465e-05	-0.856725	-0.929352
70225439	chr9:70225439:A:C	0.000101728	-1.01967e-10	0.0400274	0.000598169	-1.01967e-10	0.0931365
70225692	chr9:70225692:G:T	0.000107136	-1.01967e-10	0.0918259	0.000630685	-1.01967e-10	0.14607
70225775	chr9:70225775:T:C	9.97223e-05	-1.01967e-10	0.0201149	0.000595235	-1.01967e-10	0.0882199
70226048	chr9:70226048:G:A	3.20772e-05	-1.01967e-10	-1.11413	0.000178137	-1.01967e-10	-1.11819
70226444	chr9:70226444:A:T	0.000183027	-0.723206	1.35056	0.000615801	-1.36421	1.4864
70226489	chr9:70226489:A:T	4.06678e-05	-0.876837	-2.24825e-10	0.000299554	-0.598443	-2.24825e-10
70226960	chr9:70226960:A:C	6.77575e-06	-1.51906	-1.14986	3.7882e-05	-1.51634	-1.14992
70226998	chr9:70226998:C:T	4.33642e-05	-0.109256	-0.703383	9.08095e-05	-1.10096	-0.69101
70227214	chr9:70227214:C:A	1.14245e-05	-1.04613	-1.10038	4.44842e-05	-1.40721	-1.09839
70227449	chr9:70227449:C:T	3.36896e-05	-1.01967e-10	-1.06509	0.000189071	-1.01967e-10	-1.05861
70227724	chr9:70227724:T:C	4.35715e-05	-0.0364708	-0.7714	8.56409e-05	-1.09054	-0.76003
70227811	chr9:70227811:C:T	3.74919e-05	-1.16889	0.210737	0.000169948	-1.44867	0.283422
70228070	chr9:70228070:T:C	3.15718e-05	-1.01967e-10	-1.13001	0.000175015	-1.01967e-10	-1.13586
70228256	chr9:70228256:C:T	1.1213e-05	-1.03798	-1.12722	4.34538e-05	-1.40319	-1.12585
70228419	chr9:70228419:A:C	3.30948e-05	-1.01967e-10	-1.0829	0.00018648	-1.01967e-10	-1.07241
70228455	chr9:70228455:T:C	3.31527e-05	-1.01967e-10	-1.08115	0.00018683	-1.01967e-10	-1.07054
70228474	chr9:70228474:G:A	1.39527e-05	-0.823397	-1.12321	4.12378e-05	-1.44698	-1.1344
70228663	chr9:70228663:T:C	1.0954e-05	-1.03881	-1.14976	4.2454e-05	-1.40299	-1.14932
70228742	chr9:70228742:T:C	1.19715e-05	-0.999912	-1.09983	4.55656e-05	-1.38375	-1.09783
70229003	chr9:70229003:A:G	3.92721e-05	-1.18013	0.268366	0.000179356	-1.45381	0.34245
70229018	chr9:70229018:T:C	1.10309e-05	-1.06137	-1.1202	4.32612e-05	-1.41469	-1.11879
70229168	chr9:70229168:C:T	6.11099e-05	-0.636251	0.166651	0.000185067	-1.32438	0.244358
70229273	chr9:70229273:T:C	2.2116e-05	-1.23631	-0.249664	0.000113366	-1.38837	-0.181747
70229312	chr9:70229312:TCTCACA:T	3.41534e-05	-1.01967e-10	-1.05141	0.000191831	-1.01967e-10	-1.04412
70229395	chr9:70229395:A:G	3.324e-05	-1.14359	0.065067	0.000152487	-1.48227	0.208613
70229998	chr9:70229998:G:C	5.05098e-05	-0.660107	-2.24825e-10	0.000183603	-1.08796	-2.24825e-10
70230577	chr9:70230577:C:T	0.000148747	-0.792037	1.21201	0.000518344	-1.39408	1.34398
70230616	chr9:70230616:C:T	0.000167527	-0.718553	1.25742	0.000560689	-1.36213	1.39056
70231258	chr9:70231258:C:T	3.26986e-05	-1.01967e-10	-1.09494	0.000184081	-1.01967e-10	-1.08536
70231370	chr9:70231370:T:A	1.1459e-05	-1.04374	-1.09976	4.4563e-05	-1.40605	-1.09779
70231394	chr9:70231394:C:T	0.000151586	-0.725052	1.16393	0.000507295	-1.36506	1.29342
70231420	chr9:70231420:G:A	0.000102715	-1.01967e-10	0.0496854	0.000604105	-1.01967e-10	0.103011
70231502	chr9:70231502:T:C	1.17345e-05	-1.01902	-1.10072	4.50807e-05	-1.39355	-1.09873
70231572	chr9:70231572:A:G	0.000132337	-1.23543	1.53851	0.000671098	-1.47711	1.68529
70231599	chr9:70231599:T:A	3.41466e-05	-1.01967e-10	-1.05161	0.000191792	-1.01967e-10	-1.04433
70231628	chr9:70231628:T:A	0.000160208	-0.728667	1.22286	0.000538659	-1.36675	1.35509
70231702	chr9:70231702:A:G	9.97223e-05	-1.01967e-10	0.0201149	0.000595235	-1.01967e-10	0.0882199
70231784	chr9:70231784:GAA:G	6.81229e-06	-1.51355	-1.15	3.77031e-05	-1.52103	-1.14997
70231879	chr9:70231879:G:A	3.29918e-05	-1.01967e-10	-1.08602	0.000183621	-1.01967e-10	-1.08786
70232231	chr9:70232231:T:C	9.95899e-05	-1.01967e-10	0.0187865	0.000585322	-1.01967e-10	0.0714253
70232258	chr9:70232258:A:T	3.41466e-05	-1.01967e-10	-1.05161	0.000191792	-1.01967e-10	-1.04433
70232490	chr9:70232490:G:A	3.67237e-05	-0.201707	-0.777146	8.00933e-05	-1.15168	-0.765861
70232978	chr9:70232978:A:C	3.31104e-05	-1.01967e-10	-1.08243	0.000186575	-1.01967e-10	-1.0719
70233003	chr9:70233003:G:A	1.16618e-05	-1.02539	-1.10056	4.49409e-05	-1.39681	-1.09858
70233700	chr9:70233700:C:T	8.46952e-06	-1.51534	-0.930458	4.72501e-05	-1.52019	-0.925092
70233815	chr9:70233815:G:C	4.95981e-05	-0.60527	-0.073052	0.000145189	-1.3101	-0.0125981
70234200	chr9:70234200:C:T	5.96488e-05	-1.01967e-10	-0.493799	0.000345603	-1.01967e-10	-0.455445
70234210	chr9:70234210:G:A	1.17743e-05	-1.01164	-1.10471	4.50572e-05	-1.39001	-1.10279
70234346	chr9:70234346:A:T	1.15226e-05	-1.055	-1.08296	4.50817e-05	-1.41161	-1.08065
70234382	chr9:70234382:G:A	8.54216e-06	-1.51366	-0.923599	4.75302e-05	-1.52129	-0.91808
70234731	chr9:70234731:T:C	3.2266e-05	-0.00975362	-1.09851	6.37709e-05	-1.04688	-1.09856
70234987	chr9:70234987:C:T	3.40669e-05	-1.01967e-10	-1.05395	0.000191328	-1.01967e-10	-1.04675
70235098	chr9:70235098:C:G	8.51617e-06	-1.51258	-0.927733	4.73021e-05	-1.52184	-0.922338
70235351	chr9:70235351:C:T	3.18058e-05	-1.01967e-10	-1.12262	0.000177671	-1.01967e-10	-1.12081
70235365	chr9:70235365:G:A	3.18058e-05	-1.01967e-10	-1.12262	0.000177671	-1.01967e-10	-1.12081
70235379	chr9:70235379:A:C	1.15569e-05	-1.03357	-1.10142	4.47159e-05	-1.40096	-1.09945
70235729	chr9:70235729:G:A	3.25077e-05	-1.01967e-10	-1.1008	0.000181109	-1.01967e-10	-1.10164
70235947	chr9:70235947:C:T	3.74591e-05	-0.150988	-0.808036	0.000126857	-0.695445	-0.762228
70236055	chr9:70236055:A:G	3.26248e-05	-1.01967e-10	-1.0972	0.000181736	-1.01967e-10	-1.09818
70236404	chr9:70236404:C:T	1.14868e-05	-1.03906	-1.10201	4.45661e-05	-1.40371	-1.10006
70236430	chr9:70236430:T:G	6.88039e-06	-1.5044	-1.1492	3.76019e-05	-1.52436	-1.14933
70236509	chr9:70236509:A:T	1.12282e-05	-1.07163	-1.09222	4.43043e-05	-1.41958	-1.09007
70236689	chr9:70236689:A:C	1.14434e-05	-1.04263	-1.10223	4.44589e-05	-1.40587	-1.1003
70236692	chr9:70236692:T:C	3.87138e-05	-1.01967e-10	-0.926079	0.000217389	-1.01967e-10	-0.91905
70236708	chr9:70236708:T:C	3.68156e-05	-1.19319	0.216836	0.000169113	-1.45973	0.289563
70236730	chr9:70236730:T:C	3.03496e-05	-1.14478	-0.0247087	0.000134803	-1.43735	0.0404231
70236782	chr9:70236782:A:C	3.9872e-05	-0.896599	-2.24825e-10	0.000292368	-0.622725	-2.24825e-10
70236801	chr9:70236801:T:C	0.000100211	-1.01967e-10	0.0250055	0.000589056	-1.01967e-10	0.0777848
70236942	chr9:70236942:G:C	3.66331e-05	-1.18259	0.201263	0.000167226	-1.45503	0.273633
70236972	chr9:70236972:C:T	9.99808e-05	-1.01967e-10	0.0227045	0.000587671	-1.01967e-10	0.0754309
70236989	chr9:70236989:A:T	9.50572e-05	-1.01967e-10	-0.0277955	0.000545625	-1.01967e-10	0.0011943
70237154	chr9:70237154:G:A	6.08322e-05	-1.01967e-10	-0.474155	0.000347977	-1.01967e-10	-0.448601
70237776	chr9:70237776:A:C	0.000167431	-0.719144	1.25744	0.00056065	-1.36232	1.39068
70237945	chr9:70237945:C:T	6.4774e-05	-1.01967e-10	-0.411369	0.000376054	-1.01967e-10	-0.371003
70238063	chr9:70238063:G:A	2.2876e-05	-1.24008	-0.212107	0.000117597	-1.3905	-0.142968
70238068	chr9:70238068:T:C	9.45772e-05	-1.01967e-10	-0.0328577	0.000555226	-1.01967e-10	0.0186378
70238799	chr9:70238799:A:G	3.31503e-05	-1.01967e-10	-1.08122	0.000186816	-1.01967e-10	-1.07061
70239816	chr9:70239816:A:G	1.32376e-05	-0.891081	-1.10813	4.04349e-05	-1.47827	-1.12278
70239972	chr9:70239972:T:G	0.000103489	-1.01967e-10	0.0571888	0.000608743	-1.01967e-10	0.11066
70240106	chr9:70240106:C:T	1.87115e-05	-1.17773	-0.475404	8.0862e-05	-1.46311	-0.444882
70240610	chr9:70240610:G:A	3.36232e-05	-1.01967e-10	-1.06706	0.000188448	-1.01967e-10	-1.06191
70240804	chr9:70240804:G:A	8.68744e-06	-1.51071	-0.909684	4.8134e-05	-1.52273	-0.904014
70240970	chr9:70240970:C:T	3.41466e-05	-1.01967e-10	-1.05161	0.000191792	-1.01967e-10	-1.04433
70241033	chr9:70241033:A:G	3.70878e-05	-1.01967e-10	-0.968986	0.000207949	-1.01967e-10	-0.963445
70241972	chr9:70241972:A:G	3.81374e-05	-1.15671	0.215628	0.000171754	-1.44295	0.288278
70242465	chr9:70242465:T:C	3.31143e-05	-1.01967e-10	-1.08231	0.000186599	-1.01967e-10	-1.07178
70242504	chr9:70242504:T:C	3.17976e-05	-1.01967e-10	-1.12288	0.000176963	-1.01967e-10	-1.1248
70242634	chr9:70242634:G:A	3.31279e-05	-1.01967e-10	-1.0819	0.000186681	-1.01967e-10	-1.07134
70242662	chr9:70242662:G:A	3.31175e-05	-1.01967e-10	-1.08221	0.000186618	-1.01967e-10	-1.07167
70242834	chr9:70242834:A:T	0.000103855	-1.01967e-10	0.0607192	0.000610956	-1.01967e-10	0.114288
70242923	chr9:70242923:C:T	5.06868e-05	-0.6386	-0.0180088	0.000151257	-1.32592	0.0441637
70243011	chr9:70243011:G:A	3.94129e-05	-1.1796	0.271418	0.000179995	-1.45343	0.345621
70243130	chr9:70243130:G:A	3.09589e-05	-1.01967e-10	-1.14962	0.000172556	-1.01967e-10	-1.15001
70243263	chr9:70243263:C:T	8.15429e-05	-1.01967e-10	-0.181145	0.000447871	-1.01967e-10	-0.196232
70243347	chr9:70243347:G:T	1.12644e-05	-1.05932	-1.10131	4.41553e-05	-1.41368	-1.09934
70243462	chr9:70243462:G:C	0.000100518	-1.01967e-10	0.0280621	0.000590898	-1.01967e-10	0.080906
70243586	chr9:70243586:G:T	0.0001133	-1.01967e-10	0.147768	0.00064849	-1.01967e-10	0.17391
70243885	chr9:70243885:A:T	3.33391e-05	-1.01967e-10	-1.07554	0.000187958	-1.01967e-10	-1.06452
70244009	chr9:70244009:C:T	3.40882e-05	-1.01967e-10	-1.05332	0.000191452	-1.01967e-10	-1.0461
70244098	chr9:70244098:C:T	6.71214e-05	-1.01967e-10	-0.375771	0.000384441	-1.01967e-10	-0.348948
70244100	chr9:70244100:A:C	0.000101608	-1.01967e-10	0.0388457	0.00059745	-1.01967e-10	0.0919333
70244244	chr9:70244244:AC:A	1.14151e-05	-1.04592	-1.10142	4.44468e-05	-1.407	-1.09945
70244628	chr9:70244628:C:T	2.24625e-05	-1.47043	-2.24825e-10	0.000176832	-1.12554	-2.24825e-10
70244708	chr9:70244708:C:T	5.7688e-05	-0.963441	0.436216	0.00024691	-1.29668	0.504964
70244942	chr9:70244942:G:T	3.26333e-05	-1.01967e-10	-1.09694	0.000181783	-1.01967e-10	-1.09792
70245049	chr9:70245049:T:C	8.44148e-06	-1.52036	-0.928756	4.75737e-05	-1.51509	-0.923368
70245086	chr9:70245086:G:A	5.59062e-05	-0.977305	0.418706	0.000240393	-1.30555	0.487084
70245306	chr9:70245306:G:A	7.18486e-05	-1.01967e-10	-0.307713	0.000419573	-1.01967e-10	-0.261498
70245411	chr9:70245411:G:A	8.52349e-06	-1.51852	-0.920929	4.78409e-05	-1.5174	-0.915452
70245687	chr9:70245687:C:T	3.82141e-05	-1.17511	0.236043	0.0001739	-1.45154	0.309287
70245690	chr9:70245690:CTG:C	5.58426e-05	-0.971239	0.411501	0.000239555	-1.30169	0.479733
70245709	chr9:70245709:A:G	1.16674e-05	-1.02404	-1.10143	4.49302e-05	-1.39616	-1.09946
70245886	chr9:70245886:A:C	3.80943e-05	-1.17315	0.230942	0.000173151	-1.45063	0.30406
70245994	chr9:70245994:G:A	5.1966e-05	-0.933793	0.302109	0.000218583	-1.27922	0.36565
70246407	chr9:70246407:A:G	3.11812e-05	-1.01967e-10	-1.14246	0.000173717	-1.01967e-10	-1.14331
70246702	chr9:70246702:T:A	5.99948e-05	-0.612881	0.124865	0.000179241	-1.31328	0.201274
70246764	chr9:70246764:T:C	1.24629e-05	-1.2652	-0.794321	8.50339e-05	-1.09942	-0.758265
70246777	chr9:70246777:T:G	3.60564e-05	-0.220185	-0.777004	7.93115e-05	-1.16168	-0.765674
70246997	chr9:70246997:G:T	3.53377e-05	-0.270184	-0.747139	7.97155e-05	-1.18687	-0.735401
70247005	chr9:70247005:G:A	0.000105585	-1.01967e-10	0.0772379	0.000625196	-1.01967e-10	0.137328
70247092	chr9:70247092:T:G	7.57571e-06	-1.41289	-1.14444	3.77796e-05	-1.52392	-1.14504
70247189	chr9:70247189:T:A	3.31279e-05	-1.01967e-10	-1.0819	0.000186681	-1.01967e-10	-1.07134
70247510	chr9:70247510:G:A	3.84738e-05	-1.18307	0.25077	0.000175903	-1.45517	0.324371
70247607	chr9:70247607:CAG:C	3.85038e-05	-1.1803	0.248781	0.000175769	-1.45394	0.322379
70247703	chr9:70247703:A:G	3.09476e-05	-1.01967e-10	-1.14998	0.000172556	-1.01967e-10	-1.15001
70247756	chr9:70247756:T:C	3.85295e-05	-1.17812	0.24727	0.000175661	-1.45293	0.320754
70248056	chr9:70248056:T:C	1.14577e-05	-1.04693	-1.09668	4.46256e-05	-1.40782	-1.09461
70248062	chr9:70248062:A:G	1.30241e-05	-1.35945	-0.65602	6.7988e-05	-1.46411	-0.617293
70248622	chr9:70248622:T:C	0.00016804	-0.769819	1.31175	0.000579661	-1.38475	1.44645
70249069	chr9:70249069:A:G	3.31279e-05	-1.01967e-10	-1.0819	0.000186681	-1.01967e-10	-1.07134
70249284	chr9:70249284:A:T	2.01941e-05	-1.15934	-0.417538	8.72758e-05	-1.45847	-0.373191
70249939	chr9:70249939:T:C	3.17669e-05	-1.01967e-10	-1.12385	0.000176798	-1.01967e-10	-1.12573
70250407	chr9:70250407:T:C	5.49536e-05	-1.00985	0.434066	0.000239254	-1.32584	0.502624
70250541	chr9:70250541:G:A	3.86556e-05	-1.01967e-10	-0.927582	0.000217057	-1.01967e-10	-0.920577
70250546	chr9:70250546:C:A	4.54365e-05	-1.01967e-10	-0.765959	0.000258443	-1.01967e-10	-0.746062
70250596	chr9:70250596:G:A	3.31319e-05	-1.01967e-10	-1.08178	0.000186705	-1.01967e-10	-1.07121
70250882	chr9:70250882:C:T	3.98661e-05	-1.01967e-10	-0.896747	0.000226286	-1.01967e-10	-0.878937
70251082	chr9:70251082:A:G	3.88636e-05	-1.18427	0.262056	0.00017785	-1.45578	0.335983
70251245	chr9:70251245:G:C	6.924e-06	-1.5213	-1.12598	3.90469e-05	-1.51378	-1.12219
70251696	chr9:70251696:T:C	3.80712e-05	-1.17101	0.228197	0.000172819	-1.44971	0.30122
70251817	chr9:70251817:C:T	3.14588e-05	-1.0886	-0.0449979	0.000139672	-1.37364	0.0121981
70251896	chr9:70251896:G:A	1.18038e-05	-1.01194	-1.10191	4.51846e-05	-1.39003	-1.09995
70251909	chr9:70251909:T:G	6.88022e-06	-1.52175	-1.13188	3.88305e-05	-1.51297	-1.12856
70252012	chr9:70252012:G:A	3.31068e-05	-1.01967e-10	-1.08253	0.000186553	-1.01967e-10	-1.07202
70252411	chr9:70252411:A:G	1.90419e-05	-1.23012	-0.405508	9.68667e-05	-1.38364	-0.343757
70252663	chr9:70252663:C:T	3.70201e-05	-1.17921	0.208395	0.000168716	-1.45342	0.280898
70252713	chr9:70252713:T:C	1.15307e-05	-1.03623	-1.10103	4.46718e-05	-1.40235	-1.09905
70252769	chr9:70252769:C:T	3.86556e-05	-1.01967e-10	-0.927582	0.000217057	-1.01967e-10	-0.920577
70253172	chr9:70253172:T:A	5.48571e-05	-0.595119	0.0175778	0.000160145	-1.30534	0.080682
70253218	chr9:70253218:C:T	3.85273e-05	-1.16794	0.237031	0.000174648	-1.44822	0.310259
70253397	chr9:70253397:T:A	1.17896e-05	-1.01364	-1.10142	4.51677e-05	-1.39091	-1.09945
70253531	chr9:70253531:A:C	3.31279e-05	-1.01967e-10	-1.0819	0.000186681	-1.01967e-10	-1.07134
70253648	chr9:70253648:TG:T	5.08618e-05	-1.01967e-10	-0.653162	0.00027726	-1.01967e-10	-0.675783
70253699	chr9:70253699:G:T	1.20489e-05	-1.02204	-1.07126	4.63755e-05	-1.39519	-1.06878
70253713	chr9:70253713:C:A	3.86228e-05	-1.01967e-10	-0.928432	0.000216869	-1.01967e-10	-0.921441
70253794	chr9:70253794:T:C	6.77835e-06	-1.51861	-1.14993	3.78646e-05	-1.51684	-1.14989
70254128	chr9:70254128:C:G	5.64558e-05	-0.954374	0.405558	0.000240679	-1.29092	0.473646
70254289	chr9:70254289:T:A	6.81873e-06	-1.5212	-1.1414	3.83861e-05	-1.51397	-1.13907
70254818	chr9:70254818:C:T	3.09887e-05	-1.01967e-10	-1.14865	0.000172618	-1.01967e-10	-1.14966
70255223	chr9:70255223:T:G	5.92882e-05	-1.01967e-10	-0.499864	0.000336037	-1.01967e-10	-0.483516
70255685	chr9:70255685:G:A	1.20225e-05	-0.994113	-1.10138	4.5635e-05	-1.38065	-1.09941
70255700	chr9:70255700:CA:C	1.18392e-05	-1.00928	-1.10158	4.52666e-05	-1.38855	-1.09961
70255861	chr9:70255861:C:T	3.3143e-05	-1.01967e-10	-1.08144	0.000186772	-1.01967e-10	-1.07085
70255878	chr9:70255878:G:C	3.63177e-05	-0.230245	-0.759725	8.02815e-05	-1.16718	-0.74802
70255908	chr9:70255908:T:G	1.19925e-05	-1.00876	-1.08923	4.58512e-05	-1.38831	-1.08703
70255976	chr9:70255976:C:T	5.02836e-05	-0.664595	-2.24825e-10	0.000315146	-0.547701	-2.24825e-10
70256166	chr9:70256166:C:T	1.16389e-05	-1.01747	-1.11045	4.46711e-05	-1.39274	-1.10867
70256239	chr9:70256239:C:A	1.15454e-05	-1.03457	-1.10142	4.46975e-05	-1.40137	-1.09945
70256308	chr9:70256308:G:A	3.10128e-05	-1.19992	0.052041	0.000143769	-1.46252	0.129988
70256341	chr9:70256341:G:A	3.21177e-05	-1.01967e-10	-1.11287	0.000178567	-1.01967e-10	-1.11577
70256439	chr9:70256439:G:T	2.04348e-05	-1.20764	-0.3574	0.000103468	-1.36767	-0.293802
70256583	chr9:70256583:T:G	8.91999e-06	-1.27	-1.12398	3.88927e-05	-1.51797	-1.12196
70257047	chr9:70257047:C:T	3.33467e-05	-1.01967e-10	-1.07532	0.000187128	-1.01967e-10	-1.06894
70258199	chr9:70258199:AAAG:A	3.31209e-05	-1.01967e-10	-1.08211	0.000186639	-1.01967e-10	-1.07156
70258336	chr9:70258336:G:A	6.07365e-05	0.491191	-0.96692	0.000114035	-0.598378	-0.965852
70258342	chr9:70258342:G:A	3.26523e-05	-1.01967e-10	-1.09636	0.000181892	-1.01967e-10	-1.09732
70258564	chr9:70258564:G:A	3.30433e-05	-1.01967e-10	-1.08445	0.000184051	-1.01967e-10	-1.08552
70258608	chr9:70258608:C:T	1.4367e-05	-0.949651	-0.967687	0.000104854	-0.717694	-0.93047
70258758	chr9:70258758:A:G	2.13209e-05	-1.52259	-2.24825e-10	0.000122471	-1.49286	-2.24825e-10
70258850	chr9:70258850:C:T	5.45178e-05	-0.919064	0.335317	0.000228104	-1.27043	0.39949
70259430	chr9:70259430:A:G	3.65662e-05	-0.963923	-0.0192271	0.000154089	-1.29873	0.0355199
70259437	chr9:70259437:C:T	5.98979e-05	-1.01967e-10	-0.489633	0.000347163	-1.01967e-10	-0.450941
70259688	chr9:70259688:C:T	0.000105747	-1.01967e-10	0.0787739	0.00062248	-1.01967e-10	0.132975
70259715	chr9:70259715:G:T	4.88123e-05	-0.694292	-2.24825e-10	0.000192844	-1.03885	-2.24825e-10
70259953	chr9:70259953:T:A	5.1932e-05	-0.967933	0.335594	0.000221118	-1.30178	0.399739
70260174	chr9:70260174:G:A	3.21262e-05	-1.01967e-10	-1.1126	0.000178244	-1.01967e-10	-1.11758
70260294	chr9:70260294:T:A	3.87104e-05	-0.697924	-0.228241	0.000118176	-1.35665	-0.171909
70262254	chr9:70262254:T:C	5.11257e-05	-1.01967e-10	-0.647986	0.000294353	-1.01967e-10	-0.615958
70263022	chr9:70263022:G:A	4.11786e-05	-1.04426	0.179901	0.000179843	-1.34783	0.239179
70263114	chr9:70263114:T:C	1.1833e-05	-1.02332	-1.08806	4.55797e-05	-1.39544	-1.08583
70263206	chr9:70263206:G:C	1.5978e-05	-1.12162	-0.689435	8.16948e-05	-1.21704	-0.680709
70263244	chr9:70263244:C:T	1.20673e-05	-0.98597	-1.10581	4.56248e-05	-1.37636	-1.10392
70263431	chr9:70263431:G:GA	1.80247e-05	-0.680655	-1.00988	0.000142926	-0.349049	-0.989361
70263689	chr9:70263689:T:C	3.38083e-05	-1.01967e-10	-1.06157	0.000190785	-1.01967e-10	-1.04959
70263842	chr9:70263842:A:T	4.0994e-05	-1.01967e-10	-0.868849	0.000230528	-1.01967e-10	-0.860363
70263908	chr9:70263908:A:C	3.63878e-05	-0.223919	-0.764123	8.01129e-05	-1.16494	-0.752359
70264388	chr9:70264388:G:A	4.01811e-05	-1.01967e-10	-0.888877	0.000229311	-1.01967e-10	-0.865657
70264559	chr9:70264559:C:T	5.34803e-05	-0.615726	0.0127644	0.000159046	-1.3175	0.0859587
70264748	chr9:70264748:AC:A	1.33539e-05	-1.3007	-0.689771	7.02879e-05	-1.36708	-0.681053
70264898	chr9:70264898:T:C	8.34217e-06	-1.31421	-1.14674	3.96254e-05	-1.4741	-1.14717
70265156	chr9:70265156:A:G	4.33669e-05	-0.587826	-0.224751	0.000124921	-1.30481	-0.168241
70265201	chr9:70265201:G:A	1.31902e-05	-1.07657	-0.926235	6.7888e-05	-1.17018	-0.912694
70266285	chr9:70266285:T:A	3.31095e-05	-1.01967e-10	-1.08245	0.000186569	-1.01967e-10	-1.07193
70266393	chr9:70266393:A:G	4.84015e-05	-1.01967e-10	-0.702744	0.000274572	-1.01967e-10	-0.685524
70267095	chr9:70267095:A:G	4.43868e-05	-0.612479	-0.176853	0.00012967	-1.31682	-0.118927
70267329	chr9:70267329:A:G	5.2833e-05	-0.619619	0.00448154	0.000157387	-1.31946	0.0774318
70267726	chr9:70267726:A:G	3.55519e-05	-0.256866	-0.754414	7.95043e-05	-1.1824	-0.742525
70267876	chr9:70267876:C:T	3.31217e-05	-1.01967e-10	-1.08209	0.000186643	-1.01967e-10	-1.07154
70268119	chr9:70268119:T:C	3.29489e-05	-1.01967e-10	-1.08732	0.000185595	-1.01967e-10	-1.07717
70268698	chr9:70268698:T:C	5.02563e-05	-1.01967e-10	-0.665138	0.000286535	-1.01967e-10	-0.642877
70270161	chr9:70270161:T:C	3.3129e-05	-1.01967e-10	-1.08187	0.000186687	-1.01967e-10	-1.0713
70270189	chr9:70270189:C:T	3.3131e-05	-1.01967e-10	-1.08181	0.000186699	-1.01967e-10	-1.07124
70270351	chr9:70270351:T:C	2.01448e-05	-1.20798	-0.371345	0.000102071	-1.36668	-0.308389
70270376	chr9:70270376:C:T	3.31444e-05	-1.01967e-10	-1.0814	0.00018678	-1.01967e-10	-1.0708
70270710	chr9:70270710:A:C	3.27855e-05	-1.01967e-10	-1.09229	0.000184668	-1.01967e-10	-1.08217
70271005	chr9:70271005:G:A	2.82959e-05	-1.23956	-2.24825e-10	0.00014634	-1.3148	-2.24825e-10
70271141	chr9:70271141:GTTTTGGATTTTGGAGCA:G	5.15287e-05	-0.634544	-0.00559132	0.000154686	-1.32647	0.0671278
70271340	chr9:70271340:G:A	3.14977e-05	-1.01967e-10	-1.13236	0.000176272	-1.01967e-10	-1.12871
70271437	chr9:70271437:A:G	3.29182e-05	-1.01967e-10	-1.08825	0.000185409	-1.01967e-10	-1.07817
70272540	chr9:70272540:C:T	1.20641e-05	-0.991825	-1.10022	4.57312e-05	-1.37974	-1.09822
70273212	chr9:70273212:G:A	5.15397e-05	-1.01967e-10	-0.639922	0.000294019	-1.01967e-10	-0.617091
70273326	chr9:70273326:A:AT	9.84862e-05	-1.01967e-10	0.00764217	0.00057878	-1.01967e-10	0.0601862
70274183	chr9:70274183:G:A	6.07079e-05	-1.01967e-10	-0.476201	0.000339365	-1.01967e-10	-0.47366
70274496	chr9:70274496:A:C	1.20985e-05	-0.997581	-1.09161	5.54424e-05	-1.19834	-1.08706
70274548	chr9:70274548:T:C	0.000211744	0.773104	-2.24825e-10	0.000778803	0.357021	-2.24825e-10
70274880	chr9:70274880:G:A	3.31106e-05	-1.01967e-10	-1.08242	0.000186576	-1.01967e-10	-1.0719
70274933	chr9:70274933:A:G	3.16419e-05	-1.01967e-10	-1.12779	0.000177509	-1.01967e-10	-1.12172
70275347	chr9:70275347:C:T	2.0498e-05	-1.29525	-0.266691	0.000107085	-1.42196	-0.205147
70275505	chr9:70275505:T:G	2.17283e-05	-1.50366	-2.24825e-10	0.000132017	-1.41781	-2.24825e-10
70275710	chr9:70275710:T:C	3.18125e-05	-1.01967e-10	-1.12242	0.000178188	-1.01967e-10	-1.11789
70275798	chr9:70275798:G:A	4.96991e-05	-0.655289	-0.0209973	0.000149198	-1.33682	0.0413505
70275938	chr9:70275938:G:C	3.31397e-05	-1.01967e-10	-1.08154	0.000186752	-1.01967e-10	-1.07095
70275998	chr9:70275998:TG:T	8.1334e-06	-1.39498	-1.09132	4.04137e-05	-1.50888	-1.09269
70276070	chr9:70276070:G:A	3.19166e-05	-1.01967e-10	-1.11915	0.000178816	-1.01967e-10	-1.11438
70276232	chr9:70276232:C:A	4.08304e-05	-0.872848	-2.24825e-10	0.000168822	-1.17189	-2.24825e-10
70276911	chr9:70276911:G:A	3.17058e-05	-1.01967e-10	-1.12577	0.000176374	-1.01967e-10	-1.12813
70276912	chr9:70276912:G:A	1.14718e-05	-1.06447	-1.07791	4.5092e-05	-1.41632	-1.07572
70277425	chr9:70277425:G:T	3.09479e-05	-1.01967e-10	-1.14997	0.000172556	-1.01967e-10	-1.15001
70277759	chr9:70277759:T:C	0.000102757	-1.01967e-10	0.0500944	0.000604457	-1.01967e-10	0.103593
70277854	chr9:70277854:CTATATT:C	4.93606e-05	-1.08631	0.403189	0.000211773	-1.37173	0.426507
70278077	chr9:70278077:T:C	9.97922e-05	-1.01967e-10	0.0208163	0.000586604	-1.01967e-10	0.0736134
70278126	chr9:70278126:G:A	7.85624e-06	-1.41943	-1.10154	3.96947e-05	-1.51676	-1.10276
70278701	chr9:70278701:A:G	0.000105914	-1.01967e-10	0.0803559	0.000623494	-1.01967e-10	0.134603
70279407	chr9:70279407:C:T	3.31424e-05	-1.01967e-10	-1.08146	0.000186768	-1.01967e-10	-1.07087
70279678	chr9:70279678:G:A	1.46894e-05	-1.05011	-0.845039	5.74454e-05	-1.40922	-0.840683
70279911	chr9:70279911:G:A	1.35113e-05	-1.29086	-0.687884	7.09926e-05	-1.35888	-0.679284
70280080	chr9:70280080:G:A	4.45017e-05	-1.01967e-10	-0.786746	0.000253369	-1.01967e-10	-0.76589
70280411	chr9:70280411:G:C	3.30573e-05	-1.01967e-10	-1.08403	0.00018419	-1.01967e-10	-1.08477
70280426	chr9:70280426:A:G	3.92655e-05	-1.01967e-10	-0.911928	0.000222033	-1.01967e-10	-0.897911
70280449	chr9:70280449:A:G	2.18738e-05	-1.49698	-2.24825e-10	0.000119083	-1.52092	-2.24825e-10
70281133	chr9:70281133:G:A	3.43898e-05	-1.01967e-10	-1.04451	0.000190984	-1.01967e-10	-1.04854
70281262	chr9:70281262:G:A	3.75878e-05	-0.955594	-2.24825e-10	0.000229344	-0.865513	-2.24825e-10
70281267	chr9:70281267:C:A	3.85143e-05	-0.77017	-0.161074	0.000124105	-1.37735	-0.102258
70281319	chr9:70281319:T:C	4.06323e-05	-0.784621	-0.0930884	0.000133571	-1.38336	-0.0227433
70281332	chr9:70281332:G:A	8.68541e-05	-1.01967e-10	-0.118045	0.000485757	-1.01967e-10	-0.115028
70281512	chr9:70281512:G:A	1.35067e-05	-1.29086	-0.688232	7.09772e-05	-1.35889	-0.679491
70281850	chr9:70281850:C:A	3.31069e-05	-1.01967e-10	-1.08253	0.000186554	-1.01967e-10	-1.07202
70282041	chr9:70282041:T:G	0.000106778	-1.01967e-10	0.0884775	0.000631028	-1.01967e-10	0.146613
70282518	chr9:70282518:G:A	1.98904e-05	-1.26353	-0.328505	0.000102723	-1.40495	-0.263748
70282524	chr9:70282524:T:C	5.14497e-05	-0.652624	0.0109539	0.000156002	-1.33502	0.0841501
70282600	chr9:70282600:A:G	3.31797e-05	-1.01967e-10	-1.08034	0.000186994	-1.01967e-10	-1.06966
70282857	chr9:70282857:C:T	9.20357e-05	-1.01967e-10	-0.0600974	0.000527992	-1.01967e-10	-0.0316561
70283054	chr9:70283054:A:G	3.42161e-05	-1.41524	0.365657	0.000187066	-1.51176	0.442481
70283109	chr9:70283109:G:A	8.79753e-06	-1.31939	-1.08841	4.18499e-05	-1.47652	-1.09012
70283671	chr9:70283671:T:C	3.27994e-05	-1.01967e-10	-1.09187	0.000182686	-1.01967e-10	-1.09297
70283717	chr9:70283717:T:C	3.09465e-05	-1.01967e-10	-1.15001	0.000172565	-1.01967e-10	-1.14996
70284173	chr9:70284173:C:T	5.4793e-05	-0.942577	0.363864	0.000231429	-1.28505	0.428589
70284358	chr9:70284358:A:G	0.00010248	-1.01967e-10	0.047392	0.000602718	-1.01967e-10	0.100713
70284567	chr9:70284567:G:C	5.35731e-05	-0.583046	-0.0181815	0.000156491	-1.30181	0.0540717
70284740	chr9:70284740:G:A	3.12028e-05	-1.01967e-10	-1.14177	0.000174684	-1.01967e-10	-1.13776
70284920	chr9:70284920:G:A	3.12814e-05	-1.01967e-10	-1.13925	0.00017406	-1.01967e-10	-1.14134
70285024	chr9:70285024:T:TA	9.90133e-05	-1.01967e-10	0.0129803	0.000581939	-1.01967e-10	0.0656293
70285238	chr9:70285238:A:G	3.29396e-05	-1.01967e-10	-1.0876	0.000185539	-1.01967e-10	-1.07747
70285373	chr9:70285373:A:T	5.18742e-05	-0.641714	0.0082621	0.00015637	-1.32993	0.0814233
70285432	chr9:70285432:G:A	3.46836e-05	-1.01967e-10	-1.03601	0.000197069	-1.01967e-10	-1.01718
70285583	chr9:70285583:A:G	9.51845e-05	-1.01967e-10	-0.0264575	0.000558947	-1.01967e-10	0.0253181
70285638	chr9:70285638:G:A	3.31279e-05	-1.01967e-10	-1.0819	0.000186681	-1.01967e-10	-1.07134
70285802	chr9:70285802:A:G	3.31279e-05	-1.01967e-10	-1.0819	0.000186681	-1.01967e-10	-1.07134
70285868	chr9:70285868:A:G	3.54105e-05	-1.01527	-2.24825e-10	0.000247098	-0.790951	-2.24825e-10
70286180	chr9:70286180:T:C	3.11536e-05	-1.01967e-10	-1.14334	0.000174069	-1.01967e-10	-1.14128
70286343	chr9:70286343:A:G	3.30883e-05	-1.01967e-10	-1.08309	0.000186441	-1.01967e-10	-1.07262
70286404	chr9:70286404:G:T	3.36672e-05	-1.01967e-10	-1.06575	0.000187269	-1.01967e-10	-1.06819
70286639	chr9:70286639:T:C	3.20064e-05	-1.01967e-10	-1.11634	0.000178062	-1.01967e-10	-1.1186
70286991	chr9:70286991:G:A	5.21794e-05	-0.595097	-0.0324895	0.000153318	-1.30768	0.0394575
70287470	chr9:70287470:A:G	3.33657e-05	-0.264764	-0.809983	7.48447e-05	-1.1865	-0.798824
70287501	chr9:70287501:A:G	3.24186e-05	-1.01967e-10	-1.10354	0.00018236	-1.01967e-10	-1.09475
70287583	chr9:70287583:T:C	3.15644e-05	-1.01967e-10	-1.13024	0.000176694	-1.01967e-10	-1.12632
70287587	chr9:70287587:G:A	3.75667e-05	-1.25031	0.294156	0.000192007	-1.39036	0.347152
70287755	chr9:70287755:G:A	3.36528e-05	-1.01967e-10	-1.06618	0.00018985	-1.01967e-10	-1.0545
70287829	chr9:70287829:TG:T	1.32625e-05	-1.29026	-0.707073	6.96776e-05	-1.35837	-0.698489
70288088	chr9:70288088:T:C	3.09487e-05	-1.01967e-10	-1.14994	0.000172557	-1.01967e-10	-1.15001
70288116	chr9:70288116:G:C	4.4396e-05	-0.615589	-0.173536	0.000129946	-1.31806	-0.115558
70288216	chr9:70288216:A:AT	3.38902e-05	-1.01967e-10	-1.05915	0.000191273	-1.01967e-10	-1.04703
70288455	chr9:70288455:TTTA:T	1.15982e-05	-1.26391	-0.867512	6.04644e-05	-1.33387	-0.864813
70288499	chr9:70288499:A:G	3.33185e-05	-0.244733	-0.83143	7.40068e-05	-1.17594	-0.820642
70288983	chr9:70288983:T:C	3.19412e-05	-1.01967e-10	-1.11838	0.000178828	-1.01967e-10	-1.11431
70288991	chr9:70288991:C:T	1.37619e-05	-1.39251	-0.567862	6.80909e-05	-1.50807	-0.57182
70289064	chr9:70289064:G:T	8.17357e-06	-1.38638	-1.09498	4.03936e-05	-1.50575	-1.09632
70289074	chr9:70289074:G:A	4.68231e-05	-0.592688	-0.143209	0.000135556	-1.30703	-0.084325
70289239	chr9:70289239:C:T	2.02127e-05	-1.24839	-0.327575	0.000103863	-1.39462	-0.263051
70289303	chr9:70289303:G:A	3.31456e-05	-1.01967e-10	-1.08136	0.000184682	-1.01967e-10	-1.0821
70289532	chr9:70289532:G:A	0.000109017	-1.01967e-10	0.109226	0.000642161	-1.01967e-10	0.164103
70290052	chr9:70290052:A:T	6.0491e-05	0.451842	-0.931622	0.000114577	-0.628971	-0.930519
70290346	chr9:70290346:C:T	3.28519e-05	-1.01967e-10	-1.09026	0.000182995	-1.01967e-10	-1.09128
70290446	chr9:70290446:G:A	3.0784e-05	-0.326857	-0.828423	7.11627e-05	-1.21814	-0.817633
70290488	chr9:70290488:G:A	2.08255e-05	-1.25438	-0.291722	0.000107316	-1.39924	-0.225717
70291168	chr9:70291168:T:C	3.31458e-05	-1.01967e-10	-1.08136	0.000186789	-1.01967e-10	-1.07075
70291196	chr9:70291196:G:A	3.6196e-05	-1.01967e-10	-0.993326	0.000202886	-1.01967e-10	-0.988092
70291235	chr9:70291235:T:G	3.23657e-05	-1.01967e-10	-1.10517	0.000182031	-1.01967e-10	-1.09656
70291925	chr9:70291925:A:G	3.31345e-05	-1.01967e-10	-1.0817	0.000186721	-1.01967e-10	-1.07112
70291972	chr9:70291972:T:G	4.97185e-05	-0.641195	-0.0347026	0.000149641	-1.32955	0.0370511
70291985	chr9:70291985:G:A	3.2093e-05	-1.01967e-10	-1.11364	0.000179875	-1.01967e-10	-1.10847
70292052	chr9:70292052:A:G	3.31471e-05	-1.01967e-10	-1.08132	0.000186797	-1.01967e-10	-1.07071
70292345	chr9:70292345:A:G	5.04614e-05	-0.608356	-0.0527091	0.000149208	-1.31384	0.0184453
70292791	chr9:70292791:T:C	4.00661e-05	-0.891742	-2.24825e-10	0.000157694	-1.24008	-2.24825e-10
70293458	chr9:70293458:C:G	3.52608e-05	-1.14745	0.127949	0.000157241	-1.44141	0.198445
70293580	chr9:70293580:A:G	5.18364e-05	-0.955435	0.321252	0.000219782	-1.29325	0.385153
70293588	chr9:70293588:C:T	2.09066e-05	-0.424285	-1.11792	0.000171922	-0.0508505	-1.10284
70293839	chr9:70293839:T:C	3.31279e-05	-1.01967e-10	-1.0819	0.000186681	-1.01967e-10	-1.07134
70294196	chr9:70294196:G:A	5.15277e-05	-0.6148	-0.0253549	0.000152991	-1.31713	0.0467685
70294489	chr9:70294489:G:A	3.27691e-05	-1.01967e-10	-1.09279	0.000184481	-1.01967e-10	-1.08319
70294817	chr9:70294817:G:C	3.39618e-05	-1.05704	-2.24825e-10	0.00020616	-0.972086	-2.24825e-10
70295046	chr9:70295046:A:T	1.98692e-05	-0.474986	-1.11812	0.000162057	-0.109644	-1.10314
70295066	chr9:70295066:C:T	1.22654e-05	-1.30188	-0.77361	6.45006e-05	-1.36828	-0.765786
70295069	chr9:70295069:C:G	3.31279e-05	-1.01967e-10	-1.0819	0.000186681	-1.01967e-10	-1.07134
70295203	chr9:70295203:C:A	4.55076e-05	-0.764394	-2.24825e-10	0.000243167	-0.806988	-2.24825e-10
70295361	chr9:70295361:C:T	0.00010695	-1.01967e-10	0.0900914	0.000629808	-1.01967e-10	0.144678
70295363	chr9:70295363:C:T	3.64603e-05	-0.672235	-0.313816	0.000109564	-1.34377	-0.260462
70295515	chr9:70295515:A:G	4.80307e-05	-0.596777	-0.113656	0.000140821	-1.30879	-0.0444569
70295681	chr9:70295681:A:G	0.000106956	-1.01967e-10	0.090146	0.000629782	-1.01967e-10	0.144638
70295817	chr9:70295817:G:A	2.12133e-05	-1.33545	-0.192197	0.000112606	-1.44856	-0.128289
70295833	chr9:70295833:G:A	3.31064e-05	-1.01967e-10	-1.08255	0.000186551	-1.01967e-10	-1.07203
70295968	chr9:70295968:C:T	3.89376e-05	-1.01967e-10	-0.920313	0.000218865	-1.01967e-10	-0.912281
70295971	chr9:70295971:T:C	9.54591e-05	-1.01967e-10	-0.0235767	0.000560593	-1.01967e-10	0.0282575
70296036	chr9:70296036:G:A	3.35378e-05	-1.01967e-10	-1.0696	0.000189155	-1.01967e-10	-1.05817
70296318	chr9:70296318:A:G	8.80477e-06	-1.3679	-1.03908	4.27649e-05	-1.48213	-1.06289
70296425	chr9:70296425:G:A	3.46983e-05	-1.01967e-10	-1.03558	0.000197162	-1.01967e-10	-1.01671
70296466	chr9:70296466:A:G	1.99042e-05	-1.2972	-0.294148	0.000104027	-1.42779	-0.228294
70296524	chr9:70296524:G:T	2.06447e-05	-0.44462	-1.1102	0.000169971	-0.0714797	-1.09363
70296539	chr9:70296539:T:C	3.28921e-05	-1.01967e-10	-1.08904	0.000185255	-1.01967e-10	-1.079
70296571	chr9:70296571:A:G	3.32974e-05	-1.01967e-10	-1.07679	0.000187707	-1.01967e-10	-1.06585
70296725	chr9:70296725:A:G	8.23794e-06	-1.38674	-1.08678	4.07178e-05	-1.50586	-1.08821
70297047	chr9:70297047:C:CT	5.0438e-05	-0.611781	-0.0497477	0.000149366	-1.31588	0.021538
70297202	chr9:70297202:G:A	1.24437e-05	-0.95605	-1.10501	4.6375e-05	-1.36087	-1.1031
70297301	chr9:70297301:C:G	5.86154e-05	-0.511276	-2.24825e-10	0.000213647	-0.936412	-2.24825e-10
70297461	chr9:70297461:T:TA	6.07751e-05	-1.01967e-10	-0.475094	0.000339741	-1.01967e-10	-0.472552
70297534	chr9:70297534:A:G	3.3136e-05	-1.01967e-10	-1.08165	0.00018673	-1.01967e-10	-1.07107
70297540	chr9:70297540:A:G	3.77567e-05	-1.01967e-10	-0.95111	0.000211953	-1.01967e-10	-0.944371
70297826	chr9:70297826:G:A	7.83071e-05	-1.01967e-10	-0.221636	0.000444464	-1.01967e-10	-0.203867
70297998	chr9:70297998:G:A	8.20343e-06	-1.38525	-1.09248	4.05113e-05	-1.50532	-1.09384
70298560	chr9:70298560:T:C	4.03023e-05	-1.01967e-10	-0.885865	0.000229581	-1.01967e-10	-0.864483
70298800	chr9:70298800:G:A	3.31345e-05	-1.01967e-10	-1.0817	0.00018672	-1.01967e-10	-1.07113
70299128	chr9:70299128:A:G	3.39832e-05	-0.987053	-0.0693536	0.000144317	-1.31281	-0.0159143
70299336	chr9:70299336:T:A	2.82018e-05	-1.20675	-0.0361352	0.000129424	-1.46745	0.0298078
70299436	chr9:70299436:C:T	3.45603e-05	-1.01967e-10	-1.03957	0.000194559	-1.01967e-10	-1.03
70299627	chr9:70299627:T:A	3.32141e-05	-1.01967e-10	-1.0793	0.000187202	-1.01967e-10	-1.06855
70299732	chr9:70299732:A:G	3.09718e-05	-1.01967e-10	-1.1492	0.000172837	-1.01967e-10	-1.14839
70300376	chr9:70300376:A:C	3.31424e-05	-1.01967e-10	-1.08146	0.000186769	-1.01967e-10	-1.07087
70300568	chr9:70300568:A:G	3.1104e-05	-1.14494	-2.24825e-10	0.000178184	-1.11792	-2.24825e-10
70301057	chr9:70301057:A:G	3.28048e-05	-1.01967e-10	-1.0917	0.000182734	-1.01967e-10	-1.09271
70301623	chr9:70301623:C:T	3.22833e-05	-1.01967e-10	-1.10773	0.000180294	-1.01967e-10	-1.10615
70301790	chr9:70301790:T:C	3.31493e-05	-1.01967e-10	-1.08125	0.00018681	-1.01967e-10	-1.07064
70301810	chr9:70301810:A:G	2.06456e-05	-0.437921	-1.11685	0.000169653	-0.0654111	-1.10157
70302220	chr9:70302220:G:A	3.73936e-05	-1.01967e-10	-0.960773	0.000211567	-1.01967e-10	-0.946193
70302233	chr9:70302233:G:C	1.06011e-05	-1.32431	-0.897007	4.75e-05	-1.50102	-0.938989
70302458	chr9:70302458:A:G	3.19194e-05	-1.01967e-10	-1.11906	0.000178324	-1.01967e-10	-1.11713
70302504	chr9:70302504:T:A	4.21592e-05	-1.01967e-10	-0.840821	0.000238437	-1.01967e-10	-0.826632
70302813	chr9:70302813:A:G	3.31373e-05	-1.01967e-10	-1.08161	0.000186738	-1.01967e-10	-1.07103
70302970	chr9:70302970:C:T	3.28235e-05	-1.01967e-10	-1.09113	0.000182838	-1.01967e-10	-1.09214
70303237	chr9:70303237:A:G	3.37958e-05	-1.01967e-10	-1.06194	0.000190715	-1.01967e-10	-1.04995
70303249	chr9:70303249:AAT:A	6.05233e-05	-1.01967e-10	-0.479245	0.000333255	-1.01967e-10	-0.491829
70303301	chr9:70303301:CTATAAT:C	1.25734e-05	-0.94529	-1.1054	4.66287e-05	-1.35502	-1.1035
70303307	chr9:70303307:T:C	3.18826e-05	-1.01967e-10	-1.12021	0.000178469	-1.01967e-10	-1.11632
70303310	chr9:70303310:T:C	5.08463e-05	-0.989905	0.336439	0.000218337	-1.31524	0.400545
70303341	chr9:70303341:C:A	2.30987e-05	-1.4425	-2.24825e-10	0.000119917	-1.51394	-2.24825e-10
70303428	chr9:70303428:G:A	3.28202e-05	-1.01967e-10	-1.09123	0.00018282	-1.01967e-10	-1.09224
70303975	chr9:70303975:T:C	4.81588e-05	-0.566613	-0.141157	0.000137544	-1.29463	-0.0821693
70304300	chr9:70304300:A:G	3.21729e-05	-1.01967e-10	-1.11115	0.000180836	-1.01967e-10	-1.10315
70304413	chr9:70304413:A:G	5.49222e-05	-0.591652	0.0152962	0.000161277	-1.30628	0.0886706
70304611	chr9:70304611:C:T	2.24216e-05	-1.47225	-2.24825e-10	0.00011886	-1.52279	-2.24825e-10
70304718	chr9:70304718:C:A	1.33913e-05	-0.948727	-1.03894	6.77424e-05	-1.05571	-1.02932
70305613	chr9:70305613:AG:A	5.71092e-05	-0.537308	-2.24825e-10	0.00020947	-0.956155	-2.24825e-10
70305764	chr9:70305764:T:C	3.18578e-05	-1.01967e-10	-1.12099	0.000177969	-1.01967e-10	-1.11913
70305808	chr9:70305808:A:G	3.37051e-05	-1.38125	0.316624	0.000181298	-1.49851	0.397916
70306121	chr9:70306121:A:G	2.83085e-05	-1.23911	-2.24825e-10	0.000146343	-1.31478	-2.24825e-10
70306564	chr9:70306564:G:T	3.42299e-05	-1.01967e-10	-1.04918	0.000192209	-1.01967e-10	-1.04216
70307221	chr9:70307221:T:C	3.32053e-05	-1.01967e-10	-1.07957	0.000187156	-1.01967e-10	-1.0688
70307251	chr9:70307251:G:A	0.00010865	-1.01967e-10	0.105855	0.00060057	-1.01967e-10	0.0971418
70307433	chr9:70307433:C:T	3.31158e-05	-1.01967e-10	-1.08226	0.000186608	-1.01967e-10	-1.07173
70307603	chr9:70307603:A:G	4.93682e-05	-0.487793	-0.195175	0.000135332	-1.25515	-0.137855
70307809	chr9:70307809:A:G	3.26875e-05	-1.09528	-2.24825e-10	0.000213797	-0.935709	-2.24825e-10
70308095	chr9:70308095:G:A	5.33087e-05	-0.523861	-0.0823129	0.000150764	-1.27292	-0.0121024
70308250	chr9:70308250:C:G	3.15538e-05	-1.01967e-10	-1.13058	0.000176612	-1.01967e-10	-1.12678
70308274	chr9:70308274:T:C	5.14045e-05	-0.482457	-0.160092	0.000140689	-1.25241	-0.101778
70308334	chr9:70308334:G:A	3.20375e-05	-1.01967e-10	-1.11537	0.0001794	-1.01967e-10	-1.11112
70308409	chr9:70308409:C:T	5.67586e-05	-1.01967e-10	-0.543467	0.000328413	-1.01967e-10	-0.506466
70308702	chr9:70308702:T:C	3.33768e-05	-1.01967e-10	-1.07441	0.000188186	-1.01967e-10	-1.06331
70309250	chr9:70309250:T:C	3.18243e-05	-1.01967e-10	-1.12204	0.000178278	-1.01967e-10	-1.11739
70309589	chr9:70309589:T:G	1.49511e-05	-1.30126	-0.576224	7.67177e-05	-1.42602	-0.534581
70310200	chr9:70310200:G:A	1.31264e-05	-1.30202	-0.705623	6.90774e-05	-1.36843	-0.697077
70310381	chr9:70310381:CAGTG:C	2.83327e-05	-1.23826	-2.24825e-10	0.00014635	-1.31474	-2.24825e-10
70310666	chr9:70310666:T:G	3.31267e-05	-1.01967e-10	-1.08194	0.000186673	-1.01967e-10	-1.07138
70310731	chr9:70310731:G:A	3.31386e-05	-1.01967e-10	-1.08158	0.000186736	-1.01967e-10	-1.07104
70310761	chr9:70310761:T:C	3.18129e-05	-1.01967e-10	-1.1224	0.000178191	-1.01967e-10	-1.11788
70310763	chr9:70310763:CATCAG:C	3.18275e-05	-1.01967e-10	-1.12194	0.000178279	-1.01967e-10	-1.11739
70310782	chr9:70310782:A:G	3.31083e-05	-1.01967e-10	-1.08249	0.000186562	-1.01967e-10	-1.07197
70310985	chr9:70310985:T:G	3.31279e-05	-1.01967e-10	-1.0819	0.000186681	-1.01967e-10	-1.07134
70311992	chr9:70311992:G:A	3.23823e-05	-1.01967e-10	-1.10466	0.000182131	-1.01967e-10	-1.09601
70312631	chr9:70312631:T:A	8.21868e-06	-1.38421	-1.09165	4.05593e-05	-1.50494	-1.09303
70312677	chr9:70312677:A:T	2.1268e-05	-1.52507	-2.24825e-10	0.000120812	-1.5065	-2.24825e-10
70312781	chr9:70312781:C:T	3.62787e-05	-0.19475	-0.796294	7.8802e-05	-1.14882	-0.784982
70313250	chr9:70313250:A:T	1.74927e-05	-0.749533	-0.970955	0.000137182	-0.43167	-0.947762
70313466	chr9:70313466:T:A	3.31406e-05	-1.01967e-10	-1.08151	0.000186758	-1.01967e-10	-1.07092
70313569	chr9:70313569:C:G	1.39722e-05	-1.37632	-0.568885	6.84409e-05	-1.50193	-0.572835
70313603	chr9:70313603:T:C	0.000109432	-1.01967e-10	0.113029	0.000644646	-1.01967e-10	0.167965
70313796	chr9:70313796:A:G	3.31378e-05	-1.01967e-10	-1.0816	0.000186741	-1.01967e-10	-1.07102
70313887	chr9:70313887:T:C	0.000244005	0.914916	-2.24825e-10	0.000914962	0.518146	-2.24825e-10
70314118	chr9:70314118:CCTT:C	2.13526e-05	-1.5211	-2.24825e-10	0.00012682	-1.45797	-2.24825e-10
70314207	chr9:70314207:A:G	3.86238e-05	-1.01967e-10	-0.928405	0.000218784	-1.01967e-10	-0.91265
70314377	chr9:70314377:G:T	3.1095e-05	-1.01967e-10	-1.14523	0.000173335	-1.01967e-10	-1.14551
70314467	chr9:70314467:A:G	3.28832e-05	-1.01967e-10	-1.08931	0.000185195	-1.01967e-10	-1.07933
70314495	chr9:70314495:T:A	3.30937e-05	-1.01967e-10	-1.08293	0.000186473	-1.01967e-10	-1.07245
70314587	chr9:70314587:T:C	1.14658e-05	-1.27068	-0.872229	4.78988e-05	-1.51532	-0.916331
70314852	chr9:70314852:A:G	8.21888e-06	-1.38449	-1.09135	4.05669e-05	-1.50506	-1.09272
70314853	chr9:70314853:C:T	5.39272e-05	-0.550541	-0.0440972	0.000154786	-1.28606	0.0273605
70316275	chr9:70316275:G:A	5.90251e-05	-1.00183	0.497518	0.000255475	-1.3228	0.565185
70316451	chr9:70316451:CTTAACAGTAACTT:C	0.000328685	1.21282	-2.24825e-10	0.0011174	0.718026	-2.24825e-10
70316453	chr9:70316453:TA:T	0.000140262	0.442142	-0.0809052	0.000244299	-0.791671	-0.010671
70317233	chr9:70317233:A:G	2.42861e-05	-1.39237	-2.24825e-10	0.000122546	-1.49225	-2.24825e-10
70317245	chr9:70317245:C:T	5.83194e-05	-0.461714	-0.054625	0.000160119	-1.24136	0.0165467
70317528	chr9:70317528:T:C	4.83956e-05	-1.01967e-10	-0.702866	0.000274515	-1.01967e-10	-0.685733
70318023	chr9:70318023:G:A	4.7047e-05	-0.731128	-2.24825e-10	0.000187263	-1.06822	-2.24825e-10
70318277	chr9:70318277:A:G	7.45022e-05	-1.01967e-10	-0.271446	0.000420297	-1.01967e-10	-0.259776
70318292	chr9:70318292:G:A	3.31279e-05	-1.01967e-10	-1.0819	0.000186681	-1.01967e-10	-1.07134
70318305	chr9:70318305:T:C	2.30653e-05	-1.29818	-0.145765	0.000121105	-1.42378	-0.0802968
70318361	chr9:70318361:C:G	3.18339e-05	-1.01967e-10	-1.12174	0.000177835	-1.01967e-10	-1.11988
70318858	chr9:70318858:A:G	4.69869e-05	-0.632634	-0.0997713	0.000157749	-1.19314	-0.0465941
70319042	chr9:70319042:G:C	3.1071e-05	-1.01967e-10	-1.146	0.000173535	-1.01967e-10	-1.14436
70319082	chr9:70319082:C:T	3.31279e-05	-1.01967e-10	-1.0819	0.000186681	-1.01967e-10	-1.07134
70319174	chr9:70319174:T:C	1.20094e-05	-0.99181	-1.10477	4.54969e-05	-1.38023	-1.10286
70320514	chr9:70320514:A:G	3.31279e-05	-1.01967e-10	-1.0819	0.000186681	-1.01967e-10	-1.07134
70320561	chr9:70320561:A:G	8.22431e-06	-1.38415	-1.09103	4.05867e-05	-1.50489	-1.09241
70321414	chr9:70321414:A:G	3.3505e-05	-1.01967e-10	-1.07058	0.000186099	-1.01967e-10	-1.07446
70321429	chr9:70321429:GT:G	8.50642e-06	-1.37701	-1.06445	4.19431e-05	-1.47911	-1.08531
70321647	chr9:70321647:G:A	4.76586e-05	-0.518488	-0.199722	0.000132607	-1.27083	-0.142512
70322103	chr9:70322103:T:C	5.18577e-05	-0.501868	-0.131904	0.000143392	-1.26246	-0.0727008
70322641	chr9:70322641:GCCTGGCCAACATGATGAAAC:G	0.000155841	0.466565	-2.24825e-10	0.000402073	-0.304104	-2.24825e-10
70322837	chr9:70322837:A:G	1.40642e-05	-1.37062	-0.56802	6.86579e-05	-1.49963	-0.571975
70323337	chr9:70323337:T:C	3.31448e-05	-1.01967e-10	-1.08139	0.000186783	-1.01967e-10	-1.07079
70323530	chr9:70323530:G:A	7.81384e-05	-1.01967e-10	-0.223793	0.000432409	-1.01967e-10	-0.231366
70324209	chr9:70324209:C:T	8.32826e-06	-1.31723	-1.14539	3.96347e-05	-1.47532	-1.14571
70324394	chr9:70324394:A:T	3.31232e-05	-1.01967e-10	-1.08204	0.000186652	-1.01967e-10	-1.07149
70324487	chr9:70324487:T:C	3.14938e-05	-1.01967e-10	-1.13248	0.000176176	-1.01967e-10	-1.12925
70324786	chr9:70324786:C:T	4.66815e-05	-0.573464	-0.165463	0.000133703	-1.29789	-0.107227
70324884	chr9:70324884:T:C	3.37283e-05	-1.01967e-10	-1.06394	0.000190304	-1.01967e-10	-1.05211
70324990	chr9:70324990:G:A	3.04068e-05	-1.06296	-0.104648	0.000118422	-1.49274	-0.0337406
70325169	chr9:70325169:G:A	1.16773e-05	-1.01301	-1.11161	4.47079e-05	-1.39073	-1.10985
70325236	chr9:70325236:G:A	3.0958e-05	-1.01967e-10	-1.14964	0.000172673	-1.01967e-10	-1.14933
70325249	chr9:70325249:T:G	3.31279e-05	-1.01967e-10	-1.0819	0.000186681	-1.01967e-10	-1.07134
70325348	chr9:70325348:G:A	3.31203e-05	-1.01967e-10	-1.08213	0.000186635	-1.01967e-10	-1.07158
70325579	chr9:70325579:T:A	5.40552e-05	-0.50927	-0.0829977	0.000151771	-1.26562	-0.0127469
70326054	chr9:70326054:A:G	2.68449e-05	-1.2922	-2.24825e-10	0.000175728	-1.1318	-2.24825e-10
70326604	chr9:70326604:T:C	3.23643e-05	-1.01967e-10	-1.10522	0.000180284	-1.01967e-10	-1.1062
70326851	chr9:70326851:C:T	5.94872e-05	-1.01967e-10	-0.496512	0.00032764	-1.01967e-10	-0.508822
70326889	chr9:70326889:G:A	3.16994e-05	-1.01967e-10	-1.12598	0.000177054	-1.01967e-10	-1.12428
70327067	chr9:70327067:G:A	0.000117305	0.182506	-2.24825e-10	0.000293346	-0.619382	-2.24825e-10
70327080	chr9:70327080:A:G	4.95384e-05	0.256202	-0.935729	0.000100383	-0.757044	-0.934704
70327320	chr9:70327320:A:T	5.79233e-05	-0.485933	-0.0372218	0.000161024	-1.25365	0.0344659
70327582	chr9:70327582:A:G	1.39766e-05	-1.01506	-0.929827	5.36562e-05	-1.39196	-0.926175
70328019	chr9:70328019:C:T	3.27331e-05	-0.929412	-0.164475	0.000135816	-1.27626	-0.113177
70328185	chr9:70328185:A:T	3.17981e-05	-1.01967e-10	-1.12287	0.000178101	-1.01967e-10	-1.11838
70328700	chr9:70328700:G:A	4.11666e-05	-1.01967e-10	-0.864646	0.000227975	-1.01967e-10	-0.871503
70328998	chr9:70328998:C:T	3.09999e-05	-1.01967e-10	-1.14829	0.000173184	-1.01967e-10	-1.14638
70329012	chr9:70329012:C:T	3.09592e-05	-1.01967e-10	-1.1496	0.000172587	-1.01967e-10	-1.14984
70329082	chr9:70329082:A:G	5.23884e-05	-0.470111	-0.153478	0.00014254	-1.2462	-0.0949155
70329412	chr9:70329412:G:A	3.33168e-05	-0.236057	-0.840154	7.36607e-05	-1.17171	-0.829553
70329486	chr9:70329486:C:T	1.58191e-05	-1.35429	-0.466767	8.3043e-05	-1.46003	-0.421347
70329499	chr9:70329499:G:A	1.23931e-05	-0.95639	-1.10874	4.61802e-05	-1.36125	-1.10693
70329510	chr9:70329510:G:A	3.60409e-05	-0.161226	-0.836394	7.69364e-05	-1.13202	-0.825734
70329526	chr9:70329526:A:G	3.10422e-05	-1.01967e-10	-1.14693	0.000172944	-1.01967e-10	-1.14777
70329882	chr9:70329882:G:T	2.09263e-05	-1.32058	-0.220685	0.000110392	-1.43907	-0.157629
70330076	chr9:70330076:T:C	3.51415e-05	-0.197325	-0.825567	7.63431e-05	-1.15084	-0.81466
70330657	chr9:70330657:C:A	1.17219e-05	-1.00871	-1.1121	4.47792e-05	-1.38863	-1.11036
70331415	chr9:70331415:AAAAC:A	5.7814e-05	-0.851412	0.326369	0.000235936	-1.22751	0.390328
70331471	chr9:70331471:G:A	3.11832e-05	-1.01967e-10	-1.14239	0.00017426	-1.01967e-10	-1.14019
70331777	chr9:70331777:G:A	8.23057e-06	-1.37922	-1.0952	4.04953e-05	-1.50302	-1.09653
70331941	chr9:70331941:G:A	1.20785e-05	-0.962978	-1.12787	4.5148e-05	-1.36426	-1.12653
70332156	chr9:70332156:C:A	1.29499e-05	-0.915629	-1.10555	4.73992e-05	-1.33847	-1.10366
70332227	chr9:70332227:A:G	3.18994e-05	-1.01967e-10	-1.11969	0.000177078	-1.01967e-10	-1.12415
70332660	chr9:70332660:C:G	3.30981e-05	-1.01967e-10	-1.0828	0.000186501	-1.01967e-10	-1.0723
70332828	chr9:70332828:C:CTGA	1.32128e-05	-0.958305	-1.04278	6.69126e-05	-1.06398	-1.03337
70332994	chr9:70332994:A:T	5.8466e-05	-0.897056	0.383228	0.000243057	-1.25587	0.448432
70333055	chr9:70333055:G:T	3.31295e-05	-1.01967e-10	-1.08185	0.000186691	-1.01967e-10	-1.07128
70333113	chr9:70333113:A:G	1.26345e-05	-1.3086	-0.737243	6.65488e-05	-1.37374	-0.729056
70333583	chr9:70333583:T:C	4.74374e-05	-0.722864	-2.24825e-10	0.000296289	-0.609402	-2.24825e-10
70333641	chr9:70333641:G:T	4.57546e-05	-1.01967e-10	-0.758982	0.000262853	-1.01967e-10	-0.729142
70333828	chr9:70333828:T:A	8.45045e-06	-1.35582	-1.09224	4.10176e-05	-1.49313	-1.09361
70334132	chr9:70334132:T:G	7.03576e-06	-1.48961	-1.14166	3.7842e-05	-1.52366	-1.14366
70334183	chr9:70334183:A:C	1.44444e-05	-0.889852	-1.02211	7.27351e-05	-1.0021	-1.01181
70334752	chr9:70334752:A:G	1.52432e-05	-0.889061	-0.969077	7.68795e-05	-1.00151	-0.956984
70335238	chr9:70335238:T:G	2.90055e-05	-1.21479	-2.24825e-10	0.000149358	-1.29439	-2.24825e-10
70335330	chr9:70335330:G:A	3.32502e-05	-1.01967e-10	-1.07821	0.00018742	-1.01967e-10	-1.06738
70335408	chr9:70335408:A:G	9.42688e-05	-1.01967e-10	-0.0361237	0.000522889	-1.01967e-10	-0.0413667
70335452	chr9:70335452:G:A	3.33144e-05	-1.01967e-10	-1.07628	0.000187796	-1.01967e-10	-1.06538
70335462	chr9:70335462:A:G	5.06177e-05	-0.524265	-0.133707	0.000141503	-1.27386	-0.0745581
70335589	chr9:70335589:A:G	3.16723e-05	-1.01967e-10	-1.12683	0.000176199	-1.01967e-10	-1.12912
70335713	chr9:70335713:A:G	5.05335e-05	-0.512126	-0.147511	0.00014036	-1.26774	-0.0887804
70336207	chr9:70336207:TGTA:T	1.66763e-05	-0.996722	-0.771561	8.54017e-05	-1.09916	-0.75421
70336501	chr9:70336501:A:G	2.64618e-05	-0.260071	-1.0465	0.000225855	0.13882	-1.01966
70336938	chr9:70336938:C:T	1.49415e-05	-0.815443	-1.06269	0.000115028	-0.509203	-1.04636
70337118	chr9:70337118:C:T	3.15787e-05	-1.22922	0.0994255	0.000152704	-1.41581	0.143581
70337206	chr9:70337206:T:G	2.24185e-05	-1.47239	-2.24825e-10	0.000118676	-1.52434	-2.24825e-10
70337519	chr9:70337519:A:G	3.29556e-05	-1.01967e-10	-1.08711	0.000185638	-1.01967e-10	-1.07694
70338444	chr9:70338444:G:A	1.35886e-05	-1.28089	-0.692147	7.13059e-05	-1.35053	-0.683224
70338568	chr9:70338568:A:C	1.1484e-05	-1.23396	-0.907357	4.61196e-05	-1.52104	-0.948455
70338752	chr9:70338752:C:T	3.31279e-05	-1.01967e-10	-1.0819	0.000186681	-1.01967e-10	-1.07134
70339986	chr9:70339986:C:CGTT	2.51466e-05	-1.24509	-0.112459	0.000129978	-1.3876	-0.0457657
70339987	chr9:70339987:C:A	2.47597e-05	-1.25728	-0.115778	0.000128431	-1.39618	-0.0491664
70339992	chr9:70339992:C:G	3.31973e-05	-1.01967e-10	-1.07981	0.000187101	-1.01967e-10	-1.06909
70340559	chr9:70340559:AATG:A	1.87403e-05	-0.63546	-1.01614	0.000149683	-0.296195	-0.996022
70340727	chr9:70340727:T:C	4.76904e-05	-1.01967e-10	-0.717545	0.00026038	-1.01967e-10	-0.738596
70340815	chr9:70340815:G:A	2.17545e-05	-1.50245	-2.24825e-10	0.000145861	-1.31808	-2.24825e-10
70340841	chr9:70340841:G:C	3.10025e-05	-1.01967e-10	-1.14821	0.000172733	-1.01967e-10	-1.14899
70340931	chr9:70340931:G:C	4.56992e-05	-1.01967e-10	-0.760193	0.000249787	-1.01967e-10	-0.78013
70341135	chr9:70341135:G:T	3.1828e-05	-1.01967e-10	-1.12193	0.000178282	-1.01967e-10	-1.11737
70341542	chr9:70341542:A:G	2.96823e-05	-1.19257	0.000847106	0.000135272	-1.46124	0.0677929
70341598	chr9:70341598:C:A	5.16585e-05	-0.549573	-0.0880474	0.000148033	-1.28527	-0.0180289
70341642	chr9:70341642:T:G	1.36249e-05	-0.821897	-1.14848	4.77635e-05	-1.28584	-1.14864
70341781	chr9:70341781:A:G	3.24141e-05	0.0255597	-1.12924	6.30358e-05	-1.02778	-1.12925
70341952	chr9:70341952:C:T	3.55947e-05	-0.131691	-0.878387	7.49578e-05	-1.11526	-0.868555
70342057	chr9:70342057:C:T	1.36438e-05	-0.878613	-1.09038	4.91067e-05	-1.31855	-1.08819
70342092	chr9:70342092:A:G	3.31866e-05	-1.01967e-10	-1.08013	0.000187037	-1.01967e-10	-1.06943
70342116	chr9:70342116:A:G	1.45013e-05	-0.963858	-0.944176	5.42691e-05	-1.36606	-0.94072
70342320	chr9:70342320:C:T	3.24536e-05	-1.01967e-10	-1.10246	0.000182579	-1.01967e-10	-1.09356
70342407	chr9:70342407:A:T	3.316e-05	-1.01967e-10	-1.08093	0.000186878	-1.01967e-10	-1.07028
70342625	chr9:70342625:C:G	2.50675e-05	-1.24813	-0.112575	0.000129687	-1.38967	-0.0459375
70342884	chr9:70342884:T:A	3.31364e-05	-1.01967e-10	-1.08164	0.000186732	-1.01967e-10	-1.07106
70342909	chr9:70342909:G:T	3.2563e-05	-1.01967e-10	-1.0991	0.000183234	-1.01967e-10	-1.08997
70343262	chr9:70343262:C:T	3.63306e-05	-1.01967e-10	-0.989615	0.000205739	-1.01967e-10	-0.97413
70343263	chr9:70343263:G:A	5.65595e-05	-1.01967e-10	-0.546982	0.000316141	-1.01967e-10	-0.544549
70343321	chr9:70343321:T:A	5.65503e-05	-0.908936	0.361793	0.000235972	-1.26362	0.4266
70343722	chr9:70343722:G:A	3.15225e-05	-0.00592575	-1.12565	6.20864e-05	-1.04654	-1.12567
70344312	chr9:70344312:C:CAT	3.31202e-05	-1.01967e-10	-1.08213	0.000186634	-1.01967e-10	-1.07159
70344499	chr9:70344499:G:A	3.18132e-05	-1.01967e-10	-1.12239	0.000178192	-1.01967e-10	-1.11788
70344597	chr9:70344597:T:C	3.3184e-05	-1.01967e-10	-1.0802	0.000187021	-1.01967e-10	-1.06952
70344818	chr9:70344818:A:G	3.31279e-05	-1.01967e-10	-1.0819	0.000186681	-1.01967e-10	-1.07134
70345140	chr9:70345140:T:C	3.35436e-05	-1.01967e-10	-1.06943	0.000189192	-1.01967e-10	-1.05797
70345238	chr9:70345238:AAATT:A	3.31535e-05	-1.01967e-10	-1.08113	0.000186836	-1.01967e-10	-1.07051
70345875	chr9:70345875:T:C	3.09657e-05	-1.01967e-10	-1.14939	0.000172591	-1.01967e-10	-1.14981
70346429	chr9:70346429:G:A	3.09496e-05	-1.01967e-10	-1.14991	0.000172558	-1.01967e-10	-1.15
70346487	chr9:70346487:G:A	2.26842e-05	-1.46061	-2.24825e-10	0.000118638	-1.52466	-2.24825e-10
70346905	chr9:70346905:C:T	3.31279e-05	-1.01967e-10	-1.0819	0.000186681	-1.01967e-10	-1.07134
70348125	chr9:70348125:T:C	3.25651e-05	-1.01967e-10	-1.09903	0.000183257	-1.01967e-10	-1.08985
70348252	chr9:70348252:T:A	8.77562e-06	-1.3429	-1.06739	4.12318e-05	-1.49378	-1.08775
70348305	chr9:70348305:G:A	3.61332e-05	-1.01967e-10	-0.995063	0.000204528	-1.01967e-10	-0.980033
70348429	chr9:70348429:C:T	1.29488e-05	-0.923819	-1.09745	4.75661e-05	-1.34323	-1.09539
70348430	chr9:70348430:G:A	3.77712e-05	-1.01967e-10	-0.950728	0.000214419	-1.01967e-10	-0.932807
70348535	chr9:70348535:A:C	3.31326e-05	-1.01967e-10	-1.08176	0.000186709	-1.01967e-10	-1.07118
70348652	chr9:70348652:C:T	1.60167e-05	-0.962427	-0.846213	8.15534e-05	-1.0688	-0.830682
70349048	chr9:70349048:TTTAA:T	5.98212e-05	-0.854624	0.363711	0.000245007	-1.22792	0.428471
70349127	chr9:70349127:C:T	2.1271e-05	-1.52493	-2.24825e-10	0.000132723	-1.41247	-2.24825e-10
70349128	chr9:70349128:G:A	2.61898e-05	-1.3169	-2.24825e-10	0.000154645	-1.2596	-2.24825e-10
70349227	chr9:70349227:C:T	2.28572e-05	-1.45301	-2.24825e-10	0.000129877	-1.43415	-2.24825e-10
70349623	chr9:70349623:G:A	3.35688e-05	-1.01967e-10	-1.06868	0.000189344	-1.01967e-10	-1.05717
70349672	chr9:70349672:A:G	8.43026e-05	-1.01967e-10	-0.147862	0.000493518	-1.01967e-10	-0.0991775
70349851	chr9:70349851:A:G	5.66304e-05	-0.875979	0.330251	0.000233405	-1.24228	0.394321
70350361	chr9:70350361:G:A	3.31363e-05	-1.01967e-10	-1.08165	0.000186731	-1.01967e-10	-1.07107
70350723	chr9:70350723:T:C	3.18079e-05	-0.000453526	-1.12211	6.25151e-05	-1.04322	-1.12211
70351146	chr9:70351146:G:A	3.37948e-05	-1.01967e-10	-1.06197	0.000190705	-1.01967e-10	-1.05001
70351803	chr9:70351803:C:T	5.41279e-05	-0.515173	-0.0757505	0.000152522	-1.26812	-0.00530665
70351869	chr9:70351869:A:G	3.17453e-05	-0.943795	-0.180734	0.000132311	-1.28571	-0.129871
70351882	chr9:70351882:C:T	3.18195e-05	-1.01967e-10	-1.12219	0.000178231	-1.01967e-10	-1.11766
70351941	chr9:70351941:A:G	5.6614e-05	-0.468743	-0.0772746	0.000153699	-1.24689	-0.0188501
70352017	chr9:70352017:G:T	8.16826e-06	-1.33267	-1.14934	3.92125e-05	-1.48261	-1.14913
70352067	chr9:70352067:T:TG	3.09639e-05	-1.01967e-10	-1.14945	0.000172598	-1.01967e-10	-1.14977
70353052	chr9:70353052:G:A	3.167e-05	-1.01967e-10	-1.12691	0.000177322	-1.01967e-10	-1.12277
70353122	chr9:70353122:A:G	7.76895e-06	-1.43085	-1.10128	3.95916e-05	-1.51957	-1.10255
70353588	chr9:70353588:TG:T	3.3177e-05	-1.01967e-10	-1.08042	0.000186979	-1.01967e-10	-1.06974
70353646	chr9:70353646:G:A	3.31847e-05	-1.01967e-10	-1.08019	0.000187025	-1.01967e-10	-1.0695
70354472	chr9:70354472:G:A	4.91037e-05	-0.688339	-2.24825e-10	0.00019193	-1.04361	-2.24825e-10
70354601	chr9:70354601:A:T	4.10835e-05	-0.0837481	-0.78292	8.47265e-05	-1.08975	-0.771557
70354629	chr9:70354629:A:C	8.28942e-06	-1.3759	-1.0914	4.07054e-05	-1.5016	-1.09277
70354738	chr9:70354738:C:T	0.000307321	1.14562	-2.24825e-10	0.00111209	0.713261	-2.24825e-10
70355355	chr9:70355355:G:T	3.77458e-05	-1.01967e-10	-0.951399	0.000211891	-1.01967e-10	-0.944665
70355383	chr9:70355383:G:A	3.31222e-05	-1.01967e-10	-1.08207	0.000186647	-1.01967e-10	-1.07152
70355399	chr9:70355399:A:G	3.31279e-05	-1.01967e-10	-1.0819	0.000186681	-1.01967e-10	-1.07134
70355744	chr9:70355744:CTA:C	4.87466e-05	-0.984054	0.288417	0.000208137	-1.31198	0.349438
70355941	chr9:70355941:C:A	3.7246e-05	-1.01967e-10	-0.964729	0.000209283	-1.01967e-10	-0.957049
70355959	chr9:70355959:G:A	1.30032e-05	-1.28946	-0.727621	6.8292e-05	-1.35769	-0.719256
70356296	chr9:70356296:A:T	1.51166e-05	-0.74531	-1.12117	5.12882e-05	-1.24369	-1.11959
70356695	chr9:70356695:A:G	7.10513e-05	-1.01967e-10	-0.318872	0.000392014	-1.01967e-10	-0.329439
70357045	chr9:70357045:T:TGA	3.26498e-05	-1.01967e-10	-1.09644	0.000183769	-1.01967e-10	-1.08706
70357471	chr9:70357471:TAACAG:T	5.63102e-05	-1.01967e-10	-0.551399	0.000325779	-1.01967e-10	-0.514518
70357704	chr9:70357704:G:A	1.11405e-05	-1.30772	-0.863969	4.87072e-05	-1.50612	-0.908794
70357898	chr9:70357898:G:A	2.11419e-05	-1.23351	-0.297503	0.000108183	-1.38512	-0.231798
70358637	chr9:70358637:G:A	5.85217e-05	-0.512876	-2.24825e-10	0.000304595	-0.581753	-2.24825e-10
70358686	chr9:70358686:A:G	3.44092e-05	-1.01967e-10	-1.04395	0.000194391	-1.01967e-10	-1.03087
70358837	chr9:70358837:A:G	3.30869e-05	-1.01967e-10	-1.08314	0.000186433	-1.01967e-10	-1.07267
70359001	chr9:70359001:C:CCCAA	1.43744e-05	-0.898082	-1.01874	7.23754e-05	-1.01038	-1.00849
70359003	chr9:70359003:C:G	1.4418e-05	-0.898963	-1.01483	7.26128e-05	-1.01117	-1.00443
70359313	chr9:70359313:T:C	3.31599e-05	-1.01967e-10	-1.08093	0.000186875	-1.01967e-10	-1.0703
70360162	chr9:70360162:A:G	3.31047e-05	-1.01967e-10	-1.0826	0.000185662	-1.01967e-10	-1.07681
70360268	chr9:70360268:G:A	3.31533e-05	-1.01967e-10	-1.08113	0.000186835	-1.01967e-10	-1.07051
70360339	chr9:70360339:A:G	3.31415e-05	-1.01967e-10	-1.08149	0.000186763	-1.01967e-10	-1.0709
70360765	chr9:70360765:G:A	4.05231e-05	-0.678402	-0.202001	0.000138157	-1.22083	-0.151514
70360780	chr9:70360780:C:T	5.53637e-05	-1.01967e-10	-0.568349	0.000309493	-1.01967e-10	-0.5658
70360971	chr9:70360971:G:A	3.31589e-05	-1.01967e-10	-1.08096	0.000186869	-1.01967e-10	-1.07033
70361147	chr9:70361147:C:T	5.79738e-05	-1.01967e-10	-0.522283	0.000328457	-1.01967e-10	-0.506332
70361423	chr9:70361423:T:C	3.31595e-05	-1.01967e-10	-1.08094	0.000186872	-1.01967e-10	-1.07031
70362058	chr9:70362058:C:T	9.64105e-06	-1.1936	-1.12264	4.07274e-05	-1.47269	-1.12114
70362338	chr9:70362338:TGTAAA:T	3.34198e-05	-1.01967e-10	-1.07313	0.000189235	-1.01967e-10	-1.05774
70362357	chr9:70362357:T:C	3.93849e-05	-0.699794	-0.209097	0.00013546	-1.2335	-0.158565
70362429	chr9:70362429:T:C	2.61303e-05	-1.37731	0.0581284	0.000139012	-1.47391	0.107729
70362570	chr9:70362570:T:C	3.36336e-05	-1.01967e-10	-1.06675	0.000189733	-1.01967e-10	-1.05512
70362858	chr9:70362858:AC:A	0.000105792	-1.01967e-10	0.0792024	0.000622726	-1.01967e-10	0.13337
70363302	chr9:70363302:T:C	1.06574e-05	-1.11079	-1.10523	4.28599e-05	-1.43947	-1.10333
70363720	chr9:70363720:C:T	4.7619e-05	-0.779875	0.0608313	0.000170277	-1.28012	0.116808
70363909	chr9:70363909:T:C	5.99549e-05	-1.01967e-10	-0.488681	0.000340518	-1.01967e-10	-0.470268
70364048	chr9:70364048:G:C	3.1814e-05	-1.01967e-10	-1.12237	0.000178197	-1.01967e-10	-1.11784
70364086	chr9:70364086:G:T	5.2358e-05	-0.755387	0.131218	0.00018557	-1.26615	0.188847
70364205	chr9:70364205:T:C	0.000178817	1.75293	-1.14885	7.15888e-05	-0.879887	-1.14991
70364330	chr9:70364330:T:C	2.49993e-05	-0.661383	-0.702042	6.98042e-05	-1.38977	-0.665277
70364449	chr9:70364449:T:C	9.48366e-05	-1.01967e-10	-0.0301183	0.000557006	-1.01967e-10	0.0218384
70364570	chr9:70364570:C:T	6.18028e-05	-0.721012	0.262687	0.000195646	-1.36715	0.342718
70364695	chr9:70364695:AC:A	4.37737e-05	-1.01967e-10	-0.803242	0.000249115	-1.01967e-10	-0.782822
70364715	chr9:70364715:T:C	6.40846e-05	-0.672605	0.250536	0.000197344	-1.34598	0.330192
70364953	chr9:70364953:C:T	4.3105e-05	-1.01967e-10	-0.818635	0.000244803	-1.01967e-10	-0.800282
70365159	chr9:70365159:A:G	3.09551e-05	-1.01967e-10	-1.14974	0.000172653	-1.01967e-10	-1.14946
70365401	chr9:70365401:C:A	2.14355e-05	-1.51723	-2.24825e-10	0.00012731	-1.45411	-2.24825e-10
70365662	chr9:70365662:G:A	1.04715e-05	-1.12839	-1.10523	4.25255e-05	-1.4473	-1.10333
70365683	chr9:70365683:G:C	2.12798e-05	-1.52451	-2.24825e-10	0.000124488	-1.47653	-2.24825e-10
70365915	chr9:70365915:A:G	3.18603e-05	-1.01967e-10	-1.12091	0.000178478	-1.01967e-10	-1.11627
70366082	chr9:70366082:A:G	5.20389e-05	-0.814949	0.184667	0.000173383	-1.40719	0.261958
70367050	chr9:70367050:A:C	6.6376e-05	-1.01967e-10	-0.386938	0.000385565	-1.01967e-10	-0.346027
70367137	chr9:70367137:T:C	1.39129e-05	-0.991596	-0.957859	7.1435e-05	-1.09294	-0.939005
70367433	chr9:70367433:G:T	3.15568e-05	-1.01967e-10	-1.13048	0.000176575	-1.01967e-10	-1.12699
70367904	chr9:70367904:CCTT:C	3.18771e-05	-1.01967e-10	-1.12039	0.000178578	-1.01967e-10	-1.11571
70367919	chr9:70367919:G:GTGGAAA	8.4162e-06	-1.30226	-1.14985	3.97647e-05	-1.46802	-1.14974
70368355	chr9:70368355:G:A	0.000202928	1.83538	-1.1048	7.6084e-05	-0.844578	-1.12432
70368584	chr9:70368584:TCATTTGA:T	4.61418e-05	-1.18472	0.43416	0.000214101	-1.45749	0.523204
70368812	chr9:70368812:C:T	8.41426e-06	-1.30482	-1.14752	3.9836e-05	-1.46886	-1.1471
70368948	chr9:70368948:G:T	6.17623e-05	-0.705325	0.246344	0.000193644	-1.36017	0.325455
70368970	chr9:70368970:A:G	6.59871e-05	-0.723461	0.330647	0.000209411	-1.36848	0.412046
70369092	chr9:70369092:A:G	5.75245e-05	-0.770895	0.240832	0.000187207	-1.38855	0.320029
70369302	chr9:70369302:G:C	3.11907e-05	-1.01967e-10	-1.14215	0.000174311	-1.01967e-10	-1.1399
70369777	chr9:70369777:G:C	3.30853e-05	-1.01967e-10	-1.08319	0.0001843	-1.01967e-10	-1.08417
70369905	chr9:70369905:GAA:G	1.27992e-05	-0.920775	-1.11211	4.67962e-05	-1.34458	-1.11036
70370260	chr9:70370260:A:T	3.39111e-05	-1.01967e-10	-1.05853	0.000188377	-1.01967e-10	-1.06229
70370834	chr9:70370834:A:G	2.60741e-05	-0.603317	-0.718016	0.00012441	-0.746901	-0.730256
70371024	chr9:70371024:C:T	1.09833e-05	-1.44971	-0.736187	5.69877e-05	-1.5249	-0.733
70371130	chr9:70371130:C:G	4.46104e-05	0.309106	-1.09341	0.000118549	-0.432501	-1.09291
70371289	chr9:70371289:A:G	0.000191319	-1.01967e-10	0.671671	0.00110433	-1.01967e-10	0.706261
70371372	chr9:70371372:G:A	3.14058e-05	-1.01967e-10	-1.13528	0.000175034	-1.01967e-10	-1.13576
70371641	chr9:70371641:C:T	2.83962e-05	-1.23602	-2.24825e-10	0.000171682	-1.15509	-2.24825e-10
70371826	chr9:70371826:A:G	3.20632e-05	-1.01967e-10	-1.11457	0.00017971	-1.01967e-10	-1.10939
70371863	chr9:70371863:C:T	0.000104237	1.1541	-1.08971	7.78236e-05	-0.852227	-1.09407
70372099	chr9:70372099:G:A	5.34563e-05	-1.01967e-10	-0.60341	0.000302037	-1.01967e-10	-0.590188
70372242	chr9:70372242:T:C	9.88298e-06	-1.41325	-0.878214	5.33071e-05	-1.43016	-0.894503
70372322	chr9:70372322:T:C	3.12399e-05	-1.01967e-10	-1.14058	0.000173887	-1.01967e-10	-1.14233
70372589	chr9:70372589:T:C	3.22954e-05	-1.01967e-10	-1.10735	0.000181468	-1.01967e-10	-1.09966
70372989	chr9:70372989:G:A	3.25131e-05	-1.01967e-10	-1.10063	0.000179747	-1.01967e-10	-1.10919
70373096	chr9:70373096:A:T	7.28242e-06	-1.45828	-1.13853	3.80554e-05	-1.52164	-1.14005
70373189	chr9:70373189:C:T	3.61837e-05	-1.01967e-10	-0.993666	0.000201594	-1.01967e-10	-0.994481
70373210	chr9:70373210:T:G	3.15077e-05	-1.01967e-10	-1.13204	0.000176196	-1.01967e-10	-1.12914
70373711	chr9:70373711:AAAC:A	7.21993e-05	0.843707	-1.14655	6.35389e-05	-1.00557	-1.14351
70374062	chr9:70374062:G:T	3.47949e-05	-1.01967e-10	-1.0328	0.000194699	-1.01967e-10	-1.02928
70374103	chr9:70374103:T:TTAAA	3.56137e-05	-1.01967e-10	-1.00954	0.000203184	-1.01967e-10	-0.986627
70374137	chr9:70374137:T:C	7.26902e-05	-0.296067	-2.24825e-10	0.000336407	-0.482416	-2.24825e-10
70374151	chr9:70374151:G:A	3.10758e-05	-1.01967e-10	-1.14584	0.000173724	-1.01967e-10	-1.14327
70374239	chr9:70374239:A:T	3.10362e-05	-1.01967e-10	-1.14712	0.000173437	-1.01967e-10	-1.14492
70374247	chr9:70374247:G:GAAGTGAAGCA	3.10572e-05	-1.01967e-10	-1.14644	0.00017359	-1.01967e-10	-1.14404
70374389	chr9:70374389:A:T	3.3892e-05	-1.01967e-10	-1.05909	0.000189625	-1.01967e-10	-1.05569
70374509	chr9:70374509:G:A	9.36418e-05	-1.01967e-10	-0.0427971	0.00053748	-1.01967e-10	-0.0138459
70374916	chr9:70374916:A:G	0.000100454	1.17706	-1.14963	7.38781e-05	-0.848351	-1.14997
70375503	chr9:70375503:G:A	7.33027e-05	-0.287676	-2.24825e-10	0.00019858	-1.00955	-2.24825e-10
70375673	chr9:70375673:T:C	4.24589e-05	-1.01967e-10	-0.833737	0.000238498	-1.01967e-10	-0.826374
70375943	chr9:70375943:T:A	3.11029e-05	-1.01967e-10	-1.14497	0.000173915	-1.01967e-10	-1.14217
70376279	chr9:70376279:T:C	3.03422e-05	-0.625963	-0.543771	0.000145595	-0.780593	-0.539312
70376365	chr9:70376365:G:A	7.57584e-05	0.812485	-1.06721	6.72362e-05	-1.02106	-1.07147
70376550	chr9:70376550:T:A	9.63328e-05	-1.01967e-10	-0.0144652	0.000563913	-1.01967e-10	0.0341623
70376669	chr9:70376669:G:C	4.27309e-05	-1.01967e-10	-0.827351	0.000240035	-1.01967e-10	-0.819952
70376778	chr9:70376778:T:C	3.10929e-05	-1.01967e-10	-1.14529	0.000173845	-1.01967e-10	-1.14257
70376859	chr9:70376859:CA:C	7.39158e-06	-1.43892	-1.14301	3.80973e-05	-1.51641	-1.14418
70376962	chr9:70376962:AG:A	3.10425e-05	-1.01967e-10	-1.14692	0.000173484	-1.01967e-10	-1.14465
70377194	chr9:70377194:G:A	6.37175e-05	0.595043	-1.02286	0.000206078	0.062915	-1.0354
70377301	chr9:70377301:A:G	3.35042e-05	-1.01967e-10	-1.0706	0.000186055	-1.01967e-10	-1.07469
70377333	chr9:70377333:A:G	3.09528e-05	-1.01967e-10	-1.14981	0.000172731	-1.01967e-10	-1.149
70377443	chr9:70377443:C:T	6.95854e-06	-1.52071	-1.1216	4.1568e-05	-1.45544	-1.11797
70377484	chr9:70377484:G:A	3.76115e-05	-1.01967e-10	-0.954963	0.000214036	-1.01967e-10	-0.934592
70377672	chr9:70377672:A:G	3.39017e-05	-1.01967e-10	-1.05881	0.00018968	-1.01967e-10	-1.0554
70377750	chr9:70377750:A:G	0.000101364	1.1495	-1.11306	5.88825e-05	-1.12632	-1.09887
70377876	chr9:70377876:G:A	3.29604e-05	-1.01967e-10	-1.08697	0.000182	-1.01967e-10	-1.09673
70378039	chr9:70378039:C:T	3.32193e-05	-1.01967e-10	-1.07914	0.000187077	-1.01967e-10	-1.06922
70378269	chr9:70378269:G:A	9.59701e-05	1.12988	-1.14812	7.24902e-05	-0.871795	-1.14549
70378355	chr9:70378355:T:G	3.71449e-05	-1.01967e-10	-0.967447	0.000211246	-1.01967e-10	-0.947712
70378495	chr9:70378495:A:G	4.6024e-05	-1.01967e-10	-0.753111	0.000266711	-1.01967e-10	-0.714572
70378620	chr9:70378620:C:T	3.72981e-05	-1.01967e-10	-0.963331	0.000207794	-1.01967e-10	-0.964188
70378668	chr9:70378668:G:T	8.34853e-05	-1.01967e-10	-0.157603	0.000486971	-1.01967e-10	-0.112533
70378692	chr9:70378692:T:TC	8.77608e-05	1.04163	-1.14929	6.93075e-05	-0.915009	-1.14717
70378700	chr9:70378700:T:G	3.21291e-05	-1.01967e-10	-1.11251	0.000177826	-1.01967e-10	-1.11993
70378793	chr9:70378793:A:G	3.14949e-05	-1.01967e-10	-1.13245	0.000174778	-1.01967e-10	-1.13722
70378868	chr9:70378868:G:A	3.1145e-05	-1.01967e-10	-1.14362	0.000174204	-1.01967e-10	-1.14051
70379019	chr9:70379019:C:T	0.000105111	-1.01967e-10	0.0727438	0.00060302	-1.01967e-10	0.101213
70380242	chr9:70380242:C:T	4.39861e-05	-1.01967e-10	-0.798401	0.000254277	-1.01967e-10	-0.762312
70380376	chr9:70380376:T:C	3.44713e-05	-1.01967e-10	-1.04215	0.000193625	-1.01967e-10	-1.03481
70380407	chr9:70380407:C:T	4.43865e-05	-1.01967e-10	-0.789338	0.000256697	-1.01967e-10	-0.75284
70380624	chr9:70380624:C:G	8.51722e-05	0.791966	-0.929565	7.63878e-05	-1.0304	-0.934518
70380868	chr9:70380868:A:G	4.39126e-05	-1.01967e-10	-0.800074	0.000253882	-1.01967e-10	-0.763867
70380989	chr9:70380989:A:G	3.75621e-05	-1.01967e-10	-0.95628	0.000213741	-1.01967e-10	-0.935972
70381114	chr9:70381114:G:A	4.36383e-05	-1.01967e-10	-0.806339	0.000252167	-1.01967e-10	-0.770646
70381502	chr9:70381502:A:G	3.16058e-05	-1.01967e-10	-1.12893	0.000176952	-1.01967e-10	-1.12486
70381557	chr9:70381557:A:T	4.42934e-05	-1.01967e-10	-0.791439	0.000256142	-1.01967e-10	-0.755003
70381595	chr9:70381595:A:T	9.19911e-05	-1.01967e-10	-0.0605819	0.000538079	-1.01967e-10	-0.0127319
70381621	chr9:70381621:T:C	9.24324e-05	-1.01967e-10	-0.0557967	0.000540707	-1.01967e-10	-0.00785965
70381700	chr9:70381700:A:G	6.41725e-05	-1.01967e-10	-0.4207	0.000360443	-1.01967e-10	-0.413403
70381742	chr9:70381742:A:T	3.11017e-05	-1.01967e-10	-1.14501	0.000173906	-1.01967e-10	-1.14222
70381754	chr9:70381754:G:T	4.33834e-05	-1.01967e-10	-0.812198	0.000250617	-1.01967e-10	-0.77681
70381956	chr9:70381956:G:A	0.000783323	3.22114	-1.13987	0.000127021	-0.30785	-1.14853
70382376	chr9:70382376:G:A	0.000125337	0.799589	-0.550856	0.000401999	0.244464	-0.54875
70382524	chr9:70382524:T:G	3.11843e-05	-1.01967e-10	-1.14236	0.00017447	-1.01967e-10	-1.13898
70382837	chr9:70382837:C:T	3.37354e-05	-1.01967e-10	-1.06373	0.000190234	-1.01967e-10	-1.05248
70383092	chr9:70383092:A:G	3.09484e-05	-1.01967e-10	-1.14995	0.000172556	-1.01967e-10	-1.15001
70383416	chr9:70383416:A:C	0.000403908	2.54603	-1.12711	0.000114929	-0.418859	-1.13756
70383509	chr9:70383509:T:C	0.00056219	2.60852	-0.85895	0.000119976	-0.589167	-0.924281
70383553	chr9:70383553:T:A	3.58903e-05	-1.01967e-10	-1.00181	0.00020367	-1.01967e-10	-0.984238
70383936	chr9:70383936:C:T	2.41974e-05	-1.39603	-2.24825e-10	0.00011869	-1.52422	-2.24825e-10
70384234	chr9:70384234:T:C	7.67362e-05	-1.01967e-10	-0.241901	0.000431061	-1.01967e-10	-0.234488
70384916	chr9:70384916:G:A	3.47359e-05	-1.01967e-10	-1.0345	0.000194399	-1.01967e-10	-1.03082
70385240	chr9:70385240:T:C	0.000101237	-1.01967e-10	0.0351893	0.000590727	-1.01967e-10	0.0806175
70385988	chr9:70385988:G:A	3.48027e-05	-1.01967e-10	-1.03258	0.000195314	-1.01967e-10	-1.02613
70386523	chr9:70386523:T:G	3.51315e-05	-1.01967e-10	-1.02318	0.000196585	-1.01967e-10	-1.01964
70386573	chr9:70386573:T:C	0.00171292	4.0113	-1.14762	0.000183889	0.0634674	-1.14987
70386607	chr9:70386607:T:A	8.16332e-06	-1.36382	-1.1188	4.0938e-05	-1.4729	-1.11577
70386808	chr9:70386808:CCTT:C	4.90377e-05	-1.01967e-10	-0.689684	0.000276804	-1.01967e-10	-0.677428
70387732	chr9:70387732:C:G	3.26468e-05	-1.01967e-10	-1.09653	0.000182976	-1.01967e-10	-1.09138
70388066	chr9:70388066:G:A	7.70514e-05	-0.237801	-2.24825e-10	0.00025893	-0.744179	-2.24825e-10
70388155	chr9:70388155:G:A	0.000103118	-1.01967e-10	0.0535987	0.000594459	-1.01967e-10	0.0869143
70388389	chr9:70388389:C:A	4.87116e-05	-1.01967e-10	-0.696358	0.000277215	-1.01967e-10	-0.675945
70388582	chr9:70388582:A:G	7.63694e-06	-1.4427	-1.10658	3.95732e-05	-1.52085	-1.10174
70388603	chr9:70388603:A:G	3.2009e-05	-1.01967e-10	-1.11626	0.000179688	-1.01967e-10	-1.10951
70388676	chr9:70388676:T:C	3.35712e-05	-1.01967e-10	-1.06861	0.000188555	-1.01967e-10	-1.06135
70389074	chr9:70389074:A:G	0.00217531	3.61607	-0.513417	0.000222269	-0.268651	-0.6282
70389086	chr9:70389086:A:T	3.34375e-05	-1.01967e-10	-1.0726	0.000187767	-1.01967e-10	-1.06553
70389380	chr9:70389380:G:GAA	3.41248e-05	-1.01967e-10	-1.05225	0.00019179	-1.01967e-10	-1.04434
70389448	chr9:70389448:T:C	2.26589e-05	-1.46172	-2.24825e-10	0.000181892	-1.09732	-2.24825e-10
70389727	chr9:70389727:C:T	4.031e-05	-1.01967e-10	-0.885674	0.000226994	-1.01967e-10	-0.875812
70390032	chr9:70390032:A:G	1.12766e-05	-1.40987	-0.749682	6.00508e-05	-1.44044	-0.765106
70390400	chr9:70390400:A:T	3.65722e-05	-1.01967e-10	-0.982985	0.000203763	-1.01967e-10	-0.983781
70390659	chr9:70390659:T:A	9.39841e-06	-1.36749	-0.974242	4.44788e-05	-1.52511	-0.98061
70390669	chr9:70390669:T:C	3.34146e-05	-1.01967e-10	-1.07328	0.000189054	-1.01967e-10	-1.05871
70390699	chr9:70390699:T:C	3.36061e-05	-1.01967e-10	-1.06757	0.00018876	-1.01967e-10	-1.06026
70391165	chr9:70391165:C:T	3.46645e-05	-1.01967e-10	-1.03656	0.000195664	-1.01967e-10	-1.02434
70391186	chr9:70391186:C:T	3.26754e-05	-1.01967e-10	-1.09565	0.000183286	-1.01967e-10	-1.08969
70391242	chr9:70391242:C:T	3.2568e-05	-1.01967e-10	-1.09894	0.000182653	-1.01967e-10	-1.09315
70391453	chr9:70391453:G:A	7.60474e-06	-1.51698	-1.03653	4.36126e-05	-1.50605	-1.01935
70391791	chr9:70391791:T:C	3.56897e-05	-1.01967e-10	-1.00741	0.000200386	-1.01967e-10	-1.00049
70392054	chr9:70392054:G:A	3.29071e-05	-1.01967e-10	-1.08859	0.000184643	-1.01967e-10	-1.08231
70393600	chr9:70393600:A:G	3.27525e-05	-1.01967e-10	-1.0933	0.000183745	-1.01967e-10	-1.08719
70393763	chr9:70393763:C:T	3.19377e-05	-1.01967e-10	-1.11849	0.000178912	-1.01967e-10	-1.11384
70393849	chr9:70393849:C:T	0.000193254	1.82772	-1.14599	0.000101486	-0.537386	-1.14343
70394048	chr9:70394048:T:C	0.000147671	-1.01967e-10	0.412712	0.000851616	-1.01967e-10	0.446399
70394478	chr9:70394478:A:G	3.1466e-05	-1.01967e-10	-1.13337	0.000176053	-1.01967e-10	-1.12995
70394584	chr9:70394584:A:C	3.14947e-05	-1.01967e-10	-1.13245	0.00017623	-1.01967e-10	-1.12895
70394668	chr9:70394668:GA:G	0.000225623	1.97981	-1.14322	0.000110664	-0.45586	-1.13837
70394715	chr9:70394715:T:G	3.20369e-05	-1.01967e-10	-1.11538	0.00017986	-1.01967e-10	-1.10856
70394997	chr9:70394997:A:G	0.000252711	1.98012	-1.03015	0.000104125	-0.655544	-0.999604
70395241	chr9:70395241:C:T	7.6524e-06	-1.45776	-1.08949	4.01827e-05	-1.52384	-1.08346
70395244	chr9:70395244:T:A	3.19495e-05	-1.01967e-10	-1.11812	0.000179322	-1.01967e-10	-1.11155
70395661	chr9:70395661:T:C	8.72761e-05	-1.01967e-10	-0.113197	0.000490503	-1.01967e-10	-0.105305
70395901	chr9:70395901:C:G	3.16917e-05	-1.01967e-10	-1.12622	0.000177441	-1.01967e-10	-1.1221
70396306	chr9:70396306:A:C	3.11374e-05	-1.01967e-10	-1.14386	0.000173996	-1.01967e-10	-1.14171
70396640	chr9:70396640:A:T	3.12129e-05	-1.01967e-10	-1.14144	0.000173692	-1.01967e-10	-1.14345
70396700	chr9:70396700:G:A	3.15132e-05	-1.01967e-10	-1.13187	0.000176352	-1.01967e-10	-1.12825
70396744	chr9:70396744:T:C	3.85143e-05	-1.01967e-10	-0.931245	0.000216769	-1.01967e-10	-0.921903
70397028	chr9:70397028:G:A	3.23861e-05	-1.10455	-2.24825e-10	0.000146167	-1.31598	-2.24825e-10
70397389	chr9:70397389:C:T	6.95722e-05	0.408979	-0.748888	9.64337e-05	-0.99318	-0.738701
70397436	chr9:70397436:C:T	3.11259e-05	-1.01967e-10	-1.14423	0.000173342	-1.01967e-10	-1.14547
70397661	chr9:70397661:A:C	3.1887e-05	-1.01967e-10	-1.12008	0.000177453	-1.01967e-10	-1.12203
70397836	chr9:70397836:T:C	5.58803e-05	-1.01967e-10	-0.559062	0.000313479	-1.01967e-10	-0.553004
70398190	chr9:70398190:G:C	4.21871e-05	-1.01967e-10	-0.840159	0.000238007	-1.01967e-10	-0.828438
70398219	chr9:70398219:A:G	5.28306e-05	-1.01967e-10	-0.615183	0.000297908	-1.01967e-10	-0.603951
70398598	chr9:70398598:C:T	3.4566e-05	-0.318698	-0.720705	0.00023847	-0.10834	-0.718153
70399439	chr9:70399439:C:A	0.000326335	1.94058	-0.73493	7.3169e-05	-1.17405	-0.83392
70399475	chr9:70399475:A:C	0.000170089	-1.01967e-10	0.554046	0.000986112	-1.01967e-10	0.593033
70399626	chr9:70399626:G:A	2.45115e-05	-1.38313	-2.24825e-10	0.000161748	-1.2147	-2.24825e-10
70399884	chr9:70399884:A:T	8.25895e-05	0.504178	-0.672569	0.0002745	-0.0151655	-0.67062
70400699	chr9:70400699:G:C	3.29488e-05	-1.01967e-10	-1.08732	0.000185854	-1.01967e-10	-1.07578
70400711	chr9:70400711:G:A	3.66542e-05	-0.32622	-0.654527	0.000252325	-0.117367	-0.652654
70400951	chr9:70400951:C:A	2.63044e-05	-1.31254	-2.24825e-10	0.00012888	-1.44186	-2.24825e-10
70401151	chr9:70401151:T:C	3.72895e-05	-1.01967e-10	-0.963564	0.000208866	-1.01967e-10	-0.959045
70401190	chr9:70401190:T:A	2.64513e-05	-1.30697	-2.24825e-10	0.000163325	-1.205	-2.24825e-10
70401197	chr9:70401197:A:C	3.74244e-05	-1.01967e-10	-0.959952	0.000209628	-1.01967e-10	-0.955404
70401376	chr9:70401376:G:A	3.30754e-05	-1.01967e-10	-1.08348	0.000186625	-1.01967e-10	-1.07163
70401457	chr9:70401457:C:T	3.74437e-05	-1.01967e-10	-0.959435	0.00020974	-1.01967e-10	-0.95487
70401484	chr9:70401484:G:A	1.21301e-05	-0.941577	-1.14501	0.000103337	-0.517509	-1.14523
70401555	chr9:70401555:C:T	0.000112813	0.143458	-2.24825e-10	0.000838741	0.431165	-2.24825e-10
70401569	chr9:70401569:C:A	0.000101938	0.816564	-0.774472	0.000343518	0.295555	-0.757054
70401752	chr9:70401752:C:T	3.16506e-05	-1.01967e-10	-1.12752	0.000177666	-1.01967e-10	-1.12083
70401788	chr9:70401788:G:A	3.13924e-05	-1.01967e-10	-1.13571	0.000175882	-1.01967e-10	-1.13093
70401963	chr9:70401963:G:A	3.11464e-05	-1.01967e-10	-1.14357	0.000173883	-1.01967e-10	-1.14236
70402872	chr9:70402872:G:A	2.3943e-05	-1.4066	-2.24825e-10	0.000119018	-1.52146	-2.24825e-10
70403173	chr9:70403173:T:C	2.21534e-05	-1.48428	-2.24825e-10	0.000142559	-1.34098	-2.24825e-10
70403666	chr9:70403666:C:A	6.80454e-05	-1.01967e-10	-0.3621	0.00038623	-1.01967e-10	-0.344303
70403796	chr9:70403796:A:G	4.54213e-05	-1.01967e-10	-0.766293	0.000253185	-1.01967e-10	-0.766616
70403846	chr9:70403846:T:C	2.21888e-05	-1.48268	-2.24825e-10	0.000122488	-1.49273	-2.24825e-10
70404034	chr9:70404034:C:T	1.93479e-05	-1.25166	-0.368029	9.63165e-05	-1.4126	-0.320494
70404069	chr9:70404069:G:A	4.28538e-05	-1.01967e-10	-0.824479	0.000238818	-1.01967e-10	-0.825037
70405273	chr9:70405273:G:A	3.59085e-05	-0.320907	-0.680394	0.000246446	-0.114835	-0.678759
70405294	chr9:70405294:C:G	7.29835e-05	-1.01967e-10	-0.29204	0.000410349	-1.01967e-10	-0.28373
70405597	chr9:70405597:T:C	4.18804e-05	-1.01967e-10	-0.847455	0.000233405	-1.01967e-10	-0.847961
70405699	chr9:70405699:T:C	3.09844e-05	-1.01967e-10	-1.14879	0.00017265	-1.01967e-10	-1.14947
70405728	chr9:70405728:G:A	4.1926e-05	-1.01967e-10	-0.846368	0.000233659	-1.01967e-10	-0.846876
70405868	chr9:70405868:G:A	3.13481e-05	-1.01967e-10	-1.13712	0.000175588	-1.01967e-10	-1.1326
70406154	chr9:70406154:G:T	0.000650146	2.96761	-1.07269	8.36417e-05	-0.840998	-1.0332
70406522	chr9:70406522:G:C	3.6984e-05	-1.01967e-10	-0.97179	0.000207932	-1.01967e-10	-0.963526
70406902	chr9:70406902:A:G	3.99403e-05	-1.01967e-10	-0.894887	0.000223948	-1.01967e-10	-0.889323
70407277	chr9:70407277:G:A	3.13011e-05	-1.01967e-10	-1.13862	0.000174126	-1.01967e-10	-1.14096
70408123	chr9:70408123:C:T	3.20944e-05	-1.17204	0.0584501	0.000276487	-0.725333	0.0467593
70408180	chr9:70408180:C:T	7.06353e-06	-1.49632	-1.13101	4.06292e-05	-1.46733	-1.12893
70408454	chr9:70408454:GA:G	3.4757e-05	-1.1469	0.113006	0.000303362	-0.686864	0.101053
70408890	chr9:70408890:G:C	3.67389e-05	-1.01967e-10	-0.978439	0.000205744	-1.01967e-10	-0.974102
70409605	chr9:70409605:T:C	0.000925227	2.97946	-0.731697	0.000125764	-0.826614	-0.639712
70409675	chr9:70409675:T:C	7.29101e-05	-1.01967e-10	-0.293047	0.000411138	-1.01967e-10	-0.281808
70409677	chr9:70409677:CAAAT:C	4.18551e-05	-1.01967e-10	-0.848061	0.000233245	-1.01967e-10	-0.848648
70409686	chr9:70409686:A:G	8.90029e-06	-1.35237	-1.04382	4.45935e-05	-1.47133	-1.03182
70409915	chr9:70409915:G:A	0.000424618	-1.01967e-10	1.46892	0.00259812	-1.01967e-10	1.56181
70409988	chr9:70409988:T:G	3.24198e-05	-1.01967e-10	-1.1035	0.000180487	-1.01967e-10	-1.10508
70410628	chr9:70410628:T:C	0.000512835	1.92908	-0.271396	0.00149032	1.2583	-0.25229
70410665	chr9:70410665:T:C	3.15125e-05	-1.01967e-10	-1.13189	0.000176069	-1.01967e-10	-1.12986
70411662	chr9:70411662:CAAG:C	7.01018e-05	-1.01967e-10	-0.332326	0.000394194	-1.01967e-10	-0.323892
70411802	chr9:70411802:G:C	3.10339e-05	-1.01967e-10	-1.14719	0.000173307	-1.01967e-10	-1.14567
70411964	chr9:70411964:A:G	7.14464e-05	-1.01967e-10	-0.313326	0.000401795	-1.01967e-10	-0.304795
70412160	chr9:70412160:G:A	2.26912e-05	-1.4603	-2.24825e-10	0.000125158	-1.47116	-2.24825e-10
70412412	chr9:70412412:G:A	5.76386e-05	0.223574	-0.751656	0.000191466	-0.296177	-0.749849
70412659	chr9:70412659:C:T	3.27616e-05	-1.01967e-10	-1.09302	0.000181438	-1.01967e-10	-1.09982
70413226	chr9:70413226:C:A	0.000103052	0.0529555	-2.24825e-10	0.000760958	0.333841	-2.24825e-10
70413850	chr9:70413850:T:C	0.000911841	3.0785	-0.845312	0.000115471	-0.785105	-0.766609
70413866	chr9:70413866:G:A	0.000127766	-1.01967e-10	0.267929	0.000762502	-1.01967e-10	0.335868
70414308	chr9:70414308:T:C	7.45397e-05	-1.01967e-10	-0.270943	0.000419279	-1.01967e-10	-0.262199
70414418	chr9:70414418:G:C	5.13956e-05	-1.01967e-10	-0.642721	0.000290092	-1.01967e-10	-0.630538
70414479	chr9:70414479:C:T	3.5058e-05	-1.01967e-10	-1.02527	0.000196196	-1.01967e-10	-1.02162
70414605	chr9:70414605:A:T	3.13111e-05	-1.01967e-10	-1.1383	0.000174256	-1.01967e-10	-1.14021
70414915	chr9:70414915:G:A	0.000834615	2.9916	-0.846908	0.000111044	-0.822467	-0.768341
70415699	chr9:70415699:C:T	4.18708e-05	-1.01967e-10	-0.847685	0.000233337	-1.01967e-10	-0.848254
70415752	chr9:70415752:G:A	3.10212e-05	-1.01967e-10	-1.1476	0.000173534	-1.01967e-10	-1.14436
70416149	chr9:70416149:T:A	3.01247e-05	-0.0271446	-1.14978	4.22389e-05	-1.40755	-1.14984
70416447	chr9:70416447:T:C	0.000889013	3.03831	-0.830474	0.000115179	-0.804248	-0.749999
70416569	chr9:70416569:T:C	1.04081e-05	-1.34442	-0.895276	5.082e-05	-1.49052	-0.881927
70417109	chr9:70417109:T:C	8.83337e-05	-0.101152	-2.24825e-10	0.000228791	-0.867927	-2.24825e-10
70417560	chr9:70417560:T:A	0.000410774	2.10997	-0.674201	7.6662e-05	-1.17568	-0.785647
70417754	chr9:70417754:G:A	5.55241e-05	-1.01967e-10	-0.565457	0.000314876	-1.01967e-10	-0.548559
70417817	chr9:70417817:C:T	0.000101414	0.0369401	-2.24825e-10	0.000355759	-0.426482	-2.24825e-10
70417861	chr9:70417861:T:C	0.00015028	-1.01967e-10	0.430228	0.00090024	-1.01967e-10	0.501925
70417974	chr9:70417974:C:CA	4.54822e-05	-0.631245	-0.133708	0.000304611	-0.450442	-0.131258
70418200	chr9:70418200:A:T	0.00036786	1.99695	-0.671525	7.4228e-05	-1.21029	-0.783307
70418830	chr9:70418830:G:A	3.84792e-05	-1.01967e-10	-0.932157	0.000217545	-1.01967e-10	-0.918329
70419151	chr9:70419151:C:T	7.14479e-06	-1.47749	-1.1384	3.94539e-05	-1.48875	-1.13686
70419539	chr9:70419539:T:C	3.49176e-05	-1.01967e-10	-1.02928	0.000195794	-1.01967e-10	-1.02367
70419892	chr9:70419892:G:A	3.15877e-05	-1.01967e-10	-1.12951	0.000175809	-1.01967e-10	-1.13134
70420994	chr9:70420994:A:G	3.57564e-05	-1.01967e-10	-1.00555	0.000202795	-1.01967e-10	-0.988541
70421101	chr9:70421101:G:T	3.17e-05	-1.01967e-10	-1.12596	0.000178081	-1.01967e-10	-1.1185
70421194	chr9:70421194:G:C	0.000380174	2.23495	-0.876592	6.56263e-05	-1.16359	-0.95317
70421401	chr9:70421401:C:A	9.00857e-05	-1.01967e-10	-0.0815123	0.000507596	-1.01967e-10	-0.0710517
70423029	chr9:70423029:C:T	5.43057e-05	-1.01967e-10	-0.587644	0.000302639	-1.01967e-10	-0.588197
70423053	chr9:70423053:T:C	8.52406e-06	-1.52385	-0.915532	5.26104e-05	-1.42616	-0.911661
70423087	chr9:70423087:T:C	0.000155974	-1.01967e-10	0.467418	0.000904846	-1.01967e-10	0.507027
70423102	chr9:70423102:G:A	0.000115295	0.352772	-0.187551	0.000133511	-1.18342	-0.223136
70423176	chr9:70423176:C:T	8.23391e-05	-0.171429	-2.24825e-10	0.000306168	-0.576603	-2.24825e-10
70423207	chr9:70423207:A:G	7.7134e-06	-1.38982	-1.14949	3.91441e-05	-1.48599	-1.14749
70423634	chr9:70423634:A:G	5.82379e-05	-1.01967e-10	-0.517738	0.000321458	-1.01967e-10	-0.527871
70423749	chr9:70423749:T:C	0.000895404	2.42507	-0.210069	0.00011611	-1.17094	-0.375256
70424542	chr9:70424542:C:T	0.000193706	1.80583	-1.12176	0.000146716	-0.186754	-1.12549
70424687	chr9:70424687:T:C	2.43084e-05	-0.482412	-0.909038	4.65202e-05	-1.52463	-0.936223
70424809	chr9:70424809:G:A	6.22541e-05	-0.45105	-2.24825e-10	0.000190401	-1.0516	-2.24825e-10
70424879	chr9:70424879:A:T	2.40593e-05	-0.483531	-0.918223	4.6121e-05	-1.5246	-0.94487
70425276	chr9:70425276:C:T	2.69768e-05	-0.167211	-1.12009	6.68543e-05	-0.982841	-1.11538
70425283	chr9:70425283:C:T	2.47445e-05	-0.46785	-0.905821	4.66492e-05	-1.52489	-0.933191
70425552	chr9:70425552:C:T	3.15101e-05	-0.502005	-0.629963	6.09685e-05	-1.52421	-0.666173
70426747	chr9:70426747:C:T	4.15578e-05	-1.01967e-10	-0.85519	0.000228926	-1.01967e-10	-0.867337
70427393	chr9:70427393:T:C	2.62311e-05	-0.452033	-0.863298	4.8548e-05	-1.52507	-0.893117
70428031	chr9:70428031:T:A	9.56526e-05	-0.0215516	-2.24825e-10	0.000335274	-0.485788	-2.24825e-10
70428097	chr9:70428097:A:G	2.59317e-05	-1.32681	-2.24825e-10	0.000255359	-0.758068	-2.24825e-10
70428389	chr9:70428389:G:T	2.62473e-05	-0.331604	-0.983109	4.29872e-05	-1.52285	-1.01698
70428495	chr9:70428495:G:A	3.15885e-05	-1.01967e-10	-1.12948	0.000177811	-1.01967e-10	-1.12002
70428512	chr9:70428512:A:G	2.63444e-05	-0.346421	-0.9646	4.36791e-05	-1.52345	-1.00041
70429333	chr9:70429333:G:A	2.48307e-05	-0.401652	-0.968543	4.3462e-05	-1.5249	-1.00395
70429499	chr9:70429499:A:G	2.4911e-05	-0.382033	-0.984933	4.2844e-05	-1.52454	-1.01863
70429529	chr9:70429529:A:C	3.3404e-05	-1.01967e-10	-1.0736	0.00018957	-1.01967e-10	-1.05598
70429639	chr9:70429639:C:T	0.000257876	1.85709	-0.886886	0.000189257	-0.160381	-0.897248
70429783	chr9:70429783:G:A	3.14853e-05	-1.01967e-10	-1.13275	0.000176572	-1.01967e-10	-1.12701
70429811	chr9:70429811:G:A	0.000596773	2.60708	-0.797813	7.25922e-05	-1.12806	-0.887816
70430221	chr9:70430221:C:T	8.85651e-05	-1.01967e-10	-0.0985358	0.000504679	-1.01967e-10	-0.0768137
70430832	chr9:70430832:G:A	0.000100131	-1.01967e-10	0.0242093	0.000576011	-1.01967e-10	0.05539
70430833	chr9:70430833:T:C	0.000115327	-1.01967e-10	0.1655	0.000662363	-1.01967e-10	0.195076
70431107	chr9:70431107:G:A	3.09848e-05	-1.01967e-10	-1.14878	0.000172574	-1.01967e-10	-1.14991
70431187	chr9:70431187:T:A	3.2336e-05	-1.01967e-10	-1.10609	0.000178911	-1.01967e-10	-1.11385
70431577	chr9:70431577:T:C	9.60019e-05	-0.0179063	-2.24825e-10	0.000335807	-0.484199	-2.24825e-10
70433531	chr9:70433531:G:A	5.71683e-05	-1.01967e-10	-0.536274	0.000328028	-1.01967e-10	-0.507637
70433810	chr9:70433810:A:C	5.99186e-05	-1.01967e-10	-0.489287	0.00033346	-1.01967e-10	-0.491215
70433839	chr9:70433839:TC:T	6.8766e-05	-1.01967e-10	-0.351565	0.000387874	-1.01967e-10	-0.340057
70433958	chr9:70433958:C:T	2.2097e-05	-1.48683	-2.24825e-10	0.00011868	-1.5243	-2.24825e-10
70434179	chr9:70434179:T:TG	3.44176e-05	-1.01967e-10	-1.04371	0.000193376	-1.01967e-10	-1.0361
70434326	chr9:70434326:G:C	6.01048e-05	-1.01967e-10	-0.486184	0.0003345	-1.01967e-10	-0.488099
70434341	chr9:70434341:A:G	0.00124395	3.23532	-0.691549	9.9989e-05	-0.926825	-0.768852
70434388	chr9:70434388:G:T	4.08461e-05	-1.01967e-10	-0.872463	0.000227635	-1.01967e-10	-0.872995
70434392	chr9:70434392:C:T	4.01446e-05	-1.01967e-10	-0.889786	0.000223723	-1.01967e-10	-0.89033
70434590	chr9:70434590:G:A	2.24463e-05	-1.47115	-2.24825e-10	0.000155142	-1.2564	-2.24825e-10
70434910	chr9:70434910:T:A	3.93788e-05	-1.01967e-10	-0.909045	0.000221619	-1.01967e-10	-0.899775
70435110	chr9:70435110:T:C	4.31031e-05	-1.01967e-10	-0.818679	0.000242297	-1.01967e-10	-0.810574
70435323	chr9:70435323:C:T	0.00111422	3.53461	-1.10097	7.90951e-05	-0.809307	-1.12078
70436167	chr9:70436167:T:A	3.17026e-05	-1.01967e-10	-1.12588	0.000176169	-1.01967e-10	-1.12929
70436198	chr9:70436198:A:C	0.000759496	1.92312	0.127264	0.000138108	-1.3011	-0.0716021
70436431	chr9:70436431:T:C	0.00146851	3.78803	-1.0783	8.81904e-05	-0.719696	-1.10154
70437020	chr9:70437020:C:T	2.06729e-05	-0.488727	-1.06472	0.000159131	-0.159904	-1.0711
70437075	chr9:70437075:A:G	4.08823e-05	-1.01967e-10	-0.871576	0.000227797	-1.01967e-10	-0.872281
70437244	chr9:70437244:A:G	8.99011e-05	-1.01967e-10	-0.0835639	0.000518178	-1.01967e-10	-0.0504182
70437269	chr9:70437269:A:G	0.00141144	3.74954	-1.07945	8.67326e-05	-0.735406	-1.1025
70437303	chr9:70437303:A:T	4.23242e-05	-1.01967e-10	-0.836915	0.00023584	-1.01967e-10	-0.837583
70437711	chr9:70437711:G:A	0.000233683	1.90356	-1.03186	0.000167533	-0.155847	-1.02371
70437992	chr9:70437992:G:C	0.00121729	3.62404	-1.10194	8.10754e-05	-0.784825	-1.12053
70438881	chr9:70438881:T:A	0.00126761	3.64644	-1.08382	8.29081e-05	-0.776932	-1.10607
70438945	chr9:70438945:G:A	0.00122901	3.62254	-1.09086	8.1681e-05	-0.786149	-1.11177
70439051	chr9:70439051:T:C	6.16189e-05	-1.01967e-10	-0.461306	0.00033969	-1.01967e-10	-0.472704
70439250	chr9:70439250:C:A	3.35684e-05	-1.01967e-10	-1.06869	0.000188989	-1.01967e-10	-1.05905
70439319	chr9:70439319:G:T	3.73036e-05	-1.01967e-10	-0.963185	0.000207953	-1.01967e-10	-0.963426
70439353	chr9:70439353:G:C	4.83832e-05	-1.01967e-10	-0.703121	0.000271595	-1.01967e-10	-0.696425
70439592	chr9:70439592:A:G	1.1551e-05	-1.5218	-0.613704	8.80386e-05	-1.18825	-0.634709
70440491	chr9:70440491:C:T	4.94625e-05	-1.01967e-10	-0.68106	0.000270254	-1.01967e-10	-0.701375
70440717	chr9:70440717:G:A	6.35957e-05	-1.01967e-10	-0.429729	0.00035046	-1.01967e-10	-0.44149
70440932	chr9:70440932:A:G	4.23292e-05	-1.01967e-10	-0.836796	0.000235868	-1.01967e-10	-0.837465
70441118	chr9:70441118:A:G	3.38493e-05	-1.01967e-10	-1.06036	0.000189597	-1.01967e-10	-1.05583
70441127	chr9:70441127:A:G	3.95958e-05	0.0228813	-0.926432	8.93723e-05	-0.892753	-0.915174
70441189	chr9:70441189:G:A	0.00129591	3.67757	-1.09288	8.32266e-05	-0.765783	-1.11339
70441298	chr9:70441298:C:T	0.000272235	2.04775	-1.02336	0.00018804	-0.0489517	-1.01513
70442014	chr9:70442014:T:C	0.00140071	3.73594	-1.07348	8.66041e-05	-0.741813	-1.09758
70442697	chr9:70442697:A:G	0.00032335	2.24519	-1.04872	0.000207829	0.0773338	-1.04135
70443139	chr9:70443139:A:G	8.58902e-06	-1.52057	-0.911222	6.51169e-05	-1.19902	-0.925531
70443160	chr9:70443160:T:C	3.12889e-05	-1.01967e-10	-1.13901	0.000174136	-1.01967e-10	-1.1409
70444263	chr9:70444263:C:T	3.96902e-05	-1.01967e-10	-0.901169	0.000222879	-1.01967e-10	-0.894109
70444631	chr9:70444631:G:A	2.27209e-05	-1.45899	-2.24825e-10	0.000160464	-1.22267	-2.24825e-10
70444709	chr9:70444709:G:T	5.53301e-05	-1.01967e-10	-0.568957	0.000306435	-1.01967e-10	-0.575731
70444756	chr9:70444756:C:T	4.23348e-05	-1.01967e-10	-0.836664	0.000235899	-1.01967e-10	-0.837334
70444901	chr9:70444901:G:A	1.02803e-05	-1.52436	-0.727684	8.28424e-05	-1.14538	-0.738415
70445121	chr9:70445121:C:A	0.000220189	1.81183	-0.999622	0.000168752	-0.181356	-0.990952
70445149	chr9:70445149:A:G	0.00143816	3.78813	-1.09928	8.64688e-05	-0.722477	-1.11848
70445247	chr9:70445247:A:C	5.86566e-05	-1.01967e-10	-0.510574	0.000323752	-1.01967e-10	-0.520759
70445271	chr9:70445271:G:A	0.00175972	3.88229	-0.99165	9.83104e-05	-0.685134	-1.02747
70445624	chr9:70445624:T:C	0.00134799	3.72724	-1.10315	8.42428e-05	-0.74551	-1.12152
70445643	chr9:70445643:A:G	3.1394e-05	-1.01967e-10	-1.13566	0.000175815	-1.01967e-10	-1.13131
70445927	chr9:70445927:A:G	4.32407e-05	-1.01967e-10	-0.815492	0.00024309	-1.01967e-10	-0.807303
70447168	chr9:70447168:C:T	3.1181e-05	-1.01967e-10	-1.14246	0.000174942	-1.01967e-10	-1.13628
70447323	chr9:70447323:G:T	9.94472e-05	-1.01967e-10	0.0173527	0.000566701	-1.01967e-10	0.0390944
70447522	chr9:70447522:G:A	2.17627e-05	-1.50207	-2.24825e-10	0.000121042	-1.5046	-2.24825e-10
70448019	chr9:70448019:C:T	0.00118883	3.62224	-1.12379	7.94779e-05	-0.787709	-1.13755
70448035	chr9:70448035:G:A	0.00197964	3.32305	-0.314657	0.000138374	-0.899071	-0.471706
70448338	chr9:70448338:T:C	0.00100028	3.45264	-1.12688	7.50253e-05	-0.847234	-1.13568
70448415	chr9:70448415:C:T	3.27136e-05	-1.01967e-10	-1.09448	0.000180815	-1.01967e-10	-1.10326
70448422	chr9:70448422:C:T	0.000220421	1.81337	-1.00011	0.000168893	-0.180019	-0.991454
70448741	chr9:70448741:G:T	3.64816e-05	-0.0482244	-0.937241	8.45805e-05	-0.936712	-0.926321
70448876	chr9:70448876:A:G	0.000702187	3.10234	-1.13041	6.6209e-05	-0.96596	-1.14196
70449454	chr9:70449454:C:T	4.16293e-05	-1.01967e-10	-0.853469	0.000231441	-1.01967e-10	-0.85641
70449554	chr9:70449554:A:G	3.51083e-05	-1.01967e-10	-1.02384	0.000196313	-1.01967e-10	-1.02103
70449803	chr9:70449803:G:A	3.4711e-05	-1.01967e-10	-1.03522	0.000194531	-1.01967e-10	-1.03014
70449982	chr9:70449982:G:A	3.12929e-05	-1.01967e-10	-1.13888	0.000175768	-1.01967e-10	-1.13157
70450096	chr9:70450096:T:A	2.28471e-05	-0.54899	-0.904459	6.29532e-05	-1.27596	-0.882389
70450181	chr9:70450181:G:A	0.000147787	-1.01967e-10	0.413501	0.000868403	-1.01967e-10	0.465919
70450403	chr9:70450403:G:A	0.00118263	3.53914	-1.04592	8.19056e-05	-0.819249	-1.07592
70450625	chr9:70450625:A:AT	5.95965e-05	-1.01967e-10	-0.494678	0.000341345	-1.01967e-10	-0.467844
70450811	chr9:70450811:G:A	1.07481e-05	-1.45678	-0.750758	6.37279e-05	-1.37723	-0.768885
70450838	chr9:70450838:C:T	0.00125902	3.69683	-1.14101	8.08521e-05	-0.76011	-1.14801
70451108	chr9:70451108:T:C	0.000131102	-1.01967e-10	0.293703	0.000762652	-1.01967e-10	0.336065
70451215	chr9:70451215:G:C	7.8648e-06	-1.50813	-1.01175	5.54352e-05	-1.25892	-1.0266
70451508	chr9:70451508:G:A	0.00131828	3.74194	-1.14014	8.2276e-05	-0.74308	-1.14758
70451600	chr9:70451600:AT:A	0.000213372	1.78332	-1.00256	0.000165199	-0.19964	-0.993947
70451601	chr9:70451601:T:C	3.16391e-05	-1.01967e-10	-1.12788	0.00017429	-1.01967e-10	-1.14001
70451637	chr9:70451637:A:AC	0.00177201	4.02411	-1.12651	9.28681e-05	-0.630207	-1.13935
70452156	chr9:70452156:T:C	3.18771e-05	-1.01967e-10	-1.12038	0.000178466	-1.01967e-10	-1.11634
70452642	chr9:70452642:G:T	0.00141709	3.79442	-1.12034	8.51504e-05	-0.723295	-1.13302
70452702	chr9:70452702:T:C	8.38462e-06	-1.48305	-0.97283	5.38467e-05	-1.32912	-0.985474
70452722	chr9:70452722:T:C	2.88008e-05	-0.443823	-0.778049	7.69227e-05	-1.22334	-0.734596
70452909	chr9:70452909:G:T	0.000112506	-1.01967e-10	0.140734	0.000652617	-1.01967e-10	0.180253
70453030	chr9:70453030:CA:C	0.00178612	3.95777	-1.05225	9.6058e-05	-0.659492	-1.07629
70453069	chr9:70453069:G:A	0.00015609	-1.01967e-10	0.468159	0.000899274	-1.01967e-10	0.500851
70453405	chr9:70453405:A:G	3.11673e-05	-1.01967e-10	-1.1429	0.000174844	-1.01967e-10	-1.13684
70453550	chr9:70453550:C:CTG	0.00154095	3.89381	-1.13593	8.9404e-05	-0.683328	-1.12424
70453773	chr9:70453773:AT:A	7.83903e-05	-1.01967e-10	-0.220573	0.0004534	-1.01967e-10	-0.183963
70453871	chr9:70453871:T:C	0.00138619	3.79414	-1.1421	8.53822e-05	-0.716581	-1.13702
70454021	chr9:70454021:T:C	4.23406e-05	-1.01967e-10	-0.836527	0.000235932	-1.01967e-10	-0.837195
70454064	chr9:70454064:A:G	8.10327e-06	-1.481	-1.00901	5.17847e-05	-1.33319	-1.02045
70454217	chr9:70454217:C:T	0.0013872	3.79524	-1.14248	8.51803e-05	-0.723553	-1.13241
70454555	chr9:70454555:A:G	0.00146804	3.84554	-1.13614	8.77058e-05	-0.702269	-1.12448
70454636	chr9:70454636:G:A	3.88442e-05	-1.01967e-10	-0.922715	0.000218939	-1.01967e-10	-0.911944
70454736	chr9:70454736:A:G	9.1298e-05	-1.01967e-10	-0.068145	0.000507455	-1.01967e-10	-0.0713294
70455026	chr9:70455026:T:C	4.99468e-05	-0.671315	-2.24825e-10	0.000195802	-1.02363	-2.24825e-10
70455085	chr9:70455085:A:G	0.00166802	3.96781	-1.1307	9.26533e-05	-0.654625	-1.11725
70455122	chr9:70455122:G:A	0.000148982	-1.01967e-10	0.421551	0.00087555	-1.01967e-10	0.474116
70455309	chr9:70455309:C:T	0.00145864	3.79859	-1.0956	8.7407e-05	-0.718412	-1.11175
70455368	chr9:70455368:C:T	0.00142043	3.81692	-1.14048	8.61955e-05	-0.713619	-1.1305
70455464	chr9:70455464:A:T	4.24765e-05	-1.01967e-10	-0.833324	0.000236724	-1.01967e-10	-0.833842
70455618	chr9:70455618:T:C	5.94238e-05	-1.01967e-10	-0.497579	0.000340338	-1.01967e-10	-0.470797
70455702	chr9:70455702:T:A	0.00180278	4.05516	-1.14035	9.48576e-05	-0.618043	-1.13032
70455949	chr9:70455949:T:C	0.000135777	0.328739	-2.24825e-10	0.000462594	-0.163888	-2.24825e-10
70456020	chr9:70456020:G:A	3.71691e-05	-1.01967e-10	-0.966796	0.000206938	-1.01967e-10	-0.968319
70456067	chr9:70456067:T:C	2.18509e-05	-1.49803	-2.24825e-10	0.000148581	-1.29961	-2.24825e-10
70456134	chr9:70456134:GAAGGCAGCAGCCTCCC:G	7.65e-06	-1.468	-1.07957	4.69099e-05	-1.35763	-1.09487
70456461	chr9:70456461:C:T	3.41297e-05	-1.01967e-10	-1.05211	0.000190781	-1.01967e-10	-1.04961
70456507	chr9:70456507:A:G	3.88678e-05	-1.01967e-10	-0.922107	0.000219075	-1.01967e-10	-0.911323
70456793	chr9:70456793:C:T	7.50253e-06	-1.50242	-1.06461	5.19199e-05	-1.27772	-1.07332
70456926	chr9:70456926:G:A	4.89699e-05	-1.01967e-10	-0.691068	0.000279238	-1.01967e-10	-0.668673
70456942	chr9:70456942:C:T	0.000111868	-1.01967e-10	0.135048	0.00064245	-1.01967e-10	0.164553
70457170	chr9:70457170:T:C	2.12672e-05	-1.52511	-2.24825e-10	0.000119705	-1.51571	-2.24825e-10
70457877	chr9:70457877:T:C	3.48344e-05	-1.01967e-10	-1.03167	0.000198019	-1.01967e-10	-1.01237
70457930	chr9:70457930:C:T	2.55865e-05	-1.34021	-2.24825e-10	0.000123753	-1.48245	-2.24825e-10
70458052	chr9:70458052:C:T	0.00042762	2.62033	-1.14437	5.87764e-05	-1.07821	-1.14878
70458257	chr9:70458257:G:A	6.19718e-05	-1.01967e-10	-0.455595	0.000355235	-1.01967e-10	-0.427959
70458266	chr9:70458266:G:A	3.09466e-05	-1.01967e-10	-1.15001	0.000172576	-1.01967e-10	-1.1499
70458337	chr9:70458337:C:A	2.24691e-05	-0.507182	-0.962951	8.60917e-05	-0.886121	-0.959203
70458468	chr9:70458468:T:TAC	0.000108348	0.884642	-0.781563	0.00013533	-0.597392	-0.795629
70458635	chr9:70458635:G:A	7.32908e-05	-1.01967e-10	-0.287839	0.000417798	-1.01967e-10	-0.26574
70458969	chr9:70458969:A:G	3.47134e-05	-1.01967e-10	-1.03515	0.000194543	-1.01967e-10	-1.03008
70459215	chr9:70459215:C:G	5.29003e-05	-1.01967e-10	-0.613866	0.000302193	-1.01967e-10	-0.589672
70459267	chr9:70459267:G:A	3.10721e-05	-1.01967e-10	-1.14596	0.000173559	-1.01967e-10	-1.14422
70459354	chr9:70459354:C:A	6.14816e-05	-1.01967e-10	-0.463537	0.000352364	-1.01967e-10	-0.436071
70459411	chr9:70459411:G:A	1.02497e-05	-1.15053	-1.1045	7.0822e-05	-0.93191	-1.10866
70459439	chr9:70459439:C:T	6.232e-05	-1.01967e-10	-0.449992	0.000357273	-1.01967e-10	-0.422236
70459538	chr9:70459538:A:C	3.46393e-05	-1.01967e-10	-1.03728	0.000195342	-1.01967e-10	-1.02598
70459747	chr9:70459747:G:A	3.46836e-05	-1.01967e-10	-1.03601	0.000194373	-1.01967e-10	-1.03096
70459855	chr9:70459855:TGA:T	1.4438e-05	-0.788811	-1.1236	5.91623e-05	-1.10151	-1.11894
70459937	chr9:70459937:A:G	9.47101e-05	-1.01967e-10	-0.0314535	0.00052909	-1.01967e-10	-0.0295778
70460042	chr9:70460042:T:C	0.000181861	-1.01967e-10	0.62097	0.00105676	-1.01967e-10	0.662226
70460126	chr9:70460126:T:C	5.42062e-05	-1.01967e-10	-0.589479	0.000307744	-1.01967e-10	-0.57147
70460127	chr9:70460127:AAG:A	5.42062e-05	-1.01967e-10	-0.589479	0.000307744	-1.01967e-10	-0.57147
70460226	chr9:70460226:C:G	5.51579e-05	-1.01967e-10	-0.572073	0.00031326	-1.01967e-10	-0.553705
70460689	chr9:70460689:A:G	3.80561e-05	-0.943211	-2.24825e-10	0.000140076	-1.35855	-2.24825e-10
70460836	chr9:70460836:G:A	0.000201135	1.74511	-1.02341	0.000181454	-0.0803171	-1.01942
70461203	chr9:70461203:G:A	7.44825e-05	0.827478	-1.09919	9.42506e-05	-0.651749	-1.10303
70461238	chr9:70461238:T:G	6.92765e-05	0.762789	-1.10696	9.03452e-05	-0.686625	-1.11047
70461366	chr9:70461366:C:A	0.000108044	0.100267	-2.24825e-10	0.000545492	0.000951627	-2.24825e-10
70462165	chr9:70462165:C:T	5.56214e-05	-1.01967e-10	-0.563706	0.000318094	-1.01967e-10	-0.538389
70462277	chr9:70462277:G:C	4.90892e-05	-1.01967e-10	-0.688634	0.000273466	-1.01967e-10	-0.68956
70462282	chr9:70462282:C:A	1.29329e-05	-1.48964	-0.532859	8.28097e-05	-1.31641	-0.56778
70462795	chr9:70462795:G:A	0.000136966	-1.01967e-10	0.337462	0.000759914	-1.01967e-10	0.332468
70463110	chr9:70463110:TTTCA:T	3.11664e-05	-1.01967e-10	-1.14293	0.000174175	-1.01967e-10	-1.14068
70463244	chr9:70463244:C:T	4.40179e-05	-1.01967e-10	-0.797677	0.000245232	-1.01967e-10	-0.798531
70463513	chr9:70463513:G:A	4.92524e-05	-1.01967e-10	-0.685317	0.000277673	-1.01967e-10	-0.674292
70463910	chr9:70463910:C:T	3.20574e-05	-1.01967e-10	-1.11475	0.00017903	-1.01967e-10	-1.11318
70464255	chr9:70464255:C:T	0.000137282	-1.01967e-10	0.33976	0.000776057	-1.01967e-10	0.353489
70464376	chr9:70464376:CT:C	3.20296e-05	-1.01967e-10	-1.11561	0.000178871	-1.01967e-10	-1.11407
70464393	chr9:70464393:C:T	3.11441e-05	-1.01967e-10	-1.14365	0.000174029	-1.01967e-10	-1.14151
70464412	chr9:70464412:G:A	5.0067e-05	-1.01967e-10	-0.668913	0.000282332	-1.01967e-10	-0.657655
70464499	chr9:70464499:C:T	5.88569e-05	-1.01967e-10	-0.507166	0.000337017	-1.01967e-10	-0.480603
70464604	chr9:70464604:G:A	0.000121462	-1.01967e-10	0.217324	0.000696205	-1.01967e-10	0.244907
70464615	chr9:70464615:G:A	8.97272e-06	-1.3303	-1.05778	4.22498e-05	-1.48082	-1.07632
70465020	chr9:70465020:T:C	4.33383e-05	-0.813237	-2.24825e-10	0.000137511	-1.37703	-2.24825e-10
70465451	chr9:70465451:T:G	0.000906619	2.84115	-0.613698	0.000280108	-0.0844458	-0.581116
70465570	chr9:70465570:G:A	0.000154676	-1.01967e-10	0.45906	0.000900053	-1.01967e-10	0.501717
70465671	chr9:70465671:G:A	3.83641e-05	-1.01967e-10	-0.935153	0.000214972	-1.01967e-10	-0.93023
70465742	chr9:70465742:G:C	0.000207832	1.72583	-0.971378	0.000187141	-0.102307	-0.966567
70465755	chr9:70465755:G:A	4.62618e-05	-1.01967e-10	-0.747957	0.000257893	-1.01967e-10	-0.74819
70465814	chr9:70465814:C:T	4.05784e-05	-1.01967e-10	-0.879038	0.00022605	-1.01967e-10	-0.879981
70466551	chr9:70466551:G:A	3.44572e-05	-1.01967e-10	-1.04256	0.000189693	-1.01967e-10	-1.05533
70466730	chr9:70466730:G:C	3.60273e-05	-1.01967e-10	-0.997998	0.000201649	-1.01967e-10	-0.994208
70467220	chr9:70467220:A:G	3.49031e-05	-1.01967e-10	-1.0297	0.000196174	-1.01967e-10	-1.02173
70467284	chr9:70467284:C:T	5.15983e-05	0.400664	-1.03945	0.000163567	-0.165484	-1.03803
70467496	chr9:70467496:T:C	3.84032e-05	-1.01967e-10	-0.934134	0.000215193	-1.01967e-10	-0.9292
70467674	chr9:70467674:C:T	4.88084e-05	-1.01967e-10	-0.694371	0.000274944	-1.01967e-10	-0.684168
70467847	chr9:70467847:G:T	0.000110838	-1.01967e-10	0.125793	0.000641655	-1.01967e-10	0.163315
70468319	chr9:70468319:A:G	0.000122696	-1.01967e-10	0.227438	0.000711412	-1.01967e-10	0.266515
70468403	chr9:70468403:A:G	3.41117e-05	-1.01967e-10	-1.05263	0.000187907	-1.01967e-10	-1.06479
70469208	chr9:70469208:C:T	5.62374e-05	-1.01967e-10	-0.552692	0.000318253	-1.01967e-10	-0.537891
70469566	chr9:70469566:C:T	4.05608e-05	-1.01967e-10	-0.879472	0.000225952	-1.01967e-10	-0.880414
70469623	chr9:70469623:A:T	9.13471e-06	-1.29586	-1.07434	4.09508e-05	-1.52288	-1.06549
70469682	chr9:70469682:T:A	6.96753e-05	-1.01967e-10	-0.338428	0.000400642	-1.01967e-10	-0.30767
70469863	chr9:70469863:CT:C	8.16713e-06	-1.37391	-1.10825	4.16277e-05	-1.45549	-1.11648
70469895	chr9:70469895:A:G	4.30639e-05	-1.01967e-10	-0.81959	0.000242241	-1.01967e-10	-0.810805
70470308	chr9:70470308:T:A	3.44451e-05	-1.01967e-10	-1.04291	0.000193723	-1.01967e-10	-1.03431
70470371	chr9:70470371:G:A	3.96648e-05	-1.01967e-10	-0.901809	0.000224216	-1.01967e-10	-0.888125
70470756	chr9:70470756:G:A	2.18359e-05	-1.49872	-2.24825e-10	0.000145734	-1.31895	-2.24825e-10
70470773	chr9:70470773:A:C	9.23173e-06	-1.2968	-1.06283	4.14109e-05	-1.4947	-1.08249
70471285	chr9:70471285:G:A	4.06197e-05	-1.01967e-10	-0.87802	0.00022628	-1.01967e-10	-0.878963
70471780	chr9:70471780:A:G	0.00445716	4.92479	-1.1048	0.000140212	-0.277482	-1.0801
70471809	chr9:70471809:C:T	4.25805e-05	-1.01967e-10	-0.830878	0.000238832	-1.01967e-10	-0.824978
70471921	chr9:70471921:A:T	4.06e-05	-1.01967e-10	-0.878507	0.000226169	-1.01967e-10	-0.879456
70471997	chr9:70471997:C:T	3.32871e-05	-1.01967e-10	-1.07711	0.000183966	-1.01967e-10	-1.08599
70472101	chr9:70472101:T:C	3.9384e-05	-1.01967e-10	-0.908914	0.000221492	-1.01967e-10	-0.900352
70472132	chr9:70472132:T:C	8.76726e-06	-1.29975	-1.1115	3.97666e-05	-1.49349	-1.12422
70472255	chr9:70472255:C:A	3.1554e-05	-1.01967e-10	-1.13057	0.000175305	-1.01967e-10	-1.13421
70472773	chr9:70472773:A:G	3.83638e-05	-1.01967e-10	-0.93516	0.000214971	-1.01967e-10	-0.930234
70472920	chr9:70472920:GCT:G	4.89095e-05	-1.01967e-10	-0.692303	0.000275807	-1.01967e-10	-0.681037
70473112	chr9:70473112:G:A	1.82892e-05	-0.589879	-1.08608	5.34813e-05	-1.23969	-1.08171
70473153	chr9:70473153:C:T	0.00560007	5.14961	-1.10135	0.000155015	-0.178568	-1.07864
70473418	chr9:70473418:G:A	3.58135e-05	-1.01967e-10	-1.00395	0.000200482	-1.01967e-10	-1.00001
70474099	chr9:70474099:T:G	3.09489e-05	-1.01967e-10	-1.14994	0.000172635	-1.01967e-10	-1.14955
70475057	chr9:70475057:T:C	1.11816e-05	-1.16619	-1.00181	4.4835e-05	-1.50932	-0.988429
70476144	chr9:70476144:T:A	1.01074e-05	-1.19874	-1.07027	4.14604e-05	-1.51554	-1.06045
70476195	chr9:70476195:C:T	4.55539e-05	-1.01967e-10	-0.763378	0.000252419	-1.01967e-10	-0.769647
70476327	chr9:70476327:G:A	1.38881e-05	-0.932548	-1.01869	4.83892e-05	-1.40897	-1.01249
70476344	chr9:70476344:C:T	3.63359e-05	-1.01967e-10	-0.989469	0.000203873	-1.01967e-10	-0.98324
70476547	chr9:70476547:C:A	3.30585e-05	-1.01967e-10	-1.08399	0.000182509	-1.01967e-10	-1.09394
70476573	chr9:70476573:T:C	4.50568e-05	-1.01967e-10	-0.774351	0.000249661	-1.01967e-10	-0.780634
70476933	chr9:70476933:T:C	0.000125199	0.24763	-2.24825e-10	0.000443078	-0.20699	-2.24825e-10
70476992	chr9:70476992:C:A	3.87183e-05	-1.01967e-10	-0.925962	0.000215707	-1.01967e-10	-0.926817
70477260	chr9:70477260:G:T	3.34446e-05	-1.01967e-10	-1.07238	0.000184771	-1.01967e-10	-1.08162
70477544	chr9:70477544:C:T	0.0031689	4.18225	-0.703387	0.000137436	-0.598633	-0.778943
70477646	chr9:70477646:C:T	3.51663e-05	-1.01967e-10	-1.02219	0.000197926	-1.01967e-10	-1.01284
70477756	chr9:70477756:T:C	3.56815e-05	-1.01967e-10	-1.00764	0.00020093	-1.01967e-10	-0.99778
70477908	chr9:70477908:C:T	3.46855e-05	-1.01967e-10	-1.03595	0.000191723	-1.01967e-10	-1.04468
70478256	chr9:70478256:G:A	1.38151e-05	-0.904292	-1.05222	0.000101301	-0.624398	-1.05824
70478286	chr9:70478286:G:A	0.00237142	4.23972	-1.05076	0.000774569	1.39465	-1.04308
70478336	chr9:70478336:T:G	0.000138686	-1.01967e-10	0.349935	0.000805972	-1.01967e-10	0.391312
70478502	chr9:70478502:G:A	3.19398e-05	-1.01967e-10	-1.11842	0.000177566	-1.01967e-10	-1.12139
70478660	chr9:70478660:C:T	1.22726e-05	-0.967188	-1.10772	4.11208e-05	-1.50044	-1.08378
70478883	chr9:70478883:G:A	3.87476e-05	-1.01967e-10	-0.925207	0.000217117	-1.01967e-10	-0.9203
70478952	chr9:70478952:G:A	3.35463e-05	-1.01967e-10	-1.06935	0.00018499	-1.01967e-10	-1.08043
70478977	chr9:70478977:T:A	3.35169e-05	-1.01967e-10	-1.07022	0.00018484	-1.01967e-10	-1.08125
70479119	chr9:70479119:G:A	8.80958e-06	-1.25684	-1.1496	3.76642e-05	-1.52303	-1.149
70479274	chr9:70479274:T:C	0.000118279	-1.01967e-10	0.19077	0.000687378	-1.01967e-10	0.232148
70479618	chr9:70479618:CTTAA:C	3.43618e-05	-1.01967e-10	-1.04533	0.000193233	-1.01967e-10	-1.03684
70479619	chr9:70479619:T:C	0.00369605	4.61378	-0.98103	0.000128755	-0.419879	-1.02295
70479633	chr9:70479633:G:A	0.000128969	-1.01967e-10	0.277298	0.000748673	-1.01967e-10	0.317565
70479655	chr9:70479655:T:C	4.24212e-05	-1.01967e-10	-0.834625	0.000236338	-1.01967e-10	-0.835475
70479829	chr9:70479829:G:A	0.00162965	3.68225	-0.868402	0.000637406	1.01119	-0.85452
70479945	chr9:70479945:T:C	6.36938e-05	-1.01967e-10	-0.428187	0.000365249	-1.01967e-10	-0.400157
70480098	chr9:70480098:T:A	3.16448e-05	-1.01967e-10	-1.1277	0.000176048	-1.01967e-10	-1.12998
70480123	chr9:70480123:T:C	3.8886e-05	-1.01967e-10	-0.92164	0.000220012	-1.01967e-10	-0.907056
70480274	chr9:70480274:C:T	3.4064e-05	-1.01967e-10	-1.05403	0.000191484	-1.01967e-10	-1.04593
70480403	chr9:70480403:G:C	5.35179e-05	-1.01967e-10	-0.602258	0.00030581	-1.01967e-10	-0.577773
70480442	chr9:70480442:C:CT	3.62221e-05	-1.01967e-10	-0.992605	0.000199332	-1.01967e-10	-1.00577
70480878	chr9:70480878:T:G	0.000420939	2.54361	-1.0834	9.98453e-05	-0.597161	-1.09995
70480970	chr9:70480970:C:A	0.00225151	4.22143	-1.08435	0.000732819	1.38917	-1.093
70481302	chr9:70481302:C:A	5.1863e-05	-1.01967e-10	-0.633669	0.000293132	-1.01967e-10	-0.620113
70481315	chr9:70481315:T:G	3.15902e-05	-1.01967e-10	-1.12943	0.000175098	-1.01967e-10	-1.13539
70481343	chr9:70481343:T:C	4.46492e-05	-1.01967e-10	-0.783438	0.000248486	-1.01967e-10	-0.785351
70481492	chr9:70481492:G:A	0.00461265	4.97227	-1.11798	0.00013442	-0.265024	-1.13474
70481719	chr9:70481719:T:C	1.43101e-05	-0.794541	-1.12677	4.57033e-05	-1.35088	-1.12768
70481812	chr9:70481812:G:T	3.18712e-05	-1.01967e-10	-1.12057	0.000178667	-1.01967e-10	-1.11522
70482158	chr9:70482158:C:T	3.66273e-05	-1.01967e-10	-0.981481	0.000201447	-1.01967e-10	-0.99521
70482861	chr9:70482861:G:A	7.73633e-05	-0.233762	-2.24825e-10	0.00026306	-0.728356	-2.24825e-10
70482881	chr9:70482881:G:A	3.89004e-05	-1.01967e-10	-0.92127	0.000218633	-1.01967e-10	-0.91334
70482905	chr9:70482905:A:G	4.052e-05	-1.01967e-10	-0.88048	0.000227708	-1.01967e-10	-0.872671
70483178	chr9:70483178:A:G	2.05946e-05	-1.34587	-0.211378	0.000105651	-1.47105	-0.169551
70483476	chr9:70483476:C:T	6.26994e-05	-1.01967e-10	-0.443922	0.000351557	-1.01967e-10	-0.438364
70483482	chr9:70483482:G:A	4.3678e-05	-1.01967e-10	-0.80543	0.000245907	-1.01967e-10	-0.795782
70483619	chr9:70483619:C:T	1.52147e-05	-0.71935	-1.14066	3.93628e-05	-1.48581	-1.1421
70483958	chr9:70483958:G:A	0.000134635	-1.01967e-10	0.320294	0.000784781	-1.01967e-10	0.364668
70484162	chr9:70484162:A:G	3.26269e-05	-1.01967e-10	-1.09714	0.000182198	-1.01967e-10	-1.09564
70484287	chr9:70484287:A:G	0.0121952	5.83599	-1.00947	0.000153404	-0.22625	-1.04141
70484538	chr9:70484538:T:C	0.00403928	4.81882	-1.09728	8.57049e-05	-0.730843	-1.11898
70484910	chr9:70484910:G:C	5.77781e-05	-1.01967e-10	-0.525665	0.000312549	-1.01967e-10	-0.555977
70485053	chr9:70485053:T:C	3.77634e-05	-1.01967e-10	-0.950932	0.000212199	-1.01967e-10	-0.943212
70485212	chr9:70485212:G:A	0.000100721	-1.01967e-10	0.0300797	0.000585315	-1.01967e-10	0.071414
70485505	chr9:70485505:G:A	3.15807e-05	-1.01967e-10	-1.12973	0.00017538	-1.01967e-10	-1.13378
70485570	chr9:70485570:A:C	3.95172e-05	-1.01967e-10	-0.905538	0.000218206	-1.01967e-10	-0.915299
70485743	chr9:70485743:C:T	4.23344e-05	-1.01967e-10	-0.836673	0.000242772	-1.01967e-10	-0.808612
70485827	chr9:70485827:T:G	0.000116342	-1.01967e-10	0.174257	0.000669402	-1.01967e-10	0.205648
70485887	chr9:70485887:T:C	9.18129e-06	-1.40123	-0.963876	6.06882e-05	-1.25343	-0.941556
70486243	chr9:70486243:T:C	9.52315e-06	-1.39514	-0.933404	6.31966e-05	-1.24456	-0.909922
70486254	chr9:70486254:T:A	3.86259e-05	-1.01967e-10	-0.928351	0.000220287	-1.01967e-10	-0.905805
70486527	chr9:70486527:C:T	4.48477e-05	-1.01967e-10	-0.779002	0.000250621	-1.01967e-10	-0.776797
70486739	chr9:70486739:C:T	3.23606e-05	-1.01967e-10	-1.10533	0.000181023	-1.01967e-10	-1.10211
70486919	chr9:70486919:A:G	4.22074e-05	-1.01967e-10	-0.839678	0.000231011	-1.01967e-10	-0.858272
70487164	chr9:70487164:C:T	1.81713e-05	-0.660254	-1.02218	4.35988e-05	-1.4746	-1.0511
70487226	chr9:70487226:C:T	3.24187e-05	-1.01967e-10	-1.10354	0.000179806	-1.01967e-10	-1.10886
70487377	chr9:70487377:G:A	3.45451e-05	-1.01967e-10	-1.04001	0.000195172	-1.01967e-10	-1.02685
70487396	chr9:70487396:C:T	3.43087e-05	-1.01967e-10	-1.04688	0.00019376	-1.01967e-10	-1.03412
70487478	chr9:70487478:G:A	4.60688e-05	-1.01967e-10	-0.752137	0.000259112	-1.01967e-10	-0.743477
70487645	chr9:70487645:T:C	0.000553472	2.88054	-1.1466	0.000101325	-0.534134	-1.14827
70487797	chr9:70487797:T:G	7.76634e-06	-1.42314	-1.10933	5.07436e-05	-1.26906	-1.10489
70487862	chr9:70487862:G:A	0.0140099	6.0512	-1.08595	0.000136925	-0.271372	-1.10993
70487908	chr9:70487908:T:C	0.0200236	6.36701	-1.04462	0.000183749	-0.012721	-1.07444
70488050	chr9:70488050:C:T	3.39903e-05	-1.01967e-10	-1.0562	0.000189367	-1.01967e-10	-1.05705
70488091	chr9:70488091:T:C	0.000120714	0.211149	-2.24825e-10	0.00060186	0.0992888	-2.24825e-10
70488225	chr9:70488225:T:A	0.00878649	5.64797	-1.14927	0.000112821	-0.433708	-1.14123
70488310	chr9:70488310:G:A	0.01424	6.07395	-1.09242	0.00013739	-0.262867	-1.11505
70488692	chr9:70488692:T:A	6.12674e-05	-0.467027	-2.24825e-10	0.000242782	-0.808572	-2.24825e-10
70488956	chr9:70488956:T:C	4.54565e-05	-1.01967e-10	-0.765519	0.000248266	-1.01967e-10	-0.786235
70489082	chr9:70489082:G:T	2.37917e-05	-0.692143	-0.720795	5.70402e-05	-1.48283	-0.774153
70489342	chr9:70489342:G:A	6.04669e-05	-1.01967e-10	-0.480178	0.000329888	-1.01967e-10	-0.501984
70489515	chr9:70489515:G:A	2.13229e-05	-1.52249	-2.24825e-10	0.000146696	-1.31238	-2.24825e-10
70489967	chr9:70489967:T:A	0.0141699	6.126	-1.1494	0.000135462	-0.250349	-1.14169
70490322	chr9:70490322:C:A	0.01662	5.25148	-0.115388	0.00016678	-0.854761	-0.329303
70490581	chr9:70490581:T:G	0.00526105	5.13582	-1.15001	9.25095e-05	-0.62746	-1.14597
70490744	chr9:70490744:C:T	0.0156537	6.22616	-1.14998	0.000141188	-0.205916	-1.14473
70490810	chr9:70490810:C:T	0.0131642	6.05182	-1.14883	0.000131724	-0.280174	-1.13985
70491294	chr9:70491294:C:T	3.66846e-05	-1.01967e-10	-0.979918	0.000204332	-1.01967e-10	-0.980993
70491295	chr9:70491295:C:T	3.32991e-05	-1.01967e-10	-1.07674	0.000184432	-1.01967e-10	-1.08346
70491391	chr9:70491391:G:A	3.37587e-05	-1.01967e-10	-1.06304	0.000188112	-1.01967e-10	-1.0637
70491690	chr9:70491690:A:G	0.0350687	6.02635	-0.143558	0.000200429	-0.644906	-0.355369
70492186	chr9:70492186:T:A	0.0107953	5.85361	-1.14902	0.000121394	-0.359499	-1.1422
70493087	chr9:70493087:C:T	3.10041e-05	-1.01967e-10	-1.14815	0.00017315	-1.01967e-10	-1.14658
70493435	chr9:70493435:T:C	0.00736357	5.45993	-1.1379	0.00010348	-0.514998	-1.14636
70493564	chr9:70493564:C:T	3.28292e-05	-1.01967e-10	-1.09096	0.000182381	-1.01967e-10	-1.09464
70493606	chr9:70493606:C:T	8.35853e-06	-1.41779	-1.0412	4.27607e-05	-1.50973	-1.03538
70493637	chr9:70493637:G:A	2.29643e-05	-0.461316	-0.987017	4.9648e-05	-1.42225	-0.973531
70493733	chr9:70493733:T:G	3.14785e-05	-1.01967e-10	-1.13297	0.000175488	-1.01967e-10	-1.13317
70493803	chr9:70493803:T:C	3.57092e-05	-1.01967e-10	-1.00686	0.000200311	-1.01967e-10	-1.00087
70493839	chr9:70493839:A:G	3.26908e-05	-1.01967e-10	-1.09518	0.000180726	-1.01967e-10	-1.10376
70493969	chr9:70493969:T:C	3.38439e-05	-1.01967e-10	-1.06052	0.000188589	-1.01967e-10	-1.06117
70494140	chr9:70494140:T:C	0.0694464	7.71598	-1.14995	0.000166551	-0.0366461	-1.14879
70494258	chr9:70494258:A:G	8.63236e-06	-1.42038	-1.00638	4.42714e-05	-1.51084	-0.999556
70494431	chr9:70494431:A:G	0.0845146	7.91143	-1.14903	0.000180601	0.042164	-1.14661
70494981	chr9:70494981:C:T	3.13906e-05	-1.01967e-10	-1.13577	0.000174452	-1.01967e-10	-1.13909
70494984	chr9:70494984:C:T	3.13652e-05	-1.01967e-10	-1.13658	0.000174573	-1.01967e-10	-1.13839
70495207	chr9:70495207:G:A	5.08068e-05	-1.01967e-10	-0.654243	0.000286021	-1.01967e-10	-0.644671
70495318	chr9:70495318:T:C	8.52639e-06	-1.37993	-1.05918	4.26542e-05	-1.49379	-1.05382
70495503	chr9:70495503:G:A	4.47748e-05	-1.01967e-10	-0.780629	0.00025214	-1.01967e-10	-0.770751
70495585	chr9:70495585:G:A	2.15689e-05	-0.553331	-0.957689	4.98083e-05	-1.44952	-0.943036
70495972	chr9:70495972:C:T	0.0182483	6.37795	-1.14839	0.000151522	-0.130271	-1.14974
70496151	chr9:70496151:C:T	7.0836e-06	-1.47617	-1.14832	3.76429e-05	-1.52484	-1.14776
70496186	chr9:70496186:C:A	3.13652e-05	-1.01967e-10	-1.13658	0.000174573	-1.01967e-10	-1.13839
70496233	chr9:70496233:T:A	0.000163294	-1.01967e-10	0.513278	0.000943017	-1.01967e-10	0.548347
70496259	chr9:70496259:T:C	0.0232741	6.62069	-1.14787	0.00016796	-0.0275132	-1.1495
70496355	chr9:70496355:T:G	3.11981e-05	-1.01967e-10	-1.14192	0.000174222	-1.01967e-10	-1.14041
70497637	chr9:70497637:C:T	8.3679e-06	-1.39259	-1.06528	5.5762e-05	-1.22006	-1.05958
70497638	chr9:70497638:A:G	0.00101627	3.4827	-1.14108	0.000133343	-0.264496	-1.14332
70497751	chr9:70497751:G:A	4.10385e-05	-1.01967e-10	-0.867764	0.000233683	-1.01967e-10	-0.846773
70497814	chr9:70497814:G:A	1.77582e-05	-0.567012	-1.13841	4.09696e-05	-1.45361	-1.1343
70498466	chr9:70498466:C:G	3.30625e-05	-1.01967e-10	-1.08387	0.000183038	-1.01967e-10	-1.09105
70498890	chr9:70498890:A:G	0.0453037	7.07355	-0.934683	0.000143972	-0.308087	-1.02303
70499297	chr9:70499297:C:CT	3.59555e-05	-1.01967e-10	-0.999993	0.000201017	-1.01967e-10	-0.997345
70500261	chr9:70500261:C:T	1.14092e-05	-1.26765	-0.880196	8.06503e-05	-1.0565	-0.854117
70500646	chr9:70500646:G:A	0.0237782	6.54272	-1.04847	0.000109025	-0.501399	-1.10776
70500882	chr9:70500882:G:C	0.000446383	2.66659	-1.14769	8.49549e-05	-0.714299	-1.14432
70500992	chr9:70500992:A:T	3.57002e-05	-1.01967e-10	-1.00712	0.000198877	-1.01967e-10	-1.00805
70502292	chr9:70502292:A:G	6.25559e-05	-1.01967e-10	-0.446213	0.000337679	-1.01967e-10	-0.478642
70502738	chr9:70502738:G:T	6.79304e-05	-1.01967e-10	-0.363791	0.000369646	-1.01967e-10	-0.38819
70502807	chr9:70502807:C:T	3.30633e-05	-1.01967e-10	-1.08385	0.000182621	-1.01967e-10	-1.09332
70503082	chr9:70503082:A:G	3.81059e-05	-1.01967e-10	-0.941905	0.000216584	-1.01967e-10	-0.922759
70503549	chr9:70503549:T:A	3.72991e-05	-1.01967e-10	-0.963305	0.00021178	-1.01967e-10	-0.945187
70503808	chr9:70503808:GTTC:G	3.29898e-05	-1.01967e-10	-1.08608	0.000184593	-1.01967e-10	-1.08258
70503817	chr9:70503817:T:A	3.31239e-05	-1.01967e-10	-1.08202	0.000185364	-1.01967e-10	-1.07842
70504040	chr9:70504040:A:G	3.40712e-05	-1.01967e-10	-1.05382	0.000192319	-1.01967e-10	-1.04158
70504110	chr9:70504110:G:A	3.06366e-05	-1.16008	-2.24825e-10	0.000223663	-0.890596	-2.24825e-10
70504169	chr9:70504169:G:A	0.00102793	3.41153	-1.05851	0.000141318	-0.283286	-1.06644
70504213	chr9:70504213:C:T	6.64348e-05	-0.386053	-2.24825e-10	0.000251488	-0.77334	-2.24825e-10
70504293	chr9:70504293:G:GGTTCAA	3.57266e-05	-1.01967e-10	-1.00638	0.000194587	-1.01967e-10	-1.02986
70504866	chr9:70504866:C:T	4.38588e-05	-1.01967e-10	-0.801299	0.000245018	-1.01967e-10	-0.799407
70505087	chr9:70505087:C:G	3.19071e-05	-1.01967e-10	-1.11945	0.000177807	-1.01967e-10	-1.12004
70505116	chr9:70505116:A:G	0.0119226	5.93836	-1.13445	0.000131381	-0.29756	-1.12507
70505358	chr9:70505358:T:G	3.76268e-05	-1.01967e-10	-0.954558	0.000213727	-1.01967e-10	-0.936039
70505530	chr9:70505530:C:G	1.75186e-05	-0.762995	-0.956019	4.75043e-05	-1.4986	-0.941319
70505552	chr9:70505552:A:C	1.53863e-05	-0.711389	-1.13741	3.94708e-05	-1.49152	-1.13365
70505881	chr9:70505881:C:T	3.45469e-05	-1.01967e-10	-1.03996	0.000195171	-1.01967e-10	-1.02686
70506407	chr9:70506407:G:A	0.0016255	3.81825	-1.00696	0.000182674	-0.0777151	-1.01532
70506525	chr9:70506525:C:T	3.97693e-05	-1.01967e-10	-0.899178	0.000222181	-1.01967e-10	-0.897243
70506550	chr9:70506550:A:G	4.34982e-05	-1.01967e-10	-0.809555	0.000241965	-1.01967e-10	-0.811946
70506766	chr9:70506766:GT:G	7.56549e-06	-1.51718	-1.0415	4.32132e-05	-1.51422	-1.02038
70506951	chr9:70506951:A:G	3.94859e-05	-1.01967e-10	-0.906331	0.000220596	-1.01967e-10	-0.904404
70507261	chr9:70507261:C:G	8.16236e-06	-1.46687	-1.01587	5.22166e-05	-1.3368	-1.00854
70507285	chr9:70507285:C:T	3.25783e-05	-1.01967e-10	-1.09863	0.000180151	-1.01967e-10	-1.10694
70507483	chr9:70507483:T:C	4.69203e-05	-1.01967e-10	-0.733824	0.000264834	-1.01967e-10	-0.721635
70508158	chr9:70508158:A:G	3.78457e-05	-1.01967e-10	-0.948757	0.000215027	-1.01967e-10	-0.929972
70508247	chr9:70508247:C:T	3.60566e-05	-1.01967e-10	-0.997185	0.000201048	-1.01967e-10	-0.997193
70508735	chr9:70508735:C:T	0.00164603	3.82746	-1.00361	0.00018432	-0.0719902	-1.01207
70508985	chr9:70508985:C:G	8.70714e-06	-1.4618	-0.956326	4.60259e-05	-1.52095	-0.950583
70509257	chr9:70509257:A:G	8.53176e-06	-1.46745	-0.97103	4.52873e-05	-1.5222	-0.965509
70509428	chr9:70509428:T:A	8.35151e-06	-1.52465	-0.935183	4.80051e-05	-1.50035	-0.929079
70509539	chr9:70509539:G:A	7.83918e-06	-1.52446	-0.99868	4.57364e-05	-1.48337	-0.994473
70509804	chr9:70509804:CTGGGGAACAGAG:C	0.00140953	3.81843	-1.14969	0.000160346	-0.0746033	-1.1488
70510063	chr9:70510063:G:C	3.21881e-05	-1.01967e-10	-1.11068	0.00017927	-1.01967e-10	-1.11184
70510099	chr9:70510099:T:G	3.10814e-05	-1.01967e-10	-1.14566	0.000173376	-1.01967e-10	-1.14527
70510120	chr9:70510120:C:A	3.27295e-05	-1.01967e-10	-1.094	0.000183103	-1.01967e-10	-1.09069
70510197	chr9:70510197:T:A	3.29724e-05	-1.01967e-10	-1.0866	0.000184522	-1.01967e-10	-1.08297
70510309	chr9:70510309:C:T	0.0013674	3.62737	-0.988979	0.00016947	-0.170247	-0.997814
70510517	chr9:70510517:TCTC:T	0.0463837	7.16412	-1.00169	0.000162941	-0.269226	-0.938125
70510590	chr9:70510590:G:C	4.05114e-05	-1.01967e-10	-0.880691	0.000224878	-1.01967e-10	-0.885179
70510604	chr9:70510604:A:G	3.33207e-05	-1.01967e-10	-1.0761	0.000183945	-1.01967e-10	-1.0861
70510848	chr9:70510848:G:T	3.43903e-05	-1.01967e-10	-1.0445	0.000192662	-1.01967e-10	-1.0398
70511593	chr9:70511593:C:G	3.11102e-05	-1.01967e-10	-1.14474	0.000173052	-1.01967e-10	-1.14714
70512055	chr9:70512055:T:C	3.19737e-05	-1.01967e-10	-1.11736	0.00017818	-1.01967e-10	-1.11794
70512175	chr9:70512175:T:C	0.000109249	1.25685	-1.14549	5.47742e-05	-1.14948	-1.14803
70512188	chr9:70512188:C:T	3.10329e-05	-1.01967e-10	-1.14723	0.000173157	-1.01967e-10	-1.14654
70512588	chr9:70512588:A:G	3.11353e-05	-1.01967e-10	-1.14393	0.000173914	-1.01967e-10	-1.14217
70512744	chr9:70512744:C:T	3.7669e-05	-1.01967e-10	-0.953437	0.000210437	-1.01967e-10	-0.95155
70513023	chr9:70513023:G:T	1.20889e-05	-0.941559	-1.14843	4.36484e-05	-1.3771	-1.14747
70513760	chr9:70513760:C:T	6.03238e-05	-1.01967e-10	-0.482548	0.000336189	-1.01967e-10	-0.483065
70513901	chr9:70513901:A:G	5.35888e-05	-1.01967e-10	-0.600934	0.000305699	-1.01967e-10	-0.578135
70514596	chr9:70514596:CA:C	3.70005e-05	-0.971343	-2.24825e-10	0.000268699	-0.707145	-2.24825e-10
70515377	chr9:70515377:A:G	3.30689e-05	-1.01967e-10	-1.08368	0.000183044	-1.01967e-10	-1.09101
70515539	chr9:70515539:C:T	3.11232e-05	-1.01967e-10	-1.14432	0.000173236	-1.01967e-10	-1.14608
70515560	chr9:70515560:T:C	1.19767e-05	-0.960418	-1.13889	3.83689e-05	-1.52396	-1.12953
70516003	chr9:70516003:G:A	5.45499e-05	-1.01967e-10	-0.583158	0.000306472	-1.01967e-10	-0.575612
70516262	chr9:70516262:G:T	1.18045e-05	-0.991911	-1.12188	4.42722e-05	-1.39599	-1.11439
70516311	chr9:70516311:A:T	0.000215703	0.791626	-2.24825e-10	0.00061063	0.113755	-2.24825e-10
70516368	chr9:70516368:T:TTTCTTATGTTTCTCCATGTTTTGG	1.46072e-05	-0.756252	-1.14451	4.8429e-05	-1.27801	-1.14263
70516636	chr9:70516636:C:G	3.09924e-05	-1.01967e-10	-1.14853	0.000172794	-1.01967e-10	-1.14863
70516979	chr9:70516979:T:C	6.81691e-06	-1.52388	-1.13899	4.0321e-05	-1.47215	-1.13171
70517454	chr9:70517454:A:G	1.91449e-05	-0.573373	-1.05687	4.38259e-05	-1.45296	-1.06756
70517830	chr9:70517830:T:C	3.10897e-05	-1.01967e-10	-1.1454	0.000173692	-1.01967e-10	-1.14345
70518090	chr9:70518090:G:C	3.89411e-05	-1.01967e-10	-0.920225	0.000217572	-1.01967e-10	-0.918209
70518384	chr9:70518384:T:G	6.01692e-05	-1.01967e-10	-0.485114	0.00033466	-1.01967e-10	-0.487621
70518635	chr9:70518635:A:G	3.99287e-05	-0.11824	-0.776937	5.46531e-05	-1.42911	-0.870615
70518903	chr9:70518903:C:G	5.37828e-05	-1.01967e-10	-0.597321	0.000306825	-1.01967e-10	-0.574458
70519170	chr9:70519170:A:T	3.12621e-05	-1.01967e-10	-1.13987	0.000174279	-1.01967e-10	-1.14008
70519228	chr9:70519228:G:A	0.0982307	7.77703	-0.86423	0.000228202	0.102624	-0.973132
70519419	chr9:70519419:ATAT:A	8.00922e-06	-1.46995	-1.03173	4.25296e-05	-1.52325	-1.02729
70519467	chr9:70519467:GTTTC:G	3.13365e-05	-1.01967e-10	-1.13749	0.000174364	-1.01967e-10	-1.13959
70519703	chr9:70519703:C:T	4.43637e-05	-1.01967e-10	-0.789852	0.000252057	-1.01967e-10	-0.771083
70519717	chr9:70519717:C:T	4.25525e-05	-0.00119668	-0.83034	5.69677e-05	-1.37289	-0.885366
70519936	chr9:70519936:A:G	8.38338e-05	-0.153438	-2.24825e-10	0.00030668	-0.574931	-2.24825e-10
70520645	chr9:70520645:T:C	3.15157e-05	-1.01967e-10	-1.13179	0.00017568	-1.01967e-10	-1.13207
70521353	chr9:70521353:C:T	5.77786e-05	-1.01967e-10	-0.525655	0.000317979	-1.01967e-10	-0.538753
70521393	chr9:70521393:C:G	3.09466e-05	-1.01967e-10	-1.15001	0.000172676	-1.01967e-10	-1.14932
70521421	chr9:70521421:G:A	3.79113e-05	-1.01967e-10	-0.947025	0.000211941	-1.01967e-10	-0.944429
70522048	chr9:70522048:C:T	3.35864e-05	-1.01967e-10	-1.06815	0.000186116	-1.01967e-10	-1.07437
70522197	chr9:70522197:T:C	3.70051e-05	-1.01967e-10	-0.971219	0.000210403	-1.01967e-10	-0.951713
70522199	chr9:70522199:C:A	4.95813e-05	-1.01967e-10	-0.67866	0.000276476	-1.01967e-10	-0.678614
70522349	chr9:70522349:T:G	7.30066e-05	-1.01967e-10	-0.291724	0.00041006	-1.01967e-10	-0.284433
70522445	chr9:70522445:T:G	1.74569e-05	-1.00422	-0.718313	5.93054e-05	-1.49883	-0.719209
70522493	chr9:70522493:C:T	4.39391e-05	-1.01967e-10	-0.79947	0.000244688	-1.01967e-10	-0.800751
70522574	chr9:70522574:G:A	0.0190815	5.84908	-0.574885	0.0003397	0.244501	-0.717174
70523371	chr9:70523371:T:C	1.26915e-05	-0.998039	-1.0433	4.22657e-05	-1.49576	-1.061
70523496	chr9:70523496:T:C	3.23415e-05	-1.01967e-10	-1.10592	0.00018018	-1.01967e-10	-1.10678
70523828	chr9:70523828:C:T	3.97377e-05	-1.01967e-10	-0.899973	0.000222359	-1.01967e-10	-0.896445
70523917	chr9:70523917:T:C	3.41077e-05	-1.01967e-10	-1.05275	0.000192173	-1.01967e-10	-1.04234
70524127	chr9:70524127:C:T	2.02342e-05	-0.873755	-0.701147	6.01869e-05	-1.4653	-0.73798
70524422	chr9:70524422:C:T	3.45822e-05	-1.03893	-2.24825e-10	0.00016695	-1.18304	-2.24825e-10
70524606	chr9:70524606:CTTATT:C	3.39016e-05	-1.01967e-10	-1.05881	0.000190189	-1.01967e-10	-1.05272
70524896	chr9:70524896:TA:T	3.74241e-05	-1.01967e-10	-0.95996	0.000211469	-1.01967e-10	-0.946659
70525439	chr9:70525439:C:T	4.35404e-05	-1.01967e-10	-0.808585	0.000243948	-1.01967e-10	-0.80378
70525461	chr9:70525461:T:A	3.35161e-05	-1.01967e-10	-1.07025	0.000186765	-1.01967e-10	-1.07089
70525507	chr9:70525507:T:C	3.11509e-05	-1.01967e-10	-1.14343	0.000173234	-1.01967e-10	-1.14609
70525672	chr9:70525672:C:T	3.35449e-05	-1.01967e-10	-1.06939	0.000186924	-1.01967e-10	-1.07003
70526358	chr9:70526358:TAATAA:T	3.35916e-05	-1.01967e-10	-1.068	0.000188039	-1.01967e-10	-1.06409
70526480	chr9:70526480:C:T	3.09626e-05	-1.01967e-10	-1.14949	0.00017285	-1.01967e-10	-1.14831
70526505	chr9:70526505:C:T	3.09685e-05	-1.01967e-10	-1.1493	0.000172568	-1.01967e-10	-1.14995
70526565	chr9:70526565:TTC:T	2.27684e-05	-1.16838	-0.28852	8.57241e-05	-1.52158	-0.328019
70526776	chr9:70526776:G:C	2.23541e-05	-1.47526	-2.24825e-10	0.000122382	-1.49359	-2.24825e-10
70526781	chr9:70526781:G:A	3.23036e-05	-1.01967e-10	-1.10709	0.000179658	-1.01967e-10	-1.10968
70526878	chr9:70526878:C:T	3.85693e-05	-1.01967e-10	-0.929817	0.000215829	-1.01967e-10	-0.926249
70527003	chr9:70527003:T:C	8.66357e-05	-1.01967e-10	-0.120562	0.0004952	-1.01967e-10	-0.0957744
70527207	chr9:70527207:C:T	3.13841e-05	-1.01967e-10	-1.13597	0.000174796	-1.01967e-10	-1.13712
70527636	chr9:70527636:G:A	2.57068e-05	-1.14259	-0.192933	9.44158e-05	-1.52168	-0.231346
70527805	chr9:70527805:C:T	3.09481e-05	-1.01967e-10	-1.14996	0.000172564	-1.01967e-10	-1.14997
70527922	chr9:70527922:C:T	7.51866e-05	-1.01967e-10	-0.262301	0.000398848	-1.01967e-10	-0.312158
70527940	chr9:70527940:G:C	3.33447e-05	-1.01967e-10	-1.07537	0.000186649	-1.01967e-10	-1.07151
70528571	chr9:70528571:C:T	3.95633e-05	-1.01967e-10	-0.904372	0.000223952	-1.01967e-10	-0.889307
70528669	chr9:70528669:G:A	3.10121e-05	-1.01967e-10	-1.1479	0.000172687	-1.01967e-10	-1.14926
70528723	chr9:70528723:A:G	3.33602e-05	-1.01967e-10	-1.07491	0.000186738	-1.01967e-10	-1.07103
70529413	chr9:70529413:G:A	5.88385e-05	-1.01967e-10	-0.507477	0.000327213	-1.01967e-10	-0.510125
70529810	chr9:70529810:C:A	4.16714e-05	-1.01967e-10	-0.85246	0.000233294	-1.01967e-10	-0.848438
70530186	chr9:70530186:G:A	3.45425e-05	-1.01967e-10	-1.04008	0.000193892	-1.01967e-10	-1.03343
70531212	chr9:70531212:G:A	3.6742e-05	-1.01967e-10	-0.978352	0.000204214	-1.01967e-10	-0.98157
70531601	chr9:70531601:C:A	3.44741e-05	-1.01967e-10	-1.04207	0.000193105	-1.01967e-10	-1.0375
70531866	chr9:70531866:C:T	0.000368546	1.99194	-0.664652	0.000170609	-0.541054	-0.620307
70531949	chr9:70531949:ATAAT:A	2.86007e-05	-0.748271	-0.480571	7.89897e-05	-1.42052	-0.510899
70532089	chr9:70532089:A:G	3.2542e-05	-1.01967e-10	-1.09974	0.000179994	-1.01967e-10	-1.10781
70532351	chr9:70532351:C:T	5.45921e-05	-1.01967e-10	-0.582385	0.000303597	-1.01967e-10	-0.585035
70532522	chr9:70532522:T:C	2.68035e-05	-0.808173	-0.485569	7.69288e-05	-1.44225	-0.515603
70532612	chr9:70532612:T:C	0.000331443	2.37119	-1.15001	0.000195227	0.123413	-1.14999
70532662	chr9:70532662:G:A	4.00818e-05	-1.01967e-10	-0.891352	0.000226209	-1.01967e-10	-0.879276
70532786	chr9:70532786:T:C	3.26587e-05	-1.01967e-10	-1.09616	0.000182197	-1.01967e-10	-1.09565
70533131	chr9:70533131:C:T	3.66868e-05	-1.01967e-10	-0.979856	0.000205215	-1.01967e-10	-0.976678
70533671	chr9:70533671:C:T	3.3336e-05	-1.01967e-10	-1.07564	0.000185144	-1.01967e-10	-1.0796
70534090	chr9:70534090:T:C	8.32362e-05	-0.160592	-2.24825e-10	0.000200844	-0.998206	-2.24825e-10
70534118	chr9:70534118:C:T	3.09632e-05	-1.01967e-10	-1.14947	0.000172974	-1.01967e-10	-1.14759
70534235	chr9:70534235:G:A	5.7204e-05	-0.53565	-2.24825e-10	0.000184664	-1.0822	-2.24825e-10
70534304	chr9:70534304:T:C	2.27586e-05	-1.19234	-0.264988	8.776e-05	-1.52443	-0.301702
70534866	chr9:70534866:G:A	0.00519513	5.03542	-1.06222	0.0001594	-0.117699	-1.11162
70534981	chr9:70534981:C:T	1.44099e-05	-0.825113	-1.08925	4.32675e-05	-1.44837	-1.08497
70535568	chr9:70535568:A:G	3.49906e-05	-1.01967e-10	-1.0272	0.000196788	-1.01967e-10	-1.01861
70536002	chr9:70536002:C:T	0.00598321	5.25026	-1.13582	0.000177885	-0.0152405	-1.10436
70536068	chr9:70536068:C:T	0.00163873	3.09135	-0.27194	0.000463466	0.0501123	-0.212115
70536194	chr9:70536194:G:A	8.37815e-05	-1.01967e-10	-0.154062	0.000478297	-1.01967e-10	-0.130506
70536224	chr9:70536224:T:A	3.14728e-05	-1.01967e-10	-1.13315	0.000174703	-1.01967e-10	-1.13765
70536799	chr9:70536799:C:T	4.36236e-05	-0.969066	0.162391	0.000138357	-1.49154	0.120637
70537054	chr9:70537054:C:T	0.00116572	2.4526	0.0262171	0.000467358	-0.246414	0.0927735
70537687	chr9:70537687:A:C	3.34189e-05	-1.01967e-10	-1.07315	0.000187045	-1.01967e-10	-1.06939
70537789	chr9:70537789:A:G	3.09962e-05	-1.01967e-10	-1.14841	0.000172914	-1.01967e-10	-1.14794
70538535	chr9:70538535:C:T	3.47499e-05	-1.01967e-10	-1.0341	0.000191548	-1.01967e-10	-1.0456
70539209	chr9:70539209:C:T	3.42295e-05	-1.01967e-10	-1.04919	0.000191685	-1.01967e-10	-1.04488
70539661	chr9:70539661:T:C	0.000308999	2.24188	-1.09081	0.000205824	0.103941	-1.07766
70539694	chr9:70539694:A:G	4.76435e-05	-1.01967e-10	-0.718527	0.000269843	-1.01967e-10	-0.702898
70540074	chr9:70540074:A:G	3.4253e-05	-0.956727	-0.0917733	0.000108258	-1.48776	-0.128463
70540666	chr9:70540666:C:G	1.24704e-05	-1.44517	-0.613747	8.86481e-05	-1.20923	-0.606837
70540850	chr9:70540850:G:A	3.29515e-05	-1.01967e-10	-1.08724	0.000183345	-1.01967e-10	-1.08937
70541475	chr9:70541475:G:A	3.99053e-05	-0.801668	-0.0940969	0.000113222	-1.44102	-0.130366
70541583	chr9:70541583:T:C	2.51284e-05	-1.02285	-0.335427	8.27658e-05	-1.50217	-0.382554
70541722	chr9:70541722:G:T	0.00153681	3.83564	-1.08045	9.64748e-05	-0.61734	-1.11412
70541725	chr9:70541725:T:C	3.33845e-05	-1.01967e-10	-1.07418	0.000187928	-1.01967e-10	-1.06468
70541753	chr9:70541753:C:T	2.84059e-05	-1.23568	-2.24825e-10	0.000122428	-1.49322	-2.24825e-10
70542077	chr9:70542077:C:T	5.61704e-05	-1.01967e-10	-0.553885	0.000317523	-1.01967e-10	-0.540186
70542500	chr9:70542500:G:A	1.32394e-05	-0.942236	-1.05684	4.24779e-05	-1.4833	-1.06846
70542616	chr9:70542616:A:T	6.41785e-05	-1.01967e-10	-0.420606	0.000348657	-1.01967e-10	-0.446647
70543266	chr9:70543266:AC:A	3.24579e-05	-1.01967e-10	-1.10233	0.000182483	-1.01967e-10	-1.09408
70543647	chr9:70543647:G:A	0.000154184	1.59125	-1.13538	8.17938e-05	-0.75353	-1.14301
70543756	chr9:70543756:G:A	3.35169e-05	-1.01967e-10	-1.07022	0.000187872	-1.01967e-10	-1.06497
70543825	chr9:70543825:G:T	5.30951e-05	-1.01967e-10	-0.61019	0.000295513	-1.01967e-10	-0.612022
70543834	chr9:70543834:G:C	0.00014992	-1.01967e-10	0.427829	0.000849872	-1.01967e-10	0.444349
70544034	chr9:70544034:G:A	3.16819e-05	-1.01967e-10	-1.12653	0.000176988	-1.01967e-10	-1.12466
70544042	chr9:70544042:G:A	3.70183e-05	-1.01967e-10	-0.970861	0.000205687	-1.01967e-10	-0.974383
70544142	chr9:70544142:T:G	8.22891e-05	-1.01967e-10	-0.172035	0.000457814	-1.01967e-10	-0.174274
70544202	chr9:70544202:C:T	4.01829e-05	-1.01967e-10	-0.888832	0.000225604	-1.01967e-10	-0.881958
70544211	chr9:70544211:A:C	0.000306371	2.10413	-0.961604	0.000158742	-0.250803	-0.982656
70544502	chr9:70544502:A:G	3.17418e-05	-1.01967e-10	-1.12464	0.000176495	-1.01967e-10	-1.12744
70544770	chr9:70544770:T:A	3.93004e-05	-1.01967e-10	-0.911039	0.00022132	-1.01967e-10	-0.901129
70544783	chr9:70544783:A:C	0.00398562	4.43015	-0.721978	0.000163194	-0.373715	-0.832083
70544812	chr9:70544812:C:T	3.16949e-05	-1.01967e-10	-1.12612	0.000176398	-1.01967e-10	-1.12799
70545053	chr9:70545053:C:T	3.11233e-05	-1.14432	-2.24825e-10	0.000297787	-0.604358	-2.24825e-10
70545205	chr9:70545205:G:A	5.03013e-05	-1.01967e-10	-0.664244	0.000285056	-1.01967e-10	-0.64805
70546158	chr9:70546158:C:T	8.273e-06	-1.52132	-0.947954	4.97163e-05	-1.44736	-0.947041
70546258	chr9:70546258:C:T	0.00221673	4.19479	-1.07328	0.000118371	-0.430864	-1.09605
70546303	chr9:70546303:A:G	3.50682e-05	-1.01967e-10	-1.02498	0.00019691	-1.01967e-10	-1.01799
70546319	chr9:70546319:T:G	3.17158e-05	-1.01967e-10	-1.12546	0.00017651	-1.01967e-10	-1.12736
70546323	chr9:70546323:G:C	3.09467e-05	-1.01967e-10	-1.15001	0.000172575	-1.01967e-10	-1.14991
70546350	chr9:70546350:G:A	3.96229e-05	-1.01967e-10	-0.902867	0.000222408	-1.01967e-10	-0.896223
70546638	chr9:70546638:T:C	8.14585e-06	-1.5205	-0.964262	4.91029e-05	-1.44351	-0.963308
70546644	chr9:70546644:A:G	3.90381e-05	-1.01967e-10	-0.917735	0.00021742	-1.01967e-10	-0.918905
70546965	chr9:70546965:T:C	6.95995e-06	-1.49492	-1.14718	4.38401e-05	-1.37336	-1.14683
70547217	chr9:70547217:C:T	5.33481e-05	-1.01967e-10	-0.605435	0.000301658	-1.01967e-10	-0.591443
70547281	chr9:70547281:G:C	3.17198e-05	-1.01967e-10	-1.12533	0.000177429	-1.01967e-10	-1.12217
70547320	chr9:70547320:C:T	1.45497e-05	-0.829359	-1.07535	4.4216e-05	-1.44824	-1.06341
70547973	chr9:70547973:C:T	6.14948e-05	-1.01967e-10	-0.463322	0.000341998	-1.01967e-10	-0.465933
70548319	chr9:70548319:T:G	0.000146964	1.53216	-1.12425	0.000101545	-0.556092	-1.12414
70548575	chr9:70548575:G:A	3.30728e-05	-1.01967e-10	-1.08356	0.00018394	-1.01967e-10	-1.08613
70548668	chr9:70548668:G:A	0.0019482	3.71949	-0.7271	0.000122524	-0.660359	-0.832069
70548684	chr9:70548684:T:C	0.000175576	1.54562	-0.959816	0.000117966	-0.549879	-0.980463
70548919	chr9:70548919:T:C	1.41027e-05	-0.87006	-1.06584	4.41011e-05	-1.46106	-1.0532
70549005	chr9:70549005:T:G	3.20881e-05	-1.01967e-10	-1.11379	0.000177816	-1.01967e-10	-1.11999
70549147	chr9:70549147:A:G	6.9455e-05	-1.01967e-10	-0.341595	0.000397497	-1.01967e-10	-0.315548
70549721	chr9:70549721:C:T	2.18717e-05	-1.49708	-2.24825e-10	0.000120178	-1.51177	-2.24825e-10
70549796	chr9:70549796:T:C	0.000208474	1.653	-0.89546	0.000133161	-0.489677	-0.919504
70550162	chr9:70550162:C:T	0.000288029	2.07241	-0.991623	0.000167664	-0.183139	-0.995638
70550229	chr9:70550229:G:A	7.00547e-06	-1.48606	-1.14953	4.45533e-05	-1.35439	-1.14966
70550252	chr9:70550252:T:C	3.11258e-05	-1.01967e-10	-1.14424	0.000173345	-1.01967e-10	-1.14545
70550347	chr9:70550347:T:C	0.000192842	1.62186	-0.94226	0.000125352	-0.505637	-0.963973
70550670	chr9:70550670:C:T	0.000147816	1.53932	-1.12563	0.000102214	-0.541072	-1.1326
70550717	chr9:70550717:G:A	0.000146364	1.52875	-1.12492	0.000101623	-0.547475	-1.13199
70550739	chr9:70550739:T:C	3.9631e-05	-1.01967e-10	-0.902662	0.000220036	-1.01967e-10	-0.906945
70550900	chr9:70550900:A:G	1.28356e-05	-0.88014	-1.14991	3.98883e-05	-1.46589	-1.14876
70551020	chr9:70551020:C:T	7.03262e-06	-1.48357	-1.14814	4.48741e-05	-1.34847	-1.14841
70551988	chr9:70551988:G:A	3.54972e-05	-1.01967e-10	-1.01282	0.000195513	-1.01967e-10	-1.02511
70552122	chr9:70552122:G:A	6.96157e-06	-1.49189	-1.14998	4.3996e-05	-1.3667	-1.14994
70552704	chr9:70552704:A:G	0.00455073	4.75493	-0.914159	0.00016284	-0.224439	-0.983531
70553764	chr9:70553764:C:T	8.68558e-05	1.01211	-1.13013	6.36996e-05	-1.00786	-1.1387
70553977	chr9:70553977:C:T	3.13346e-05	-1.01967e-10	-1.13755	0.000174489	-1.01967e-10	-1.13887
70554812	chr9:70554812:A:T	3.4528e-05	-1.01967e-10	-1.0405	0.000193362	-1.01967e-10	-1.03617
70554820	chr9:70554820:A:G	0.000122969	1.37754	-1.14788	7.69884e-05	-0.811412	-1.14567
70555277	chr9:70555277:T:C	3.30107e-05	-1.01967e-10	-1.08544	0.000184997	-1.01967e-10	-1.08039
70555466	chr9:70555466:C:T	0.000124508	1.38449	-1.14239	7.8225e-05	-0.802532	-1.13861
70556159	chr9:70556159:C:T	2.12672e-05	-1.52511	-2.24825e-10	0.000125101	-1.47161	-2.24825e-10
70556286	chr9:70556286:T:C	4.00327e-05	-1.01967e-10	-0.892578	0.000219629	-1.01967e-10	-0.908799
70556579	chr9:70556579:AG:A	3.11301e-05	-1.01967e-10	-1.1441	0.000173522	-1.01967e-10	-1.14443
70556697	chr9:70556697:T:C	0.00162059	3.86093	-1.05266	0.000100035	-0.596534	-1.09868
70556722	chr9:70556722:A:C	0.00188153	4.01769	-1.06012	0.000106228	-0.53109	-1.10406
70557073	chr9:70557073:G:A	0.00201694	4.11071	-1.08365	0.000108665	-0.492084	-1.12038
70557097	chr9:70557097:G:T	0.000124657	1.36763	-1.12434	7.91043e-05	-0.812282	-1.11769
70557317	chr9:70557317:C:A	0.00201248	4.10267	-1.07782	0.000108737	-0.495352	-1.11645
70557384	chr9:70557384:C:T	0.00185116	4.01837	-1.07707	0.000104963	-0.531189	-1.11594
70557408	chr9:70557408:G:C	0.0019822	4.08031	-1.07062	0.000108232	-0.50498	-1.11148
70557462	chr9:70557462:A:G	0.00194029	4.06873	-1.08041	0.000106997	-0.509732	-1.1182
70557496	chr9:70557496:G:C	0.00187016	4.03044	-1.07893	0.000105373	-0.526028	-1.1172
70557885	chr9:70557885:T:C	0.00189876	4.03721	-1.07053	0.000106289	-0.523158	-1.11141
70557974	chr9:70557974:C:T	3.13156e-05	-1.01967e-10	-1.13816	0.000174324	-1.01967e-10	-1.13982
70558266	chr9:70558266:A:C	0.00202159	4.09498	-1.06561	0.000109386	-0.497891	-1.10796
70558293	chr9:70558293:C:T	8.6491e-05	0.938955	-1.06119	6.46046e-05	-1.04975	-1.08271
70558403	chr9:70558403:C:T	3.73383e-05	-1.01967e-10	-0.962254	0.000205346	-1.01967e-10	-0.976042
70558748	chr9:70558748:T:C	0.00262397	4.11607	-0.825895	0.000132923	-0.490922	-0.920045
70558765	chr9:70558765:G:A	9.36276e-05	1.01823	-1.06118	6.68711e-05	-1.01527	-1.0827
70558768	chr9:70558768:C:T	3.36555e-05	-1.01967e-10	-1.0661	0.00018748	-1.01967e-10	-1.06706
70559441	chr9:70559441:G:A	2.19774e-05	-1.49226	-2.24825e-10	0.000150704	-1.28542	-2.24825e-10
70560290	chr9:70560290:G:A	3.67822e-05	-1.01967e-10	-0.977261	0.000206781	-1.01967e-10	-0.969078
70560656	chr9:70560656:G:A	3.15129e-05	-1.01967e-10	-1.13188	0.000175441	-1.01967e-10	-1.13343
70560664	chr9:70560664:G:A	0.00212531	4.17678	-1.09738	0.000110779	-0.464157	-1.12904
70560929	chr9:70560929:A:G	3.18143e-05	-1.01967e-10	-1.12236	0.000178252	-1.01967e-10	-1.11754
70561225	chr9:70561225:C:T	0.00209889	3.89522	-0.828335	0.000120947	-0.583337	-0.922051
70561332	chr9:70561332:C:T	0.00156724	3.87973	-1.10493	9.73461e-05	-0.588777	-1.13369
70561336	chr9:70561336:T:G	0.00183982	4.02961	-1.09446	0.000104342	-0.525899	-1.12717
70561420	chr9:70561420:C:A	9.15138e-06	-1.51271	-0.855656	5.3575e-05	-1.46963	-0.850021
70561507	chr9:70561507:G:C	3.25036e-05	-1.01967e-10	-1.10092	0.000183194	-1.01967e-10	-1.09019
70561855	chr9:70561855:AG:A	3.15147e-05	-1.01967e-10	-1.13182	0.000175451	-1.01967e-10	-1.13338
70562164	chr9:70562164:A:G	3.50912e-05	-1.01967e-10	-1.02433	0.000197043	-1.01967e-10	-1.01731
70562356	chr9:70562356:C:T	5.35983e-05	-0.600756	-2.24825e-10	0.000554072	0.0165584	-2.24825e-10
70563005	chr9:70563005:C:T	2.26817e-05	-1.46072	-2.24825e-10	0.000123464	-1.48479	-2.24825e-10
70563028	chr9:70563028:T:A	8.5772e-05	1.01768	-1.14827	6.35553e-05	-1.00472	-1.14411
70563065	chr9:70563065:G:A	2.33574e-05	-1.43136	-2.24825e-10	0.000126438	-1.46099	-2.24825e-10
70563069	chr9:70563069:C:T	3.21501e-05	-1.01967e-10	-1.11186	0.000180983	-1.01967e-10	-1.10233
70563746	chr9:70563746:G:A	0.000137699	1.45997	-1.11717	8.34092e-05	-0.767424	-1.10955
70564295	chr9:70564295:G:A	9.97597e-05	1.15753	-1.13704	6.87652e-05	-0.942133	-1.1279
70564378	chr9:70564378:G:T	3.10681e-05	-1.01967e-10	-1.14609	0.000173073	-1.01967e-10	-1.14703
70564858	chr9:70564858:T:C	0.00250771	4.22443	-0.979578	0.00012339	-0.442382	-1.043
70565061	chr9:70565061:C:T	0.000101166	1.16772	-1.13324	6.94457e-05	-0.937177	-1.12301
70565092	chr9:70565092:A:C	3.10221e-05	-1.01967e-10	-1.14758	0.000172847	-1.01967e-10	-1.14833
70565199	chr9:70565199:G:T	8.2428e-06	-1.52081	-0.952125	4.96344e-05	-1.44488	-0.951173
70565209	chr9:70565209:C:T	3.4406e-05	-1.01967e-10	-1.04404	0.000193032	-1.01967e-10	-1.03788
70565367	chr9:70565367:C:T	0.000162574	1.60091	-1.09205	9.03248e-05	-0.714979	-1.08234
70565417	chr9:70565417:C:A	3.45711e-05	-1.01967e-10	-1.03926	0.000193851	-1.01967e-10	-1.03365
70565524	chr9:70565524:C:T	2.61657e-05	-1.31782	-2.24825e-10	0.000170879	-1.15978	-2.24825e-10
70565531	chr9:70565531:G:C	8.29936e-05	0.986464	-1.14997	6.2358e-05	-1.01952	-1.14833
70566544	chr9:70566544:G:A	0.000100409	1.15681	-1.12983	6.94153e-05	-0.941906	-1.11872
70567260	chr9:70567260:A:C	3.10484e-05	-1.01967e-10	-1.14673	0.000172988	-1.01967e-10	-1.14751
70567464	chr9:70567464:A:G	3.19338e-05	-1.01967e-10	-1.11861	0.000178973	-1.01967e-10	-1.1135
70567625	chr9:70567625:T:C	5.0334e-05	-0.663593	-2.24825e-10	0.000282908	-0.655616	-2.24825e-10
70567833	chr9:70567833:C:T	7.77192e-06	-1.51977	-1.01199	4.69387e-05	-1.44072	-1.01118
70568007	chr9:70568007:T:C	3.21834e-05	-1.01967e-10	-1.11082	0.000181161	-1.01967e-10	-1.10135
70568083	chr9:70568083:T:A	0.000160326	1.48577	-0.990836	0.000111483	-0.582832	-1.00403
70568132	chr9:70568132:G:A	3.15129e-05	-1.01967e-10	-1.13188	0.000175441	-1.01967e-10	-1.13343
70568365	chr9:70568365:G:A	0.000117971	1.15428	-0.966108	8.77056e-05	-0.891239	-0.935513
70568377	chr9:70568377:A:G	3.61118e-05	-1.01967e-10	-0.995655	0.000202945	-1.01967e-10	-0.9878
70568620	chr9:70568620:T:C	2.35263e-05	-1.42415	-2.24825e-10	0.000123565	-1.48397	-2.24825e-10
70569084	chr9:70569084:C:T	1.37701e-05	-0.865612	-1.09416	4.19198e-05	-1.46036	-1.10462
70569112	chr9:70569112:G:C	3.30957e-05	-1.08287	-2.24825e-10	0.00016556	-1.19141	-2.24825e-10
70569302	chr9:70569302:T:C	3.27439e-05	-1.01967e-10	-1.09356	0.000184384	-1.01967e-10	-1.08372
70570785	chr9:70570785:G:A	5.02582e-05	-1.01967e-10	-0.6651	0.000281319	-1.01967e-10	-0.661246
70571367	chr9:70571367:G:A	0.0034653	3.96487	-0.396588	0.000189414	-0.541837	-0.514965
70571403	chr9:70571403:C:G	0.00171111	4.0123	-1.14968	0.000103723	-0.511314	-1.1477
70571982	chr9:70571982:GC:G	0.000340162	2.34955	-1.1024	7.74657e-05	-0.876431	-1.07447
70572040	chr9:70572040:C:T	6.60396e-05	-1.01967e-10	-0.39202	0.000377093	-1.01967e-10	-0.368246
70572151	chr9:70572151:T:C	5.0664e-05	-1.01967e-10	-0.657059	0.000280691	-1.01967e-10	-0.663481
70572183	chr9:70572183:T:A	0.000239851	2.03987	-1.14213	0.000105636	-0.497263	-1.14347
70572197	chr9:70572197:A:G	4.35958e-05	-1.01967e-10	-0.807312	0.000243475	-1.01967e-10	-0.805722
70573062	chr9:70573062:C:T	0.000248752	-1.0352	1.96938	0.00111465	-1.29888	2.01444
70573118	chr9:70573118:T:C	4.20986e-05	-1.01967e-10	-0.842259	0.000233294	-1.01967e-10	-0.848439
70573123	chr9:70573123:CACA:C	0.000168918	0.547137	-2.24825e-10	0.000536994	-0.0147494	-2.24825e-10
70573450	chr9:70573450:G:A	4.55729e-05	-1.13813	0.375173	0.000212366	-1.36763	0.425204
70573630	chr9:70573630:C:A	3.49957e-05	-1.01967e-10	-1.02705	0.000194886	-1.01967e-10	-1.02832
70573794	chr9:70573794:A:C	2.87162e-05	-1.22481	-2.24825e-10	0.000143692	-1.33307	-2.24825e-10
70573800	chr9:70573800:G:A	4.21412e-05	-0.841248	-2.24825e-10	0.000238583	-0.826019	-2.24825e-10
70574488	chr9:70574488:C:T	2.13433e-05	-1.52154	-2.24825e-10	0.00013464	-1.39813	-2.24825e-10
70575396	chr9:70575396:T:C	6.87961e-05	-1.01967e-10	-0.351127	0.00039661	-1.01967e-10	-0.317784
70575417	chr9:70575417:T:G	9.34623e-05	-0.946748	0.902032	0.000427315	-1.18336	0.940146
70575482	chr9:70575482:G:T	8.19386e-06	-1.3298	-1.14909	4.01836e-05	-1.45792	-1.14936
70575516	chr9:70575516:T:G	0.000201894	1.64006	-0.91459	0.000140415	-0.449506	-0.906628
70575629	chr9:70575629:A:G	7.08931e-05	-1.01967e-10	-0.321101	0.000383232	-1.01967e-10	-0.352096
70575755	chr9:70575755:C:T	4.20697e-05	-1.01967e-10	-0.842946	0.000240205	-1.01967e-10	-0.819244
70575815	chr9:70575815:G:A	3.27356e-05	-1.09381	-2.24825e-10	0.000149639	-1.29251	-2.24825e-10
70576262	chr9:70576262:A:T	5.95455e-05	-1.01967e-10	-0.495533	0.000330528	-1.01967e-10	-0.500047
70576290	chr9:70576290:T:C	8.78395e-05	-1.01967e-10	-0.106763	0.00050823	-1.01967e-10	-0.0698036
70576511	chr9:70576511:T:C	0.000166301	1.65061	-1.11909	0.000114948	-0.441505	-1.11475
70576664	chr9:70576664:G:A	9.70263e-05	-1.01967e-10	-0.00729196	0.000561867	-1.01967e-10	0.030529
70576669	chr9:70576669:C:T	8.08059e-05	-1.01967e-10	-0.190224	0.000435748	-1.01967e-10	-0.223672
70576670	chr9:70576670:G:A	3.26466e-05	-1.01967e-10	-1.09653	0.000182062	-1.01967e-10	-1.09639
70576675	chr9:70576675:C:T	5.88818e-05	-1.01967e-10	-0.506743	0.000327256	-1.01967e-10	-0.509994
70576704	chr9:70576704:G:A	3.42497e-05	-1.01967e-10	-1.04859	0.000189783	-1.01967e-10	-1.05485
70576762	chr9:70576762:C:T	0.00518436	5.12111	-1.14998	0.000197607	0.133516	-1.14797
70576813	chr9:70576813:G:A	9.84215e-06	-1.26714	-1.02846	5.2297e-05	-1.32646	-1.01734
70577058	chr9:70577058:G:C	0.00693108	5.41151	-1.15001	0.000215172	0.217358	-1.14666
70578316	chr9:70578316:A:G	3.62692e-05	-1.01967e-10	-0.991305	0.000200776	-1.01967e-10	-0.998545
70578455	chr9:70578455:A:G	0.000136442	1.47795	-1.14432	0.000100401	-0.546951	-1.14462
70578512	chr9:70578512:T:C	1.04942e-05	-1.27397	-0.957486	4.46001e-05	-1.52487	-0.978127
70578546	chr9:70578546:C:T	3.13963e-05	-1.01967e-10	-1.13559	0.000175762	-1.01967e-10	-1.1316
70578621	chr9:70578621:C:T	0.000129189	1.42251	-1.14351	9.7263e-05	-0.580367	-1.14295
70578669	chr9:70578669:C:T	4.47176e-05	-0.8523	0.0703932	0.000199287	-1.10937	0.103382
70578833	chr9:70578833:G:C	3.62546e-05	-1.01967e-10	-0.991708	0.000200706	-1.01967e-10	-0.998898
70579205	chr9:70579205:G:A	5.31636e-05	-1.01967e-10	-0.608901	0.000295186	-1.01967e-10	-0.613132
70579447	chr9:70579447:A:G	4.35941e-05	-1.01967e-10	-0.807352	0.000244897	-1.01967e-10	-0.799899
70579498	chr9:70579498:A:G	3.28535e-05	-1.01967e-10	-1.09022	0.000184686	-1.01967e-10	-1.08208
70579834	chr9:70579834:G:A	3.64748e-05	-1.01967e-10	-0.985654	0.000201907	-1.01967e-10	-0.992927
70580179	chr9:70580179:G:A	2.52862e-05	-1.35202	-2.24825e-10	0.000160819	-1.22046	-2.24825e-10
70580270	chr9:70580270:G:T	3.56756e-05	-1.01967e-10	-1.00781	0.000197587	-1.01967e-10	-1.01456
70580292	chr9:70580292:G:A	3.71176e-05	-1.01967e-10	-0.968184	0.000207904	-1.01967e-10	-0.963658
70580473	chr9:70580473:G:T	6.23897e-05	-0.874938	0.426063	0.000280141	-1.12607	0.460628
70580568	chr9:70580568:T:C	6.62887e-05	-1.01967e-10	-0.388255	0.000382815	-1.01967e-10	-0.353185
70580604	chr9:70580604:G:A	0.000141975	-1.01967e-10	0.373375	0.000793553	-1.01967e-10	0.375784
70580781	chr9:70580781:C:T	0.000129409	-0.798602	1.0793	0.00057471	-1.06538	1.11851
70580787	chr9:70580787:C:T	1.52076e-05	-0.831563	-1.02891	4.74814e-05	-1.43648	-1.00392
70580849	chr9:70580849:C:T	3.31598e-05	-1.01967e-10	-1.08094	0.000184383	-1.01967e-10	-1.08372
70581239	chr9:70581239:G:GT	0.000133606	-0.831798	1.14442	0.000598388	-1.09142	1.18492
70581413	chr9:70581413:G:A	2.89216e-05	-1.21769	-2.24825e-10	0.000129795	-1.43478	-2.24825e-10
70581513	chr9:70581513:G:A	4.29587e-05	-1.01967e-10	-0.822035	0.000245756	-1.01967e-10	-0.796398
70581750	chr9:70581750:C:T	8.2148e-06	-1.51642	-0.959912	4.64821e-05	-1.47427	-0.987395
70581822	chr9:70581822:A:G	3.21152e-05	-1.01967e-10	-1.11294	0.000180669	-1.01967e-10	-1.10407
70582293	chr9:70582293:G:C	0.000198261	-1.01967e-10	0.707312	0.00110461	-1.01967e-10	0.706509
70582558	chr9:70582558:T:C	5.89452e-05	-1.01967e-10	-0.505666	0.000340974	-1.01967e-10	-0.468932
70582910	chr9:70582910:G:A	0.000233672	-1.01967e-10	0.871644	0.00134581	-1.01967e-10	0.904011
70582931	chr9:70582931:A:G	0.000204701	-0.622791	1.36207	0.000588821	-1.33463	1.41202
70582955	chr9:70582955:G:A	3.12497e-05	-1.01967e-10	-1.14026	0.000174095	-1.01967e-10	-1.14113
70583203	chr9:70583203:G:A	0.000210415	-1.01967e-10	0.766806	0.00120964	-1.01967e-10	0.797341
70583261	chr9:70583261:G:A	3.90667e-05	-0.917004	-2.24825e-10	0.000165005	-1.19476	-2.24825e-10
70583437	chr9:70583437:T:C	2.29486e-05	-0.856115	-0.592903	8.49525e-05	-1.32822	-0.530423
70584224	chr9:70584224:C:G	0.00019547	-1.01967e-10	0.693135	0.0011232	-1.01967e-10	0.7232
70584350	chr9:70584350:T:C	3.77412e-05	-1.01967e-10	-0.951523	0.000210586	-1.01967e-10	-0.950843
70584567	chr9:70584567:C:T	1.39991e-05	-0.94929	-0.993991	5.17967e-05	-1.3933	-0.960107
70584600	chr9:70584600:C:T	9.39003e-05	-1.01967e-10	-0.0400406	0.000565776	-1.01967e-10	0.0374615
70584875	chr9:70584875:G:A	0.000200004	-1.01967e-10	0.716063	0.00114926	-1.01967e-10	0.746135
70585385	chr9:70585385:C:T	0.000229823	-1.01967e-10	0.855036	0.00132595	-1.01967e-10	0.889145
70585417	chr9:70585417:C:T	3.17582e-05	-1.01967e-10	-1.12412	0.000178484	-1.01967e-10	-1.11624
70585922	chr9:70585922:C:T	5.18027e-05	-1.01967e-10	-0.634832	0.00028623	-1.01967e-10	-0.643942
70585991	chr9:70585991:T:C	2.06306e-05	-1.40867	-0.146834	0.000114541	-1.39857	-0.161225
70586005	chr9:70586005:C:T	5.22497e-05	-1.01967e-10	-0.62624	0.000298117	-1.01967e-10	-0.603252
70586079	chr9:70586079:C:T	8.33364e-05	-1.01967e-10	-0.159388	0.000483764	-1.01967e-10	-0.11914
70586228	chr9:70586228:G:A	8.74261e-05	-1.01967e-10	-0.111481	0.000506379	-1.01967e-10	-0.0734524
70586233	chr9:70586233:A:G	2.24486e-05	-1.47105	-2.24825e-10	0.000118591	-1.52506	-2.24825e-10
70587045	chr9:70587045:C:G	3.10869e-05	-1.01967e-10	-1.14549	0.000173263	-1.01967e-10	-1.14593
70587152	chr9:70587152:G:A	8.39393e-05	-1.01967e-10	-0.15218	0.000459972	-1.01967e-10	-0.169572
70587416	chr9:70587416:C:T	3.4189e-05	-1.05037	-2.24825e-10	0.000157181	-1.24334	-2.24825e-10
70587498	chr9:70587498:C:T	0.00011626	-1.01967e-10	0.173557	0.000637988	-1.01967e-10	0.157582
70587705	chr9:70587705:G:T	2.16251e-05	-1.50842	-2.24825e-10	0.000119725	-1.51554	-2.24825e-10
70587801	chr9:70587801:A:G	3.29954e-05	-1.01967e-10	-1.08591	0.000184216	-1.01967e-10	-1.08463
70588333	chr9:70588333:G:A	4.21984e-05	-0.839892	-2.24825e-10	0.000247624	-0.788826	-2.24825e-10
70588392	chr9:70588392:C:T	3.37163e-05	-1.01967e-10	-1.06429	0.000187881	-1.01967e-10	-1.06493
70588594	chr9:70588594:G:T	7.51013e-06	-1.43744	-1.12858	4.1077e-05	-1.45523	-1.13006
70588872	chr9:70588872:A:G	0.000184108	0.633247	-2.24825e-10	0.000560093	0.0273654	-2.24825e-10
70589101	chr9:70589101:T:A	3.20594e-05	-1.01967e-10	-1.11468	0.000178559	-1.01967e-10	-1.11582
70589180	chr9:70589180:T:C	3.64432e-05	-1.47332	0.486803	0.00020717	-1.47132	0.504125
70589361	chr9:70589361:C:A	0.00020957	1.74086	-0.978072	0.000308102	0.435443	-1.00575
70589379	chr9:70589379:T:C	8.00723e-05	-1.01967e-10	-0.199344	0.000467138	-1.01967e-10	-0.154111
70589515	chr9:70589515:A:G	1.86827e-05	-0.513064	-1.14161	5.86299e-05	-1.08861	-1.14088
70589812	chr9:70589812:T:C	3.42316e-05	-1.01967e-10	-1.04913	0.000190648	-1.01967e-10	-1.05031
70589928	chr9:70589928:C:T	3.13929e-05	-1.01967e-10	-1.13569	0.000176301	-1.01967e-10	-1.12855
70590742	chr9:70590742:TA:T	3.3059e-05	-1.01967e-10	-1.08398	0.000183092	-1.01967e-10	-1.09075
70591438	chr9:70591438:G:C	2.2937e-05	-1.32419	-0.125334	0.000128938	-1.3009	-0.140503
70591653	chr9:70591653:C:T	5.3401e-05	-1.52136	0.916919	0.000313707	-1.52109	0.968812
70591658	chr9:70591658:C:T	4.02641e-05	-1.52457	0.637754	0.00023588	-1.52446	0.687049
70592587	chr9:70592587:G:A	7.02358e-05	-1.01967e-10	-0.330416	0.000391048	-1.01967e-10	-0.331908
70592977	chr9:70592977:G:A	5.75202e-05	-1.01967e-10	-0.530137	0.000327901	-1.01967e-10	-0.508025
70593493	chr9:70593493:T:C	3.66205e-05	-1.01967e-10	-0.981666	0.00020311	-1.01967e-10	-0.986987
70594128	chr9:70594128:G:A	6.6179e-05	-0.632559	0.242647	0.000185622	-1.3066	0.229578
70594473	chr9:70594473:C:T	4.01536e-05	-1.01967e-10	-0.889563	0.000227596	-1.01967e-10	-0.873165
70594886	chr9:70594886:A:G	0.000148751	-0.66017	1.08017	0.000415524	-1.31807	1.04687
70595109	chr9:70595109:C:T	3.75364e-05	-1.01967e-10	-0.956964	0.000208957	-1.01967e-10	-0.95861
70595386	chr9:70595386:A:G	0.000253151	-0.734453	1.68616	0.000754784	-1.35482	1.68052
70595449	chr9:70595449:T:G	3.34898e-05	-1.01967e-10	-1.07103	0.000185081	-1.01967e-10	-1.07994
70595517	chr9:70595517:A:T	6.70924e-05	-1.01967e-10	-0.376204	0.000386097	-1.01967e-10	-0.344648
70595679	chr9:70595679:T:G	5.25385e-05	-1.01967e-10	-0.620729	0.000299684	-1.01967e-10	-0.598009
70595791	chr9:70595791:G:A	0.000256804	0.966039	-2.24825e-10	0.000856457	0.452067	-2.24825e-10
70596295	chr9:70596295:C:G	8.09806e-05	-1.01967e-10	-0.188064	0.000443894	-1.01967e-10	-0.205152
70596408	chr9:70596408:G:A	3.52269e-05	-1.01967e-10	-1.02047	0.000198423	-1.01967e-10	-1.01034
70596456	chr9:70596456:G:T	3.30026e-05	-0.946903	-0.138786	0.000106871	-1.44524	-0.183881
70596620	chr9:70596620:G:T	0.000187077	0.649244	-2.24825e-10	0.000653202	0.181149	-2.24825e-10
70596972	chr9:70596972:T:A	1.3614e-05	-1.036	-0.935175	4.97835e-05	-1.44193	-0.951127
70597320	chr9:70597320:C:T	4.47124e-05	-0.782024	-2.24825e-10	0.000288923	-0.634577	-2.24825e-10
70597988	chr9:70597988:A:C	3.10987e-05	-1.01967e-10	-1.14511	0.00017318	-1.01967e-10	-1.14641
70598470	chr9:70598470:G:A	0.000116953	-1.01967e-10	0.179497	0.000655796	-1.01967e-10	0.185113
70598694	chr9:70598694:A:G	0.000474958	-0.629444	2.2104	0.00139238	-1.30376	2.2418
70598766	chr9:70598766:C:T	3.46934e-05	-1.01967e-10	-1.03572	0.000191372	-1.01967e-10	-1.04652
70598819	chr9:70598819:C:T	8.74909e-05	-0.635279	0.52454	0.00024652	-1.30508	0.511789
70598917	chr9:70598917:C:T	8.44024e-05	-1.01967e-10	-0.146679	0.000492282	-1.01967e-10	-0.101686
70599520	chr9:70599520:C:T	6.28676e-05	-1.01967e-10	-0.441243	0.000346566	-1.01967e-10	-0.452662
70599569	chr9:70599569:T:C	8.90031e-05	-1.01967e-10	-0.0936034	0.000520395	-1.01967e-10	-0.0461495
70599858	chr9:70599858:G:T	0.00012261	-1.01967e-10	0.226736	0.000687525	-1.01967e-10	0.232362
70600592	chr9:70600592:G:C	3.398e-05	-1.01967e-10	-1.0565	0.000192931	-1.01967e-10	-1.0384
70600927	chr9:70600927:A:G	7.05725e-06	-1.49271	-1.13551	5.55317e-05	-1.14067	-1.14312
70601107	chr9:70601107:T:C	1.66587e-05	-0.619325	-1.15001	9.63554e-05	-0.58276	-1.14993
70601630	chr9:70601630:C:T	0.000270334	2.15103	-1.13364	0.000242091	0.329187	-1.14061
70602074	chr9:70602074:C:T	1.66318e-05	-1.49682	-0.274138	0.00011288	-1.30663	-0.267779
70602350	chr9:70602350:G:C	4.34704e-05	-1.01967e-10	-0.810195	0.000250279	-1.01967e-10	-0.77816
70602392	chr9:70602392:A:G	3.36472e-05	-1.01967e-10	-1.06634	0.000186223	-1.01967e-10	-1.07379
70602878	chr9:70602878:A:G	1.13334e-05	-1.44515	-0.709374	6.08885e-05	-1.48711	-0.704584
70603145	chr9:70603145:G:T	3.26024e-05	-1.01967e-10	-1.09789	0.000182261	-1.01967e-10	-1.0953
70603678	chr9:70603678:T:C	3.60907e-05	-1.01967e-10	-0.996239	0.000200221	-1.01967e-10	-1.00131
70603740	chr9:70603740:C:T	1.07392e-05	-1.28101	-0.927371	8.41134e-05	-0.91602	-0.952551
70603845	chr9:70603845:G:A	5.9797e-05	-1.43362	0.942299	0.000308059	-1.49305	0.9226
70603974	chr9:70603974:T:A	1.113e-05	-1.48365	-0.688977	7.75019e-05	-1.27332	-0.677118
70603976	chr9:70603976:C:T	1.12412e-05	-1.48791	-0.674781	7.77932e-05	-1.28397	-0.662715
70604324	chr9:70604324:T:C	0.000101607	-1.01967e-10	0.0388428	0.000595582	-1.01967e-10	0.088803
70605544	chr9:70605544:G:A	8.91669e-05	-1.01967e-10	-0.0917645	0.000519203	-1.01967e-10	-0.0484424
70605775	chr9:70605775:A:G	2.23584e-05	-1.29402	-0.181057	0.000184708	-0.848203	-0.233759
70606244	chr9:70606244:A:G	1.91642e-05	-1.50791	-0.121317	0.00011428	-1.49547	-0.0666145
70606246	chr9:70606246:A:G	2.22516e-05	-1.5247	0.0448374	0.000144563	-1.3922	0.0651791
70606764	chr9:70606764:AT:A	3.53446e-05	-1.01967e-10	-1.01713	0.000201102	-1.01967e-10	-0.996925
70606896	chr9:70606896:T:A	7.9343e-05	-1.01967e-10	-0.208494	0.000441961	-1.01967e-10	-0.209515
70606934	chr9:70606934:T:G	3.38729e-05	-1.01967e-10	-1.05966	0.000191376	-1.01967e-10	-1.0465
70607058	chr9:70607058:A:C	3.26246e-05	-1.01967e-10	-1.09721	0.000181864	-1.01967e-10	-1.09748
70607088	chr9:70607088:G:A	1.623e-05	-0.69579	-1.09962	9.10576e-05	-0.696227	-1.09302
70607235	chr9:70607235:T:C	1.35092e-05	-1.18096	-0.797946	8.18457e-05	-1.13636	-0.759546
70607390	chr9:70607390:C:T	3.12907e-05	-1.01967e-10	-1.13895	0.000174319	-1.01967e-10	-1.13985
70607542	chr9:70607542:C:T	3.58531e-05	-1.01967e-10	-1.00284	0.000202721	-1.01967e-10	-0.988905
70607625	chr9:70607625:G:A	3.8578e-05	-1.01967e-10	-0.929593	0.000219158	-1.01967e-10	-0.910943
70608404	chr9:70608404:C:T	0.000105833	-1.01967e-10	0.0795912	0.000588886	-1.01967e-10	0.0774955
70608540	chr9:70608540:A:G	6.6556e-05	-1.52399	1.13976	0.000447744	-1.41086	1.21434
70608906	chr9:70608906:A:C	2.01967e-05	-1.01645	-0.560304	0.000126231	-0.957805	-0.504821
70609258	chr9:70609258:C:G	3.50259e-05	-1.01967e-10	-1.02619	0.000198339	-1.01967e-10	-1.01076
70609454	chr9:70609454:G:A	3.61933e-05	-1.01967e-10	-0.9934	0.000200943	-1.01967e-10	-0.997716
70609644	chr9:70609644:C:T	1.56617e-05	-0.745746	-1.08531	8.79306e-05	-0.746311	-1.07788
70609863	chr9:70609863:G:A	0.000170142	-0.0560454	0.610407	0.000318775	-1.04005	0.503801
70610135	chr9:70610135:CTG:C	3.30892e-05	-1.01967e-10	-1.08307	0.000186178	-1.01967e-10	-1.07403
70610200	chr9:70610200:C:T	0.000155942	-1.01967e-10	0.467209	0.000947772	-1.01967e-10	0.553377
70610332	chr9:70610332:C:A	3.10681e-05	-1.01967e-10	-1.14609	0.000173131	-1.01967e-10	-1.14669
70610371	chr9:70610371:T:C	0.000207182	-1.01967e-10	0.751323	0.00124179	-1.01967e-10	0.823571
70610391	chr9:70610391:A:G	1.86984e-05	-0.685869	-0.967969	0.000170453	-0.197165	-0.965113
70610485	chr9:70610485:C:T	3.21694e-05	-1.01967e-10	-1.11126	0.00018097	-1.01967e-10	-1.1024
70611392	chr9:70611392:C:T	2.04065e-05	-1.51263	-0.0537925	0.000111378	-1.51939	-0.0684203
70611477	chr9:70611477:A:G	6.91038e-06	-1.51072	-1.13853	4.68415e-05	-1.31999	-1.13398
70611573	chr9:70611573:G:A	3.50289e-05	-1.01967e-10	-1.0261	0.000198375	-1.01967e-10	-1.01058
70611705	chr9:70611705:A:G	3.5685e-05	-1.01967e-10	-1.00754	0.000198134	-1.01967e-10	-1.0118
70612020	chr9:70612020:T:C	2.65498e-05	-1.30325	-2.24825e-10	0.000154478	-1.26068	-2.24825e-10
70612432	chr9:70612432:G:C	0.00124255	-1.01967e-10	2.54265	0.00838206	-1.01967e-10	2.73311
70612479	chr9:70612479:T:C	0.00093734	-1.01967e-10	2.26077	0.00628714	-1.01967e-10	2.44553
70612624	chr9:70612624:G:A	0.000130017	-1.01967e-10	0.285388	0.000770669	-1.01967e-10	0.346522
70612627	chr9:70612627:C:T	0.00135936	-1.01967e-10	2.63249	0.009143	-1.01967e-10	2.82001
70612824	chr9:70612824:C:T	0.00014735	-1.01967e-10	0.410535	0.000882413	-1.01967e-10	0.481923
70612833	chr9:70612833:G:A	3.49034e-05	-1.01967e-10	-1.02969	0.000197625	-1.01967e-10	-1.01437
70613370	chr9:70613370:C:A	3.30532e-05	-1.01967e-10	-1.08416	0.000184547	-1.01967e-10	-1.08283
70613821	chr9:70613821:G:A	2.35822e-05	-1.42178	-2.24825e-10	0.000167845	-1.17769	-2.24825e-10
70614469	chr9:70614469:C:A	7.71851e-06	-1.41734	-1.12131	4.27469e-05	-1.42866	-1.11678
70614620	chr9:70614620:T:C	3.10906e-05	-1.01967e-10	-1.14537	0.000173295	-1.01967e-10	-1.14574
70614802	chr9:70614802:T:A	4.88297e-05	-1.47265	0.778711	0.000291207	-1.44455	0.817846
70615185	chr9:70615185:G:A	0.000154729	-1.01967e-10	0.459402	0.000923893	-1.01967e-10	0.52786
70615574	chr9:70615574:T:G	3.3394e-05	-1.01967e-10	-1.0739	0.000185783	-1.01967e-10	-1.07616
70616265	chr9:70616265:T:C	4.21677e-05	-0.840619	-2.24825e-10	0.000155021	-1.25718	-2.24825e-10
70616381	chr9:70616381:T:A	7.64761e-05	-0.245296	-2.24825e-10	0.00032812	-0.507357	-2.24825e-10
70616492	chr9:70616492:C:T	4.98369e-05	-1.01967e-10	-0.673518	0.000288722	-1.01967e-10	-0.635273
70616660	chr9:70616660:T:C	5.11824e-05	-1.01967e-10	-0.646879	0.000286316	-1.01967e-10	-0.643639
70616746	chr9:70616746:C:T	1.53143e-05	-1.1323	-0.721183	0.000142928	-0.588031	-0.750364
70616855	chr9:70616855:C:T	3.77405e-05	-1.01967e-10	-0.95154	0.000209958	-1.01967e-10	-0.953829
70617013	chr9:70617013:A:G	0.000173867	-1.01967e-10	0.576016	0.00102408	-1.01967e-10	0.630817
70617020	chr9:70617020:G:T	0.000122662	-1.01967e-10	0.227158	0.000728035	-1.01967e-10	0.289612
70617239	chr9:70617239:A:C	0.000190502	-1.01967e-10	0.66739	0.00116148	-1.01967e-10	0.756711
70618095	chr9:70618095:T:G	6.1242e-05	-1.01967e-10	-0.467441	0.000336984	-1.01967e-10	-0.480701
70618405	chr9:70618405:T:A	2.35834e-05	-1.52255	0.100816	0.000154687	-1.41075	0.151414
70618515	chr9:70618515:A:G	6.09717e-05	-1.01967e-10	-0.471864	0.000339835	-1.01967e-10	-0.472275
70618587	chr9:70618587:A:G	2.65845e-05	-1.52217	0.220224	0.000148784	-1.52512	0.226877
70619260	chr9:70619260:T:G	7.76566e-05	-1.01967e-10	-0.229978	0.000435587	-1.01967e-10	-0.224041
70619574	chr9:70619574:C:T	7.66236e-05	-1.01967e-10	-0.243369	0.000426205	-1.01967e-10	-0.245817
70619860	chr9:70619860:G:T	1.63718e-05	-1.11571	-0.671	0.000158071	-0.535704	-0.701987
70619886	chr9:70619886:T:C	3.60867e-05	-1.01967e-10	-0.996348	0.000200694	-1.01967e-10	-0.998956
70620054	chr9:70620054:C:A	5.67155e-05	-1.51349	0.96926	0.000338186	-1.50238	1.02524
70621937	chr9:70621937:A:G	3.98587e-05	-1.01967e-10	-0.896933	0.000221497	-1.01967e-10	-0.90033
70622141	chr9:70622141:C:T	3.103e-05	-1.01967e-10	-1.14732	0.000173384	-1.01967e-10	-1.14523
70622167	chr9:70622167:G:A	3.15184e-05	-1.01967e-10	-1.1317	0.000175874	-1.01967e-10	-1.13097
70622338	chr9:70622338:G:A	0.000160789	-0.27092	0.768741	0.000332289	-1.15314	0.658405
70622397	chr9:70622397:T:C	1.55411e-05	-0.709523	-1.12926	8.7898e-05	-0.695263	-1.1293
70622530	chr9:70622530:AG:A	7.09008e-05	-1.01967e-10	-0.320992	0.000397925	-1.01967e-10	-0.314474
70622770	chr9:70622770:G:C	3.01e-05	-1.52271	0.344965	0.000197387	-1.41351	0.397935
70623249	chr9:70623249:C:G	7.16773e-06	-1.52024	-1.09245	4.37109e-05	-1.43245	-1.09069
70623667	chr9:70623667:TTTTAC:T	5.93121e-05	-1.01967e-10	-0.499461	0.000335265	-1.01967e-10	-0.485817
70623856	chr9:70623856:A:G	0.000224207	-1.01967e-10	0.830296	0.00124692	-1.01967e-10	0.827695
70623957	chr9:70623957:T:C	3.19501e-05	-1.01967e-10	-1.1181	0.000178266	-1.01967e-10	-1.11746
70624063	chr9:70624063:C:G	0.000109346	-1.01967e-10	0.112244	0.00065172	-1.01967e-10	0.178879
70624146	chr9:70624146:C:T	1.27123e-05	-1.22233	-0.817371	5.57195e-05	-1.50134	-0.779067
70624334	chr9:70624334:C:T	1.14803e-05	-1.43072	-0.710919	8.54737e-05	-1.14884	-0.70369
70624381	chr9:70624381:G:A	8.22868e-06	-1.52414	-0.950514	5.05662e-05	-1.43196	-0.945493
70624401	chr9:70624401:G:A	3.13549e-05	-1.01967e-10	-1.1369	0.000174388	-1.01967e-10	-1.13945
70624530	chr9:70624530:G:A	5.41698e-05	-1.01967e-10	-0.59015	0.000309792	-1.01967e-10	-0.564835
70624689	chr9:70624689:C:T	7.04569e-06	-1.52507	-1.10479	4.02641e-05	-1.49429	-1.11098
70625110	chr9:70625110:T:C	6.97463e-06	-1.51713	-1.12286	3.88218e-05	-1.52189	-1.11987
70625396	chr9:70625396:C:G	7.23531e-05	-1.01967e-10	-0.300716	0.000407984	-1.01967e-10	-0.289508
70625664	chr9:70625664:A:G	3.09774e-05	-1.01967e-10	-1.14901	0.000172716	-1.01967e-10	-1.14909
70626176	chr9:70626176:C:T	4.30097e-05	-1.01967e-10	-0.820849	0.000240692	-1.01967e-10	-0.817218
70626296	chr9:70626296:C:T	0.000145571	-1.01967e-10	0.398388	0.000850486	-1.01967e-10	0.445071
70627041	chr9:70627041:C:T	2.81385e-05	-1.24513	-2.24825e-10	0.000136513	-1.38432	-2.24825e-10
70627172	chr9:70627172:T:C	3.46617e-05	-1.01967e-10	-1.03664	0.000193336	-1.01967e-10	-1.03631
70627217	chr9:70627217:A:G	7.65036e-06	-1.46694	-1.08058	4.09255e-05	-1.50035	-1.08863
70628222	chr9:70628222:C:G	3.20696e-05	-1.01967e-10	-1.11437	0.000178527	-1.01967e-10	-1.116
70628274	chr9:70628274:T:C	6.85655e-06	-1.52043	-1.13664	3.80104e-05	-1.52465	-1.13823
70629123	chr9:70629123:T:TGCTG	3.09907e-05	-1.01967e-10	-1.14859	0.00017275	-1.01967e-10	-1.14889
70629363	chr9:70629363:T:C	6.79041e-06	-1.5245	-1.14226	3.78118e-05	-1.52466	-1.14346
70629438	chr9:70629438:T:C	6.77222e-06	-1.52182	-1.14762	3.81742e-05	-1.50937	-1.14921
70629992	chr9:70629992:C:A	4.44501e-05	-1.01967e-10	-0.787907	0.000248012	-1.01967e-10	-0.787261
70630191	chr9:70630191:A:T	7.02257e-06	-1.49378	-1.13936	3.78131e-05	-1.52488	-1.1432
70630284	chr9:70630284:A:G	8.14275e-05	-0.228183	0.0456221	0.000478074	-0.232593	0.101621
70630861	chr9:70630861:G:A	5.24592e-05	-1.01967e-10	-0.622238	0.000294799	-1.01967e-10	-0.614443
70630901	chr9:70630901:T:C	3.53908e-05	-1.01967e-10	-1.01582	0.000199445	-1.01967e-10	-1.0052
70630949	chr9:70630949:A:AT	6.78281e-06	-1.52094	-1.14694	3.7693e-05	-1.52512	-1.14614
70631006	chr9:70631006:T:A	2.30277e-05	-1.44557	-2.24825e-10	0.00013439	-1.39999	-2.24825e-10
70631767	chr9:70631767:T:C	3.57876e-05	-1.01967e-10	-1.00467	0.000199469	-1.01967e-10	-1.00508
70632077	chr9:70632077:T:A	4.91544e-05	-1.01967e-10	-0.687309	0.000276841	-1.01967e-10	-0.677294
70632431	chr9:70632431:T:C	5.544e-05	-0.345839	-0.221134	0.000314169	-0.379721	-0.171085
70632530	chr9:70632530:T:G	3.27054e-05	-1.01967e-10	-1.09473	0.000182609	-1.01967e-10	-1.09339
70632673	chr9:70632673:A:T	3.39589e-05	-1.01967e-10	-1.05712	0.000188944	-1.01967e-10	-1.05929
70632754	chr9:70632754:C:T	1.72034e-05	-0.693221	-1.04395	7.14541e-05	-0.983079	-1.0486
70632868	chr9:70632868:A:G	0.000115401	-1.01967e-10	0.166143	0.000710912	-1.01967e-10	0.265812
70633067	chr9:70633067:A:G	4.38638e-05	-1.01967e-10	-0.801184	0.000243979	-1.01967e-10	-0.803656
70633230	chr9:70633230:A:G	0.000113918	-1.01967e-10	0.153201	0.00070144	-1.01967e-10	0.252398
70633607	chr9:70633607:T:G	3.37205e-05	-0.364574	-0.699594	0.000175735	-0.459966	-0.671795
70633689	chr9:70633689:G:A	5.84428e-05	-0.514226	-2.24825e-10	0.000191746	-1.04457	-2.24825e-10
70633908	chr9:70633908:A:T	7.50515e-06	-1.42317	-1.14351	3.85593e-05	-1.5029	-1.14564
70634413	chr9:70634413:TATA:T	4.10973e-05	-1.01967e-10	-0.866331	0.000229302	-1.01967e-10	-0.865697
70634435	chr9:70634435:T:C	2.78033e-05	-1.25712	-2.24825e-10	0.000153355	-1.26798	-2.24825e-10
70634453	chr9:70634453:T:C	3.50618e-05	-1.01967e-10	-1.02516	0.000195986	-1.01967e-10	-1.02269
70634994	chr9:70634994:A:G	0.000109696	0.11544	-2.24825e-10	0.000545685	0.00130491	-2.24825e-10
70635121	chr9:70635121:C:T	2.02861e-05	-0.662593	-0.909743	8.47672e-05	-0.94628	-0.914548
70635180	chr9:70635180:G:A	2.18663e-05	-1.49733	-2.24825e-10	0.00012547	-1.46867	-2.24825e-10
70635983	chr9:70635983:T:C	6.85253e-06	-1.52312	-1.13453	3.86251e-05	-1.50749	-1.13935
70636746	chr9:70636746:G:A	4.18338e-05	-1.01967e-10	-0.84857	0.000234048	-1.01967e-10	-0.845212
70636747	chr9:70636747:G:T	4.17782e-05	-1.01967e-10	-0.8499	0.000233736	-1.01967e-10	-0.846546
70637094	chr9:70637094:G:A	0.000459809	-1.01967e-10	1.54854	0.00301366	-1.01967e-10	1.71017
70637096	chr9:70637096:G:T	5.58126e-05	-1.01967e-10	-0.560274	0.000307249	-1.01967e-10	-0.573078
70637357	chr9:70637357:T:C	4.02354e-05	-0.811819	-0.075708	0.00023838	-0.802719	-0.0241511
70637391	chr9:70637391:C:G	3.51843e-05	-0.72019	-0.301484	0.000212361	-0.687581	-0.254868
70637488	chr9:70637488:C:T	0.000104962	-1.01967e-10	0.0713283	0.000644515	-1.01967e-10	0.167762
70637627	chr9:70637627:A:C	6.90788e-06	-1.50818	-1.14143	3.78199e-05	-1.52305	-1.14485
70637737	chr9:70637737:G:A	3.23282e-05	-0.246333	-0.860001	0.000124836	-0.6116	-0.86214
70638500	chr9:70638500:A:G	4.31757e-05	-1.01967e-10	-0.816997	0.000242514	-1.01967e-10	-0.809679
70638575	chr9:70638575:C:A	1.48751e-05	-0.827745	-1.05484	6.25721e-05	-1.10321	-1.06121
70638593	chr9:70638593:CA:C	1.83106e-05	-0.808731	-0.866064	0.000108811	-0.773815	-0.837313
70638856	chr9:70638856:C:G	3.55091e-05	-0.381161	-0.631323	0.00013854	-0.732404	-0.637173
70638976	chr9:70638976:G:C	5.36164e-05	-1.01967e-10	-0.600419	0.000301313	-1.01967e-10	-0.592588
70639268	chr9:70639268:C:T	3.47528e-05	-0.334646	-0.699368	0.000203909	-0.31231	-0.67075
70639736	chr9:70639736:CT:C	1.7983e-05	-0.816885	-0.875964	0.000106857	-0.781547	-0.847702
70640075	chr9:70640075:T:C	7.58239e-06	-1.4218	-1.13465	4.03328e-05	-1.47073	-1.13284
70640374	chr9:70640374:T:C	5.38821e-05	-1.01967e-10	-0.595475	0.00030833	-1.01967e-10	-0.569565
70640421	chr9:70640421:A:C	2.50835e-05	-0.41566	-0.944406	9.89479e-05	-0.757391	-0.948752
70640516	chr9:70640516:G:C	7.63719e-06	-1.44328	-1.10596	3.91917e-05	-1.51995	-1.11232
70640638	chr9:70640638:G:A	6.80498e-06	-1.5251	-1.13952	3.79001e-05	-1.5245	-1.14129
70641463	chr9:70641463:T:C	7.18061e-05	-1.01967e-10	-0.308305	0.000398113	-1.01967e-10	-0.314001
70642798	chr9:70642798:C:T	4.70881e-05	-1.01967e-10	-0.730253	0.000264331	-1.01967e-10	-0.723535
70642980	chr9:70642980:G:A	8.22889e-06	-1.40713	-1.06749	4.37584e-05	-1.46039	-1.06166
70643052	chr9:70643052:A:T	7.02117e-06	-1.51706	-1.11629	3.8947e-05	-1.5177	-1.12083
70643141	chr9:70643141:A:T	5.78726e-05	-1.01967e-10	-0.524029	0.000338189	-1.01967e-10	-0.477133
70644000	chr9:70644000:G:A	3.79554e-05	-1.01967e-10	-0.945861	0.000214431	-1.01967e-10	-0.932751
70644447	chr9:70644447:C:T	3.11449e-05	-1.01967e-10	-1.14362	0.000173783	-1.01967e-10	-1.14293
70644664	chr9:70644664:C:T	3.89384e-05	-1.01967e-10	-0.920293	0.000217307	-1.01967e-10	-0.919424
70644738	chr9:70644738:T:C	3.53529e-05	-1.01967e-10	-1.01689	0.000200417	-1.01967e-10	-1.00034
70644889	chr9:70644889:C:T	9.91986e-06	-1.15201	-1.13572	4.86654e-05	-1.27731	-1.13846
70645271	chr9:70645271:A:G	1.65697e-05	-0.774023	-1.00068	9.79239e-05	-0.736725	-0.979821
70645516	chr9:70645516:C:G	1.07709e-05	-1.05722	-1.14821	5.20605e-05	-1.1992	-1.14913
70645603	chr9:70645603:AC:A	3.69749e-05	0.0316925	-1.00373	0.000132356	-0.410875	-1.00437
70645657	chr9:70645657:T:C	9.86037e-05	0.00883445	-2.24825e-10	0.00112962	0.728903	-2.24825e-10
70645660	chr9:70645660:C:A	6.75513e-06	-1.52411	-1.14787	3.9369e-05	-1.48259	-1.14517
70645730	chr9:70645730:G:A	4.09685e-05	-1.01967e-10	-0.869471	0.000227407	-1.01967e-10	-0.873996
70645766	chr9:70645766:A:T	3.6512e-05	-0.0361367	-0.948497	0.000214269	-0.00124467	-0.93226
70645926	chr9:70645926:G:C	6.77142e-06	-1.52501	-1.14455	3.92194e-05	-1.49101	-1.14056
70645937	chr9:70645937:CAGA:C	5.64358e-05	-1.01967e-10	-0.549171	0.000310567	-1.01967e-10	-0.562336
70646724	chr9:70646724:A:G	7.31474e-06	-1.49578	-1.09661	3.94149e-05	-1.52481	-1.10179
70646919	chr9:70646919:A:G	4.37024e-05	-1.01967e-10	-0.804872	0.000248204	-1.01967e-10	-0.786486
70648261	chr9:70648261:G:C	7.24461e-06	-1.45465	-1.14737	5.12734e-05	-1.21809	-1.14547
70648443	chr9:70648443:G:A	2.184e-05	-1.49853	-2.24825e-10	0.000135805	-1.38952	-2.24825e-10
70648982	chr9:70648982:A:G	3.53609e-05	-1.01967e-10	-1.01667	0.000196318	-1.01967e-10	-1.021
70649051	chr9:70649051:G:A	2.39167e-05	-0.451344	-0.956354	8.22622e-05	-0.932116	-0.958709
70650013	chr9:70650013:T:C	1.38627e-05	-0.927315	-1.02576	6.44959e-05	-1.10063	-1.0335
70650071	chr9:70650071:G:A	1.19515e-05	-0.96612	-1.1353	5.59038e-05	-1.13905	-1.13805
70650387	chr9:70650387:C:T	3.05744e-05	-0.0704155	-1.0917	0.000109782	-0.510546	-1.09169
70650646	chr9:70650646:A:G	3.15454e-05	-1.01967e-10	-1.13085	0.000176051	-1.01967e-10	-1.12996
70651194	chr9:70651194:G:A	8.66142e-06	-1.3762	-1.04719	4.5734e-05	-1.43723	-1.04066
70651802	chr9:70651802:GAGA:G	2.52887e-05	-1.35192	-2.24825e-10	0.00012204	-1.49639	-2.24825e-10
70652691	chr9:70652691:T:A	9.85817e-06	-1.4352	-0.858778	5.32311e-05	-1.48066	-0.845434
70653088	chr9:70653088:C:A	4.27155e-05	-0.827711	-2.24825e-10	0.000296397	-0.609038	-2.24825e-10
70653230	chr9:70653230:G:A	0.00111781	-1.01967e-10	2.43685	0.00749706	-1.01967e-10	2.62153
70653320	chr9:70653320:T:C	1.63243e-05	-0.640567	-1.14905	9.40496e-05	-0.607755	-1.14916
70654234	chr9:70654234:T:G	6.79978e-05	-1.01967e-10	-0.362798	0.000382315	-1.01967e-10	-0.354491
70655207	chr9:70655207:GGGGC:G	0.000107308	-1.01967e-10	0.0934313	0.000661689	-1.01967e-10	0.194059
70655219	chr9:70655219:TC:T	9.47387e-05	-1.01967e-10	-0.0311511	0.000581491	-1.01967e-10	0.0648595
70655230	chr9:70655230:T:C	1.14005e-05	-1.00266	-1.14596	5.39951e-05	-1.16776	-1.14408
70655356	chr9:70655356:C:T	1.12911e-05	-1.02331	-1.13495	5.37583e-05	-1.1785	-1.13774
70655393	chr9:70655393:A:G	3.31343e-05	-1.01967e-10	-1.0817	0.000185174	-1.01967e-10	-1.07944
70655660	chr9:70655660:G:A	2.22388e-05	-0.412623	-1.06781	0.000100267	-0.631073	-1.06183
70655947	chr9:70655947:C:T	1.5769e-05	-0.859093	-0.965133	7.36702e-05	-1.03702	-0.964115
70656213	chr9:70656213:T:C	0.000111129	-1.01967e-10	0.128416	0.000685648	-1.01967e-10	0.229627
70656254	chr9:70656254:C:A	1.2908e-05	-0.913795	-1.11063	6.07442e-05	-1.08341	-1.11065
70656545	chr9:70656545:A:AG	1.51486e-05	-0.911419	-0.952946	7.11665e-05	-1.08381	-0.951909
70657405	chr9:70657405:T:G	3.21993e-05	-1.01967e-10	-1.11033	0.000179137	-1.01967e-10	-1.11259
70657633	chr9:70657633:T:A	2.13968e-05	-0.610112	-0.908922	0.000129065	-0.558394	-0.882026
70657808	chr9:70657808:G:A	6.72879e-05	-1.01967e-10	-0.373294	0.00037356	-1.01967e-10	-0.377658
70657863	chr9:70657863:C:T	4.66805e-05	-1.01967e-10	-0.738947	0.000262025	-1.01967e-10	-0.732296
70658041	chr9:70658041:A:G	2.80203e-05	-0.640659	-0.608688	0.000118565	-0.931448	-0.593831
70658487	chr9:70658487:G:A	1.22547e-05	-0.94885	-1.12751	5.79503e-05	-1.11367	-1.12748
70658734	chr9:70658734:A:G	2.12709e-05	-1.52494	-2.24825e-10	0.000118753	-1.52369	-2.24825e-10
70658923	chr9:70658923:T:C	3.13038e-05	-1.01967e-10	-1.13854	0.000174514	-1.01967e-10	-1.13873
70659009	chr9:70659009:A:G	4.58378e-05	-1.01967e-10	-0.757164	0.000254335	-1.01967e-10	-0.762083
70659081	chr9:70659081:G:T	1.4376e-05	-0.92325	-0.993463	6.76878e-05	-1.09339	-0.992442
70659425	chr9:70659425:G:A	6.48408e-05	-0.41034	-2.24825e-10	0.000236811	-0.833475	-2.24825e-10
70659691	chr9:70659691:T:C	1.52555e-05	-0.888173	-0.969161	7.14047e-05	-1.06428	-0.968091
70660196	chr9:70660196:G:A	1.46186e-05	-0.926582	-0.973399	6.88426e-05	-1.09661	-0.9723
70661090	chr9:70661090:T:C	3.60137e-05	-0.998376	-2.24825e-10	0.000210326	-0.952079	-2.24825e-10
70661133	chr9:70661133:GCAAGT:G	1.30305e-05	-0.935653	-1.07933	6.1419e-05	-1.104	-1.07901
70661158	chr9:70661158:T:C	1.48496e-05	-0.886978	-0.997323	6.95371e-05	-1.06254	-0.996337
70661327	chr9:70661327:A:G	1.5014e-05	-0.881662	-0.991629	7.02298e-05	-1.05834	-0.990622
70661550	chr9:70661550:A:G	2.24823e-05	-0.370706	-1.09884	0.000100616	-0.595494	-1.09393
70661571	chr9:70661571:A:G	1.44571e-05	-0.913507	-0.99758	6.79202e-05	-1.08582	-0.996584
70661646	chr9:70661646:T:C	1.5952e-05	-0.858464	-0.954228	7.4366e-05	-1.03855	-0.95319
70661875	chr9:70661875:A:G	7.68328e-05	-1.01967e-10	-0.240642	0.000432358	-1.01967e-10	-0.231482
70663260	chr9:70663260:G:A	3.6756e-05	-1.01967e-10	-0.977972	0.000205509	-1.01967e-10	-0.975247
70663416	chr9:70663416:G:A	1.16738e-05	-0.999295	-1.12563	5.56616e-05	-1.15584	-1.12561
70663470	chr9:70663470:C:G	3.5091e-05	-1.01967e-10	-1.02433	0.000196248	-1.01967e-10	-1.02136
70663586	chr9:70663586:T:A	0.000191404	-1.01967e-10	0.672114	0.00110097	-1.01967e-10	0.703207
70663689	chr9:70663689:G:T	3.9406e-05	-1.01967e-10	-0.908355	0.000219739	-1.01967e-10	-0.908298
70663838	chr9:70663838:G:C	4.91329e-05	-0.687746	-2.24825e-10	0.000192206	-1.04217	-2.24825e-10
70664029	chr9:70664029:T:C	4.72309e-05	-1.01967e-10	-0.727226	0.000268941	-1.01967e-10	-0.706245
70664497	chr9:70664497:T:C	3.65191e-05	-1.01967e-10	-0.984439	0.000204178	-1.01967e-10	-0.981746
70665041	chr9:70665041:A:G	1.50579e-05	-0.873119	-0.997253	7.03724e-05	-1.05067	-0.996261
70665063	chr9:70665063:C:A	4.52132e-05	-1.01967e-10	-0.770884	0.000251006	-1.01967e-10	-0.77526
70665369	chr9:70665369:T:C	3.3731e-05	-1.01967e-10	-1.06386	0.000188546	-1.01967e-10	-1.0614
70665464	chr9:70665464:A:G	7.91978e-06	-1.36469	-1.14822	3.95399e-05	-1.47499	-1.14844
70665566	chr9:70665566:C:T	5.11574e-05	-1.01967e-10	-0.647368	0.000287145	-1.01967e-10	-0.640749
70665616	chr9:70665616:T:C	0.000105361	-1.01967e-10	0.0751194	0.000648734	-1.01967e-10	0.174286
70666061	chr9:70666061:C:G	1.48078e-05	-0.774455	-1.11266	6.79228e-05	-0.969621	-1.11274
70666285	chr9:70666285:C:T	6.4203e-05	-0.420223	-2.24825e-10	0.000228662	-0.868493	-2.24825e-10
70666442	chr9:70666442:G:A	8.95889e-06	-1.39796	-0.99167	6.8056e-05	-1.11149	-0.968912
70666636	chr9:70666636:A:G	5.73447e-05	-1.01967e-10	-0.533194	0.00032093	-1.01967e-10	-0.529512
70666657	chr9:70666657:TAGA:T	4.84124e-05	-1.01967e-10	-0.702519	0.000271834	-1.01967e-10	-0.695544
70666818	chr9:70666818:TG:T	3.11887e-05	-0.148286	-0.993932	0.000178367	-0.127726	-0.989165
70667413	chr9:70667413:G:A	6.71118e-05	0.68098	-1.05689	0.00021042	0.105431	-1.05706
70667496	chr9:70667496:G:A	7.41241e-05	-1.01967e-10	-0.276533	0.000426804	-1.01967e-10	-0.244411
70667516	chr9:70667516:C:A	3.86011e-05	-1.01967e-10	-0.928993	0.000215911	-1.01967e-10	-0.925869
70667899	chr9:70667899:A:G	1.40168e-05	-0.811636	-1.13038	6.46125e-05	-1.00193	-1.1304
70668154	chr9:70668154:C:T	3.52352e-05	-1.02023	-2.24825e-10	0.000160936	-1.21973	-2.24825e-10
70668239	chr9:70668239:T:C	3.90347e-05	-1.01967e-10	-0.917823	0.000218779	-1.01967e-10	-0.912675
70668521	chr9:70668521:T:C	8.89181e-06	-1.26077	-1.13637	3.86868e-05	-1.50342	-1.14182
70668534	chr9:70668534:G:A	3.33067e-05	-1.01967e-10	-1.07651	0.000186156	-1.01967e-10	-1.07415
70669006	chr9:70669006:C:T	7.31336e-06	-1.46698	-1.1256	5.13783e-05	-1.24442	-1.1171
70669274	chr9:70669274:A:G	1.43833e-05	-0.797377	-1.11883	6.61757e-05	-0.989585	-1.11884
70669355	chr9:70669355:T:G	1.40188e-05	-0.821387	-1.12049	6.47757e-05	-1.00932	-1.12049
70669577	chr9:70669577:G:A	2.60892e-05	-0.255242	-1.06551	0.000114961	-0.496741	-1.0594
70669869	chr9:70669869:T:C	9.76031e-06	-1.16567	-1.13828	3.97069e-05	-1.47588	-1.14333
70670248	chr9:70670248:G:A	5.09345e-05	-1.01967e-10	-0.651734	0.000290594	-1.01967e-10	-0.62881
70670539	chr9:70670539:C:T	8.074e-06	-1.42643	-1.06719	5.95535e-05	-1.16249	-1.05137
70670647	chr9:70670647:C:T	2.10455e-05	-0.602668	-0.932918	9.46224e-05	-0.819527	-0.931316
70670672	chr9:70670672:T:C	0.000181415	-0.623009	1.24152	0.000455814	-1.29899	1.12034
70670744	chr9:70670744:G:A	2.05153e-05	-0.629264	-0.931841	9.25981e-05	-0.842151	-0.930317
70670913	chr9:70670913:T:G	9.84036e-06	-1.156	-1.13978	3.97985e-05	-1.47245	-1.14446
70671009	chr9:70671009:T:C	1.29355e-05	-1.3406	-0.681703	6.79458e-05	-1.41117	-0.670855
70671320	chr9:70671320:C:T	1.6852e-05	-0.763392	-0.994411	0.000100804	-0.714765	-0.972793
70671429	chr9:70671429:G:A	9.83891e-06	-1.15369	-1.14224	3.97752e-05	-1.47128	-1.14622
70671480	chr9:70671480:T:C	3.76371e-05	-1.01967e-10	-0.954283	0.000210062	-1.01967e-10	-0.953336
70671795	chr9:70671795:C:T	3.35484e-05	-1.01967e-10	-1.06928	0.00018752	-1.01967e-10	-1.06685
70671829	chr9:70671829:A:T	4.40067e-05	-1.01967e-10	-0.797932	0.000248146	-1.01967e-10	-0.786721
70672024	chr9:70672024:C:T	5.47186e-05	-1.01967e-10	-0.580071	0.000308291	-1.01967e-10	-0.569693
70672481	chr9:70672481:A:G	9.69265e-06	-1.16909	-1.14181	3.95525e-05	-1.4772	-1.14591
70672898	chr9:70672898:C:T	4.50878e-05	-1.01967e-10	-0.773663	0.000250266	-1.01967e-10	-0.778214
70672953	chr9:70672953:A:G	9.49733e-06	-1.1946	-1.13666	3.93518e-05	-1.48611	-1.14208
70673283	chr9:70673283:A:ATT	1.2441e-05	-1.15463	-0.906647	4.99223e-05	-1.47151	-0.918759
70673340	chr9:70673340:A:G	8.78033e-06	-1.4007	-1.00906	6.66077e-05	-1.11326	-0.988655
70673729	chr9:70673729:C:T	4.48825e-05	-1.01967e-10	-0.778227	0.000252368	-1.01967e-10	-0.76985
70673822	chr9:70673822:A:G	9.48091e-06	-1.19135	-1.14164	3.92523e-05	-1.48493	-1.1458
70674018	chr9:70674018:T:C	2.88523e-05	-0.629663	-0.590423	0.000132698	-0.84279	-0.56987
70674092	chr9:70674092:C:T	2.54101e-05	-1.34713	-2.24825e-10	0.000139943	-1.3595	-2.24825e-10
70674166	chr9:70674166:T:C	6.93086e-05	-1.01967e-10	-0.343705	0.000389713	-1.01967e-10	-0.335327
70674328	chr9:70674328:T:C	7.86643e-06	-1.5091	-1.01057	5.30377e-05	-1.32988	-0.999855
70674685	chr9:70674685:A:G	0.000123133	-1.01967e-10	0.230992	0.000762976	-1.01967e-10	0.33649
70675038	chr9:70675038:C:T	4.73108e-05	-1.01967e-10	-0.725535	0.000262521	-1.01967e-10	-0.730405
70675158	chr9:70675158:T:C	3.36967e-05	-1.01967e-10	-1.06488	0.000188177	-1.01967e-10	-1.06335
70675276	chr9:70675276:T:C	3.97212e-05	-1.01967e-10	-0.900389	0.000222302	-1.01967e-10	-0.896698
70675683	chr9:70675683:T:C	1.8357e-05	-0.708725	-0.963536	0.000110225	-0.658245	-0.939972
70675795	chr9:70675795:G:A	9.29464e-06	-1.20567	-1.14717	3.89268e-05	-1.48983	-1.14923
70675821	chr9:70675821:T:C	3.17622e-05	-1.01967e-10	-1.124	0.000177087	-1.01967e-10	-1.1241
70675837	chr9:70675837:C:T	7.78891e-05	-0.713368	0.486381	0.000211986	-1.34218	0.397966
70676065	chr9:70676065:T:G	0.00012598	-1.01967e-10	0.25385	0.000781149	-1.01967e-10	0.360029
70676193	chr9:70676193:T:C	0.000111868	-1.01967e-10	0.135045	0.000630883	-1.01967e-10	0.146383
70676279	chr9:70676279:GTACGAATGAA:G	8.20513e-05	-0.174929	-2.24825e-10	0.000455938	-0.178379	-2.24825e-10
70676326	chr9:70676326:C:T	2.77326e-05	-0.652751	-0.606913	0.000128023	-0.861943	-0.586584
70677648	chr9:70677648:C:T	4.52408e-05	-1.01967e-10	-0.770276	0.000257339	-1.01967e-10	-0.750342
70677725	chr9:70677725:T:A	5.91651e-05	0.585933	-1.08788	0.000188002	0.0236786	-1.08796
70678150	chr9:70678150:A:G	9.76554e-06	-1.15358	-1.14983	3.96377e-05	-1.47111	-1.14985
70678197	chr9:70678197:G:A	5.37908e-05	-1.01967e-10	-0.597171	0.000310772	-1.01967e-10	-0.561677
70678304	chr9:70678304:G:A	4.80648e-05	-1.01967e-10	-0.709724	0.000266651	-1.01967e-10	-0.714798
70678417	chr9:70678417:G:A	3.11072e-05	-1.01967e-10	-1.14483	0.000173442	-1.01967e-10	-1.14489
70678583	chr9:70678583:A:G	1.48073e-05	-1.35493	-0.532223	7.81634e-05	-1.42212	-0.519813
70678799	chr9:70678799:A:G	3.37271e-05	-1.01967e-10	-1.06397	0.00018835	-1.01967e-10	-1.06244
70678922	chr9:70678922:T:C	0.000211323	-1.01967e-10	0.771111	0.00124176	-1.01967e-10	0.823546
70679154	chr9:70679154:C:T	3.34805e-05	-1.01967e-10	-1.07131	0.000187005	-1.01967e-10	-1.0696
70679860	chr9:70679860:C:T	9.51843e-06	-1.41081	-0.918231	4.86207e-05	-1.49714	-0.919546
70679994	chr9:70679994:G:T	6.02064e-05	0.597575	-1.08207	0.000191007	0.0337167	-1.08214
70680214	chr9:70680214:T:G	2.49546e-05	-0.682661	-0.682556	0.000115382	-0.885117	-0.667371
70680538	chr9:70680538:T:A	3.60215e-05	-1.01967e-10	-0.998159	0.000201379	-1.01967e-10	-0.995549
70680786	chr9:70680786:G:T	2.32063e-05	-1.39707	-0.0407831	0.000124671	-1.45406	-0.0209953
70680804	chr9:70680804:C:T	7.93249e-06	-1.45415	-1.05716	5.6988e-05	-1.21738	-1.04052
70681484	chr9:70681484:C:T	2.44948e-05	-0.312186	-1.07163	0.000108568	-0.547664	-1.0657
70681788	chr9:70681788:T:TA	3.22259e-05	-1.01967e-10	-1.1095	0.000179342	-1.01967e-10	-1.11144
70681981	chr9:70681981:C:A	3.45801e-05	-1.01967e-10	-1.03899	0.000193365	-1.01967e-10	-1.03616
70682126	chr9:70682126:T:A	9.31476e-06	-1.20143	-1.14924	3.8944e-05	-1.4886	-1.15001
70682941	chr9:70682941:A:G	1.56146e-05	-1.3729	-0.461164	0.000126928	-1.06369	-0.393428
70683120	chr9:70683120:C:T	1.59125e-05	-1.35799	-0.457179	8.40914e-05	-1.42461	-0.444223
70683206	chr9:70683206:C:T	3.79722e-05	-1.01967e-10	-0.945419	0.000212488	-1.01967e-10	-0.941851
70683933	chr9:70683933:G:A	3.50862e-05	-1.01967e-10	-1.02447	0.000197312	-1.01967e-10	-1.01595
70683987	chr9:70683987:G:T	7.15106e-05	-1.01967e-10	-0.312428	0.000396518	-1.01967e-10	-0.318015
70684247	chr9:70684247:T:C	3.8361e-05	-1.01967e-10	-0.935233	0.000214973	-1.01967e-10	-0.930222
70684645	chr9:70684645:A:G	4.63754e-05	-1.01967e-10	-0.745506	0.000257419	-1.01967e-10	-0.750033
70684669	chr9:70684669:G:A	2.87507e-05	-1.22361	-2.24825e-10	0.0001301	-1.43243	-2.24825e-10
70684732	chr9:70684732:C:T	3.06113e-05	-1.1609	-2.24825e-10	0.000191533	-1.04568	-2.24825e-10
70685323	chr9:70685323:G:T	9.21317e-06	-1.21261	-1.14903	3.89297e-05	-1.49231	-1.14667
70685380	chr9:70685380:GT:G	2.56973e-05	-0.289005	-1.04688	0.000114701	-0.518242	-1.04017
70685494	chr9:70685494:C:G	3.15212e-05	-0.541361	-0.590254	0.000144729	-0.756276	-0.569597
70685775	chr9:70685775:T:C	2.13538e-05	-1.52104	-2.24825e-10	0.000120733	-1.50716	-2.24825e-10
70686078	chr9:70686078:T:A	3.42896e-05	-1.01967e-10	-1.04743	0.000191275	-1.01967e-10	-1.04703
70686835	chr9:70686835:TTC:T	3.33922e-05	-1.01967e-10	-1.07395	0.000186481	-1.01967e-10	-1.07241
70686981	chr9:70686981:C:T	3.93098e-05	-1.01967e-10	-0.9108	0.00022122	-1.01967e-10	-0.901579
70687204	chr9:70687204:A:G	3.22977e-05	-1.01967e-10	-1.10728	0.000180551	-1.01967e-10	-1.10472
70687263	chr9:70687263:G:A	3.66207e-05	-1.01967e-10	-0.981661	0.000204761	-1.01967e-10	-0.978894
70687294	chr9:70687294:A:G	2.20604e-05	-1.48849	-2.24825e-10	0.000121475	-1.50103	-2.24825e-10
70687580	chr9:70687580:T:C	2.05141e-05	-0.429775	-1.13139	0.000115165	-0.423904	-1.13046
70688203	chr9:70688203:G:A	9.39465e-06	-1.22773	-1.1144	4.04341e-05	-1.49816	-1.1029
70688401	chr9:70688401:C:T	2.82245e-05	-0.540824	-0.701262	0.000128087	-0.762904	-0.685122
70688614	chr9:70688614:A:G	9.89104e-06	-1.19848	-1.09217	4.09804e-05	-1.48877	-1.09887
70688855	chr9:70688855:T:G	3.19859e-05	-1.01967e-10	-1.11698	0.000178543	-1.01967e-10	-1.11591
70688887	chr9:70688887:A:G	4.77492e-05	-1.01967e-10	-0.716311	0.000264378	-1.01967e-10	-0.723358
70688971	chr9:70688971:G:A	0.000203109	-1.01967e-10	0.731468	0.00128264	-1.01967e-10	0.855937
70689073	chr9:70689073:A:G	1.18033e-05	-0.974782	-1.13912	6.70643e-05	-0.956351	-1.13873
70689222	chr9:70689222:G:A	9.46735e-06	-1.21966	-1.11477	3.98412e-05	-1.49575	-1.12008
70689481	chr9:70689481:T:A	5.15114e-05	-0.640472	-2.24825e-10	0.000288919	-0.63459	-2.24825e-10
70689603	chr9:70689603:C:T	7.93744e-05	-0.208098	-2.24825e-10	0.000863264	0.459984	-2.24825e-10
70689765	chr9:70689765:A:G	1.22668e-05	-0.937236	-1.13814	6.97541e-05	-0.918018	-1.13774
70689983	chr9:70689983:C:T	3.29578e-05	-1.01967e-10	-1.08705	0.000184154	-1.01967e-10	-1.08496
70690034	chr9:70690034:G:A	9.91397e-05	-0.612478	0.626734	0.000254809	-1.29447	0.534243
70690542	chr9:70690542:TTATTTATTTA:T	2.84978e-05	-0.652069	-0.580378	0.000131351	-0.860693	-0.56217
70690826	chr9:70690826:T:C	5.43588e-05	-1.01967e-10	-0.586667	0.000301086	-1.01967e-10	-0.59334
70690960	chr9:70690960:T:C	3.20676e-05	-1.01967e-10	-1.11443	0.00017909	-1.01967e-10	-1.11285
70691029	chr9:70691029:G:A	4.58154e-05	-0.757655	-2.24825e-10	0.000224417	-0.887231	-2.24825e-10
70691174	chr9:70691174:A:T	9.50544e-06	-1.21714	-1.11327	3.99314e-05	-1.49498	-1.11859
70691373	chr9:70691373:ATGGACT:A	2.55107e-05	-0.592223	-0.750955	0.000116353	-0.808308	-0.7358
70691473	chr9:70691473:G:A	8.33988e-06	-1.46461	-0.996616	6.09758e-05	-1.20477	-0.98549
70691635	chr9:70691635:C:A	2.63612e-05	-0.544156	-0.766224	0.000119487	-0.766109	-0.751422
70691900	chr9:70691900:T:C	9.76347e-06	-1.16673	-1.13689	3.92039e-05	-1.49155	-1.14041
70692175	chr9:70692175:A:T	5.85775e-05	-1.01967e-10	-0.511924	0.000329699	-1.01967e-10	-0.502558
70692301	chr9:70692301:A:G	9.5128e-06	-1.20258	-1.12705	3.96116e-05	-1.49035	-1.13126
70692419	chr9:70692419:G:A	3.40024e-05	-0.111219	-0.944623	0.000109387	-0.66863	-0.937211
70692574	chr9:70692574:G:A	2.5877e-05	-0.513772	-0.815146	0.000118654	-0.723612	-0.80091
70692704	chr9:70692704:G:C	2.85724e-05	-0.57141	-0.658424	0.000130244	-0.789996	-0.641335
70693075	chr9:70693075:A:T	1.21722e-05	-1.31971	-0.763409	9.9951e-05	-0.966745	-0.729311
70693344	chr9:70693344:T:C	3.25206e-05	-0.0199502	-1.08045	0.000101677	-0.597733	-1.0812
70693425	chr9:70693425:C:T	2.89244e-05	-0.549671	-0.667917	0.000131453	-0.771157	-0.650931
70693452	chr9:70693452:G:A	1.1424e-05	-1.32547	-0.821087	9.31936e-05	-0.976205	-0.789854
70693610	chr9:70693610:G:A	2.85514e-05	-0.579452	-0.651114	0.000130291	-0.797078	-0.633888
70693637	chr9:70693637:G:C	2.07514e-05	-0.709632	-0.84003	0.000125436	-0.659215	-0.809723
70693651	chr9:70693651:G:C	2.96532e-05	-0.538326	-0.65438	0.000134604	-0.761205	-0.637197
70693710	chr9:70693710:G:A	2.5824e-05	-0.601583	-0.729387	0.000118062	-0.815842	-0.713688
70693734	chr9:70693734:C:T	4.09141e-05	0.0150713	-0.88587	0.000128167	-0.569608	-0.877791
70693794	chr9:70693794:A:G	4.09395e-05	-1.01967e-10	-0.870179	0.000231443	-1.01967e-10	-0.856401
70694181	chr9:70694181:T:C	2.82203e-05	-0.545046	-0.697187	0.000128098	-0.767134	-0.68081
70694204	chr9:70694204:G:T	1.953e-05	-0.808183	-0.802138	0.000117955	-0.760343	-0.770088
70694218	chr9:70694218:G:A	3.64052e-05	-0.594877	-0.392685	0.000167468	-0.810634	-0.369308
70694310	chr9:70694310:C:G	1.00139e-05	-1.33327	-0.945032	5.28221e-05	-1.40149	-0.932317
70694619	chr9:70694619:T:C	2.86755e-05	-0.542954	-0.683278	0.000130213	-0.765009	-0.666559
70694641	chr9:70694641:C:T	2.75473e-05	-0.562735	-0.703633	0.000125342	-0.782337	-0.687354
70694642	chr9:70694642:G:A	0.000112077	-1.01967e-10	0.136912	0.000639858	-1.01967e-10	0.16051
70694698	chr9:70694698:T:A	0.000107004	0.0905951	-2.24825e-10	0.000412951	-0.277407	-2.24825e-10
70694731	chr9:70694731:C:T	2.24841e-05	-1.46946	-2.24825e-10	0.000123435	-1.48502	-2.24825e-10
70694819	chr9:70694819:C:T	2.90221e-05	-0.55135	-0.662868	0.000131958	-0.772434	-0.645819
70694951	chr9:70694951:C:T	3.20595e-05	-0.528215	-0.586464	0.000145553	-0.752003	-0.568193
70694962	chr9:70694962:G:A	2.87449e-05	-0.559133	-0.664681	0.000130823	-0.77918	-0.647712
70695769	chr9:70695769:G:T	2.91458e-05	-0.542144	-0.667818	0.000132363	-0.764342	-0.650845
70695842	chr9:70695842:A:G	1.0352e-05	-1.39997	-0.845124	5.89811e-05	-1.38937	-0.834153
70695906	chr9:70695906:C:T	2.90009e-05	-0.536913	-0.678033	0.000131598	-0.75976	-0.661225
70696120	chr9:70696120:T:C	1.14697e-05	-1.00445	-1.13812	6.51237e-05	-0.986731	-1.13772
70696265	chr9:70696265:G:A	1.43776e-05	-1.34445	-0.572153	0.000118822	-1.00903	-0.514085
70696601	chr9:70696601:T:C	9.05903e-06	-1.23703	-1.14148	7.94294e-05	-0.780173	-1.1457
70696821	chr9:70696821:T:A	8.63305e-06	-1.28514	-1.14153	7.42395e-05	-0.858827	-1.13461
70696876	chr9:70696876:C:T	2.19889e-05	-0.833474	-0.658263	0.000226173	-0.274484	-0.604951
70697058	chr9:70697058:A:C	0.000154131	-1.01967e-10	0.455527	0.000962913	-1.01967e-10	0.569226
70697070	chr9:70697070:G:A	9.58464e-06	-1.23872	-1.08339	8.60609e-05	-0.781818	-1.06386
70697193	chr9:70697193:G:A	4.48582e-05	-1.01967e-10	-0.778768	0.00025505	-1.01967e-10	-0.759277
70697201	chr9:70697201:T:G	8.70236e-06	-1.27067	-1.14802	7.53736e-05	-0.83422	-1.14406
70697213	chr9:70697213:C:A	1.73118e-05	-0.925518	-0.805366	0.000168818	-0.398736	-0.773181
70697451	chr9:70697451:G:A	9.08916e-06	-1.25853	-1.11666	8.06639e-05	-0.808007	-1.10244
70697714	chr9:70697714:C:G	2.29409e-05	-0.602702	-0.846652	8.64837e-05	-1.00177	-0.839006
70697876	chr9:70697876:C:T	0.00012873	-0.522431	0.797877	0.000315913	-1.24633	0.701063
70697885	chr9:70697885:C:T	8.46542e-06	-1.29841	-1.14788	7.23163e-05	-0.87586	-1.14383
70697947	chr9:70697947:T:C	8.50215e-06	-1.2937	-1.14825	7.28537e-05	-0.867806	-1.14448
70698121	chr9:70698121:T:A	0.000106546	-1.01967e-10	0.0863055	0.000654793	-1.01967e-10	0.183582
70698167	chr9:70698167:C:T	0.000125764	-0.521734	0.773868	0.000308668	-1.24617	0.677699
70698240	chr9:70698240:T:A	2.23549e-05	-0.666952	-0.808275	0.000136323	-0.612734	-0.772972
70698261	chr9:70698261:C:T	4.36846e-05	-1.01967e-10	-0.805279	0.000245194	-1.01967e-10	-0.798688
70698263	chr9:70698263:G:A	8.9171e-05	-1.01967e-10	-0.0917188	0.000493804	-1.01967e-10	-0.0985987
70698471	chr9:70698471:G:A	0.000111225	-1.01967e-10	0.129283	0.000637831	-1.01967e-10	0.157336
70698574	chr9:70698574:G:A	4.9801e-05	-0.796673	0.122434	0.000544746	-0.214697	0.21428
70699095	chr9:70699095:A:G	9.30139e-06	-1.28108	-1.07103	8.17287e-05	-0.846422	-1.05091
70699426	chr9:70699426:G:A	5.06503e-05	-1.01967e-10	-0.657328	0.000286221	-1.01967e-10	-0.643973
70699522	chr9:70699522:T:C	1.47705e-05	-0.783737	-1.10591	5.839e-05	-1.13061	-1.10298
70699547	chr9:70699547:G:A	2.35571e-05	-0.276365	-1.14648	0.000132309	-0.269436	-1.14616
70699693	chr9:70699693:G:A	1.17442e-05	-1.08599	-1.03292	4.88078e-05	-1.39606	-1.01678
70700637	chr9:70700637:A:C	3.47005e-05	-1.01967e-10	-1.03552	0.000196418	-1.01967e-10	-1.02049
70700651	chr9:70700651:C:T	3.09523e-05	-1.01967e-10	-1.14983	0.000172573	-1.01967e-10	-1.14991
70700808	chr9:70700808:A:G	3.27913e-05	-1.01967e-10	-1.09211	0.000182266	-1.01967e-10	-1.09527
70700856	chr9:70700856:G:A	0.000124433	-0.585192	0.826689	0.000313508	-1.27391	0.720997
70701005	chr9:70701005:G:A	1.8347e-05	-0.58763	-1.08518	0.000116652	-0.471069	-1.07047
70701114	chr9:70701114:A:G	0.000277039	-0.663612	1.7055	0.000705352	-1.31352	1.57148
70701200	chr9:70701200:C:T	1.75149e-05	-0.633139	-1.08608	0.000110956	-0.52013	-1.07147
70701345	chr9:70701345:A:G	5.5769e-05	-1.01967e-10	-0.561056	0.000317025	-1.01967e-10	-0.541755
70701391	chr9:70701391:TCTCA:T	3.42656e-05	-1.01967e-10	-1.04813	0.000191502	-1.01967e-10	-1.04584
70701464	chr9:70701464:G:A	0.000124506	-0.707645	0.949721	0.000333055	-1.33531	0.842879
70701591	chr9:70701591:TG:T	1.74902e-05	-0.628697	-1.09193	0.00011076	-0.51533	-1.07804
70701880	chr9:70701880:T:C	7.17746e-06	-1.518	-1.09333	4.53324e-05	-1.38018	-1.10654
70701950	chr9:70701950:T:A	2.51223e-05	-1.35852	-2.24825e-10	0.000133576	-1.40607	-2.24825e-10
70738106	chr9:70738106:T:C	4.32663e-05	-1.01967e-10	-0.8149	0.000242226	-1.01967e-10	-0.810866
70738322	chr9:70738322:G:A	1.92835e-05	-0.81177	-0.811256	0.000123591	-0.709122	-0.77464
70738788	chr9:70738788:C:T	0.000269482	-0.274817	1.28905	0.00059458	-1.07962	1.16674
70738828	chr9:70738828:C:A	1.26734e-05	-1.51476	-0.528009	7.17697e-05	-1.50759	-0.519687
70738855	chr9:70738855:G:A	0.000238591	0.892476	-2.24825e-10	0.000840496	0.433256	-2.24825e-10
70738962	chr9:70738962:G:C	3.41461e-05	-1.01967e-10	-1.05163	0.00019207	-1.01967e-10	-1.04288
70739020	chr9:70739020:C:A	3.92018e-05	-1.01967e-10	-0.913552	0.000219468	-1.01967e-10	-0.909529
70739270	chr9:70739270:A:G	8.70502e-05	-0.115789	-2.24825e-10	0.000348637	-0.446704	-2.24825e-10
70739382	chr9:70739382:T:G	3.22834e-05	-1.01967e-10	-1.10772	0.00017936	-1.01967e-10	-1.11134
70739602	chr9:70739602:T:A	7.47702e-06	-1.44469	-1.12575	4.0629e-05	-1.47561	-1.12065
70739774	chr9:70739774:T:C	3.10075e-05	-1.01967e-10	-1.14805	0.000172942	-1.01967e-10	-1.14778
70740469	chr9:70740469:GA:G	0.000140008	-0.491959	0.851387	0.000344841	-1.20577	0.748112
70740641	chr9:70740641:A:G	0.000174745	-0.400478	0.981529	0.000412506	-1.15365	0.87517
70741235	chr9:70741235:G:GA	3.43487e-05	-1.01967e-10	-1.04571	0.00019094	-1.01967e-10	-1.04878
70741272	chr9:70741272:C:T	0.00015868	-0.472693	0.957308	0.000386797	-1.19457	0.851736
70742095	chr9:70742095:A:G	0.000125467	-0.549489	0.79926	0.000317878	-1.23651	0.697445
70742370	chr9:70742370:T:C	6.71735e-05	-1.01967e-10	-0.374996	0.000382837	-1.01967e-10	-0.353129
70742751	chr9:70742751:T:C	0.000114232	-0.514649	0.670608	0.000285816	-1.2178	0.572407
70742887	chr9:70742887:T:C	3.37303e-05	-1.01967e-10	-1.06388	0.000189277	-1.01967e-10	-1.05753
70742889	chr9:70742889:T:TC	3.17364e-05	-1.01967e-10	-1.12481	0.000177572	-1.01967e-10	-1.12136
70742949	chr9:70742949:A:G	0.000123028	-1.01967e-10	0.230136	0.000684446	-1.01967e-10	0.227872
70743206	chr9:70743206:C:T	3.38385e-05	-1.01967e-10	-1.06067	0.000189893	-1.01967e-10	-1.05427
70744053	chr9:70744053:C:T	4.72313e-05	-1.01967e-10	-0.727218	0.000262383	-1.01967e-10	-0.730931
70744831	chr9:70744831:G:C	3.1768e-05	-1.01967e-10	-1.12382	0.00017664	-1.01967e-10	-1.12662
70744908	chr9:70744908:T:C	3.61478e-05	-1.01967e-10	-0.994657	0.000200638	-1.01967e-10	-0.999235
70745588	chr9:70745588:T:C	3.49402e-05	-1.01967e-10	-1.02864	0.000194058	-1.01967e-10	-1.03258
70746344	chr9:70746344:G:A	6.9116e-05	-1.01967e-10	-0.346489	0.000394016	-1.01967e-10	-0.324345
70746418	chr9:70746418:C:A	3.21327e-05	-1.01967e-10	-1.1124	0.000178739	-1.01967e-10	-1.11481
70746457	chr9:70746457:G:A	1.21884e-05	-1.51426	-0.567529	7.5969e-05	-1.45081	-0.519599
70746544	chr9:70746544:G:A	0.00010845	-0.823764	0.927778	0.000578591	-0.906715	0.966574
70746670	chr9:70746670:A:T	0.000113341	-0.506994	0.655124	0.000283877	-1.21411	0.561916
70747010	chr9:70747010:A:T	3.96126e-05	-1.01967e-10	-0.903128	0.000221787	-1.01967e-10	-0.899019
70747490	chr9:70747490:C:G	3.59725e-05	-1.01967e-10	-0.999518	0.000202218	-1.01967e-10	-0.991389
70747688	chr9:70747688:G:T	1.34982e-05	-1.49889	-0.480831	8.05382e-05	-1.47955	-0.43246
70747783	chr9:70747783:T:C	9.76847e-06	-1.49563	-0.807488	5.70987e-05	-1.48348	-0.772476
70748128	chr9:70748128:G:A	5.97349e-05	-0.492357	-2.24825e-10	0.000204122	-0.982019	-2.24825e-10
70749729	chr9:70749729:G:A	2.14259e-05	-1.51768	-2.24825e-10	0.000132181	-1.41657	-2.24825e-10
70749912	chr9:70749912:A:G	3.36889e-05	-1.01967e-10	-1.06511	0.00019034	-1.01967e-10	-1.05192
70749982	chr9:70749982:T:C	1.29699e-05	-1.01988	-0.999758	5.57591e-05	-1.28878	-0.990916
70750193	chr9:70750193:G:A	1.41594e-05	-0.926359	-1.00554	8.93146e-05	-0.827414	-0.981158
70750626	chr9:70750626:G:C	0.000117843	-0.502521	0.6896	0.000292962	-1.21119	0.590496
70750696	chr9:70750696:G:A	2.13337e-05	-1.52199	-2.24825e-10	0.000122551	-1.49221	-2.24825e-10
70750834	chr9:70750834:C:T	0.000125009	-0.425523	0.671638	0.000300864	-1.16733	0.573253
70750935	chr9:70750935:A:G	3.31061e-05	-1.01967e-10	-1.08256	0.00018539	-1.01967e-10	-1.07828
70751584	chr9:70751584:C:T	3.8078e-05	-1.01967e-10	-0.942637	0.000215271	-1.01967e-10	-0.928838
70751644	chr9:70751644:A:C	4.05011e-05	-1.01967e-10	-0.880946	0.000226817	-1.01967e-10	-0.876595
70751666	chr9:70751666:A:G	3.75346e-05	-1.01967e-10	-0.95701	0.000212076	-1.01967e-10	-0.943793
70752285	chr9:70752285:G:A	9.0321e-06	-1.39126	-0.990233	4.85718e-05	-1.43361	-0.984088
70752586	chr9:70752586:CAAT:C	4.00967e-05	-1.01967e-10	-0.890981	0.0002226	-1.01967e-10	-0.89536
70752940	chr9:70752940:T:C	1.45727e-05	-1.38936	-0.51377	7.23389e-05	-1.52452	-0.494854
70753079	chr9:70753079:C:T	3.09852e-05	-1.01967e-10	-1.14876	0.000172921	-1.01967e-10	-1.1479
70753200	chr9:70753200:G:A	1.21363e-05	-0.956161	-1.12991	6.69986e-05	-0.965379	-1.13069
70753861	chr9:70753861:C:T	0.000186372	-0.451874	1.09735	0.000448903	-1.18258	0.988653
70754565	chr9:70754565:C:T	4.13625e-05	-1.01967e-10	-0.859899	0.000231395	-1.01967e-10	-0.856608
70754585	chr9:70754585:C:T	1.25458e-05	-1.29981	-0.753082	6.83012e-05	-1.32426	-0.752546
70754587	chr9:70754587:T:C	4.2517e-05	-1.01967e-10	-0.832371	0.000237992	-1.01967e-10	-0.828498
70754666	chr9:70754666:A:G	3.60795e-05	-1.01967e-10	-0.996548	0.000200297	-1.01967e-10	-1.00094
70754771	chr9:70754771:T:C	7.57457e-06	-1.42836	-1.12912	4.5898e-05	-1.35188	-1.12243
70755013	chr9:70755013:G:A	1.17026e-05	-1.05045	-1.07201	5.07505e-05	-1.30834	-1.06547
70755069	chr9:70755069:G:A	3.31733e-05	-1.01967e-10	-1.08053	0.000186024	-1.01967e-10	-1.07486
70755098	chr9:70755098:C:T	3.48917e-05	-1.01967e-10	-1.03003	0.000195143	-1.01967e-10	-1.02701
70755531	chr9:70755531:C:T	5.24057e-05	-1.01967e-10	-0.623259	0.00029009	-1.01967e-10	-0.630546
70755662	chr9:70755662:C:T	2.20508e-05	-1.48893	-2.24825e-10	0.000130033	-1.43295	-2.24825e-10
70755665	chr9:70755665:C:T	1.13267e-05	-1.51505	-0.640062	7.05974e-05	-1.44868	-0.595059
70756226	chr9:70756226:G:A	0.000151015	-0.462593	0.897698	0.000367087	-1.18835	0.793215
70756402	chr9:70756402:A:C	3.79702e-05	-1.01967e-10	-0.945472	0.000213852	-1.01967e-10	-0.935452
70756497	chr9:70756497:T:C	6.24531e-05	-1.01967e-10	-0.447858	0.000352045	-1.01967e-10	-0.436978
70756551	chr9:70756551:CA:C	1.16596e-05	-0.986272	-1.13987	6.43946e-05	-0.995288	-1.14042
70756554	chr9:70756554:C:T	1.17607e-05	-1.08904	-1.02848	5.17106e-05	-1.33464	-1.02044
70756693	chr9:70756693:C:T	0.000132573	-0.435699	0.740554	0.000319751	-1.17347	0.640279
70756805	chr9:70756805:C:T	4.69055e-05	-1.01967e-10	-0.734138	0.000259834	-1.01967e-10	-0.740692
70757089	chr9:70757089:C:G	9.18467e-06	-1.40128	-0.963458	4.57078e-05	-1.52497	-0.953496
70757475	chr9:70757475:C:T	1.05587e-05	-1.50118	-0.724146	6.18513e-05	-1.46149	-0.714511
70757914	chr9:70757914:T:C	9.25305e-06	-1.50095	-0.856371	5.46253e-05	-1.47622	-0.824016
70757915	chr9:70757915:G:A	2.25486e-05	-1.4666	-2.24825e-10	0.000129481	-1.43721	-2.24825e-10
70758445	chr9:70758445:A:G	3.12733e-05	-1.01967e-10	-1.13951	0.000173812	-1.01967e-10	-1.14276
70758536	chr9:70758536:A:C	9.43262e-05	-1.01967e-10	-0.0355152	0.00053843	-1.01967e-10	-0.0120789
70758540	chr9:70758540:A:G	3.22926e-05	-1.01967e-10	-1.10743	0.000180682	-1.01967e-10	-1.104
70759230	chr9:70759230:A:G	7.57151e-06	-1.43568	-1.1222	4.57916e-05	-1.36216	-1.11448
70759538	chr9:70759538:T:A	0.000118424	-0.536054	0.728052	0.000298682	-1.22945	0.628091
70759596	chr9:70759596:G:A	3.18563e-05	-1.01967e-10	-1.12104	0.000177277	-1.01967e-10	-1.12302
70759782	chr9:70759782:G:C	5.23889e-05	-1.01967e-10	-0.62358	0.000289975	-1.01967e-10	-0.630944
70760749	chr9:70760749:G:A	0.000149656	-0.461982	0.888045	0.000363445	-1.18879	0.783679
70761078	chr9:70761078:TACC:T	3.78818e-05	-1.01967e-10	-0.947804	0.000211673	-1.01967e-10	-0.945694
70761080	chr9:70761080:C:T	3.30502e-05	-1.01967e-10	-1.08425	0.000185323	-1.01967e-10	-1.07864
70761393	chr9:70761393:C:G	3.28043e-05	-1.01967e-10	-1.09171	0.000184725	-1.01967e-10	-1.08187
70761853	chr9:70761853:C:T	3.87754e-05	-1.01967e-10	-0.924488	0.00021532	-1.01967e-10	-0.928612
70761952	chr9:70761952:A:G	1.44139e-05	-0.764091	-1.14999	5.69336e-05	-1.10888	-1.14997
70762141	chr9:70762141:A:C	0.0001191	-0.504706	0.702396	0.000296254	-1.2126	0.603083
70762889	chr9:70762889:A:C	1.88562e-05	-0.766407	-0.879025	0.000120875	-0.659788	-0.84619
70762973	chr9:70762973:T:C	7.38045e-05	-0.280854	-2.24825e-10	0.000349211	-0.445061	-2.24825e-10
70763520	chr9:70763520:A:G	3.17382e-05	-1.01967e-10	-1.12475	0.000177437	-1.01967e-10	-1.12212
70763581	chr9:70763581:T:C	5.76713e-05	-0.527514	-2.24825e-10	0.000222641	-0.895174	-2.24825e-10
70763741	chr9:70763741:T:C	1.90355e-05	-0.754929	-0.881038	0.000122188	-0.646858	-0.848317
70763836	chr9:70763836:T:C	1.86207e-05	-0.78206	-0.875942	0.000119388	-0.675432	-0.842925
70763974	chr9:70763974:T:C	1.2455e-05	-1.47615	-0.584005	6.50667e-05	-1.46982	-0.655499
70764024	chr9:70764024:G:A	9.02182e-05	-1.01967e-10	-0.0800429	0.000499577	-1.01967e-10	-0.0869745
70764068	chr9:70764068:C:G	6.88279e-06	-1.51487	-1.13838	3.97606e-05	-1.48386	-1.134
70764117	chr9:70764117:G:A	0.000153507	-0.462884	0.914355	0.00037299	-1.18846	0.809274
70764176	chr9:70764176:T:A	1.24057e-05	-0.927968	-1.13615	6.85296e-05	-0.936691	-1.13678
70764457	chr9:70764457:A:G	1.84396e-05	-0.739028	-0.928746	0.000118085	-0.63043	-0.8989
70764632	chr9:70764632:A:G	3.22295e-05	-1.01967e-10	-1.10939	0.000179628	-1.01967e-10	-1.10985
70764751	chr9:70764751:T:C	3.99748e-05	-1.01967e-10	-0.894025	0.000225333	-1.01967e-10	-0.883158
70764795	chr9:70764795:A:C	4.84916e-05	-1.01967e-10	-0.700883	0.000283208	-1.01967e-10	-0.654555
70765213	chr9:70765213:T:G	3.94582e-05	-1.01967e-10	-0.907032	0.000222368	-1.01967e-10	-0.896405
70765230	chr9:70765230:C:T	1.49505e-05	-0.864265	-1.01326	9.49545e-05	-0.757865	-0.989474
70765412	chr9:70765412:GA:G	4.01191e-05	-0.890422	-2.24825e-10	0.000281577	-0.660332	-2.24825e-10
70765598	chr9:70765598:CAAAAACA:C	1.43128e-05	-0.771623	-1.1495	5.6584e-05	-1.11547	-1.14954
70765738	chr9:70765738:T:C	3.10118e-05	-1.01967e-10	-1.14791	0.000172644	-1.01967e-10	-1.1495
70765780	chr9:70765780:G:T	1.87776e-05	-0.770576	-0.879033	0.000120242	-0.665035	-0.846195
70765864	chr9:70765864:A:G	1.95856e-05	-0.738059	-0.869419	0.000125784	-0.6301	-0.836068
70765914	chr9:70765914:A:C	9.40431e-06	-1.49972	-0.841384	5.53773e-05	-1.47813	-0.808434
70766221	chr9:70766221:T:A	1.81394e-05	-0.802628	-0.881558	0.000116	-0.698245	-0.848899
70766373	chr9:70766373:A:G	5.06314e-05	-1.01967e-10	-0.657703	0.000284285	-1.01967e-10	-0.650759
70766521	chr9:70766521:ACAC:A	9.28978e-06	-1.52161	-0.831748	5.35792e-05	-1.50149	-0.818087
70767442	chr9:70767442:G:A	0.000140189	-0.546159	0.906877	0.000353506	-1.23507	0.802232
70767635	chr9:70767635:C:A	8.30579e-06	-1.34197	-1.12336	3.89243e-05	-1.51737	-1.12175
70768153	chr9:70768153:T:C	1.35408e-05	-0.826804	-1.14976	5.4384e-05	-1.15494	-1.14972
70768374	chr9:70768374:A:G	3.19056e-05	-1.01967e-10	-1.11949	0.000177563	-1.01967e-10	-1.12141
70768448	chr9:70768448:C:T	1.50615e-05	-0.858106	-1.01203	9.57921e-05	-0.750421	-0.988135
70768449	chr9:70768449:T:C	3.15414e-05	-1.01967e-10	-1.13097	0.000175443	-1.01967e-10	-1.13342
70768661	chr9:70768661:C:T	3.53223e-05	-1.01967e-10	-1.01776	0.000197594	-1.01967e-10	-1.01452
70769430	chr9:70769430:G:A	3.25937e-05	-1.01967e-10	-1.09816	0.000182109	-1.01967e-10	-1.09613
70769514	chr9:70769514:C:CT	1.82153e-05	-0.801129	-0.878881	0.000116609	-0.695875	-0.846037
70769772	chr9:70769772:AGAT:A	1.32223e-05	-1.4762	-0.524173	6.88109e-05	-1.46996	-0.599413
70769801	chr9:70769801:T:C	0.000127676	-0.508801	0.776024	0.000317922	-1.21385	0.674918
70769938	chr9:70769938:G:T	1.22407e-05	-1.5177	-0.559814	6.92319e-05	-1.51166	-0.55162
70770386	chr9:70770386:G:C	3.5762e-05	-1.01967e-10	-1.00539	0.000198983	-1.01967e-10	-1.00752
70771244	chr9:70771244:G:C	1.88109e-05	-0.66053	-0.987305	0.000119912	-0.552523	-0.961453
70771557	chr9:70771557:A:G	1.15661e-05	-1.503	-0.631197	6.56165e-05	-1.49335	-0.623556
70771720	chr9:70771720:T:A	1.11812e-05	-1.50304	-0.665005	6.69553e-05	-1.47328	-0.623429
70771792	chr9:70771792:G:A	1.5195e-05	-0.86115	-1.00016	9.73894e-05	-0.746964	-0.975056
70771813	chr9:70771813:T:C	3.19866e-05	-1.01967e-10	-1.11696	0.000177999	-1.01967e-10	-1.11896
70771865	chr9:70771865:T:C	4.1249e-05	-1.47935	0.616704	0.000231596	-1.50938	0.653639
70772017	chr9:70772017:C:G	1.44535e-05	-1.4953	-0.416041	8.58414e-05	-1.48363	-0.364608
70772098	chr9:70772098:A:G	9.95125e-06	-1.35142	-0.933154	5.32453e-05	-1.39997	-0.925856
70772109	chr9:70772109:A:G	1.92199e-05	-0.680629	-0.945699	0.000123274	-0.569341	-0.916986
70772126	chr9:70772126:T:C	1.45066e-05	-0.868749	-1.03892	9.1901e-05	-0.762695	-1.01733
70772186	chr9:70772186:T:C	3.75267e-05	-1.01967e-10	-0.957222	0.000211255	-1.01967e-10	-0.947672
70772418	chr9:70772418:G:A	1.71939e-05	-1.42872	-0.309003	8.15191e-05	-1.50303	-0.396866
70772520	chr9:70772520:G:A	0.000131113	-0.437226	0.731014	0.000316995	-1.17345	0.631598
70772563	chr9:70772563:T:C	4.50751e-05	-1.01967e-10	-0.773944	0.000256833	-1.01967e-10	-0.75231
70772608	chr9:70772608:C:A	8.43917e-06	-1.32727	-1.12212	3.91031e-05	-1.51404	-1.12049
70772620	chr9:70772620:G:A	1.39424e-05	-0.797535	-1.1498	5.56418e-05	-1.13203	-1.14977
70772999	chr9:70772999:T:C	8.35963e-05	-1.01967e-10	-0.156275	0.000463099	-1.01967e-10	-0.162797
70774003	chr9:70774003:C:T	1.81145e-05	-1.11981	-0.565751	8.10141e-05	-1.35585	-0.550259
70774418	chr9:70774418:C:A	1.36658e-05	-0.877893	-1.08949	8.60989e-05	-0.771989	-1.07325
70774424	chr9:70774424:G:A	3.16744e-05	-1.01967e-10	-1.12677	0.000176301	-1.01967e-10	-1.12854
70774448	chr9:70774448:G:T	0.000133425	-0.471004	0.782272	0.000326396	-1.19365	0.681022
70774869	chr9:70774869:CTGAA:C	0.000153608	-0.392442	0.844573	0.000363218	-1.14745	0.74172
70775018	chr9:70775018:G:A	8.78971e-06	-1.39955	-1.00914	4.36233e-05	-1.52497	-1.00017
70776068	chr9:70776068:T:C	1.90504e-05	-0.744538	-0.890647	0.000123016	-0.631034	-0.857389
70776168	chr9:70776168:C:T	1.36117e-05	-1.42383	-0.547515	6.47434e-05	-1.50582	-0.624485
70776453	chr9:70776453:T:C	1.65192e-05	-0.731996	-1.04576	0.000105797	-0.614403	-1.02481
70776665	chr9:70776665:A:C	0.000161326	-0.244815	0.745965	0.000358671	-1.05969	0.641358
70777514	chr9:70777514:A:G	0.000157925	-0.316164	0.796011	0.000360463	-1.10329	0.689948
70777617	chr9:70777617:C:G	0.00014645	-0.234691	0.639098	0.000325385	-1.05313	0.537405
70777648	chr9:70777648:T:C	2.32834e-05	-1.34739	-0.0871375	0.000128712	-1.3605	-0.0826657
70777733	chr9:70777733:G:A	1.08526e-05	-1.12486	-1.073	6.06349e-05	-1.12124	-1.07462
70777812	chr9:70777812:GTGAT:G	3.41129e-05	-1.01967e-10	-1.0526	0.000190741	-1.01967e-10	-1.04982
70777877	chr9:70777877:C:CAT	6.22617e-05	-1.01967e-10	-0.450928	0.000350959	-1.01967e-10	-0.440068
70777937	chr9:70777937:G:A	3.09885e-05	-1.01967e-10	-1.14866	0.000172946	-1.01967e-10	-1.14776
70777988	chr9:70777988:CACAG:C	8.08519e-05	-0.309483	0.119828	0.00018932	-1.09468	0.0373792
70778067	chr9:70778067:T:C	1.3713e-05	-1.51395	-0.449979	8.54078e-05	-1.45206	-0.401237
70778274	chr9:70778274:C:T	9.14045e-06	-1.50394	-0.865624	5.41649e-05	-1.47214	-0.836564
70778385	chr9:70778385:T:A	1.80373e-05	-0.743935	-0.945899	0.000116249	-0.628518	-0.916486
70778737	chr9:70778737:A:T	1.56068e-05	-1.52025	-0.314316	0.000100414	-1.43027	-0.261173
70779142	chr9:70779142:A:G	3.24695e-05	-1.01967e-10	-1.10197	0.000180961	-1.01967e-10	-1.10246
70779148	chr9:70779148:TCTC:T	5.50836e-05	-1.01967e-10	-0.573423	0.000312049	-1.01967e-10	-0.557576
70779445	chr9:70779445:C:T	0.000143908	-0.19768	0.584577	0.000315653	-1.03096	0.484867
70779557	chr9:70779557:G:C	1.99139e-05	-1.46307	-0.127781	0.000104112	-1.51235	-0.142923
70779869	chr9:70779869:T:C	4.13691e-05	-1.01967e-10	-0.85974	0.000232528	-1.01967e-10	-0.851725
70780054	chr9:70780054:A:C	3.5957e-05	-1.01967e-10	-0.999951	0.000199746	-1.01967e-10	-1.00369
70780281	chr9:70780281:A:G	0.000122465	-0.39905	0.624603	0.000290532	-1.1523	0.52328
70780558	chr9:70780558:A:G	1.68865e-05	-0.813217	-0.942544	6.81948e-05	-1.14101	-0.937362
70781092	chr9:70781092:A:G	5.68832e-05	-1.48792	0.946648	0.000301344	-1.52141	0.928922
70781093	chr9:70781093:G:A	5.6831e-05	-1.47871	0.936515	0.000299298	-1.51816	0.918859
70781108	chr9:70781108:G:A	1.63855e-05	-0.922293	-0.863583	6.84225e-05	-1.21871	-0.856329
70781225	chr9:70781225:G:A	1.48428e-05	-0.994747	-0.89001	6.33279e-05	-1.2695	-0.882911
70781550	chr9:70781550:C:A	2.12672e-05	-1.52511	-2.24825e-10	0.000125692	-1.4669	-2.24825e-10
70781831	chr9:70781831:C:T	0.000136669	-0.262147	0.597435	0.000307148	-1.07028	0.496871
70781977	chr9:70781977:A:G	6.37339e-05	-1.01967e-10	-0.427557	0.000362962	-1.01967e-10	-0.406438
70782137	chr9:70782137:T:C	2.5988e-05	-1.32464	-2.24825e-10	0.000123035	-1.48827	-2.24825e-10
70782174	chr9:70782174:C:T	2.8127e-05	-1.45604	0.210491	0.000146434	-1.50795	0.193784
70782409	chr9:70782409:G:A	2.71683e-05	-1.48023	0.200005	0.00014338	-1.51871	0.18347
70782476	chr9:70782476:T:G	1.88757e-05	-0.80255	-0.841852	0.000120874	-0.697715	-0.808277
70782480	chr9:70782480:G:A	3.30822e-05	-1.01967e-10	-1.08328	0.000185202	-1.01967e-10	-1.07929
70782506	chr9:70782506:C:T	1.38099e-05	-0.907047	-1.04984	8.73695e-05	-0.801205	-1.02939
70782584	chr9:70782584:A:G	0.000144691	-0.244564	0.636891	0.000322835	-1.05854	0.534942
70782758	chr9:70782758:A:T	1.87625e-05	-1.43771	-0.212702	9.69731e-05	-1.49853	-0.227777
70783220	chr9:70783220:A:G	2.17424e-05	-1.50301	-2.24825e-10	0.000139239	-1.36455	-2.24825e-10
70783349	chr9:70783349:G:A	1.16214e-05	-1.42963	-0.699793	5.63767e-05	-1.50457	-0.764116
70783498	chr9:70783498:C:A	7.13591e-06	-1.49547	-1.12166	3.85202e-05	-1.52339	-1.12616
70783532	chr9:70783532:C:A	1.71721e-05	-0.835837	-0.903151	0.000108696	-0.738605	-0.873579
70783789	chr9:70783789:G:C	3.2266e-05	-1.01967e-10	-1.10826	0.000179268	-1.01967e-10	-1.11185
70784028	chr9:70784028:T:C	0.00014354	-1.01967e-10	0.384341	0.000823492	-1.01967e-10	0.412817
70784060	chr9:70784060:A:C	3.31467e-05	-1.01967e-10	-1.08133	0.000184388	-1.01967e-10	-1.08369
70784673	chr9:70784673:T:A	0.000125745	-1.01967e-10	0.251979	0.000718458	-1.01967e-10	0.276371
70784834	chr9:70784834:G:A	9.56255e-06	-1.45936	-0.865058	5.94933e-05	-1.36081	-0.854058
70784968	chr9:70784968:T:C	3.46658e-05	-1.01967e-10	-1.03652	0.000194954	-1.01967e-10	-1.02797
70785254	chr9:70785254:C:T	5.40166e-05	-1.01967e-10	-0.592982	0.000299268	-1.01967e-10	-0.599397
70785274	chr9:70785274:G:A	3.18918e-05	-1.01967e-10	-1.11992	0.000177692	-1.01967e-10	-1.12068
70785490	chr9:70785490:C:T	6.92072e-05	-1.01967e-10	-0.345169	0.000389271	-1.01967e-10	-0.33646
70785860	chr9:70785860:G:A	8.91428e-06	-1.50496	-0.889655	5.149e-05	-1.47093	-0.88842
70785957	chr9:70785957:C:T	5.6633e-05	-1.01967e-10	-0.545682	0.000320989	-1.01967e-10	-0.529331
70786193	chr9:70786193:A:G	6.91894e-05	-1.01967e-10	-0.345427	0.000395048	-1.01967e-10	-0.321729
70786558	chr9:70786558:G:A	3.78223e-05	-0.501147	-0.448228	0.000154608	-0.818228	-0.441613
70786589	chr9:70786589:A:G	8.42811e-05	-0.425926	0.277809	0.000341429	-0.755382	0.287784
70786759	chr9:70786759:C:T	3.11041e-05	-1.01967e-10	-1.14493	0.00017366	-1.01967e-10	-1.14364
70786966	chr9:70786966:A:G	1.15385e-05	-1.3883	-0.748283	6.09153e-05	-1.45374	-0.737508
70787140	chr9:70787140:A:C	8.2396e-06	-1.52485	-0.948469	4.70569e-05	-1.49336	-0.956021
70787203	chr9:70787203:G:A	1.19813e-05	-1.37434	-0.724588	6.30273e-05	-1.44371	-0.713462
70787285	chr9:70787285:G:A	1.19258e-05	-1.37167	-0.7319	6.26852e-05	-1.44175	-0.720864
70787453	chr9:70787453:T:C	3.09468e-05	-1.01967e-10	-1.15	0.000172563	-1.01967e-10	-1.14997
70787926	chr9:70787926:T:C	3.1803e-05	-1.01967e-10	-1.12271	0.000177981	-1.01967e-10	-1.11906
70788263	chr9:70788263:C:T	6.83635e-06	-1.5109	-1.14912	3.7614e-05	-1.52512	-1.14824
70788272	chr9:70788272:A:T	7.71332e-06	-1.52431	-1.01501	4.35076e-05	-1.50676	-1.02104
70788276	chr9:70788276:T:A	2.33817e-05	-1.43032	-2.24825e-10	0.000120522	-1.50891	-2.24825e-10
70788935	chr9:70788935:G:A	3.72847e-05	-0.626755	-0.336936	0.000154301	-0.943771	-0.318058
70789578	chr9:70789578:C:T	5.05971e-05	-0.514466	-0.143914	0.000208677	-0.825382	-0.134565
70789657	chr9:70789657:A:G	3.28501e-05	-1.09032	-2.24825e-10	0.000167064	-1.18236	-2.24825e-10
70789734	chr9:70789734:T:C	4.87875e-05	-1.01967e-10	-0.6948	0.000273007	-1.01967e-10	-0.691238
70789747	chr9:70789747:T:C	2.19827e-05	-0.502225	-0.989795	8.99113e-05	-0.808416	-0.993498
70790105	chr9:70790105:G:T	7.44298e-05	-1.01967e-10	-0.272418	0.000425007	-1.01967e-10	-0.248631
70790328	chr9:70790328:G:A	8.41805e-06	-1.52407	-0.92783	4.72432e-05	-1.50979	-0.935639
70790378	chr9:70790378:A:G	7.73146e-05	-1.01967e-10	-0.234391	0.000422781	-1.01967e-10	-0.253883
70790387	chr9:70790387:T:C	3.90705e-05	-1.01967e-10	-0.916908	0.000216331	-1.01967e-10	-0.923925
70790565	chr9:70790565:T:A	3.39988e-05	-1.05595	-2.24825e-10	0.000172152	-1.15236	-2.24825e-10
70790948	chr9:70790948:T:C	1.67405e-05	-0.801352	-0.963092	7.21421e-05	-1.06149	-0.960613
70791324	chr9:70791324:C:T	1.52497e-05	-1.12741	-0.730307	7.47695e-05	-1.25841	-0.727918
70791547	chr9:70791547:T:C	3.32741e-05	-1.07749	-2.24825e-10	0.000168986	-1.17092	-2.24825e-10
70792138	chr9:70792138:C:A	3.88821e-05	-1.01967e-10	-0.921739	0.00021527	-1.01967e-10	-0.928842
70792498	chr9:70792498:G:A	0.000178692	1.37409	-0.770698	0.00138803	1.70548	-0.770574
70792590	chr9:70792590:C:G	7.98388e-05	0.933077	-1.13534	0.000272435	0.44405	-1.13739
70793318	chr9:70793318:T:C	4.66547e-05	-1.01967e-10	-0.7395	0.000264346	-1.01967e-10	-0.723479
70793602	chr9:70793602:T:G	7.55293e-06	-1.43605	-1.12429	3.90519e-05	-1.51292	-1.12293
70793734	chr9:70793734:A:G	0.00021324	-0.324956	1.1051	0.000774157	-0.770892	1.12193
70793819	chr9:70793819:C:T	1.90967e-05	-0.871813	-0.760944	0.000113229	-0.827912	-0.743412
70794039	chr9:70794039:C:T	2.81394e-05	-1.2451	-2.24825e-10	0.000139564	-1.36221	-2.24825e-10
70794112	chr9:70794112:C:A	1.24472e-05	-1.40184	-0.658945	5.95908e-05	-1.52248	-0.690755
70794174	chr9:70794174:A:AG	1.99256e-05	-0.456803	-1.13347	8.08327e-05	-0.773515	-1.13484
70794186	chr9:70794186:T:G	6.23466e-05	-0.236335	-0.213229	0.000217303	-0.727391	-0.192055
70794420	chr9:70794420:G:A	1.17077e-05	-0.983242	-1.13879	7.17433e-05	-0.890699	-1.13694
70794524	chr9:70794524:T:C	1.36657e-05	-1.09293	-0.874449	7.30299e-05	-1.14871	-0.861154
70794682	chr9:70794682:C:T	1.33591e-05	-1.3198	-0.67027	8.43717e-05	-1.21535	-0.65015
70794964	chr9:70794964:A:G	1.27311e-05	-1.2141	-0.824122	6.80056e-05	-1.26242	-0.818725
70795494	chr9:70795494:C:T	8.73e-06	-1.38206	-1.03345	4.44061e-05	-1.47985	-1.02751
70795748	chr9:70795748:T:C	3.8657e-05	-0.992077	0.0645308	0.000207857	-1.05366	0.0897724
70795800	chr9:70795800:T:C	1.97984e-05	-0.460842	-1.13583	8.03101e-05	-0.777589	-1.13725
70795831	chr9:70795831:C:T	4.82595e-05	-1.47652	0.770842	0.000272645	-1.50538	0.81281
70795845	chr9:70795845:A:G	4.99729e-05	-1.01967e-10	-0.670794	0.000283476	-1.01967e-10	-0.653609
70796152	chr9:70796152:C:T	3.1607e-05	-1.01967e-10	-1.1289	0.000176482	-1.01967e-10	-1.12752
70796201	chr9:70796201:G:A	2.16799e-05	-1.50589	-2.24825e-10	0.0001187	-1.52414	-2.24825e-10
70796256	chr9:70796256:G:A	9.6795e-05	-0.0817114	0.0720329	0.000308991	-0.603207	0.0357818
70796469	chr9:70796469:G:A	0.000250465	-1.01967e-10	0.941044	0.00160711	-1.01967e-10	1.08146
70796808	chr9:70796808:A:ACCT	2.9251e-05	-1.20636	-2.24825e-10	0.000147897	-1.30422	-2.24825e-10
70796809	chr9:70796809:G:T	2.92445e-05	-1.20658	-2.24825e-10	0.000147884	-1.30431	-2.24825e-10
70796882	chr9:70796882:A:G	7.4564e-06	-1.45354	-1.11966	3.90104e-05	-1.51846	-1.11845
70796931	chr9:70796931:C:T	7.4097e-06	-1.45333	-1.12616	3.87785e-05	-1.5184	-1.12447
70797124	chr9:70797124:T:C	3.27777e-05	-1.09252	-2.24825e-10	0.000167052	-1.18243	-2.24825e-10
70797246	chr9:70797246:T:G	1.93732e-05	-0.480182	-1.1382	7.88442e-05	-0.793761	-1.1395
70797344	chr9:70797344:C:T	2.63569e-05	-1.31054	-2.24825e-10	0.000136131	-1.38712	-2.24825e-10
70797409	chr9:70797409:T:C	3.41101e-05	-1.01967e-10	-1.05268	0.00019136	-1.01967e-10	-1.04658
70797524	chr9:70797524:T:C	5.21926e-05	0.147499	-0.774832	0.000348417	0.30309	-0.750428
70797594	chr9:70797594:T:C	0.000441122	-1.01967e-10	1.50705	0.00288483	-1.01967e-10	1.66648
70797851	chr9:70797851:CA:C	4.49173e-05	-1.01967e-10	-0.777451	0.000251402	-1.01967e-10	-0.773683
70797905	chr9:70797905:T:C	3.39346e-05	-1.01967e-10	-1.05784	0.000190345	-1.01967e-10	-1.0519
70798119	chr9:70798119:A:C	3.28152e-05	-0.0957647	-0.995617	0.000108426	-0.614479	-1.00019
70798227	chr9:70798227:A:G	3.31881e-05	-1.01967e-10	-1.08008	0.000186023	-1.01967e-10	-1.07486
70798356	chr9:70798356:C:G	3.764e-05	-1.01967e-10	-0.954207	0.000212196	-1.01967e-10	-0.943228
70798547	chr9:70798547:C:T	2.18092e-05	-1.49994	-2.24825e-10	0.000119699	-1.51576	-2.24825e-10
70799033	chr9:70799033:T:C	2.21988e-05	-0.393758	-1.08848	0.00013223	-0.326511	-1.08968
70799122	chr9:70799122:C:T	3.6513e-05	-0.0609908	-0.923614	0.000120222	-0.582451	-0.928949
70799152	chr9:70799152:T:C	3.60962e-05	-1.01967e-10	-0.996085	0.000199411	-1.01967e-10	-1.00537
70799448	chr9:70799448:T:C	3.94547e-05	-1.01967e-10	-0.907122	0.000220197	-1.01967e-10	-0.906216
70799554	chr9:70799554:G:A	1.94481e-05	-0.474593	-1.13993	7.90509e-05	-0.789521	-1.14112
70800052	chr9:70800052:A:G	9.34929e-06	-1.30505	-1.04192	5.26529e-05	-1.29681	-1.04021
70800811	chr9:70800811:T:G	9.63968e-06	-1.43249	-0.883893	5.02033e-05	-1.51105	-0.873602
70801146	chr9:70801146:G:A	7.38526e-06	-1.43568	-1.14711	3.83334e-05	-1.50775	-1.14667
70801298	chr9:70801298:A:G	3.43471e-05	-1.04576	-2.24825e-10	0.000174187	-1.14061	-2.24825e-10
70801743	chr9:70801743:A:G	2.32684e-05	-0.293699	-1.14148	0.000138986	-0.225393	-1.14097
70801779	chr9:70801779:T:G	3.22431e-05	-1.01967e-10	-1.10897	0.000179434	-1.01967e-10	-1.11093
70801881	chr9:70801881:C:T	9.16224e-06	-1.26877	-1.09842	4.46352e-05	-1.40728	-1.09494
70801884	chr9:70801884:T:G	3.38244e-05	-1.01967e-10	-1.06109	0.000189702	-1.01967e-10	-1.05528
70801951	chr9:70801951:T:C	3.62736e-05	-0.991183	-2.24825e-10	0.000182887	-1.09187	-2.24825e-10
70802050	chr9:70802050:A:C	4.01334e-05	-1.01967e-10	-0.890064	0.000223928	-1.01967e-10	-0.889414
70802140	chr9:70802140:GGAAAGGA:G	4.0152e-05	-1.01967e-10	-0.889603	0.000226717	-1.01967e-10	-0.877036
70802435	chr9:70802435:C:G	7.52273e-06	-1.42463	-1.13971	3.8865e-05	-1.50176	-1.13888
70802463	chr9:70802463:C:T	9.23148e-06	-1.28417	-1.07549	4.53727e-05	-1.41453	-1.07129
70802860	chr9:70802860:A:C	7.59776e-06	-1.4717	-1.08272	4.03912e-05	-1.52039	-1.08174
70803300	chr9:70803300:T:C	1.3188e-05	-1.48144	-0.521528	7.17437e-05	-1.52409	-0.503544
70803339	chr9:70803339:A:G	1.16913e-05	-1.2653	-0.858128	6.64903e-05	-1.22981	-0.873869
70803425	chr9:70803425:C:T	2.19684e-05	-1.49267	-2.24825e-10	0.000119145	-1.5204	-2.24825e-10
70803636	chr9:70803636:A:G	3.97561e-05	-1.01967e-10	-0.89951	0.000223695	-1.01967e-10	-0.890453
70803688	chr9:70803688:G:C	3.09664e-05	-1.01967e-10	-1.14937	0.000172676	-1.01967e-10	-1.14932
70803778	chr9:70803778:CACA:C	7.80506e-06	-1.38297	-1.14453	4.17871e-05	-1.42259	-1.14556
70803897	chr9:70803897:G:A	0.000798996	-1.01967e-10	2.10108	0.00524439	-1.01967e-10	2.26418
70804402	chr9:70804402:A:C	1.06401e-05	-1.21449	-1.00315	6.69268e-05	-1.10573	-0.99141
70804584	chr9:70804584:G:C	1.34769e-05	-1.27142	-0.709875	7.17302e-05	-1.32675	-0.701072
70804644	chr9:70804644:G:A	1.70363e-05	-0.878815	-0.868114	9.52517e-05	-0.859517	-0.884697
70804713	chr9:70804713:C:G	1.09836e-05	-1.0706	-1.11528	7.00489e-05	-0.940568	-1.11098
70804964	chr9:70804964:T:C	4.04715e-05	-1.01967e-10	-0.881675	0.000226449	-1.01967e-10	-0.878218
70805067	chr9:70805067:A:G	3.16154e-05	-1.01967e-10	-1.12863	0.000175785	-1.01967e-10	-1.13147
70805233	chr9:70805233:G:A	2.65495e-05	-1.30326	-2.24825e-10	0.000156301	-1.24895	-2.24825e-10
70805292	chr9:70805292:G:A	1.3141e-05	-1.00037	-1.00617	7.94081e-05	-0.910021	-1.01611
70805407	chr9:70805407:G:A	3.14457e-05	-1.01967e-10	-1.13401	0.000175292	-1.01967e-10	-1.13428
70805603	chr9:70805603:T:C	3.20767e-05	-1.01967e-10	-1.11414	0.000178721	-1.01967e-10	-1.11491
70805775	chr9:70805775:G:A	1.05963e-05	-1.14984	-1.07193	6.45987e-05	-1.05562	-1.07693
70805821	chr9:70805821:C:A	3.9161e-05	-1.01967e-10	-0.914592	0.000221445	-1.01967e-10	-0.900562
70806420	chr9:70806420:C:T	3.42622e-05	-1.01967e-10	-1.04823	0.000191184	-1.01967e-10	-1.0475
70806656	chr9:70806656:C:T	1.00931e-05	-1.13419	-1.13623	5.04313e-05	-1.24413	-1.136
70806685	chr9:70806685:G:A	3.13301e-05	-1.01967e-10	-1.13769	0.000175341	-1.01967e-10	-1.134
70806884	chr9:70806884:C:T	4.3753e-05	-1.01967e-10	-0.803714	0.000244919	-1.01967e-10	-0.79981
70806958	chr9:70806958:C:A	7.65331e-06	-1.4484	-1.09874	4.61043e-05	-1.36654	-1.10329
70807101	chr9:70807101:T:C	3.10573e-05	-1.01967e-10	-1.14644	0.000173078	-1.01967e-10	-1.14699
70807156	chr9:70807156:G:A	9.80454e-06	-1.21481	-1.08462	5.9346e-05	-1.1282	-1.08915
70807768	chr9:70807768:G:C	3.42078e-05	-1.01967e-10	-1.04982	0.000190785	-1.01967e-10	-1.04959
70808009	chr9:70808009:C:A	7.7678e-06	-1.41848	-1.1138	4.74692e-05	-1.32338	-1.11728
70808274	chr9:70808274:G:A	5.64742e-05	-1.01967e-10	-0.54849	0.000328531	-1.01967e-10	-0.506105
70808281	chr9:70808281:A:T	3.13814e-05	-1.01967e-10	-1.13606	0.000175059	-1.01967e-10	-1.13562
70808811	chr9:70808811:C:T	6.5457e-05	-1.01967e-10	-0.400881	0.000382851	-1.01967e-10	-0.35309
70808965	chr9:70808965:A:G	3.48279e-05	-1.01967e-10	-1.03185	0.000194159	-1.01967e-10	-1.03206
70809222	chr9:70809222:G:A	9.71171e-06	-1.21076	-1.09819	5.8819e-05	-1.12396	-1.10231
70809414	chr9:70809414:T:A	7.86256e-06	-1.44459	-1.07557	4.74743e-05	-1.35992	-1.08063
70809460	chr9:70809460:T:A	9.88223e-06	-1.30122	-0.990314	5.8936e-05	-1.22669	-0.997596
70809465	chr9:70809465:T:A	3.45664e-05	-1.01967e-10	-1.03939	0.000192783	-1.01967e-10	-1.03917
70809519	chr9:70809519:G:A	9.78395e-06	-1.22479	-1.07674	5.91039e-05	-1.13988	-1.08156
70809592	chr9:70809592:A:G	1.00184e-05	-1.14789	-1.12996	5.01864e-05	-1.25553	-1.12947
70809653	chr9:70809653:T:C	9.97742e-06	-1.15178	-1.13017	5.00115e-05	-1.2588	-1.12968
70809744	chr9:70809744:GA:G	2.50728e-05	-1.36049	-2.24825e-10	0.000128082	-1.44806	-2.24825e-10
70809805	chr9:70809805:A:G	4.45309e-05	-0.78609	-2.24825e-10	0.00026727	-0.712478	-2.24825e-10
70809868	chr9:70809868:C:T	1.00295e-05	-1.21438	-1.06236	6.06592e-05	-1.1278	-1.06767
70810391	chr9:70810391:C:A	1.09006e-05	-1.49502	-0.698436	6.35661e-05	-1.4376	-0.711053
70810409	chr9:70810409:C:T	3.1433e-05	-1.01967e-10	-1.13442	0.000175351	-1.01967e-10	-1.13395
70810484	chr9:70810484:T:C	5.36267e-05	-1.31205	0.711818	0.000344381	-1.20942	0.750438
70810543	chr9:70810543:A:C	3.14731e-05	-1.13314	-2.24825e-10	0.000157276	-1.24274	-2.24825e-10
70810767	chr9:70810767:G:C	0.000217793	-1.01967e-10	0.801269	0.00126184	-1.01967e-10	0.839591
70810852	chr9:70810852:C:G	7.80215e-06	-1.45368	-1.0742	4.68667e-05	-1.37364	-1.07979
70810911	chr9:70810911:G:T	1.51166e-05	-0.807222	-1.05926	9.29512e-05	-0.701407	-1.06726
70811161	chr9:70811161:T:C	0.00020904	-1.01967e-10	0.760253	0.00122626	-1.01967e-10	0.81099
70811240	chr9:70811240:G:A	3.10962e-05	-1.01967e-10	-1.14519	0.000173428	-1.01967e-10	-1.14497
70811827	chr9:70811827:G:C	3.11196e-05	-1.14444	-2.24825e-10	0.000155847	-1.25186	-2.24825e-10
70811937	chr9:70811937:G:A	1.00281e-05	-1.20514	-1.07174	6.07389e-05	-1.11743	-1.07672
70812317	chr9:70812317:C:T	1.137e-05	-1.00389	-1.14741	6.45295e-05	-0.985068	-1.14855
70812448	chr9:70812448:G:T	3.16502e-05	-1.01967e-10	-1.12753	0.000175959	-1.01967e-10	-1.13048
70812576	chr9:70812576:C:T	0.000937139	-1.01967e-10	2.26056	0.00617098	-1.01967e-10	2.42688
70812680	chr9:70812680:A:G	9.85463e-06	-1.29277	-1.00156	5.89245e-05	-1.21596	-1.00852
70812681	chr9:70812681:G:T	1.14127e-05	-1.23967	-0.907876	7.31964e-05	-1.10182	-0.905769
70812924	chr9:70812924:C:T	3.12386e-05	-1.01967e-10	-1.14062	0.000173862	-1.01967e-10	-1.14248
70813149	chr9:70813149:G:A	6.85769e-06	-1.50938	-1.14752	3.78374e-05	-1.52032	-1.14712
70813164	chr9:70813164:C:T	3.13806e-05	-1.01967e-10	-1.13608	0.000175053	-1.01967e-10	-1.13565
70813255	chr9:70813255:A:C	8.11703e-06	-1.47302	-1.01529	4.8282e-05	-1.40151	-1.02217
70813396	chr9:70813396:C:G	3.41066e-05	-1.01967e-10	-1.05278	0.00018891	-1.01967e-10	-1.05947
70813421	chr9:70813421:A:G	3.24166e-05	-1.1036	-2.24825e-10	0.000161284	-1.21757	-2.24825e-10
70813520	chr9:70813520:G:A	7.27019e-06	-1.52135	-1.07714	4.15968e-05	-1.49301	-1.07971
70813616	chr9:70813616:G:A	7.91209e-06	-1.42261	-1.09127	4.82428e-05	-1.32875	-1.09573
70813640	chr9:70813640:C:T	1.01409e-05	-1.13619	-1.12951	5.0731e-05	-1.2452	-1.129
70814100	chr9:70814100:A:C	7.72948e-06	-1.43893	-1.09831	4.67801e-05	-1.35241	-1.10286
70814124	chr9:70814124:T:C	3.42127e-05	-1.01967e-10	-1.04968	0.000189479	-1.01967e-10	-1.05646
70814215	chr9:70814215:G:A	3.17842e-05	-1.12331	-2.24825e-10	0.000158589	-1.23442	-2.24825e-10
70814507	chr9:70814507:T:G	1.0072e-05	-1.14221	-1.1303	5.04607e-05	-1.24978	-1.12976
70814558	chr9:70814558:G:A	3.12718e-05	-1.01967e-10	-1.13956	0.000174528	-1.01967e-10	-1.13865
70814860	chr9:70814860:C:G	8.74765e-06	-1.41998	-0.993506	5.32267e-05	-1.32532	-1.00086
70815286	chr9:70815286:T:TTAAC	1.02878e-05	-1.12154	-1.12978	5.13805e-05	-1.23221	-1.12927
70815423	chr9:70815423:G:T	9.99419e-06	-1.1505	-1.12977	5.01216e-05	-1.25703	-1.12926
70815452	chr9:70815452:C:T	1.06208e-05	-1.09458	-1.12488	5.28332e-05	-1.20928	-1.12432
70815498	chr9:70815498:T:G	5.78929e-05	-1.01967e-10	-0.52368	0.000337082	-1.01967e-10	-0.480412
70815506	chr9:70815506:A:T	1.37094e-05	-1.25878	-0.705416	8.60058e-05	-1.13728	-0.709041
70815510	chr9:70815510:C:T	9.91023e-06	-1.14694	-1.14176	4.96764e-05	-1.25376	-1.14144
70815553	chr9:70815553:T:TA	9.77106e-06	-1.15947	-1.14338	4.90733e-05	-1.26435	-1.14307
70815628	chr9:70815628:C:T	1.03837e-05	-1.12431	-1.11774	5.18782e-05	-1.23475	-1.11709
70815633	chr9:70815633:G:A	8.48067e-06	-1.41709	-1.02739	5.17009e-05	-1.32138	-1.03388
70816096	chr9:70816096:G:A	3.16788e-05	-1.12663	-2.24825e-10	0.000141483	-1.34855	-2.24825e-10
70816100	chr9:70816100:A:G	1.00816e-05	-1.14211	-1.12946	5.05011e-05	-1.2498	-1.12894
70816304	chr9:70816304:A:G	3.44953e-05	-1.01967e-10	-1.04145	0.000192386	-1.01967e-10	-1.04123
70816328	chr9:70816328:T:C	3.17573e-05	-1.12415	-2.24825e-10	0.000158537	-1.23475	-2.24825e-10
70816459	chr9:70816459:G:A	1.1064e-05	-1.20595	-0.972626	6.68906e-05	-1.11757	-0.980113
70816650	chr9:70816650:T:C	3.18883e-05	-1.12003	-2.24825e-10	0.000159095	-1.23123	-2.24825e-10
70816779	chr9:70816779:G:A	3.66777e-05	-1.01967e-10	-0.980106	0.000205096	-1.01967e-10	-0.977258
70817008	chr9:70817008:G:A	3.13438e-05	-1.01967e-10	-1.13726	0.000174877	-1.01967e-10	-1.13665
70817228	chr9:70817228:A:G	6.58666e-05	-1.01967e-10	-0.394643	0.00037729	-1.01967e-10	-0.367722
70817286	chr9:70817286:G:A	3.03491e-05	-0.607063	-0.562444	0.000170438	-0.586046	-0.576323
70817361	chr9:70817361:C:A	3.00554e-05	-0.637006	-0.542225	0.000168712	-0.616223	-0.55632
70817461	chr9:70817461:T:C	1.13561e-05	-1.34709	-0.805432	6.01573e-05	-1.3924	-0.811374
70817545	chr9:70817545:A:G	3.50323e-05	-1.01967e-10	-1.026	0.000195298	-1.01967e-10	-1.02621
70817651	chr9:70817651:G:C	2.21331e-05	-1.4852	-2.24825e-10	0.0001226	-1.49181	-2.24825e-10
70817769	chr9:70817769:C:A	3.21192e-05	-1.11282	-2.24825e-10	0.000159999	-1.22557	-2.24825e-10
70818333	chr9:70818333:G:C	3.22177e-05	-1.01967e-10	-1.10976	0.000179792	-1.01967e-10	-1.10894
70818402	chr9:70818402:G:T	2.62514e-05	-1.31455	-2.24825e-10	0.00016498	-1.19491	-2.24825e-10
70819163	chr9:70819163:C:T	2.6758e-05	-0.147684	-1.14776	0.000151049	-0.133956	-1.14917
70819188	chr9:70819188:A:C	6.75694e-05	-1.01967e-10	-0.369119	0.000376657	-1.01967e-10	-0.369401
70819249	chr9:70819249:G:T	8.93622e-06	-1.33225	-1.05992	4.73794e-05	-1.38014	-1.06241
70819602	chr9:70819602:A:G	4.78632e-05	-1.01967e-10	-0.713927	0.000272018	-1.01967e-10	-0.694869
70819669	chr9:70819669:T:C	3.03311e-05	-0.67359	-0.496509	0.000167925	-0.693045	-0.484176
70819893	chr9:70819893:A:G	8.58738e-06	-1.36844	-1.06354	4.57546e-05	-1.41114	-1.0663
70820005	chr9:70820005:A:G	1.8489e-05	-1.03729	-0.627809	0.000108517	-0.998232	-0.615595
70820078	chr9:70820078:G:A	2.95053e-05	-1.28451	0.0868066	0.000190359	-1.16947	0.117645
70820112	chr9:70820112:G:A	9.00462e-06	-1.38406	-1.00047	4.80542e-05	-1.4244	-1.00401
70820634	chr9:70820634:A:G	3.27816e-05	-1.09241	-2.24825e-10	0.000162831	-1.20802	-2.24825e-10
70820812	chr9:70820812:C:T	1.30095e-05	-1.05187	-0.964724	8.43109e-05	-0.900528	-0.965698
70820890	chr9:70820890:A:C	2.63972e-05	-0.728788	-0.580229	0.000146171	-0.747317	-0.568642
70821081	chr9:70821081:T:A	1.54114e-05	-0.876344	-0.970823	9.40036e-05	-0.779876	-0.977528
70821090	chr9:70821090:A:G	2.78062e-05	-0.528299	-0.728715	0.000144839	-0.58546	-0.739657
70821233	chr9:70821233:C:T	9.41333e-06	-1.37821	-0.961933	5.01284e-05	-1.42018	-0.965974
70821241	chr9:70821241:C:G	7.73203e-05	-1.01967e-10	-0.234318	0.000431485	-1.01967e-10	-0.233504
70821263	chr9:70821263:G:A	3.19362e-05	-1.11853	-2.24825e-10	0.000159286	-1.23003	-2.24825e-10
70821293	chr9:70821293:T:C	3.10722e-05	-1.01967e-10	-1.14596	0.000173298	-1.01967e-10	-1.14572
70821385	chr9:70821385:G:A	1.15458e-05	-1.20599	-0.929956	5.68936e-05	-1.32908	-0.930476
70821440	chr9:70821440:A:T	2.79761e-05	-0.722218	-0.528705	0.000154964	-0.740914	-0.51663
70821509	chr9:70821509:A:G	0.000125466	-1.01967e-10	0.24976	0.000722265	-1.01967e-10	0.281655
70821547	chr9:70821547:C:T	2.67993e-05	-0.757662	-0.536237	0.000148501	-0.775913	-0.524235
70821708	chr9:70821708:T:C	2.93922e-05	-0.708712	-0.492835	0.000162813	-0.727665	-0.480469
70821754	chr9:70821754:T:A	3.15132e-05	-1.13187	-2.24825e-10	0.000157442	-1.24168	-2.24825e-10
70822055	chr9:70822055:C:T	4.95768e-05	0.331767	-1.01052	0.000306691	0.418899	-0.993796
70822342	chr9:70822342:T:A	5.89644e-05	-1.01967e-10	-0.50534	0.000343699	-1.01967e-10	-0.460971
70822521	chr9:70822521:A:G	9.84346e-06	-1.43252	-0.862948	5.3099e-05	-1.46315	-0.865429
70822589	chr9:70822589:TA:T	4.99216e-05	-1.01967e-10	-0.67182	0.000283971	-1.01967e-10	-0.651865
70822667	chr9:70822667:G:A	4.81635e-05	-1.01967e-10	-0.707672	0.00026439	-1.01967e-10	-0.723311
70822908	chr9:70822908:A:G	1.83552e-05	-1.09971	-0.572656	0.000107513	-1.06352	-0.559604
70823011	chr9:70823011:C:T	2.15011e-05	-1.51417	-2.24825e-10	0.000130214	-1.43155	-2.24825e-10
70823095	chr9:70823095:C:T	2.52673e-05	-0.292472	-1.06029	0.000156206	-0.177692	-1.07187
70823311	chr9:70823311:T:C	4.94469e-05	-1.01967e-10	-0.681376	0.000286296	-1.01967e-10	-0.643709
70823399	chr9:70823399:CT:C	1.89219e-05	-0.762556	-0.879397	9.93345e-05	-0.814397	-0.887847
70823568	chr9:70823568:C:T	0.000188014	1.54254	-0.888301	0.00138031	1.81952	-0.89019
70823651	chr9:70823651:T:G	3.0131e-05	-1.17672	-2.24825e-10	0.000154465	-1.26077	-2.24825e-10
70823661	chr9:70823661:A:C	4.76249e-05	-0.718918	-2.24825e-10	0.000250796	-0.776096	-2.24825e-10
70823770	chr9:70823770:G:A	5.64891e-05	-1.01967e-10	-0.548226	0.000322031	-1.01967e-10	-0.526088
70823782	chr9:70823782:C:T	7.46012e-05	0.611734	-0.881852	0.000379741	0.511852	-0.873101
70824228	chr9:70824228:AG:A	7.74962e-06	-1.38553	-1.1491	4.27455e-05	-1.3978	-1.14767
70824234	chr9:70824234:G:A	7.9405e-06	-1.36071	-1.14959	4.3734e-05	-1.37408	-1.14853
70824440	chr9:70824440:T:A	3.10509e-05	-1.01967e-10	-1.14665	0.00017311	-1.01967e-10	-1.14681
70825188	chr9:70825188:A:G	8.28274e-06	-1.33509	-1.13301	4.24633e-05	-1.42029	-1.1318
70825482	chr9:70825482:C:G	8.55306e-05	-1.01967e-10	-0.133399	0.000482042	-1.01967e-10	-0.122705
70825789	chr9:70825789:C:T	8.27079e-06	-1.46879	-1.00075	5.02695e-05	-1.38874	-0.994599
70826534	chr9:70826534:A:G	6.56283e-05	-1.01967e-10	-0.398267	0.000383963	-1.01967e-10	-0.350191
70826982	chr9:70826982:T:C	1.06471e-05	-1.08241	-1.13459	6.84024e-05	-0.940629	-1.1347
70827043	chr9:70827043:T:C	1.02803e-05	-1.35048	-0.901567	5.42852e-05	-1.39983	-0.906657
70827441	chr9:70827441:T:C	1.05279e-05	-1.1093	-1.11894	6.73765e-05	-0.971354	-1.11909
70827484	chr9:70827484:C:T	3.15383e-05	-1.01967e-10	-1.13107	0.000175953	-1.01967e-10	-1.13052
70827497	chr9:70827497:C:T	4.19905e-05	0.100758	-0.945588	0.00023573	0.121589	-0.959638
70827500	chr9:70827500:C:T	1.72097e-05	-0.604339	-1.13246	0.000128438	-0.313745	-1.13155
70827536	chr9:70827536:G:A	7.48062e-05	0.669603	-0.936976	0.00038126	0.571948	-0.929203
70827718	chr9:70827718:C:T	3.23207e-05	-1.01967e-10	-1.10657	0.000179902	-1.01967e-10	-1.10833
70827719	chr9:70827719:G:A	7.54013e-05	0.582031	-0.841481	0.000385622	0.486191	-0.832071
70827736	chr9:70827736:A:T	1.52344e-05	-0.843939	-1.01478	0.000110896	-0.578825	-1.01332
70827808	chr9:70827808:C:T	2.38224e-05	-0.501542	-0.910108	0.000246136	0.100857	-0.895711
70828288	chr9:70828288:A:G	3.98976e-05	0.0539504	-0.949908	0.000224052	0.0750023	-0.963861
70828377	chr9:70828377:C:T	1.05927e-05	-1.10019	-1.12192	6.78686e-05	-0.961117	-1.12205
70828472	chr9:70828472:T:C	6.63459e-05	-1.01967e-10	-0.387392	0.000388352	-1.01967e-10	-0.338824
70828511	chr9:70828511:T:TA	9.85621e-06	-1.1698	-1.12437	5.05549e-05	-1.24936	-1.12831
70829021	chr9:70829021:G:A	3.15473e-05	-1.01967e-10	-1.13079	0.000176003	-1.01967e-10	-1.13023
70829066	chr9:70829066:T:C	1.0189e-05	-1.12905	-1.13192	6.5008e-05	-0.994191	-1.13204
70829217	chr9:70829217:T:A	6.39409e-05	0.54667	-0.970985	0.000326463	0.45147	-0.963891
70829322	chr9:70829322:G:A	2.7749e-05	-0.611678	-0.647397	0.000115917	-0.91279	-0.635069
70829423	chr9:70829423:C:A	7.58846e-05	0.643874	-0.896934	0.000387151	0.546449	-0.888371
70829507	chr9:70829507:G:C	1.04764e-05	-1.10681	-1.12633	6.70469e-05	-0.968897	-1.12645
70829764	chr9:70829764:T:C	3.2019e-05	-1.11594	-2.24825e-10	0.000148584	-1.29959	-2.24825e-10
70830004	chr9:70830004:A:G	3.3311e-05	-1.07639	-2.24825e-10	0.000165139	-1.19395	-2.24825e-10
70830084	chr9:70830084:A:C	6.78847e-05	0.586789	-0.951253	0.000346655	0.491318	-0.943724
70830093	chr9:70830093:T:A	7.86507e-06	-1.37443	-1.14541	4.86575e-05	-1.27	-1.14593
70830259	chr9:70830259:A:G	1.09559e-05	-1.46413	-0.724271	5.80545e-05	-1.52327	-0.716088
70830599	chr9:70830599:T:C	3.235e-05	-1.10566	-2.24825e-10	0.000161023	-1.21919	-2.24825e-10
70830875	chr9:70830875:C:T	7.04713e-05	-1.01967e-10	-0.327069	0.000413289	-1.01967e-10	-0.276589
70831126	chr9:70831126:T:G	1.08355e-05	-1.47447	-0.724975	5.79396e-05	-1.52469	-0.716642
70831264	chr9:70831264:C:T	4.99168e-05	0.382456	-1.05437	0.000488522	0.945003	-1.05436
70831457	chr9:70831457:A:G	1.01485e-05	-1.47941	-0.785546	5.44834e-05	-1.52502	-0.777818
70831782	chr9:70831782:G:C	3.67881e-05	-0.00775452	-0.969345	0.000206545	0.0123795	-0.982596
70832465	chr9:70832465:T:G	6.62023e-05	-1.01967e-10	-0.389559	0.000387388	-1.01967e-10	-0.34131
70832599	chr9:70832599:C:T	1.04276e-05	-1.1282	-1.10963	5.24746e-05	-1.24063	-1.09978
70832620	chr9:70832620:T:C	4.47906e-05	-1.01967e-10	-0.780275	0.000246148	-1.01967e-10	-0.794803
70832657	chr9:70832657:A:G	8.20344e-06	-1.32777	-1.14995	5.34582e-05	-1.17184	-1.15
70832931	chr9:70832931:A:G	3.09678e-05	-1.01967e-10	-1.14932	0.000172631	-1.01967e-10	-1.14958
70833037	chr9:70833037:T:C	5.48836e-05	-1.01967e-10	-0.577059	0.000313027	-1.01967e-10	-0.554448
70833139	chr9:70833139:C:T	8.24476e-06	-1.32268	-1.15001	5.38201e-05	-1.1651	-1.14999
70833219	chr9:70833219:T:C	1.53869e-05	-1.17817	-0.670585	8.52467e-05	-1.20732	-0.647868
70833484	chr9:70833484:T:A	8.38783e-06	-1.3055	-1.15	5.50669e-05	-1.14217	-1.15001
70833844	chr9:70833844:T:C	8.36133e-06	-1.30869	-1.14997	5.48412e-05	-1.1464	-1.1499
70833973	chr9:70833973:G:A	8.30127e-06	-1.31585	-1.15001	5.43094e-05	-1.15605	-1.14999
70834129	chr9:70834129:G:A	4.01593e-05	-1.01967e-10	-0.889421	0.000223089	-1.01967e-10	-0.893167
70834408	chr9:70834408:G:A	3.1389e-05	-1.01967e-10	-1.13582	0.000175107	-1.01967e-10	-1.13534
70834437	chr9:70834437:C:T	8.40372e-06	-1.30359	-1.15001	5.51915e-05	-1.13993	-1.15
70834913	chr9:70834913:T:C	3.65203e-05	-1.01967e-10	-0.984405	0.000203851	-1.01967e-10	-0.983346
70834979	chr9:70834979:G:A	3.94642e-05	-1.01967e-10	-0.906881	0.000221394	-1.01967e-10	-0.900791
70835030	chr9:70835030:C:T	4.64583e-05	-0.743718	-2.24825e-10	0.000382134	-0.354965	-2.24825e-10
70835076	chr9:70835076:A:G	8.24847e-06	-1.32229	-1.14995	5.38365e-05	-1.16479	-1.15
70835680	chr9:70835680:C:T	8.19521e-06	-1.32888	-1.14984	5.33781e-05	-1.17362	-1.14972
70836147	chr9:70836147:G:A	8.42555e-06	-1.31052	-1.14048	5.51297e-05	-1.14977	-1.14127
70836260	chr9:70836260:C:G	3.3548e-05	-1.01967e-10	-1.0693	0.000187527	-1.01967e-10	-1.06681
70836821	chr9:70836821:G:A	3.4266e-05	0.0161122	-1.06423	0.000192827	0.0340174	-1.07296
70836919	chr9:70836919:A:G	6.47406e-05	-1.01967e-10	-0.411885	0.000378597	-1.01967e-10	-0.364264
70836923	chr9:70836923:G:T	3.67442e-05	-0.978295	-2.24825e-10	0.000172674	-1.14933	-2.24825e-10
70837172	chr9:70837172:A:G	2.80588e-05	-0.105608	-1.14237	0.00015746	-0.0965341	-1.14503
70837188	chr9:70837188:A:G	3.09862e-05	-1.01967e-10	-1.14873	0.000172761	-1.01967e-10	-1.14883
70837371	chr9:70837371:G:A	8.2042e-06	-1.33371	-1.14391	5.32849e-05	-1.18054	-1.14455
70837585	chr9:70837585:C:G	8.30838e-06	-1.31809	-1.14692	5.42788e-05	-1.15924	-1.14737
70837873	chr9:70837873:T:A	1.32499e-05	-0.849492	-1.14879	0.000125756	-0.317634	-1.14876
70837967	chr9:70837967:A:G	8.21213e-06	-1.33132	-1.14534	5.3413e-05	-1.17679	-1.14589
70837980	chr9:70837980:T:C	4.44972e-05	-1.01967e-10	-0.786847	0.000245204	-1.01967e-10	-0.798645
70837986	chr9:70837986:A:G	8.28667e-06	-1.32121	-1.14641	5.40844e-05	-1.1633	-1.14689
70838010	chr9:70838010:C:T	8.26347e-06	-1.32403	-1.1464	5.38802e-05	-1.1671	-1.14688
70838118	chr9:70838118:A:G	3.12522e-05	-1.01967e-10	-1.14018	0.000174257	-1.01967e-10	-1.1402
70838127	chr9:70838127:G:T	1.37176e-05	-0.929604	-1.03399	9.84679e-05	-0.678447	-1.03256
70838129	chr9:70838129:G:A	1.3397e-05	-0.946774	-1.04047	9.58424e-05	-0.698957	-1.03907
70838232	chr9:70838232:T:A	9.5059e-06	-1.3666	-0.963764	5.14585e-05	-1.37993	-0.980034
70838378	chr9:70838378:T:C	8.77523e-06	-1.3886	-1.02174	4.32557e-05	-1.50318	-1.03043
70838582	chr9:70838582:G:A	3.138e-05	-0.0602001	-1.0759	0.000176654	-0.0424907	-1.08405
70838589	chr9:70838589:C:T	8.11443e-06	-1.34183	-1.1468	5.25708e-05	-1.19132	-1.14726
70838903	chr9:70838903:G:A	8.17851e-06	-1.37795	-1.10281	4.35836e-05	-1.42106	-1.10499
70838960	chr9:70838960:G:A	4.66434e-05	-1.01967e-10	-0.739742	0.000256864	-1.01967e-10	-0.752191
70839048	chr9:70839048:A:T	3.14897e-05	-0.0484112	-1.0842	0.000177553	-0.0295693	-1.0919
70839283	chr9:70839283:T:C	1.12994e-05	-1.14901	-1.00852	5.49972e-05	-1.28435	-1.0091
70839313	chr9:70839313:C:T	3.19154e-05	-0.0350626	-1.08412	0.000179931	-0.0163397	-1.09182
70839314	chr9:70839314:A:G	8.36998e-06	-1.30825	-1.14937	5.4884e-05	-1.14595	-1.14957
70839367	chr9:70839367:T:C	8.35583e-06	-1.30985	-1.14946	5.47615e-05	-1.14811	-1.14964
70839429	chr9:70839429:G:A	3.51197e-05	-1.01967e-10	-1.02351	0.000195965	-1.01967e-10	-1.0228
70839615	chr9:70839615:G:A	7.29304e-05	-1.01967e-10	-0.292768	0.000427935	-1.01967e-10	-0.241766
70839861	chr9:70839861:T:C	2.96072e-05	-1.19426	-2.24825e-10	0.000145745	-1.31888	-2.24825e-10
70839870	chr9:70839870:G:T	3.10808e-05	-1.01967e-10	-1.14569	0.000173275	-1.01967e-10	-1.14586
70839906	chr9:70839906:T:C	8.3489e-06	-1.31044	-1.1497	5.46974e-05	-1.14909	-1.14983
70840006	chr9:70840006:G:A	4.48052e-05	-1.01967e-10	-0.77995	0.000246223	-1.01967e-10	-0.794501
70840346	chr9:70840346:T:A	9.28147e-05	-1.01967e-10	-0.0516688	0.000523456	-1.01967e-10	-0.0402843
70840767	chr9:70840767:A:G	9.86715e-06	-1.19923	-1.09383	6.48734e-05	-1.03202	-1.09628
70840800	chr9:70840800:T:C	0.000294696	-1.01967e-10	1.10367	0.00173589	-1.01967e-10	1.15854
70840931	chr9:70840931:C:T	2.66799e-05	-1.15965	-0.138717	0.000149996	-1.18417	-0.105955
70840984	chr9:70840984:A:G	4.09649e-05	-0.869559	-2.24825e-10	0.00024592	-0.795732	-2.24825e-10
70841120	chr9:70841120:C:T	3.63644e-05	-0.0807577	-0.907927	0.000215523	-0.0302375	-0.89743
70841689	chr9:70841689:T:C	3.20666e-05	-1.01967e-10	-1.11446	0.00017885	-1.01967e-10	-1.11419
70841690	chr9:70841690:A:C	3.11534e-05	-1.01967e-10	-1.14335	0.0001738	-1.01967e-10	-1.14283
70841737	chr9:70841737:G:A	1.7135e-05	-0.710587	-1.03056	0.000125804	-0.437883	-1.02813
70841741	chr9:70841741:G:A	4.45132e-05	-0.786488	-2.24825e-10	0.000268664	-0.707277	-2.24825e-10
70841749	chr9:70841749:C:T	3.33241e-05	-1.07599	-2.24825e-10	0.000164707	-1.19657	-2.24825e-10
70841824	chr9:70841824:A:T	3.72053e-05	0.11896	-1.08478	0.000210124	0.139379	-1.09242
70841905	chr9:70841905:G:A	1.02491e-05	-1.1522	-1.10288	6.80777e-05	-0.97494	-1.10515
70842018	chr9:70842018:C:A	3.76132e-05	-1.01967e-10	-0.954918	0.000209722	-1.01967e-10	-0.954956
70842052	chr9:70842052:C:G	3.35943e-05	-1.06792	-2.24825e-10	0.00016616	-1.18779	-2.24825e-10
70842156	chr9:70842156:A:T	9.74403e-06	-1.21158	-1.09404	6.38512e-05	-1.04767	-1.09651
70842209	chr9:70842209:T:C	9.94925e-06	-1.19489	-1.08989	6.54483e-05	-1.02701	-1.09247
70842226	chr9:70842226:C:T	9.85107e-06	-1.20838	-1.08632	6.45841e-05	-1.0438	-1.08896
70842458	chr9:70842458:A:G	1.01169e-05	-1.16094	-1.10713	6.70595e-05	-0.985878	-1.10928
70842766	chr9:70842766:G:A	1.12963e-05	-1.09918	-1.05861	5.45175e-05	-1.24312	-1.05909
70842916	chr9:70842916:G:A	9.90258e-06	-1.19351	-1.09597	6.5159e-05	-1.02552	-1.09839
70842945	chr9:70842945:A:G	9.86446e-06	-1.19947	-1.09386	6.48103e-05	-1.03294	-1.09633
70843258	chr9:70843258:A:G	3.13063e-05	-1.01967e-10	-1.13845	0.000174392	-1.01967e-10	-1.13943
70843299	chr9:70843299:G:A	4.79581e-05	-1.01967e-10	-0.711947	0.000272793	-1.01967e-10	-0.692025
70843384	chr9:70843384:T:C	7.57334e-06	-1.42432	-1.13332	5.28459e-05	-1.19498	-1.13838
70843425	chr9:70843425:A:G	1.61217e-05	-0.661549	-1.14056	0.000119056	-0.381288	-1.13986
70843509	chr9:70843509:G:A	3.16066e-05	-1.01967e-10	-1.12891	0.000176186	-1.01967e-10	-1.1292
70843616	chr9:70843616:C:T	3.51829e-05	-0.0876938	-0.934019	0.000208156	-0.0383644	-0.924083
70843617	chr9:70843617:G:A	7.49842e-06	-1.50759	-1.06	4.11364e-05	-1.51263	-1.07121
70843640	chr9:70843640:T:G	3.83565e-05	-1.01967e-10	-0.93535	0.00021465	-1.01967e-10	-0.931726
70843792	chr9:70843792:TA:T	1.0057e-05	-1.18334	-1.09067	6.63259e-05	-1.01295	-1.09321
70843866	chr9:70843866:T:C	9.55729e-06	-1.20423	-1.12074	6.27968e-05	-1.03829	-1.12254
70843952	chr9:70843952:C:T	1.01426e-05	-1.17473	-1.0908	6.70184e-05	-1.00243	-1.09334
70844718	chr9:70844718:A:T	9.97038e-06	-1.18399	-1.09866	6.57509e-05	-1.01384	-1.10102
70844781	chr9:70844781:C:T	1.00915e-05	-1.16385	-1.10673	6.68562e-05	-0.989285	-1.10891
70845044	chr9:70845044:A:G	4.6523e-05	0.227044	-0.969372	0.000261323	0.24741	-0.98239
70845155	chr9:70845155:A:G	6.75212e-05	-1.01967e-10	-0.369832	0.000395278	-1.01967e-10	-0.321147
70845175	chr9:70845175:A:G	9.76488e-06	-1.21174	-1.09175	6.39916e-05	-1.04773	-1.09426
70845250	chr9:70845250:G:A	1.00404e-05	-1.17945	-1.09621	6.62687e-05	-1.00839	-1.09863
70845374	chr9:70845374:G:A	3.09473e-05	-1.01967e-10	-1.14999	0.000172624	-1.01967e-10	-1.14962
70845568	chr9:70845568:G:A	3.77547e-05	-1.01967e-10	-0.951163	0.000210512	-1.01967e-10	-0.951194
70845603	chr9:70845603:C:T	9.78886e-06	-1.18153	-1.1195	6.46327e-05	-1.0107	-1.12132
70845856	chr9:70845856:C:A	3.5479e-05	-0.0947537	-0.918579	0.000210259	-0.0440776	-0.908321
70846068	chr9:70846068:C:T	3.13608e-05	0.0132977	-1.15001	0.000361473	0.739454	-1.15
70846642	chr9:70846642:G:C	9.9711e-06	-1.18328	-1.0993	6.57401e-05	-1.01337	-1.10165
70846808	chr9:70846808:C:T	9.8396e-06	-1.18917	-1.10669	6.48032e-05	-1.02052	-1.10887
70846858	chr9:70846858:A:G	9.66615e-06	-1.19047	-1.12318	6.36748e-05	-1.02206	-1.12489
70847058	chr9:70847058:C:T	1.31655e-05	-1.19608	-0.808597	7.31133e-05	-1.21865	-0.790079
70847059	chr9:70847059:A:G	9.78725e-06	-1.20707	-1.09413	6.41742e-05	-1.04254	-1.09659
70847163	chr9:70847163:C:T	4.01603e-05	0.193538	-1.08293	0.0002262	0.211359	-1.09067
70847256	chr9:70847256:A:G	3.45713e-05	-1.01967e-10	-1.03925	0.000192973	-1.01967e-10	-1.03819
70847488	chr9:70847488:A:T	5.66351e-05	-1.01967e-10	-0.545644	0.000323242	-1.01967e-10	-0.522337
70847529	chr9:70847529:A:AG	9.79598e-06	-1.1824	-1.1179	6.46393e-05	-1.01215	-1.11977
70847577	chr9:70847577:G:T	3.98358e-05	0.174823	-1.07233	0.000224396	0.193345	-1.08067
70847681	chr9:70847681:CAGA:C	9.67172e-06	-1.1964	-1.11667	6.36119e-05	-1.02936	-1.11857
70847694	chr9:70847694:C:A	3.29626e-05	-1.0869	-2.24825e-10	0.000163606	-1.20328	-2.24825e-10
70847868	chr9:70847868:G:A	1.00513e-05	-1.191	-1.08358	6.61611e-05	-1.02236	-1.08629
70848403	chr9:70848403:T:A	9.99442e-06	-1.19165	-1.08859	6.57922e-05	-1.02305	-1.09119
70849142	chr9:70849142:T:C	3.17711e-05	-1.12372	-2.24825e-10	0.000158393	-1.23566	-2.24825e-10
70849213	chr9:70849213:C:T	3.23815e-05	-0.169389	-0.935296	0.000190543	-0.125611	-0.925249
70849214	chr9:70849214:G:A	3.72534e-05	-1.01967e-10	-0.964532	0.000207694	-1.01967e-10	-0.964671
70849280	chr9:70849280:G:C	9.3588e-06	-1.3267	-1.01926	5.92245e-05	-1.19601	-1.0234
70849396	chr9:70849396:C:T	3.30724e-05	-0.185669	-0.897906	0.000194921	-0.141058	-0.887082
70849411	chr9:70849411:C:A	3.30633e-05	-0.19724	-0.88661	0.000194775	-0.153376	-0.875515
70849441	chr9:70849441:G:A	3.30014e-05	-0.168899	-0.916824	0.000194357	-0.124653	-0.906386
70849542	chr9:70849542:T:G	3.10088e-05	-0.232275	-0.915729	0.000182463	-0.188954	-0.905236
70849546	chr9:70849546:G:A	3.11318e-05	-0.218097	-0.925948	0.000183201	-0.174478	-0.915675
70849774	chr9:70849774:C:T	6.62197e-05	-1.01967e-10	-0.389297	0.000387501	-1.01967e-10	-0.341018
70849837	chr9:70849837:T:C	3.72067e-05	-1.01967e-10	-0.965784	0.000207736	-1.01967e-10	-0.964467
70849850	chr9:70849850:G:A	4.18362e-05	-1.01967e-10	-0.848511	0.000230256	-1.01967e-10	-0.861544
70849979	chr9:70849979:A:G	7.59743e-05	-1.01967e-10	-0.251879	0.000423922	-1.01967e-10	-0.251186
70850219	chr9:70850219:C:T	4.48305e-05	-1.01967e-10	-0.779386	0.000246371	-1.01967e-10	-0.793899
70850257	chr9:70850257:T:G	3.20469e-05	-1.01967e-10	-1.11507	0.00017823	-1.01967e-10	-1.11766
70850297	chr9:70850297:A:G	3.37035e-05	-1.06467	-2.24825e-10	0.000166613	-1.18506	-2.24825e-10
70850415	chr9:70850415:TATAAA:T	6.75447e-05	-1.01967e-10	-0.369485	0.000395419	-1.01967e-10	-0.320791
70850702	chr9:70850702:T:C	3.36026e-05	-0.141705	-0.925966	0.000198887	-0.0921815	-0.91582
70850703	chr9:70850703:G:A	8.33771e-06	-1.33028	-1.13121	4.26727e-05	-1.41724	-1.12994
70850808	chr9:70850808:G:A	3.15721e-05	-1.01967e-10	-1.13	0.000176026	-1.01967e-10	-1.13011
70850917	chr9:70850917:T:C	3.3045e-05	-0.156589	-0.927813	0.000195491	-0.107511	-0.91771
70850972	chr9:70850972:A:T	3.47026e-05	-0.157941	-0.877519	0.000205569	-0.108657	-0.8663
70851046	chr9:70851046:T:C	3.38274e-05	-0.150591	-0.910412	0.000200311	-0.10094	-0.899927
70851312	chr9:70851312:C:T	4.9023e-05	-1.01967e-10	-0.689985	0.000275732	-1.01967e-10	-0.681307
70851614	chr9:70851614:T:C	3.2561e-05	-0.145951	-0.953207	0.000187387	-0.124372	-0.943188
70851899	chr9:70851899:C:A	1.02348e-05	-1.17496	-1.08152	5.095e-05	-1.29084	-1.07906
70851984	chr9:70851984:T:C	5.20493e-05	-1.01967e-10	-0.630083	0.000296559	-1.01967e-10	-0.608491
70852273	chr9:70852273:T:C	1.19048e-05	-1.13155	-0.973783	8.13788e-05	-0.927943	-0.973679
70852309	chr9:70852309:C:T	2.39136e-05	-0.259041	-1.14879	0.000135565	-0.242687	-1.1486
70852708	chr9:70852708:C:T	1.40464e-05	-1.37945	-0.560459	7.95883e-05	-1.3858	-0.538071
70852756	chr9:70852756:A:G	3.40218e-05	-1.05527	-2.24825e-10	0.000168028	-1.17661	-2.24825e-10
70852913	chr9:70852913:C:G	0.000142652	-1.01967e-10	0.378135	0.000828115	-1.01967e-10	0.418416
70852932	chr9:70852932:T:A	4.62352e-05	-1.01967e-10	-0.748533	0.000254577	-1.01967e-10	-0.761133
70852988	chr9:70852988:G:T	2.39617e-05	-0.255807	-1.15001	0.000135793	-0.239617	-1.14999
70853072	chr9:70853072:G:T	3.11151e-05	-1.01967e-10	-1.14458	0.000173464	-1.01967e-10	-1.14477
70853097	chr9:70853097:T:A	4.10596e-05	0.131687	-0.998938	0.000229775	0.119428	-0.983063
70853109	chr9:70853109:A:C	3.56091e-05	-1.00967	-2.24825e-10	0.000174785	-1.13718	-2.24825e-10
70853246	chr9:70853246:C:T	4.81132e-05	-1.01967e-10	-0.708717	0.000273687	-1.01967e-10	-0.688751
70853535	chr9:70853535:T:G	3.34607e-05	-1.0719	-2.24825e-10	0.000165658	-1.19081	-2.24825e-10
70853672	chr9:70853672:A:G	3.29483e-05	-1.08734	-2.24825e-10	0.000158008	-1.23809	-2.24825e-10
70853898	chr9:70853898:A:G	3.0947e-05	-1.01967e-10	-1.15	0.000172557	-1.01967e-10	-1.15001
70854157	chr9:70854157:T:C	3.09468e-05	-1.01967e-10	-1.15001	0.000172558	-1.01967e-10	-1.15001
70854399	chr9:70854399:A:T	7.31301e-06	-1.49441	-1.09821	4.01417e-05	-1.50161	-1.10671
70854725	chr9:70854725:C:T	4.10418e-05	-0.00561536	-0.862069	0.000477421	0.714219	-0.846558
70854728	chr9:70854728:A:C	4.0787e-05	-1.01967e-10	-0.87391	0.000229507	-1.01967e-10	-0.864805
70854910	chr9:70854910:C:T	4.58556e-05	-1.01967e-10	-0.756777	0.000252555	-1.01967e-10	-0.769108
70855032	chr9:70855032:C:T	3.62586e-05	0.122006	-1.1136	0.000204779	0.140457	-1.11926
70855587	chr9:70855587:A:G	3.27424e-05	-1.0936	-2.24825e-10	0.000162633	-1.20924	-2.24825e-10
70855695	chr9:70855695:C:T	7.36106e-06	-1.50433	-1.08174	4.0417e-05	-1.5099	-1.09159
70856001	chr9:70856001:T:C	2.61439e-05	-0.169124	-1.14954	0.000153119	-0.120079	-1.14944
70856049	chr9:70856049:A:T	3.09583e-05	-1.01967e-10	-1.14963	0.000172588	-1.01967e-10	-1.14983
70856366	chr9:70856366:T:C	2.49252e-05	-0.216515	-1.14988	0.000146417	-0.164358	-1.14992
70856552	chr9:70856552:A:G	2.47214e-05	-0.224593	-1.15001	0.000145257	-0.172234	-1.15
70856587	chr9:70856587:T:C	2.68083e-05	-1.29356	-2.24825e-10	0.000132867	-1.41139	-2.24825e-10
70856732	chr9:70856732:C:T	3.93518e-05	-1.01967e-10	-0.909732	0.000221548	-1.01967e-10	-0.900096
70856740	chr9:70856740:G:C	5.30038e-05	-1.41863	0.806723	0.000302896	-1.42863	0.841287
70856836	chr9:70856836:TAA:CAA	5.58314e-05	0.561331	-1.12127	0.00028461	0.470768	-1.12038
70856867	chr9:70856867:T:C	2.42675e-05	-0.249948	-1.14319	0.000142213	-0.199724	-1.14369
70856906	chr9:70856906:C:T	2.71128e-05	-0.134042	-1.14823	0.000159532	-0.080432	-1.14806
70857323	chr9:70857323:GCT:G	1.39485e-05	-1.39702	-0.549877	7.90937e-05	-1.40259	-0.527514
70857326	chr9:70857326:GGT:G	1.40537e-05	-1.38717	-0.552214	7.96718e-05	-1.39293	-0.529888
70857623	chr9:70857623:A:T	3.23163e-05	-1.1067	-2.24825e-10	0.00015594	-1.25127	-2.24825e-10
70857807	chr9:70857807:C:T	3.27008e-05	-1.01967e-10	-1.09487	0.000183537	-1.01967e-10	-1.08832
70857888	chr9:70857888:C:T	3.48474e-05	0.118581	-1.14988	0.000213421	0.212347	-1.14982
70857902	chr9:70857902:T:C	1.9156e-05	-0.480728	-1.14893	0.000197089	0.131677	-1.14876
70858485	chr9:70858485:C:T	3.3587e-05	0.0818732	-1.15001	0.000205583	0.175129	-1.15001
70858680	chr9:70858680:C:T	1.33524e-05	-0.896779	-1.0938	6.22318e-05	-1.08075	-1.08912
70858852	chr9:70858852:A:G	1.18911e-05	-1.10747	-0.999015	5.74658e-05	-1.25011	-0.999438
70858897	chr9:70858897:G:A	3.42718e-05	0.0989617	-1.14691	0.000209729	0.192267	-1.14719
70858979	chr9:70858979:G:C	6.76966e-05	-1.01967e-10	-0.367239	0.000381048	-1.01967e-10	-0.357811
70859030	chr9:70859030:T:C	7.92437e-05	-0.209746	-2.24825e-10	0.000601515	0.0987139	-2.24825e-10
70859139	chr9:70859139:C:T	3.54618e-05	-1.01967e-10	-1.01382	0.000196153	-1.01967e-10	-1.02184
70859254	chr9:70859254:A:G	1.9404e-05	-0.476269	-1.14053	0.000199881	0.136997	-1.14001
70859414	chr9:70859414:C:T	3.28449e-05	0.0270785	-1.11756	0.00019996	0.11626	-1.11888
70859614	chr9:70859614:T:C	3.50545e-05	0.0903148	-1.11568	0.000214094	0.182723	-1.11705
70859732	chr9:70859732:G:A	3.19193e-05	-0.00106991	-1.11799	0.000194495	0.0889696	-1.1193
70860018	chr9:70860018:C:T	8.6769e-06	-1.43838	-0.983232	4.42104e-05	-1.51889	-0.992889
70860029	chr9:70860029:A:G	3.89523e-05	0.224672	-1.14461	0.000239077	0.321187	-1.14514
70860367	chr9:70860367:C:T	3.19645e-05	0.02068	-1.13833	0.000195037	0.111563	-1.13911
70860615	chr9:70860615:T:C	3.51813e-05	0.12682	-1.14858	0.000215113	0.219273	-1.14885
70860889	chr9:70860889:T:C	5.497e-05	0.568081	-1.14357	0.000328988	0.636343	-1.14106
70861000	chr9:70861000:G:A	9.95794e-05	0.91917	-0.900489	0.0005217	0.856292	-0.899935
70861009	chr9:70861009:A:G	3.37237e-05	-1.06407	-2.24825e-10	0.000166759	-1.18419	-2.24825e-10
70861082	chr9:70861082:G:A	3.64082e-05	0.146373	-1.13385	0.000225784	0.253617	-1.13478
70861102	chr9:70861102:A:T	8.71259e-06	-1.45256	-0.964944	4.48534e-05	-1.52225	-0.975093
70861304	chr9:70861304:A:G	3.6156e-05	-1.01967e-10	-0.994432	0.000201724	-1.01967e-10	-0.993835
70861581	chr9:70861581:G:A	7.39607e-06	-1.43469	-1.14664	4.50814e-05	-1.34685	-1.14542
70861895	chr9:70861895:T:G	3.72946e-05	-1.01967e-10	-0.963427	0.00020726	-1.01967e-10	-0.966763
70861961	chr9:70861961:A:T	2.26886e-05	-1.46041	-2.24825e-10	0.000134186	-1.40151	-2.24825e-10
70862005	chr9:70862005:G:A	3.18631e-05	-1.01967e-10	-1.12082	0.000177587	-1.01967e-10	-1.12127
70862225	chr9:70862225:T:C	1.37701e-05	-0.968005	-0.991772	6.55779e-05	-1.13071	-0.986792
70862337	chr9:70862337:C:CA	3.46577e-05	-1.01967e-10	-1.03676	0.000192578	-1.01967e-10	-1.04023
70862353	chr9:70862353:T:C	3.4951e-05	-1.02833	-2.24825e-10	0.000171988	-1.15331	-2.24825e-10
70862376	chr9:70862376:T:C	5.71371e-05	-1.01967e-10	-0.53682	0.000316977	-1.01967e-10	-0.541907
70862645	chr9:70862645:T:G	8.93178e-06	-1.51018	-0.882483	4.91819e-05	-1.52062	-0.884589
70863297	chr9:70863297:T:C	2.14192e-05	-1.51799	-2.24825e-10	0.000118697	-1.52417	-2.24825e-10
70863842	chr9:70863842:G:A	3.88628e-05	-1.01967e-10	-0.922237	0.000219841	-1.01967e-10	-0.90783
70863917	chr9:70863917:G:A	4.26904e-05	0.302705	-1.131	0.000261585	0.398019	-1.132
70864043	chr9:70864043:A:T	5.86508e-05	0.513067	-1.02374	0.000344508	0.566571	-1.02519
70864099	chr9:70864099:A:G	4.28928e-05	-1.01967e-10	-0.823569	0.000236775	-1.01967e-10	-0.833627
70864170	chr9:70864170:A:G	2.44963e-05	-1.38375	-2.24825e-10	0.000151081	-1.28292	-2.24825e-10
70864220	chr9:70864220:G:A	4.95603e-05	-1.01967e-10	-0.679083	0.000272048	-1.01967e-10	-0.69476
70864233	chr9:70864233:G:A	4.16067e-05	0.262463	-1.11648	0.000254131	0.354949	-1.11784
70864808	chr9:70864808:C:T	3.27533e-05	-1.01967e-10	-1.09327	0.00018226	-1.01967e-10	-1.0953
70865012	chr9:70865012:T:G	2.47196e-05	-1.37468	-2.24825e-10	0.000121889	-1.49763	-2.24825e-10
70865104	chr9:70865104:A:C	9.98097e-06	-1.1524	-1.12919	5.69415e-05	-1.13408	-1.12463
70865167	chr9:70865167:C:T	4.56426e-05	0.371026	-1.13246	0.000570424	1.17502	-1.12938
70865324	chr9:70865324:T:C	1.27766e-05	-0.92801	-1.10665	6.04411e-05	-1.09329	-1.10578
70865710	chr9:70865710:A:G	1.04227e-05	-1.10138	-1.13691	6.5303e-05	-0.983011	-1.13869
70865821	chr9:70865821:T:C	8.12209e-05	-1.01967e-10	-0.185102	0.000448916	-1.01967e-10	-0.193902
70865887	chr9:70865887:G:A	1.01544e-05	-1.48066	-0.783706	5.33936e-05	-1.52511	-0.797941
70866020	chr9:70866020:A:C	6.40529e-05	-1.01967e-10	-0.422564	0.000376329	-1.01967e-10	-0.370273
70866447	chr9:70866447:G:C	3.58638e-05	-1.01967e-10	-1.00255	0.000201312	-1.01967e-10	-0.99588
70866792	chr9:70866792:T:A	7.85776e-05	0.758622	-0.976809	0.000637232	1.12797	-0.971569
70867426	chr9:70867426:G:C	3.67425e-05	-1.01967e-10	-0.97834	0.000206337	-1.01967e-10	-0.971226
70867731	chr9:70867731:T:A	8.6352e-05	1.00915	-1.13299	0.000742728	1.44027	-1.13068
70867846	chr9:70867846:T:C	1.57797e-05	-0.730573	-1.09298	6.86935e-05	-0.972027	-1.09905
70867849	chr9:70867849:C:T	4.50031e-05	-1.01967e-10	-0.775543	0.000247501	-1.01967e-10	-0.789321
70868214	chr9:70868214:T:C	2.43473e-05	-0.521305	-0.868546	0.000244875	0.0721276	-0.872118
70868678	chr9:70868678:G:T	1.24398e-05	-1.08906	-0.972308	5.54816e-05	-1.31838	-0.966302
70868993	chr9:70868993:C:G	5.50068e-05	-1.01967e-10	-0.574817	0.000306591	-1.01967e-10	-0.575223
70869005	chr9:70869005:A:G	7.19648e-05	0.241212	-0.54731	0.000550321	0.55645	-0.546685
70869889	chr9:70869889:T:A	3.2937e-05	-0.103896	-0.983783	0.000206425	-0.00182384	-0.968977
70870132	chr9:70870132:G:A	5.1861e-05	-0.243417	-0.39029	0.000276	-0.317968	-0.362368
70870530	chr9:70870530:A:G	4.06429e-05	0.0126843	-0.890135	0.000257611	0.122263	-0.871547
70870843	chr9:70870843:C:A	8.70973e-06	-1.44355	-0.974281	5.54314e-05	-1.30941	-0.976177
70871032	chr9:70871032:T:G	2.76147e-05	-1.26392	-2.24825e-10	0.000142956	-1.3382	-2.24825e-10
70871118	chr9:70871118:G:A	5.76735e-05	0.147479	-0.674955	0.000374456	0.278735	-0.653997
70871427	chr9:70871427:C:T	7.76449e-05	0.88086	-1.11099	0.000615588	1.23088	-1.10904
70871935	chr9:70871935:G:A	3.77708e-05	-1.01967e-10	-0.950738	0.00021162	-1.01967e-10	-0.945944
70873223	chr9:70873223:A:G	4.77778e-05	-1.01967e-10	-0.715713	0.000264848	-1.01967e-10	-0.721582
70873648	chr9:70873648:T:C	8.54837e-05	0.422932	-0.55688	0.000443927	0.328095	-0.533172
70873795	chr9:70873795:T:C	4.75384e-05	-1.01967e-10	-0.720737	0.000265332	-1.01967e-10	-0.719755
70873885	chr9:70873885:C:T	5.09255e-05	-1.01967e-10	-0.651911	0.00028455	-1.01967e-10	-0.649829
70874467	chr9:70874467:C:A	0.000115739	1.28272	-1.11366	0.000451831	0.933676	-1.1211
70875098	chr9:70875098:G:A	2.64368e-05	-1.30752	-2.24825e-10	0.00017411	-1.14105	-2.24825e-10
70875255	chr9:70875255:G:A	2.02902e-05	-0.437248	-1.13489	0.000121999	-0.359568	-1.13716
70875368	chr9:70875368:T:C	7.05586e-05	0.306868	-0.632699	0.000367334	0.216338	-0.610804
70875386	chr9:70875386:T:A	3.64031e-05	-1.01967e-10	-0.98762	0.000203119	-1.01967e-10	-0.986944
70875950	chr9:70875950:A:G	0.000100984	0.715786	-0.683099	0.00078278	1.03239	-0.670277
70876027	chr9:70876027:C:A	3.36101e-05	-1.01967e-10	-1.06745	0.000185979	-1.01967e-10	-1.0751
70876563	chr9:70876563:A:T	7.59957e-06	-1.44524	-1.10894	4.01123e-05	-1.49942	-1.10964
70876712	chr9:70876712:A:G	3.84397e-05	-1.01967e-10	-0.933184	0.000214158	-1.01967e-10	-0.934021
70877204	chr9:70877204:T:C	2.94666e-05	-1.19902	-2.24825e-10	0.000151181	-1.28226	-2.24825e-10
70877215	chr9:70877215:G:A	2.12173e-05	-0.382839	-1.14462	0.000129949	-0.288841	-1.14475
70877331	chr9:70877331:AAGAT:A	4.9788e-05	-1.01967e-10	-0.6745	0.000275976	-1.01967e-10	-0.680422
70877567	chr9:70877567:T:C	3.35541e-05	-1.06912	-2.24825e-10	0.000155852	-1.25183	-2.24825e-10
70877591	chr9:70877591:G:A	8.1975e-06	-1.35423	-1.12421	4.59002e-05	-1.35422	-1.12005
70877856	chr9:70877856:A:T	8.94301e-06	-1.39314	-0.998258	5.04299e-05	-1.39176	-0.988393
70878050	chr9:70878050:A:G	9.08591e-06	-1.29147	-1.08408	5.1275e-05	-1.28532	-1.07822
70878137	chr9:70878137:A:G	3.39812e-05	-1.05647	-2.24825e-10	0.00015741	-1.24188	-2.24825e-10
70878406	chr9:70878406:T:G	1.26178e-05	-0.899156	-1.14801	5.64815e-05	-1.11862	-1.14821
70878812	chr9:70878812:G:A	3.27878e-05	0.0510024	-1.14322	0.000268841	0.435759	-1.14238
70879179	chr9:70879179:C:G	0.000282088	-1.01967e-10	1.05994	0.00157907	-1.01967e-10	1.06386
70879412	chr9:70879412:A:T	1.02829e-05	-1.34344	-0.908356	5.30748e-05	-1.42268	-0.906353
70879522	chr9:70879522:C:T	8.37846e-06	-1.4206	-1.03601	5.17414e-05	-1.3225	-1.03198
70879734	chr9:70879734:T:C	0.00028176	-1.01967e-10	1.05878	0.00157723	-1.01967e-10	1.06269
70879754	chr9:70879754:T:C	0.000259636	-1.01967e-10	0.977006	0.00145329	-1.01967e-10	0.980847
70879786	chr9:70879786:T:C	3.92784e-05	-1.01967e-10	-0.911598	0.000219132	-1.01967e-10	-0.911065
70880194	chr9:70880194:G:T	6.47758e-05	0.644985	-1.05633	0.000615343	1.17476	-1.05332
70880231	chr9:70880231:A:G	3.27952e-05	-1.01967e-10	-1.09199	0.000182363	-1.01967e-10	-1.09474
70880287	chr9:70880287:T:C	3.48153e-05	-1.01967e-10	-1.03222	0.000194856	-1.01967e-10	-1.02847
70880858	chr9:70880858:C:G	3.5927e-05	-1.01967e-10	-1.00079	0.000200059	-1.01967e-10	-1.00212
70880993	chr9:70880993:T:C	2.61662e-05	-1.31781	-2.24825e-10	0.000136732	-1.38271	-2.24825e-10
70881079	chr9:70881079:G:C	3.08961e-05	-0.0476828	-1.10396	0.000192247	0.0545618	-1.09652
70881887	chr9:70881887:A:G	3.25224e-05	-1.01967e-10	-1.10034	0.000181237	-1.01967e-10	-1.10093
70882051	chr9:70882051:T:G	0.000104724	1.21207	-1.14302	0.000690395	1.38226	-1.14574
70882602	chr9:70882602:G:A	1.55602e-05	-0.687586	-1.14997	0.000122368	-0.343694	-1.15001
70882686	chr9:70882686:G:C	1.79196e-05	-0.547629	-1.14875	0.000144579	-0.177093	-1.14982
70882790	chr9:70882790:T:C	8.55947e-05	-1.01967e-10	-0.13265	0.000481579	-1.01967e-10	-0.123666
70883008	chr9:70883008:T:G	6.09343e-05	-1.01967e-10	-0.472478	0.000345044	-1.01967e-10	-0.457064
70883255	chr9:70883255:T:G	8.03832e-06	-1.49283	-1.00523	4.35248e-05	-1.52512	-1.00229
70883684	chr9:70883684:A:G	3.10912e-05	-1.01967e-10	-1.14535	0.000173438	-1.01967e-10	-1.14492
70885049	chr9:70885049:C:A	2.19916e-05	-1.49161	-2.24825e-10	0.000119218	-1.51979	-2.24825e-10
70885372	chr9:70885372:G:A	0.000154215	-1.01967e-10	0.456077	0.000863349	-1.01967e-10	0.460082
70885565	chr9:70885565:G:A	0.000134286	1.08903	-0.771332	0.000964445	1.33396	-0.763143
70885635	chr9:70885635:C:T	5.07708e-05	-1.01967e-10	-0.654952	0.000286812	-1.01967e-10	-0.641911
70885904	chr9:70885904:T:C	3.11301e-05	-1.01967e-10	-1.1441	0.000173521	-1.01967e-10	-1.14444
70885924	chr9:70885924:A:G	0.000257491	-1.01967e-10	0.968711	0.00147702	-1.01967e-10	0.997046
70885941	chr9:70885941:T:C	0.00111136	3.56829	-1.13723	0.013477	4.34415	-1.13614
70885962	chr9:70885962:G:A	3.09642e-05	-1.01967e-10	-1.14944	0.00017268	-1.01967e-10	-1.1493
70885993	chr9:70885993:A:G	3.12977e-05	-1.01967e-10	-1.13873	0.000174362	-1.01967e-10	-1.1396
70886417	chr9:70886417:T:A	0.000165684	-1.01967e-10	0.527811	0.000927377	-1.01967e-10	0.531624
70886658	chr9:70886658:T:C	4.55576e-05	-1.01967e-10	-0.763296	0.000255209	-1.01967e-10	-0.758654
70886728	chr9:70886728:A:G	6.78392e-06	-1.51812	-1.14959	3.7602e-05	-1.52392	-1.14976
70886961	chr9:70886961:G:A	2.12671e-05	-1.52511	-2.24825e-10	0.000120326	-1.51053	-2.24825e-10
70887260	chr9:70887260:T:C	1.02933e-05	-1.43528	-0.815506	5.66099e-05	-1.45804	-0.806513
70887291	chr9:70887291:T:A	3.41918e-05	-1.01967e-10	-1.05029	0.00019126	-1.01967e-10	-1.0471
70887319	chr9:70887319:C:G	8.26691e-05	-1.01967e-10	-0.167428	0.000467528	-1.01967e-10	-0.153278
70887454	chr9:70887454:T:C	1.11845e-05	-1.51716	-0.650591	6.33493e-05	-1.52418	-0.627894
70887508	chr9:70887508:T:G	1.01037e-05	-1.50615	-0.763221	5.63521e-05	-1.52486	-0.744262
70887720	chr9:70887720:A:G	8.83287e-06	-1.31958	-1.08421	4.94963e-05	-1.3198	-1.07904
70888058	chr9:70888058:T:A	3.12707e-05	-1.01967e-10	-1.13959	0.000174038	-1.01967e-10	-1.14147
70888813	chr9:70888813:G:A	2.51091e-05	-1.35905	-2.24825e-10	0.0001539	-1.26443	-2.24825e-10
70889229	chr9:70889229:A:C	8.794e-06	-1.2729	-1.1353	4.53911e-05	-1.35237	-1.13305
70889362	chr9:70889362:A:G	3.90343e-05	-1.01967e-10	-0.917834	0.00021486	-1.01967e-10	-0.930749
70889449	chr9:70889449:C:A	3.78092e-05	-1.01967e-10	-0.949722	0.000210966	-1.01967e-10	-0.949041
70889540	chr9:70889540:G:A	0.00076364	-1.01967e-10	2.05582	0.00503071	-1.01967e-10	2.22258
70889605	chr9:70889605:C:G	0.000110927	-1.01967e-10	0.126598	0.000616489	-1.01967e-10	0.123304
70889872	chr9:70889872:G:A	3.13237e-05	-1.01967e-10	-1.1379	0.000174305	-1.01967e-10	-1.13993
70890406	chr9:70890406:A:G	0.000871144	-1.01967e-10	2.18753	0.00575814	-1.01967e-10	2.35763
70890526	chr9:70890526:C:T	0.000139595	-1.01967e-10	0.356474	0.000782874	-1.01967e-10	0.362235
70890995	chr9:70890995:G:A	3.05125e-05	-0.151445	-1.01269	0.000287058	0.388591	-1.02964
70891233	chr9:70891233:C:T	3.13014e-05	-1.01967e-10	-1.13861	0.000174706	-1.01967e-10	-1.13763
70891948	chr9:70891948:T:C	3.14434e-05	-1.01967e-10	-1.13408	0.000175088	-1.01967e-10	-1.13545
70891970	chr9:70891970:C:T	0.000122947	0.22948	-2.24825e-10	0.000935311	0.540143	-2.24825e-10
70892016	chr9:70892016:C:T	2.58767e-05	-1.32893	-2.24825e-10	0.000133594	-1.40593	-2.24825e-10
70892141	chr9:70892141:A:G	7.07025e-06	-1.49437	-1.13201	4.16382e-05	-1.44636	-1.12536
70892180	chr9:70892180:C:T	5.04985e-05	0.430248	-1.09058	0.000283138	0.43558	-1.09038
70892433	chr9:70892433:A:G	0.000819717	-1.01967e-10	2.12669	0.00540977	-1.01967e-10	2.29523
70892537	chr9:70892537:G:A	9.27569e-06	-1.31045	-1.04443	4.51414e-05	-1.44785	-1.04309
70892551	chr9:70892551:CTCAAG:C	7.30746e-05	-1.01967e-10	-0.290793	0.000413971	-1.01967e-10	-0.27494
70892651	chr9:70892651:G:A	3.19732e-05	-1.01967e-10	-1.11738	0.000178583	-1.01967e-10	-1.11568
70892859	chr9:70892859:A:G	5.99189e-05	-1.01967e-10	-0.489283	0.000327644	-1.01967e-10	-0.508808
70892902	chr9:70892902:G:A	2.13034e-05	-1.52341	-2.24825e-10	0.000121641	-1.49966	-2.24825e-10
70893044	chr9:70893044:A:G	8.06954e-05	-1.01967e-10	-0.191593	0.000439991	-1.01967e-10	-0.213983
70893125	chr9:70893125:T:C	3.68904e-05	-1.01967e-10	-0.974324	0.000206423	-1.01967e-10	-0.970807
70893636	chr9:70893636:C:T	0.000127094	1.11079	-0.848142	0.0008668	1.32505	-0.860974
70893652	chr9:70893652:G:GA	4.66045e-05	0.199133	-0.93971	0.000264299	0.215391	-0.939048
70893777	chr9:70893777:T:C	1.10623e-05	-1.13544	-1.04329	6.19609e-05	-1.13761	-1.03662
70893951	chr9:70893951:G:A	0.000119971	1.07939	-0.874409	0.000816423	1.2909	-0.886707
70894070	chr9:70894070:G:A	9.22848e-06	-1.25152	-1.10846	4.3904e-05	-1.41077	-1.10796
70894104	chr9:70894104:T:C	7.82225e-06	-1.48556	-1.03974	4.79325e-05	-1.40661	-1.02433
70894239	chr9:70894239:C:T	3.10368e-05	-1.01967e-10	-1.1471	0.000173228	-1.01967e-10	-1.14613
70894657	chr9:70894657:T:C	3.20622e-05	-1.01967e-10	-1.1146	0.000178168	-1.01967e-10	-1.11801
70894699	chr9:70894699:G:A	3.33193e-05	-1.01967e-10	-1.07614	0.000185681	-1.01967e-10	-1.07671
70894761	chr9:70894761:C:T	2.18518e-05	-0.473992	-1.024	0.000116268	-0.521388	-1.02345
70894818	chr9:70894818:G:C	6.60848e-05	0.694631	-1.08597	0.000367583	0.691905	-1.08569
70894918	chr9:70894918:T:C	3.56819e-05	-1.01967e-10	-1.00763	0.00019732	-1.01967e-10	-1.01591
70894966	chr9:70894966:T:C	9.29047e-06	-1.44173	-0.91156	5.84334e-05	-1.34355	-0.8893
70895021	chr9:70895021:T:C	2.12881e-05	-1.52413	-2.24825e-10	0.000119454	-1.5178	-2.24825e-10
70895025	chr9:70895025:T:C	9.29648e-06	-1.23792	-1.11472	4.39862e-05	-1.4017	-1.11516
70895207	chr9:70895207:T:C	3.14383e-05	-1.01967e-10	-1.13425	0.00017506	-1.01967e-10	-1.13561
70895352	chr9:70895352:G:C	6.37772e-05	-1.01967e-10	-0.426879	0.000359985	-1.01967e-10	-0.414674
70895357	chr9:70895357:C:T	7.29336e-05	-0.169854	-0.122871	0.000405915	-0.159988	-0.134606
70895380	chr9:70895380:G:A	3.92372e-05	-1.01967e-10	-0.912648	0.000219602	-1.01967e-10	-0.90892
70895801	chr9:70895801:A:G	7.80352e-06	-1.43893	-1.08877	4.86479e-05	-1.33894	-1.07719
70895964	chr9:70895964:A:C	2.40751e-05	-0.439596	-0.961501	0.000146652	-0.357833	-0.95484
70896653	chr9:70896653:A:T	3.09887e-05	-1.14865	-2.24825e-10	0.00014229	-1.34287	-2.24825e-10
70896716	chr9:70896716:A:G	2.01847e-05	-0.479572	-1.09778	0.000132363	-0.323966	-1.09122
70897160	chr9:70897160:C:T	7.04413e-06	-1.51491	-1.11517	3.90479e-05	-1.51986	-1.11609
70897525	chr9:70897525:C:T	3.1791e-05	-1.01967e-10	-1.12309	0.000175903	-1.01967e-10	-1.1308
70898344	chr9:70898344:G:A	0.000248939	1.19961	-0.264679	0.00138375	1.19926	-0.267442
70898432	chr9:70898432:T:G	3.96174e-05	-0.397671	-0.505335	0.000211121	-0.46982	-0.478484
70898456	chr9:70898456:T:G	3.60099e-05	-1.01967e-10	-0.998481	0.000201203	-1.01967e-10	-0.996425
70898497	chr9:70898497:C:A	4.67403e-05	-1.01967e-10	-0.737668	0.000258395	-1.01967e-10	-0.746248
70898526	chr9:70898526:G:C	3.50807e-05	-1.01967e-10	-1.02462	0.000199606	-1.01967e-10	-1.00439
70898562	chr9:70898562:A:G	5.01019e-05	-1.01967e-10	-0.668216	0.000276869	-1.01967e-10	-0.677191
70898617	chr9:70898617:G:T	9.14959e-06	-1.26179	-1.10678	4.36676e-05	-1.41681	-1.10732
70898678	chr9:70898678:G:A	7.14637e-06	-1.47017	-1.1455	3.7876e-05	-1.51849	-1.14793
70898696	chr9:70898696:T:C	8.9944e-05	0.227419	-0.310506	0.000511913	0.252273	-0.314856
70898895	chr9:70898895:A:G	8.36178e-06	-1.52472	-0.933885	4.69095e-05	-1.52459	-0.927928
70899444	chr9:70899444:C:T	3.10155e-05	-1.01967e-10	-1.14779	0.000173088	-1.01967e-10	-1.14694
70899508	chr9:70899508:A:G	7.74751e-06	-1.52363	-1.01128	4.33489e-05	-1.5251	-1.00635
70899777	chr9:70899777:G:T	2.12931e-05	-1.52389	-2.24825e-10	0.000121405	-1.5016	-2.24825e-10
70899871	chr9:70899871:A:G	4.55737e-05	-1.01967e-10	-0.762944	0.000250117	-1.01967e-10	-0.778806
70900028	chr9:70900028:T:G	3.46395e-05	-1.01967e-10	-1.03728	0.000193361	-1.01967e-10	-1.03618
70900042	chr9:70900042:G:A	9.50431e-06	-1.52477	-0.805763	5.62377e-05	-1.48903	-0.78212
70900411	chr9:70900411:AT:A	9.83697e-05	-1.01967e-10	0.00645892	0.00055863	-1.01967e-10	0.0247513
70900855	chr9:70900855:T:C	1.57495e-05	-0.71545	-1.11002	0.000110669	-0.476142	-1.11805
70901489	chr9:70901489:A:G	7.24315e-06	-1.5221	-1.08012	4.12774e-05	-1.50178	-1.07864
70901494	chr9:70901494:A:C	3.09909e-05	-1.01967e-10	-1.14858	0.000172704	-1.01967e-10	-1.14916
70901680	chr9:70901680:G:C	4.67524e-05	-1.01967e-10	-0.737408	0.000263	-1.01967e-10	-0.728582
70902043	chr9:70902043:G:A	4.96579e-05	-1.01967e-10	-0.677116	0.000274952	-1.01967e-10	-0.68414
70902189	chr9:70902189:G:A	1.15666e-05	-0.988208	-1.14594	6.38633e-05	-0.998825	-1.14517
70902358	chr9:70902358:C:T	3.45272e-05	-1.01967e-10	-1.04053	0.000192839	-1.01967e-10	-1.03888
70902657	chr9:70902657:T:C	9.0764e-05	-1.01967e-10	-0.0740116	0.000510781	-1.01967e-10	-0.0647955
70902935	chr9:70902935:T:C	3.10566e-05	-1.01967e-10	-1.14646	0.000173083	-1.01967e-10	-1.14697
70902996	chr9:70902996:C:T	3.33258e-05	-1.01967e-10	-1.07594	0.000186224	-1.01967e-10	-1.07379
70903188	chr9:70903188:A:G	3.09809e-05	-1.01967e-10	-1.1489	0.000172662	-1.01967e-10	-1.1494
70904115	chr9:70904115:G:A	7.46808e-05	-1.01967e-10	-0.269051	0.000420759	-1.01967e-10	-0.258677
70904483	chr9:70904483:G:A	7.55778e-06	-1.51788	-1.04182	4.25172e-05	-1.50997	-1.04085
70904628	chr9:70904628:G:A	4.69543e-05	-1.01967e-10	-0.7331	0.000260094	-1.01967e-10	-0.739695
70904841	chr9:70904841:A:T	3.63058e-05	-1.01967e-10	-0.990297	0.000202839	-1.01967e-10	-0.988324
70905117	chr9:70905117:G:T	3.11547e-05	-1.01967e-10	-1.14331	0.000173494	-1.01967e-10	-1.14459
70906299	chr9:70906299:A:G	0.000262956	0.989712	-2.24825e-10	0.00200928	1.3048	-2.24825e-10
70906897	chr9:70906897:C:A	8.86948e-05	-1.01967e-10	-0.0970726	0.000503031	-1.01967e-10	-0.0800852
70907646	chr9:70907646:T:C	3.3148e-05	-1.01967e-10	-1.08129	0.000185215	-1.01967e-10	-1.07922
70907864	chr9:70907864:G:A	4.32219e-05	-0.815926	-2.24825e-10	0.000181112	-1.10162	-2.24825e-10
70907878	chr9:70907878:T:C	1.108e-05	-1.04634	-1.13079	7.28663e-05	-0.876608	-1.1355
70908022	chr9:70908022:G:A	3.20119e-05	-1.01967e-10	-1.11617	0.000178761	-1.01967e-10	-1.11469
70908024	chr9:70908024:AG:A	4.17189e-05	-1.01967e-10	-0.85132	0.000232763	-1.01967e-10	-0.850714
70908356	chr9:70908356:C:T	5.10961e-05	-1.01967e-10	-0.648567	0.000287631	-1.01967e-10	-0.639059
70908566	chr9:70908566:C:A	9.06408e-05	-1.01967e-10	-0.0753695	0.000511081	-1.01967e-10	-0.0642078
70908717	chr9:70908717:A:G	2.76725e-05	-0.464956	-0.796878	0.000155894	-0.453837	-0.797723
70908727	chr9:70908727:T:C	3.09492e-05	-1.01967e-10	-1.14993	0.000172583	-1.01967e-10	-1.14986
70908943	chr9:70908943:T:C	7.45243e-06	-1.45739	-1.11635	3.91574e-05	-1.51765	-1.1155
70909775	chr9:70909775:A:G	3.09646e-05	-1.14943	-2.24825e-10	0.000150795	-1.28481	-2.24825e-10
70909853	chr9:70909853:A:T	2.1308e-05	-1.52319	-2.24825e-10	0.000118958	-1.52197	-2.24825e-10
70910238	chr9:70910238:T:C	8.57519e-06	-1.49903	-0.934374	5.13363e-05	-1.44703	-0.915312
70910356	chr9:70910356:G:A	3.7163e-05	-1.01967e-10	-0.966961	0.000207988	-1.01967e-10	-0.963257
70910599	chr9:70910599:T:C	8.74118e-06	-1.50067	-0.913556	5.23703e-05	-1.44892	-0.893478
70910639	chr9:70910639:G:A	1.09168e-05	-1.10225	-1.08972	6.24041e-05	-1.07816	-1.08894
70910850	chr9:70910850:G:A	4.47711e-05	-0.0777757	-0.702935	0.00025	-0.0679231	-0.711352
70911494	chr9:70911494:C:T	5.0489e-05	-1.01967e-10	-0.660518	0.000280173	-1.01967e-10	-0.665329
70911570	chr9:70911570:C:T	4.50772e-05	-1.01967e-10	-0.773898	0.000253505	-1.01967e-10	-0.765355
70911595	chr9:70911595:A:G	3.09521e-05	-1.01967e-10	-1.14983	0.000172574	-1.01967e-10	-1.14991
70911619	chr9:70911619:C:T	6.32545e-05	-1.01967e-10	-0.435108	0.00034988	-1.01967e-10	-0.443146
70911658	chr9:70911658:G:A	3.71906e-05	-1.01967e-10	-0.966217	0.000206272	-1.01967e-10	-0.971541
70911823	chr9:70911823:A:T	3.27689e-05	-0.420765	-0.672029	0.000186441	-0.397654	-0.67497
70911914	chr9:70911914:T:C	0.000118498	-1.01967e-10	0.192618	0.000667665	-1.01967e-10	0.203049
70912222	chr9:70912222:T:C	1.51832e-05	-0.779045	-1.08304	8.43865e-05	-0.788798	-1.07653
70912372	chr9:70912372:T:C	3.94653e-05	-1.01967e-10	-0.906852	0.000220913	-1.01967e-10	-0.902968
70912393	chr9:70912393:T:C	4.07129e-05	-1.01967e-10	-0.87573	0.000227507	-1.01967e-10	-0.873556
70912542	chr9:70912542:A:G	2.07102e-05	-1.02552	-0.526124	9.90587e-05	-1.20525	-0.499774
70912842	chr9:70912842:T:C	7.2379e-05	-1.01967e-10	-0.300358	0.00040139	-1.01967e-10	-0.305803
70913280	chr9:70913280:T:C	4.84678e-05	-0.492753	-0.208622	0.000290617	-0.458942	-0.169788
70913333	chr9:70913333:G:T	7.37611e-06	-1.5016	-1.08242	4.03218e-05	-1.52217	-1.08168
70913609	chr9:70913609:A:C	3.39861e-05	-1.01967e-10	-1.05632	0.000192494	-1.01967e-10	-1.04067
70913638	chr9:70913638:G:A	7.01874e-06	-1.502	-1.13169	3.82823e-05	-1.52469	-1.13105
70914088	chr9:70914088:A:G	3.26781e-05	-1.01967e-10	-1.09557	0.000184416	-1.01967e-10	-1.08354
70914198	chr9:70914198:T:C	2.12974e-05	-1.52369	-2.24825e-10	0.000119327	-1.51887	-2.24825e-10
70914818	chr9:70914818:A:G	2.46371e-05	-1.37802	-2.24825e-10	0.000143963	-1.33118	-2.24825e-10
70914843	chr9:70914843:C:T	2.17529e-05	-1.50253	-2.24825e-10	0.000118725	-1.52393	-2.24825e-10
70915362	chr9:70915362:A:G	2.05728e-05	-1.06205	-0.496255	0.000114084	-1.08067	-0.483133
70915555	chr9:70915555:T:C	3.71241e-05	-1.02249	0.0544808	0.000236998	-0.874065	0.0413793
70915585	chr9:70915585:A:G	6.80846e-06	-1.51877	-1.14533	3.80928e-05	-1.51571	-1.145
70915944	chr9:70915944:TAATC:T	2.08915e-05	-0.400084	-1.14285	0.000183001	0.0472783	-1.13852
70916395	chr9:70916395:C:T	0.000393316	-1.01967e-10	1.39234	0.00226925	-1.01967e-10	1.42647
70916757	chr9:70916757:A:G	3.09732e-05	-1.01967e-10	-1.14915	0.000172819	-1.01967e-10	-1.14849
70916761	chr9:70916761:CTTTGTTATATGGAAAAA:C	5.38007e-05	-1.01967e-10	-0.596988	0.000301192	-1.01967e-10	-0.592988
70917158	chr9:70917158:G:A	5.25727e-05	-1.01967e-10	-0.620078	0.000290315	-1.01967e-10	-0.62977
70917613	chr9:70917613:T:C	2.29694e-05	-1.41184	-0.0362719	0.000151163	-1.27213	-0.0102467
70917785	chr9:70917785:T:C	2.22513e-05	-1.47988	-2.24825e-10	0.000132836	-1.41162	-2.24825e-10
70918270	chr9:70918270:T:C	1.07458e-05	-1.52439	-0.683367	6.18032e-05	-1.49587	-0.680913
70918760	chr9:70918760:A:G	0.000117582	-1.01967e-10	0.184864	0.000669572	-1.01967e-10	0.205902
70918814	chr9:70918814:T:C	8.20573e-05	-1.01967e-10	-0.174856	0.000461849	-1.01967e-10	-0.1655
70918837	chr9:70918837:A:T	1.95373e-05	-1.43054	-0.179402	0.00012541	-1.3462	-0.122952
70918930	chr9:70918930:T:C	8.42466e-05	-1.01967e-10	-0.148526	0.000474196	-1.01967e-10	-0.139116
70919094	chr9:70919094:A:G	2.59878e-05	-0.694231	-0.630414	0.000194561	-0.402345	-0.627645
70919326	chr9:70919326:C:T	7.18517e-05	-1.01967e-10	-0.30767	0.000407329	-1.01967e-10	-0.291117
70919581	chr9:70919581:G:T	7.83251e-05	-0.741473	0.520067	0.000396476	-0.862226	0.544104
70919881	chr9:70919881:T:A	1.52789e-05	-1.5073	-0.3485	9.40131e-05	-1.42461	-0.332692
70920450	chr9:70920450:T:C	0.000107231	-1.01967e-10	0.0927138	0.000603761	-1.01967e-10	0.102442
70920841	chr9:70920841:T:A	3.33353e-05	-1.01967e-10	-1.07566	0.000184664	-1.01967e-10	-1.0822
70920923	chr9:70920923:T:C	0.000123846	-1.01967e-10	0.236767	0.000705527	-1.01967e-10	0.258208
70921100	chr9:70921100:C:T	2.44479e-05	-1.38573	-2.24825e-10	0.000125024	-1.47223	-2.24825e-10
70921225	chr9:70921225:T:C	2.23224e-05	-1.47668	-2.24825e-10	0.000130517	-1.42923	-2.24825e-10
70921411	chr9:70921411:C:T	4.23143e-05	-1.01967e-10	-0.83715	0.000237704	-1.01967e-10	-0.82971
70921500	chr9:70921500:A:G	1.68477e-05	-1.00473	-0.75333	9.94475e-05	-0.956397	-0.74471
70921571	chr9:70921571:C:T	1.51027e-05	-0.974348	-0.893053	0.00010685	-0.742051	-0.887258
70921576	chr9:70921576:G:A	2.03323e-05	-0.72373	-0.846335	0.00015037	-0.445862	-0.841777
70921849	chr9:70921849:C:T	1.37098e-05	-0.830277	-1.13389	9.92476e-05	-0.568805	-1.13431
70922159	chr9:70922159:A:G	4.56555e-05	-1.01967e-10	-0.761151	0.000255941	-1.01967e-10	-0.755789
70922484	chr9:70922484:T:C	4.20219e-05	0.0164742	-0.860559	0.000217921	-0.0542639	-0.862341
70922580	chr9:70922580:A:G	8.06056e-05	-1.01967e-10	-0.192706	0.00045581	-1.01967e-10	-0.178661
70922965	chr9:70922965:T:C	2.35589e-05	-1.42277	-2.24825e-10	0.000122395	-1.49348	-2.24825e-10
70922986	chr9:70922986:C:T	7.86481e-05	-1.01967e-10	-0.217291	0.000444274	-1.01967e-10	-0.204296
```
