## Supplementary material for "Characterization of shared and ancestry-specific signals driving complex traits using multi-ancestry fine-mapping": susiex_nc3.cs80.cs

```
CS_ID	SNP	BP	REF_ALLELE	ALT_ALLELE	REF_FRQ	BETA	SE	-LOG10P	CS_PIP	OVRL_PIP
1	chr9:70519228:G:A	70519228	A,A	G,G	1,1	inf,inf	inf,inf	5.0692,0.384455	0.0940433	0.0945083
1	chr9:70494431:A:G	70494431	G,G	A,A	1,1	inf,-inf	inf,inf	5.13843,0.00901034	0.0813718	0.0817468
1	chr9:70494140:T:C	70494140	C,C	T,T	1,1	inf,inf	inf,inf	5.04448,0.00312746	0.0669383	0.0672888
1	chr9:70510517:TCTC:T	70510517	T,T	TCTC,TCTC	1,1	inf,-inf	inf,inf	4.77856,0.242835	0.0450823	0.0454311
1	chr9:70498890:A:G	70498890	G,G	A,A	1,1	inf,inf	inf,inf	4.7344,0.312299	0.0438616	0.0441708
1	chr9:70491690:A:G	70491690	G,G	A,A	1,1	inf,inf	inf,inf	4.22906,0.89265	0.0332874	0.0337093
1	chr9:70496259:T:C	70496259	C,C	T,T	1,1	inf,inf	inf,inf	4.50401,0.0273768	0.0232086	0.0235728
1	chr9:70500646:G:A	70500646	A,A	G,G	1,1	inf,inf	inf,inf	4.47772,0.20724	0.0230203	0.0232571
1	chr9:70487908:T:C	70487908	C,C	T,T	1,1	inf,inf	inf,inf	4.3801,0.196754	0.0201278	0.0205279
1	chr9:70522574:G:A	70522574	A,A	G,G	1,1	inf,inf	inf,inf	4.13382,0.598289	0.0187365	0.019464
1	chr9:70495972:C:T	70495972	T,T	C,C	1,1	inf,inf	inf,inf	4.38667,0.0240424	0.0182312	0.0185608
1	chr9:70490322:C:A	70490322	A,A	C,C	1,1	inf,inf	inf,inf	3.85026,0.910264	0.0159358	0.0162903
1	chr9:70490744:C:T	70490744	T,T	C,C	1,1	inf,-inf	inf,inf	4.31255,0.0129006	0.01568	0.0159869
1	chr9:70488310:G:A	70488310	A,A	G,G	1,1	inf,inf	inf,inf	4.23883,0.139652	0.0143011	0.014601
1	chr9:70489967:T:A	70489967	A,A	T,T	1,1	inf,-inf	inf,inf	4.26415,0.0228565	0.0141931	0.0144876
1	chr9:70487862:G:A	70487862	A,A	G,G	1,1	inf,inf	inf,inf	4.22784,0.148596	0.0140719	0.0143707
1	chr9:70490810:C:T	70490810	T,T	C,C	1,1	inf,-inf	inf,inf	4.22816,0.0281069	0.0131903	0.0134767
1	chr9:70484287:A:G	70484287	G,G	A,A	1,1	inf,inf	inf,inf	4.12276,0.23647	0.0122887	0.0126235
1	chr9:70505116:A:G	70505116	G,G	A,A	1,1	-inf,inf	inf,inf	4.17388,0.0765245	0.0119236	0.0122091
1	chr9:70492186:T:A	70492186	A,A	T,T	1,1	inf,-inf	inf,inf	4.13213,0.0247734	0.010833	0.0110973
1	chr9:70488225:T:A	70488225	A,A	T,T	1,1	inf,-inf	inf,inf	4.03193,0.0240736	0.00883656	0.00908211
1	chr9:70493435:T:C	70493435	C,C	T,T	1,1	inf,inf	inf,inf	3.94024,0.0600298	0.00742298	0.00764894
1	chr9:70577058:G:C	70577058	C,C	G,G	1,1	inf,inf	inf,inf	3.91689,0.00330475	0.00697468	0.00744182
1	chr9:70536002:C:T	70536002	T,T	C,C	1,1	inf,-inf	inf,inf	3.84136,0.0691003	0.0059874	0.00637236
1	chr9:70473153:C:T	70473153	T,T	C,C	1,1	inf,-inf	inf,inf	3.79677,0.127345	0.00557747	0.00591424
1	chr9:70490581:T:G	70490581	G,G	T,T	1,1	inf,-inf	inf,inf	3.78294,0.00808386	0.00531282	0.00551405
1	chr9:70576762:C:T	70576762	T,T	C,C	1,1	inf,-inf	inf,inf	3.77507,0.00226526	0.00523247	0.00566066
1	chr9:70534866:G:A	70534866	A,A	G,G	1,1	inf,inf	inf,inf	3.73638,0.184391	0.00520053	0.00554665
1	chr9:70552704:A:G	70552704	G,G	A,A	1,1	inf,inf	inf,inf	3.59788,0.32702	0.00459337	0.0049479
1	chr9:70481492:G:A	70481492	A,A	G,G	1,1	inf,inf	inf,inf	3.71,0.10906	0.00458649	0.00487823
1	chr9:70471780:A:G	70471780	G,G	A,A	1,1	inf,-inf	inf,inf	3.68681,0.127106	0.00443744	0.00474084
1	chr9:70484538:T:C	70484538	C,C	T,T	1,1	inf,inf	inf,inf	3.62688,0.135101	0.0040952	0.00428188
1	chr9:70544783:A:C	70544783	C,C	A,A	1,1	inf,inf	inf,inf	3.43839,0.489053	0.00399882	0.00435136
1	chr9:70479619:T:C	70479619	C,C	T,T	1,1	inf,inf	inf,inf	3.53431,0.278257	0.00366648	0.00394418
1	chr9:70571367:G:A	70571367	A,A	G,G	1,1	inf,inf	inf,inf	3.20809,0.716024	0.00349135	0.00389884
1	chr9:70477544:C:T	70477544	T,T	C,C	1,1	inf,inf	inf,inf	3.32152,0.518461	0.0031082	0.00339998
1	chr9:70558748:T:C	70558748	C,C	T,T	1,1	inf,inf	inf,inf	3.28258,0.408069	0.00264936	0.00293658
1	chr9:70564858:T:C	70564858	C,C	T,T	1,1	inf,inf	inf,inf	3.33609,0.272403	0.00253756	0.00280482
1	chr9:70478286:G:A	70478286	A,A	G,G	1,1	-inf,inf	inf,inf	3.3569,0.198756	0.00236805	0.00394132
1	chr9:70480970:C:A	70480970	A,A	C,C	1,1	-inf,-inf	inf,inf	3.34764,0.150285	0.0022596	0.00375621
1	chr9:70546258:C:T	70546258	T,T	C,C	1,1	inf,inf	inf,inf	3.32176,0.171589	0.00224464	0.00250055
1	chr9:70389074:A:G	70389074	G,G	A,A	1,1	inf,inf	inf,inf	3.03638,0.64467	0.00218439	0.00265671
1	chr9:70560664:G:A	70560664	A,A	G,G	1,1	inf,inf	inf,inf	3.31256,0.138102	0.00215476	0.00239468
1	chr9:70561225:C:T	70561225	T,T	C,C	1,1	inf,inf	inf,inf	3.17358,0.40606	0.00212347	0.00238451
1	chr9:70558266:A:C	70558266	C,C	A,A	1,1	inf,inf	inf,inf	3.27237,0.180313	0.00204954	0.00228629
1	chr9:70557073:G:A	70557073	A,A	G,G	1,1	inf,inf	inf,inf	3.28005,0.1573	0.00204532	0.00228056
1	chr9:70557317:C:A	70557317	A,A	C,C	1,1	inf,inf	inf,inf	3.27609,0.164957	0.00204076	0.00227615
1	chr9:70557408:G:C	70557408	C,C	G,G	1,1	inf,inf	inf,inf	3.26506,0.174113	0.00201026	0.00224452
1	chr9:70548668:G:A	70548668	A,A	G,G	1,1	inf,inf	inf,inf	3.08662,0.483595	0.0019751	0.00223945
1	chr9:70557462:A:G	70557462	G,G	A,A	1,1	inf,inf	inf,inf	3.25934,0.161584	0.00196824	0.00219982
1	chr9:70448035:G:A	70448035	A,A	G,G	1,1	inf,inf	inf,inf	2.89538,0.77877	0.00196487	0.00225878
1	chr9:70557885:T:C	70557885	C,C	T,T	1,1	inf,inf	inf,inf	3.24382,0.174235	0.0019263	0.00215629
1	chr9:70556722:A:C	70556722	C,C	A,A	1,1	inf,inf	inf,inf	3.23424,0.186944	0.00190874	0.00213856
1	chr9:70557496:G:C	70557496	C,C	G,G	1,1	inf,inf	inf,inf	3.24045,0.163517	0.00189771	0.00212572
1	chr9:70557384:C:T	70557384	T,T	C,C	1,1	inf,inf	inf,inf	3.23448,0.165927	0.00187864	0.00210575
1	chr9:70561336:T:G	70561336	G,G	T,T	1,1	inf,inf	inf,inf	3.24002,0.142283	0.00186761	0.0020934
1	chr9:70455702:T:A	70455702	A,A	T,T	1,1	inf,-inf	inf,inf	3.25917,0.0467357	0.00181709	0.00202269
1	chr9:70453030:CA:C	70453030	C,C	CA,CA	1,1	inf,inf	inf,inf	3.21105,0.205979	0.00178321	0.00198948
1	chr9:70451637:A:AC	70451637	AC,AC	A,A	1,1	inf,inf	inf,inf	3.24335,0.0904265	0.0017817	0.00198249
1	chr9:70445271:G:A	70445271	A,A	G,G	1,1	inf,inf	inf,inf	3.17382,0.263437	0.00176355	0.00197529
1	chr9:70386573:T:C	70386573	C,C	T,T	1,1	inf,inf	inf,inf	3.23337,0.0188315	0.00174384	0.0021381
1	chr9:70571403:C:G	70571403	G,G	C,C	1,1	inf,inf	inf,inf	3.23174,0.0110578	0.00173944	0.00196372
1	chr9:70508735:C:T	70508735	T,T	C,C	1,1	-inf,-inf	inf,inf	3.14247,0.24479	0.00168478	0.00207875
1	chr9:70455085:A:G	70455085	G,G	A,A	1,1	inf,-inf	inf,inf	3.21593,0.0704666	0.00168426	0.00188512
1	chr9:70506407:G:A	70506407	A,A	G,G	1,1	-inf,-inf	inf,inf	3.13794,0.241403	0.00166383	0.00205427
1	chr9:70556697:T:C	70556697	C,C	T,T	1,1	inf,inf	inf,inf	3.15667,0.195735	0.00164653	0.00186277
1	chr9:70536068:C:T	70536068	T,T	C,C	1,1	-inf,inf	inf,inf	2.78405,0.799866	0.00163989	0.00259335
1	chr9:70479829:G:A	70479829	A,A	G,G	1,1	-inf,-inf	inf,inf	3.08037,0.3927	0.00160311	0.00287158
1	chr9:70561332:C:T	70561332	T,T	C,C	1,1	inf,inf	inf,inf	3.16596,0.126744	0.00159341	0.00180388
1	chr9:70541722:G:T	70541722	T,T	G,G	1,1	inf,inf	inf,inf	3.14404,0.161088	0.00156304	0.00177162
1	chr9:70081524:G:A	70081524	A,NA	G,NA	1,NA	inf,NA	inf,NA	2.61393,NA	0.00156247	0.0111115
1	chr9:70453550:C:CTG	70453550	CTG,CTG	C,C	1,1	inf,-inf	inf,inf	3.17941,0.0584466	0.00155626	0.00174991
1	chr9:70454555:A:G	70454555	G,G	A,A	1,1	inf,-inf	inf,inf	3.1555,0.0579879	0.00148334	0.00167325
1	chr9:70436431:T:C	70436431	C,C	T,T	1,1	inf,inf	inf,inf	3.12708,0.166266	0.00147632	0.00166641
1	chr9:70455309:C:T	70455309	T,T	C,C	1,1	inf,inf	inf,inf	3.13204,0.148462	0.00146337	0.00165137
1	chr9:70445149:A:G	70445149	G,G	A,A	1,1	inf,inf	inf,inf	3.12719,0.137248	0.00144635	0.00163279
1	chr9:70509804:CTGGGGAACAGAG:C	70509804	C,C	CTGGGGAACAGAG,CTGGGGAACAGAG	1,1	-inf,inf	inf,inf	3.13808,0.0139128	0.0014422	0.00178457
1	chr9:70455368:C:T	70455368	T,T	C,C	1,1	inf,-inf	inf,inf	3.14127,0.0463742	0.00143524	0.0016218
1	chr9:70452642:G:T	70452642	T,T	G,G	1,1	inf,inf	inf,inf	3.1302,0.107891	0.00142356	0.00160696
1	chr9:70437269:A:G	70437269	G,G	A,A	1,1	inf,inf	inf,inf	3.10798,0.164827	0.00141951	0.00160641
1	chr9:70442014:T:C	70442014	C,C	T,T	1,1	inf,inf	inf,inf	3.10125,0.172456	0.00140874	0.00159535
1	chr9:70510309:C:T	70510309	T,T	C,C	1,1	-inf,-inf	inf,inf	3.0433,0.259356	0.00140208	0.00176406
1	chr9:70453871:T:C	70453871	C,C	T,T	1,1	inf,-inf	inf,inf	3.1301,0.038409	0.00140184	0.00158676
1	chr9:70454217:C:T	70454217	T,T	C,C	1,1	inf,-inf	inf,inf	3.13062,0.0419023	0.00140087	0.00158503
1	chr9:70445624:T:C	70445624	C,C	T,T	1,1	inf,inf	inf,inf	3.09699,0.131427	0.0013567	0.00153828
1	chr9:70451508:G:A	70451508	A,A	G,G	1,1	inf,inf	inf,inf	3.1037,0.0579302	0.00133005	0.00150766
1	chr9:70441189:G:A	70441189	A,A	G,G	1,1	inf,inf	inf,inf	3.07224,0.146541	0.00130481	0.00148413
1	chr9:70438881:T:A	70438881	A,A	T,T	1,1	inf,inf	inf,inf	3.05678,0.158988	0.00127647	0.00145503
1	chr9:70612627:C:T	70612627	NA,T	NA,C	NA,1	NA,inf	NA,inf	NA,2.56263	0.00127476	0.0166084
1	chr9:70450838:C:T	70450838	T,T	C,C	1,1	inf,inf	inf,inf	3.08137,0.0552896	0.00127084	0.00144532
1	chr9:70434341:A:G	70434341	G,G	A,A	1,1	inf,inf	inf,inf	2.85168,0.514271	0.00124761	0.00146117
1	chr9:70438945:G:A	70438945	A,A	G,G	1,1	inf,inf	inf,inf	3.04492,0.149374	0.00123811	0.00141402
1	chr9:70437992:G:C	70437992	C,C	G,G	1,1	inf,inf	inf,inf	3.04565,0.133495	0.00122653	0.00140115
1	chr9:70448019:C:T	70448019	T,T	C,C	1,1	inf,inf	inf,inf	3.04464,0.0956295	0.00119947	0.00137081
1	chr9:70450403:G:A	70450403	A,A	G,G	1,1	inf,inf	inf,inf	3.00301,0.204961	0.00119273	0.00136907
1	chr9:70537054:C:T	70537054	T,T	C,C	1,1	-inf,inf	inf,inf	2.46025,0.990897	0.00116861	0.00212072
1	chr9:70612432:G:C	70612432	NA,C	NA,G	NA,1	NA,inf	NA,inf	NA,2.51547	0.0011645	0.015218
1	chr9:70435323:C:T	70435323	T,T	C,C	1,1	inf,inf	inf,inf	3.00078,0.133322	0.00112555	0.00129599
1	chr9:70653230:G:A	70653230	NA,A	NA,G	NA,1	NA,inf	NA,inf	NA,2.43333	0.00107837	0.014103
1	chr9:70504169:G:A	70504169	A,A	G,G	1,1	-inf,-inf	inf,inf	2.93565,0.183484	0.00105802	0.00136024
1	chr9:70885941:T:C	70885941	C,C	T,T	1,1	-inf,-inf	inf,inf	3.08346,0.063615	0.0010573	0.0232989
1	chr9:70497638:A:G	70497638	G,G	A,A	1,1	inf,inf	inf,inf	2.97129,0.0550178	0.00104257	0.00132704
1	chr9:70448338:T:C	70448338	C,C	T,T	1,1	inf,inf	inf,inf	2.96052,0.0928097	0.00100941	0.00117074
1	chr9:70409605:T:C	70409605	C,C	T,T	1,1	inf,-inf	inf,inf	2.72449,0.478409	0.000937781	0.00120438
1	chr9:70465451:T:G	70465451	G,G	T,T	1,1	inf,-inf	inf,inf	2.65243,0.562229	0.000930586	0.00152049
1	chr9:70413850:T:C	70413850	C,C	T,T	1,1	inf,-inf	inf,inf	2.774,0.38957	0.000924068	0.00116941
1	chr9:70812576:C:T	70812576	NA,T	NA,C	NA,1	NA,inf	NA,inf	NA,2.3282	0.000918056	0.0118431
1	chr9:70416447:T:C	70416447	C,C	T,T	1,1	inf,-inf	inf,inf	2.75394,0.401566	0.000901183	0.00114581
1	chr9:69947297:A:G	69947297	G,G	A,A	1,1	inf,-inf	inf,inf	2.66024,0.650473	0.000898091	0.00717234
1	chr9:70423749:T:C	70423749	C,C	T,T	1,1	inf,inf	inf,inf	2.4443,0.846283	0.000896319	0.00114094
1	chr9:70612479:T:C	70612479	NA,C	NA,T	NA,1	NA,inf	NA,inf	NA,2.36086	0.00088441	0.0115208
1	chr9:70890406:A:G	70890406	NA,G	NA,A	NA,1	NA,inf	NA,inf	NA,2.29158	0.000850584	0.0110059
1	chr9:70414915:G:A	70414915	A,A	G,G	1,1	inf,-inf	inf,inf	2.7305,0.388257	0.000846588	0.00108242
1	chr9:70381956:G:A	70381956	A,A	G,G	1,1	inf,inf	inf,inf	2.83925,0.0533767	0.000805516	0.00107758
1	chr9:70892433:A:G	70892433	NA,G	NA,A	NA,1	NA,inf	NA,inf	NA,2.25814	0.000801425	0.0103588
1	chr9:70803897:G:A	70803897	NA,A	NA,G	NA,1	NA,inf	NA,inf	NA,2.24021	0.000786335	0.0101223
1	chr9:70436198:A:C	70436198	C,C	A,A	1,1	inf,inf	inf,inf	2.18941,1.05774	0.000759069	0.00104718
1	chr9:70889540:G:A	70889540	NA,A	NA,G	NA,1	NA,inf	NA,inf	NA,2.21906	0.000747823	0.00965424
1	chr9:70448876:A:G	70448876	G,G	A,A	1,1	inf,inf	inf,inf	2.78505,0.0819525	0.000713192	0.000855398
1	chr9:70406154:G:T	70406154	T,T	G,G	1,1	inf,-inf	inf,inf	2.71924,0.171314	0.000659653	0.000837832
1	chr9:70008196:A:G	70008196	G,G	A,A	1,1	inf,-inf	inf,inf	2.58482,0.475404	0.000612233	0.00468568
1	chr9:70429811:G:A	70429811	A,A	G,G	1,1	inf,inf	inf,inf	2.53652,0.424741	0.00060906	0.000764905
1	chr9:70383509:T:C	70383509	C,C	T,T	1,1	inf,inf	inf,inf	2.53407,0.373829	0.000581026	0.00083807
1	chr9:69990663:C:A	69990663	A,A	C,C	1,1	-inf,-inf	inf,inf	2.42757,0.650618	0.000577875	0.00998256
1	chr9:70487645:T:C	70487645	C,C	T,T	1,1	-inf,-inf	inf,inf	2.67049,0.0266708	0.000572081	0.000787975
1	chr9:70410628:T:C	70410628	C,C	T,T	1,1	-inf,-inf	inf,inf	2.19182,0.806503	0.000523074	0.00340501
1	chr9:70031887:G:T	70031887	T,NA	G,NA	1,NA	-inf,NA	inf,NA	2.06176,NA	0.000502852	0.00427395
1	chr9:70598694:A:G	70598694	G,G	A,A	1,1	inf,inf	inf,inf	0.770663,2.25436	0.000491084	0.00319135
2	chr9:70885941:T:C	70885941	C,C	T,T	1,1	-inf,-inf	inf,inf	3.08346,0.063615	0.0111867	0.0232989
2	chr9:70612627:C:T	70612627	NA,T	NA,C	NA,1	NA,inf	NA,inf	NA,2.56263	0.00770564	0.0166084
2	chr9:70612432:G:C	70612432	NA,C	NA,G	NA,1	NA,inf	NA,inf	NA,2.51547	0.00705927	0.015218
2	chr9:70653230:G:A	70653230	NA,A	NA,G	NA,1	NA,inf	NA,inf	NA,2.43333	0.00653973	0.014103
2	chr9:70812576:C:T	70812576	NA,T	NA,C	NA,1	NA,inf	NA,inf	NA,2.3282	0.00548176	0.0118431
2	chr9:70612479:T:C	70612479	NA,C	NA,T	NA,1	NA,inf	NA,inf	NA,2.36086	0.00533671	0.0115208
2	chr9:70890406:A:G	70890406	NA,G	NA,A	NA,1	NA,inf	NA,inf	NA,2.29158	0.00509418	0.0110059
2	chr9:70081524:G:A	70081524	A,NA	G,NA	1,NA	inf,NA	inf,NA	2.61393,NA	0.00479481	0.0111115
2	chr9:70892433:A:G	70892433	NA,G	NA,A	NA,1	NA,inf	NA,inf	NA,2.25814	0.00479327	0.0103588
2	chr9:69990663:C:A	69990663	A,A	C,C	1,1	-inf,-inf	inf,inf	2.42757,0.650618	0.00471612	0.00998256
2	chr9:70803897:G:A	70803897	NA,A	NA,G	NA,1	NA,inf	NA,inf	NA,2.24021	0.00468196	0.0101223
2	chr9:70889540:G:A	70889540	NA,A	NA,G	NA,1	NA,inf	NA,inf	NA,2.21906	0.00446584	0.00965424
2	chr9:69947297:A:G	69947297	G,G	A,A	1,1	inf,-inf	inf,inf	2.66024,0.650473	0.00314554	0.00717234
2	chr9:70637094:G:A	70637094	NA,A	NA,G	NA,1	NA,inf	NA,inf	NA,1.94181	0.00269199	0.0058278
2	chr9:70797594:T:C	70797594	NA,C	NA,T	NA,1	NA,inf	NA,inf	NA,1.91837	0.00258164	0.00559023
2	chr9:69958997:G:A	69958997	A,A	G,G	1,1	-inf,-inf	inf,inf	2.10674,0.744366	0.00251443	0.00538102
2	chr9:70409915:G:A	70409915	NA,A	NA,G	NA,1	NA,inf	NA,inf	NA,1.84984	0.00250097	0.00543807
2	chr9:70064494:G:A	70064494	A,A	G,G	1,1	inf,-inf	inf,inf	1.8424,1.06561	0.00245817	0.00529029
2	chr9:70916395:C:T	70916395	NA,T	NA,C	NA,1	NA,inf	NA,inf	NA,1.77085	0.00231719	0.00505998
2	chr9:70008196:A:G	70008196	G,G	A,A	1,1	inf,-inf	inf,inf	2.58482,0.475404	0.00204069	0.00468568
2	chr9:70906299:A:G	70906299	G,NA	A,NA	1,NA	inf,NA	inf,NA	1.69261,NA	0.0019855	0.00424977
2	chr9:70031887:G:T	70031887	T,NA	G,NA	1,NA	-inf,NA	inf,NA	2.06176,NA	0.00188855	0.00427395
2	chr9:70840800:T:C	70840800	NA,C	NA,T	NA,1	NA,inf	NA,inf	NA,1.61384	0.00176364	0.00384572
2	chr9:70879179:C:G	70879179	NA,G	NA,C	NA,1	NA,-inf	NA,inf	NA,1.58609	0.00161449	0.00353515
2	chr9:70879734:T:C	70879734	NA,C	NA,T	NA,1	NA,-inf	NA,inf	NA,1.58544	0.00161261	0.00353105
2	chr9:70879754:T:C	70879754	NA,C	NA,T	NA,1	NA,-inf	NA,inf	NA,1.53946	0.00148649	0.00325518
2	chr9:70885924:A:G	70885924	NA,G	NA,A	NA,1	NA,-inf	NA,inf	NA,1.55043	0.00147522	0.00322484
2	chr9:70796469:G:A	70796469	NA,A	NA,G	NA,1	NA,inf	NA,inf	NA,1.59432	0.0014664	0.00318151
2	chr9:70022203:C:A	70022203	A,A	C,C	1,1	inf,-inf	inf,inf	2.42864,0.409762	0.00145319	0.00331585
2	chr9:70048909:G:A	70048909	A,A	G,G	1,1	inf,-inf	inf,inf	1.99845,0.440254	0.00144734	0.00312503
2	chr9:70410628:T:C	70410628	C,C	T,T	1,1	-inf,-inf	inf,inf	2.19182,0.806503	0.00144318	0.00340501
2	chr9:70898344:G:A	70898344	A,A	G,G	1,1	-inf,inf	inf,inf	1.79578,0.79533	0.00139046	0.00304741
2	chr9:70792498:G:A	70792498	A,A	G,G	1,1	-inf,inf	inf,inf	1.88604,0.44773	0.00137785	0.00294738
2	chr9:70023879:A:G	70023879	G,G	A,A	1,1	inf,-inf	inf,inf	2.52965,0.32697	0.0013691	0.00319281
2	chr9:70598694:A:G	70598694	G,G	A,A	1,1	inf,inf	inf,inf	0.770663,2.25436	0.00135188	0.00319135
2	chr9:70582910:G:A	70582910	NA,A	NA,G	NA,1	NA,-inf	NA,inf	NA,1.50289	0.00132942	0.00290568
2	chr9:70585385:C:T	70585385	NA,T	NA,C	NA,1	NA,-inf	NA,inf	NA,1.49379	0.00130914	0.00286098
2	chr9:70034869:C:A	70034869	A,NA	C,NA	1,NA	inf,NA	inf,NA	1.8907,NA	0.00130496	0.00299711
2	chr9:70823568:C:T	70823568	T,T	C,C	1,1	-inf,inf	inf,inf	2.00745,0.344389	0.00130491	0.00280345
2	chr9:70623856:A:G	70623856	NA,G	NA,A	NA,1	NA,-inf	NA,inf	NA,1.453	0.00128374	0.00281318
2	chr9:70810767:G:C	70810767	NA,C	NA,G	NA,1	NA,inf	NA,inf	NA,1.4607	0.00125163	0.00273445
2	chr9:70811161:T:C	70811161	NA,C	NA,T	NA,1	NA,inf	NA,inf	NA,1.41995	0.00124808	0.00272333
2	chr9:70678922:T:C	70678922	NA,C	NA,T	NA,1	NA,-inf	NA,inf	NA,1.4565	0.0012149	0.00265246
2	chr9:70583203:G:A	70583203	NA,A	NA,G	NA,1	NA,-inf	NA,inf	NA,1.44118	0.00119854	0.00261998
2	chr9:70688971:G:A	70688971	NA,A	NA,G	NA,1	NA,inf	NA,inf	NA,1.46496	0.00119157	0.0025883
2	chr9:69992954:A:C	69992954	NA,C	NA,A	NA,1	NA,inf	NA,inf	NA,1.42642	0.00118866	0.00259018
2	chr9:70610371:T:C	70610371	NA,C	NA,T	NA,1	NA,-inf	NA,inf	NA,1.46229	0.00118432	0.00258236
2	chr9:70000145:CTCAGA:C	70000145	C,NA	CTCAGA,NA	1,NA	-inf,NA	inf,NA	1.62839,NA	0.00117123	0.00258507
2	chr9:69956259:G:A	69956259	NA,A	NA,G	NA,1	NA,inf	NA,inf	NA,1.4126	0.00116418	0.00253735
2	chr9:70584875:G:A	70584875	NA,A	NA,G	NA,1	NA,-inf	NA,inf	NA,1.41194	0.00113956	0.00249124
2	chr9:70582293:G:C	70582293	NA,C	NA,G	NA,1	NA,inf	NA,inf	NA,1.38541	0.00113356	0.00248397
2	chr9:70028745:C:T	70028745	T,T	C,C	1,1	-inf,inf	inf,inf	2.25652,0.454868	0.00113275	0.00257941
2	chr9:70663586:T:A	70663586	NA,A	NA,T	NA,1	NA,inf	NA,inf	NA,1.36981	0.0011211	0.00245071
2	chr9:70573062:C:T	70573062	T,T	C,C	1,1	-inf,inf	inf,inf	0.509822,2.09644	0.00112053	0.0025067
2	chr9:70584224:C:G	70584224	NA,G	NA,C	NA,1	NA,-inf	NA,inf	NA,1.39875	0.00111402	0.00243544
2	chr9:70645657:T:C	70645657	C,NA	T,NA	1,NA	-inf,NA	inf,NA	1.15781,NA	0.00111	0.00232666
2	chr9:70354738:C:T	70354738	T,NA	C,NA	1,NA	-inf,NA	inf,NA	1.78727,NA	0.00110645	0.00253352
2	chr9:70617239:A:C	70617239	NA,C	NA,A	NA,1	NA,inf	NA,inf	NA,1.41686	0.00110161	0.00239897
2	chr9:70316451:CTTAACAGTAACTT:C	70316451	C,NA	CTTAACAGTAACTT,NA	1,NA	-inf,NA	inf,NA	1.83579,NA	0.0010968	0.00252908
2	chr9:70371289:A:G	70371289	NA,G	NA,A	NA,1	NA,-inf	NA,inf	NA,1.38658	0.00109617	0.00239574
2	chr9:70006368:A:T	70006368	T,NA	A,NA	1,NA	-inf,NA	inf,NA	1.5891,NA	0.00108669	0.00239907
2	chr9:69957787:C:T	69957787	T,T	C,C	1,1	-inf,-inf	inf,inf	2.51822,0.29591	0.00107803	0.00260413
2	chr9:70148718:T:A	70148718	NA,A	NA,T	NA,1	NA,inf	NA,inf	NA,1.42952	0.00104996	0.0022881
2	chr9:70460042:T:C	70460042	NA,C	NA,T	NA,1	NA,-inf	NA,inf	NA,1.37568	0.00102092	0.00223063
2	chr9:70617013:A:G	70617013	NA,G	NA,A	NA,1	NA,inf	NA,inf	NA,1.34693	0.000998614	0.00217985
2	chr9:69992992:G:A	69992992	NA,A	NA,G	NA,1	NA,inf	NA,inf	NA,1.30959	0.000972112	0.00211919
2	chr9:70399475:A:C	70399475	NA,C	NA,A	NA,1	NA,-inf	NA,inf	NA,1.33396	0.0009579	0.00209334
2	chr9:70886417:T:A	70886417	NA,A	NA,T	NA,1	NA,-inf	NA,inf	NA,1.28407	0.000949033	0.00207901
2	chr9:70496233:T:A	70496233	NA,A	NA,T	NA,1	NA,-inf	NA,inf	NA,1.29732	0.000934551	0.00204277
2	chr9:70891970:C:T	70891970	T,NA	C,NA	1,NA	-inf,NA	inf,NA	1.28217,NA	0.000930207	0.00199298
2	chr9:70453069:G:A	70453069	NA,A	NA,G	NA,1	NA,inf	NA,inf	NA,1.25464	0.000910218	0.00198978
2	chr9:70885565:G:A	70885565	A,A	G,G	1,1	-inf,-inf	inf,inf	1.77791,0.444619	0.000906075	0.00195041
2	chr9:70697058:A:C	70697058	NA,C	NA,A	NA,1	NA,inf	NA,inf	NA,1.30149	0.000903138	0.00196359
2	chr9:70313887:T:C	70313887	C,NA	T,NA	1,NA	-inf,NA	inf,NA	1.67584,NA	0.000901557	0.00205449
2	chr9:70610200:C:T	70610200	NA,T	NA,C	NA,1	NA,-inf	NA,inf	NA,1.30706	0.000894571	0.00194896
2	chr9:70615185:G:A	70615185	NA,A	NA,G	NA,1	NA,-inf	NA,inf	NA,1.29164	0.000886524	0.00193384
2	chr9:70885372:G:A	70885372	NA,A	NA,G	NA,1	NA,-inf	NA,inf	NA,1.24205	0.000884225	0.00193709
2	chr9:70417861:T:C	70417861	NA,C	NA,T	NA,1	NA,inf	NA,inf	NA,1.25623	0.000882519	0.00192389
2	chr9:70021084:A:G	70021084	NA,G	NA,A	NA,1	NA,inf	NA,inf	NA,1.24872	0.000880219	0.00191965
2	chr9:70423087:T:C	70423087	NA,C	NA,T	NA,1	NA,-inf	NA,inf	NA,1.28502	0.000877741	0.00191821
2	chr9:69966662:T:C	69966662	C,C	T,T	1,1	inf,-inf	inf,inf	2.11509,0.568893	0.000874246	0.00203341
2	chr9:70465570:G:A	70465570	NA,A	NA,G	NA,1	NA,-inf	NA,inf	NA,1.28039	0.000872702	0.00190659
2	chr9:70543834:G:C	70543834	NA,C	NA,G	NA,1	NA,-inf	NA,inf	NA,1.23095	0.000863977	0.00189102
2	chr9:70394048:T:C	70394048	NA,C	NA,T	NA,1	NA,inf	NA,inf	NA,1.22161	0.000862913	0.0018862
2	chr9:70595791:G:A	70595791	A,NA	G,NA	1,NA	-inf,NA	inf,NA	1.68582,NA	0.000862081	0.00199592
2	chr9:70056546:T:A	70056546	A,NA	T,NA	1,NA	-inf,NA	inf,NA	1.46223,NA	0.00085902	0.00189743
2	chr9:70689603:C:T	70689603	T,NA	C,NA	1,NA	-inf,NA	inf,NA	1.03457,NA	0.000851721	0.00178976
2	chr9:70893636:C:T	70893636	T,T	C,C	1,1	-inf,inf	inf,inf	1.77099,0.372116	0.000850946	0.00183742
2	chr9:70852913:C:G	70852913	NA,G	NA,C	NA,1	NA,inf	NA,inf	NA,1.19603	0.000848514	0.00185346
2	chr9:70455122:G:A	70455122	NA,A	NA,G	NA,1	NA,-inf	NA,inf	NA,1.26011	0.000846655	0.00184828
2	chr9:70612824:C:T	70612824	NA,T	NA,C	NA,1	NA,-inf	NA,inf	NA,1.26391	0.000845956	0.00184497
2	chr9:70738855:G:A	70738855	A,NA	G,NA	1,NA	-inf,NA	inf,NA	1.64688,NA	0.000845289	0.00194343
2	chr9:70450181:G:A	70450181	NA,A	NA,G	NA,1	NA,-inf	NA,inf	NA,1.25534	0.000839875	0.00183351
2	chr9:70784028:T:C	70784028	NA,C	NA,T	NA,1	NA,-inf	NA,inf	NA,1.20948	0.000836012	0.00182861
2	chr9:70401555:C:T	70401555	T,NA	C,NA	1,NA	inf,NA	inf,NA	1.23651,NA	0.000834379	0.00179013
2	chr9:70212570:G:A	70212570	NA,A	NA,G	NA,1	NA,inf	NA,inf	NA,1.18976	0.000831501	0.00181831
2	chr9:70626296:C:T	70626296	NA,T	NA,C	NA,1	NA,-inf	NA,inf	NA,1.24631	0.000827683	0.00180821
2	chr9:70580604:G:A	70580604	NA,A	NA,G	NA,1	NA,-inf	NA,inf	NA,1.19019	0.000817303	0.00179078
2	chr9:70890526:C:T	70890526	NA,T	NA,C	NA,1	NA,-inf	NA,inf	NA,1.18417	0.00080179	0.00175637
2	chr9:70893951:G:A	70893951	A,A	G,G	1,1	-inf,inf	inf,inf	1.75442,0.350656	0.000801484	0.00173095
2	chr9:70462795:G:A	70462795	NA,A	NA,G	NA,1	NA,-inf	NA,inf	NA,1.16118	0.000792232	0.00173706
2	chr9:70478286:G:A	70478286	A,A	G,G	1,1	-inf,inf	inf,inf	3.3569,0.198756	0.000789234	0.00394132
2	chr9:70464255:C:T	70464255	NA,T	NA,C	NA,1	NA,-inf	NA,inf	NA,1.17979	0.00078794	0.00172484
2	chr9:70483958:G:A	70483958	NA,A	NA,G	NA,1	NA,inf	NA,inf	NA,1.17807	0.000786424	0.00171758
2	chr9:70478336:T:G	70478336	NA,G	NA,T	NA,1	NA,-inf	NA,inf	NA,1.21577	0.000783155	0.00171123
2	chr9:70274548:T:C	70274548	C,NA	T,NA	1,NA	-inf,NA	inf,NA	1.60281,NA	0.000765785	0.00174951
2	chr9:70793734:A:G	70793734	G,G	A,A	1,1	inf,inf	inf,inf	0.937886,1.65636	0.000759099	0.00174065
2	chr9:70595386:A:G	70595386	G,G	A,A	1,1	inf,inf	inf,inf	0.705813,1.94981	0.000758345	0.00178563
2	chr9:70413226:C:A	70413226	A,NA	C,NA	1,NA	inf,NA	inf,NA	1.18606,NA	0.000757901	0.00162686
2	chr9:70480970:C:A	70480970	A,A	C,C	1,1	-inf,-inf	inf,inf	3.34764,0.150285	0.000750672	0.00375621
2	chr9:70413866:G:A	70413866	NA,A	NA,G	NA,1	NA,inf	NA,inf	NA,1.15958	0.000749801	0.00163516
2	chr9:70784673:T:A	70784673	NA,A	NA,T	NA,1	NA,inf	NA,inf	NA,1.11313	0.000745516	0.00163077
2	chr9:70612624:G:A	70612624	NA,A	NA,G	NA,1	NA,-inf	NA,inf	NA,1.18555	0.000744937	0.00162599
2	chr9:70451108:T:C	70451108	NA,C	NA,T	NA,1	NA,-inf	NA,inf	NA,1.1835	0.000740482	0.00161792
2	chr9:70676065:T:G	70676065	NA,G	NA,T	NA,1	NA,inf	NA,inf	NA,1.17973	0.00073785	0.00160523
2	chr9:69924346:C:G	69924346	G,G	C,C	1,1	-inf,-inf	inf,inf	2.20158,0.498202	0.000733123	0.0017875
2	chr9:70920923:T:C	70920923	NA,C	NA,T	NA,1	NA,inf	NA,inf	NA,1.10807	0.000729098	0.00159537
2	chr9:70479633:G:A	70479633	NA,A	NA,G	NA,1	NA,-inf	NA,inf	NA,1.17206	0.000728885	0.00159283
2	chr9:69964394:G:A	69964394	A,A	G,G	1,1	-inf,-inf	inf,inf	2.52348,0.0124191	0.000724759	0.00181472
2	chr9:70875950:A:G	70875950	G,G	A,A	1,1	-inf,inf	inf,inf	1.58393,0.517008	0.000723118	0.00154944
2	chr9:70821509:A:G	70821509	NA,G	NA,A	NA,1	NA,inf	NA,inf	NA,1.13759	0.000722498	0.00157976
2	chr9:69990916:C:A	69990916	NA,A	NA,C	NA,1	NA,inf	NA,inf	NA,1.08391	0.000721387	0.00157619
2	chr9:70674685:A:G	70674685	NA,G	NA,A	NA,1	NA,inf	NA,inf	NA,1.16591	0.000721136	0.00156896
2	chr9:70024997:G:A	70024997	A,A	G,G	1,1	inf,-inf	inf,inf	1.99688,0.623177	0.000709961	0.00166859
2	chr9:70464604:G:A	70464604	NA,A	NA,G	NA,1	NA,inf	NA,inf	NA,1.10423	0.000708623	0.00154986
2	chr9:70617020:G:T	70617020	NA,T	NA,G	NA,1	NA,-inf	NA,inf	NA,1.15078	0.000704187	0.00153691
2	chr9:70599858:G:T	70599858	NA,T	NA,G	NA,1	NA,-inf	NA,inf	NA,1.10863	0.00070339	0.00154098
2	chr9:70742949:A:G	70742949	NA,G	NA,A	NA,1	NA,inf	NA,inf	NA,1.10823	0.000703298	0.00154177
2	chr9:70468319:A:G	70468319	NA,G	NA,A	NA,1	NA,-inf	NA,inf	NA,1.14149	0.000693958	0.00151667
2	chr9:70701114:A:G	70701114	G,G	A,A	1,1	inf,inf	inf,inf	0.764998,1.97102	0.000692544	0.00166603
2	chr9:70918760:A:G	70918760	NA,G	NA,A	NA,1	NA,inf	NA,inf	NA,1.07711	0.00069207	0.00151443
2	chr9:70911914:T:C	70911914	NA,C	NA,T	NA,1	NA,inf	NA,inf	NA,1.08007	0.000691994	0.00151544
2	chr9:70632868:A:G	70632868	NA,G	NA,A	NA,1	NA,inf	NA,inf	NA,1.12154	0.000677877	0.0014754
2	chr9:70479274:T:C	70479274	NA,C	NA,T	NA,1	NA,-inf	NA,inf	NA,1.11697	0.000677633	0.00148072
2	chr9:70867731:T:A	70867731	A,A	T,T	1,1	-inf,-inf	inf,inf	1.74876,0.0766961	0.000672881	0.00143279
2	chr9:70598470:G:A	70598470	NA,A	NA,G	NA,1	NA,-inf	NA,inf	NA,1.08039	0.000671112	0.0014703
2	chr9:70633230:A:G	70633230	NA,G	NA,A	NA,1	NA,inf	NA,inf	NA,1.11358	0.000669138	0.00145643
2	chr9:70587498:C:T	70587498	NA,T	NA,C	NA,1	NA,-inf	NA,inf	NA,1.06277	0.000667613	0.00146518
2	chr9:70485827:T:G	70485827	NA,G	NA,T	NA,1	NA,-inf	NA,inf	NA,1.09561	0.000667087	0.00145879
2	chr9:70243586:G:T	70243586	NA,T	NA,G	NA,1	NA,inf	NA,inf	NA,1.05879	0.000666516	0.00145791
2	chr9:70882051:T:G	70882051	G,G	T,T	1,1	inf,-inf	inf,inf	1.82944,0.030099	0.000663618	0.00143737
2	chr9:70430833:T:C	70430833	NA,C	NA,T	NA,1	NA,-inf	NA,inf	NA,1.08769	0.000662789	0.00144958
2	chr9:70676193:T:C	70676193	NA,C	NA,T	NA,1	NA,inf	NA,inf	NA,1.03778	0.000660397	0.00144608
2	chr9:70596620:G:T	70596620	T,NA	G,NA	1,NA	-inf,NA	inf,NA	1.51677,NA	0.000659161	0.00151724
2	chr9:70694642:G:A	70694642	NA,A	NA,G	NA,1	NA,inf	NA,inf	NA,1.05527	0.000654168	0.00143129
2	chr9:70516311:A:T	70516311	T,NA	A,NA	1,NA	inf,NA	inf,NA	1.55944,NA	0.000652787	0.0015473
2	chr9:70656213:T:C	70656213	NA,C	NA,T	NA,1	NA,inf	NA,inf	NA,1.1025	0.000650833	0.00141649
2	chr9:69929220:T:A	69929220	NA,A	NA,T	NA,1	NA,inf	NA,inf	NA,1.03678	0.000649968	0.00142063
2	chr9:70698471:G:A	70698471	NA,A	NA,G	NA,1	NA,-inf	NA,inf	NA,1.06032	0.00064619	0.00141365
2	chr9:70024202:A:T	70024202	T,T	A,A	1,1	inf,-inf	inf,inf	2.13055,0.495844	0.000645152	0.00155555
2	chr9:70054371:T:C	70054371	NA,C	NA,T	NA,1	NA,-inf	NA,inf	NA,1.07644	0.000645125	0.00141006
2	chr9:70456942:C:T	70456942	NA,T	NA,C	NA,1	NA,-inf	NA,inf	NA,1.06939	0.000643018	0.00140636
2	chr9:70624063:C:G	70624063	NA,G	NA,C	NA,1	NA,inf	NA,inf	NA,1.06772	0.000642145	0.00140089
2	chr9:69925411:C:T	69925411	T,T	C,C	1,1	-inf,-inf	inf,inf	2.20921,0.388381	0.00064058	0.00156328
2	chr9:70920450:T:C	70920450	NA,C	NA,T	NA,1	NA,inf	NA,inf	NA,1.0039	0.000640194	0.00140201
2	chr9:70889605:C:G	70889605	NA,G	NA,C	NA,1	NA,-inf	NA,inf	NA,1.04233	0.000637248	0.0013971
2	chr9:70452909:G:T	70452909	NA,T	NA,G	NA,1	NA,-inf	NA,inf	NA,1.08957	0.000637157	0.00139254
2	chr9:70224693:C:T	70224693	NA,T	NA,C	NA,1	NA,-inf	NA,inf	NA,1.0868	0.000636302	0.00138885
2	chr9:70479829:G:A	70479829	A,A	G,G	1,1	-inf,-inf	inf,inf	3.08037,0.3927	0.000635762	0.00287158
2	chr9:70655207:GGGGC:G	70655207	NA,G	NA,GGGGC	NA,1	NA,inf	NA,inf	NA,1.08091	0.00062879	0.00136859
2	chr9:70467847:G:T	70467847	NA,T	NA,G	NA,1	NA,-inf	NA,inf	NA,1.07947	0.000627625	0.00137192
2	chr9:70307251:G:A	70307251	NA,A	NA,G	NA,1	NA,-inf	NA,inf	NA,1.02328	0.000626856	0.00137475
2	chr9:70188675:A:T	70188675	NA,T	NA,A	NA,1	NA,-inf	NA,inf	NA,1.07653	0.000625904	0.00136622
2	chr9:70313603:T:C	70313603	NA,C	NA,T	NA,1	NA,-inf	NA,inf	NA,1.07631	0.000625361	0.00136497
2	chr9:70698121:T:A	70698121	NA,A	NA,T	NA,1	NA,inf	NA,inf	NA,1.07506	0.000623716	0.00135785
2	chr9:70247005:G:A	70247005	NA,A	NA,G	NA,1	NA,inf	NA,inf	NA,1.037	0.000623444	0.00136009
2	chr9:70289532:G:A	70289532	NA,A	NA,G	NA,1	NA,-inf	NA,inf	NA,1.07398	0.00062301	0.00135985
2	chr9:70488091:T:C	70488091	C,NA	T,NA	1,NA	-inf,NA	inf,NA	1.26486,NA	0.000620148	0.00137217
2	chr9:70665616:T:C	70665616	NA,C	NA,T	NA,1	NA,inf	NA,inf	NA,1.06943	0.000617013	0.00134311
2	chr9:70637488:C:T	70637488	NA,T	NA,C	NA,1	NA,inf	NA,inf	NA,1.06299	0.000616538	0.00134225
2	chr9:70225692:G:T	70225692	NA,T	NA,G	NA,1	NA,-inf	NA,inf	NA,1.06312	0.000612303	0.00133655
2	chr9:70295681:A:G	70295681	NA,G	NA,A	NA,1	NA,-inf	NA,inf	NA,1.06224	0.000611326	0.0013344
2	chr9:70295361:C:T	70295361	NA,T	NA,C	NA,1	NA,-inf	NA,inf	NA,1.06231	0.000611264	0.00133425
2	chr9:70282041:T:G	70282041	NA,G	NA,T	NA,1	NA,-inf	NA,inf	NA,1.06546	0.000609022	0.00132905
2	chr9:70186645:T:C	70186645	NA,C	NA,T	NA,1	NA,-inf	NA,inf	NA,1.00476	0.000608161	0.00133375
2	chr9:70608404:C:T	70608404	NA,T	NA,C	NA,1	NA,-inf	NA,inf	NA,1.01488	0.000607725	0.00133231
2	chr9:70278701:A:G	70278701	NA,G	NA,A	NA,1	NA,-inf	NA,inf	NA,1.05617	0.000605421	0.00132154
2	chr9:70604324:T:C	70604324	NA,C	NA,T	NA,1	NA,inf	NA,inf	NA,1.00151	0.000605021	0.00132106
2	chr9:70379019:C:T	70379019	NA,T	NA,C	NA,1	NA,-inf	NA,inf	NA,1.03062	0.000604909	0.00132315
2	chr9:70362858:AC:A	70362858	NA,A	NA,AC	NA,1	NA,-inf	NA,inf	NA,1.05541	0.00060474	0.00132006
2	chr9:70259688:C:T	70259688	NA,T	NA,C	NA,1	NA,-inf	NA,inf	NA,1.05518	0.000604482	0.00131949
2	chr9:70859030:T:C	70859030	C,NA	T,NA	1,NA	-inf,NA	inf,NA	1.03238,NA	0.000603895	0.00129425
2	chr9:69935087:C:T	69935087	NA,T	NA,C	NA,1	NA,inf	NA,inf	NA,0.992256	0.000603874	0.00131976
2	chr9:70153134:A:T	70153134	NA,T	NA,A	NA,1	NA,-inf	NA,inf	NA,1.05116	0.000600649	0.00131117
2	chr9:70581239:G:GT	70581239	GT,GT	G,G	1,1	-inf,inf	inf,inf	0.650107,1.6439	0.000598499	0.00133963
2	chr9:70160379:T:C	70160379	NA,C	NA,T	NA,1	NA,-inf	NA,inf	NA,1.04732	0.000596976	0.00130317
2	chr9:70866792:T:A	70866792	A,A	T,T	1,1	-inf,-inf	inf,inf	1.60167,0.270359	0.000596954	0.00127539
2	chr9:69951820:T:C	69951820	C,C	T,T	1,1	inf,-inf	inf,inf	1.87944,0.495116	0.00059644	0.00136446
2	chr9:70144343:A:C	70144343	NA,C	NA,A	NA,1	NA,inf	NA,inf	NA,1.00853	0.000594983	0.00129812
2	chr9:70181781:T:C	70181781	NA,C	NA,T	NA,1	NA,-inf	NA,inf	NA,1.04457	0.000594346	0.00129744
2	chr9:70242834:A:T	70242834	NA,T	NA,A	NA,1	NA,-inf	NA,inf	NA,1.0439	0.000593691	0.00129601
2	chr9:70239972:T:G	70239972	NA,G	NA,T	NA,1	NA,-inf	NA,inf	NA,1.04168	0.000591632	0.00129153
2	chr9:70485212:G:A	70485212	NA,A	NA,G	NA,1	NA,inf	NA,inf	NA,1.00236	0.000589424	0.00128781
2	chr9:70277759:T:C	70277759	NA,C	NA,T	NA,1	NA,-inf	NA,inf	NA,1.03744	0.000587468	0.00128244
2	chr9:70231420:G:A	70231420	NA,A	NA,G	NA,1	NA,-inf	NA,inf	NA,1.03706	0.000587232	0.00128194
2	chr9:70208627:C:A	70208627	NA,A	NA,C	NA,1	NA,inf	NA,inf	NA,0.991706	0.000586659	0.00128299
2	chr9:70284358:A:G	70284358	NA,G	NA,A	NA,1	NA,-inf	NA,inf	NA,1.03573	0.000585864	0.00127896
2	chr9:70198797:G:C	70198797	NA,C	NA,G	NA,1	NA,-inf	NA,inf	NA,1.03489	0.000585194	0.0012775
2	chr9:70738788:C:T	70738788	T,T	C,C	1,1	inf,inf	inf,inf	0.998333,1.74056	0.00058475	0.00144215
2	chr9:70388155:G:A	70388155	NA,A	NA,G	NA,1	NA,-inf	NA,inf	NA,1.03323	0.000584292	0.00127765
2	chr9:70588872:A:G	70588872	G,NA	A,NA	1,NA	inf,NA	inf,NA	1.49004,NA	0.000582084	0.00136519
2	chr9:70225439:A:C	70225439	NA,C	NA,A	NA,1	NA,-inf	NA,inf	NA,1.03106	0.000581633	0.00126974
2	chr9:70244100:A:C	70244100	NA,C	NA,A	NA,1	NA,-inf	NA,inf	NA,1.03033	0.000580951	0.00126826
2	chr9:69924728:C:T	69924728	NA,T	NA,C	NA,1	NA,-inf	NA,inf	NA,1.01223	0.000579662	0.001267
2	chr9:70582931:A:G	70582931	G,G	A,A	1,1	inf,inf	inf,inf	0.775392,1.78778	0.000578685	0.00137117
2	chr9:70385240:T:C	70385240	NA,C	NA,T	NA,1	NA,-inf	NA,inf	NA,1.02956	0.000577493	0.00126165
2	chr9:70224218:TA:T	70224218	T,T	TA,TA	1,1	inf,inf	inf,inf	0.350657,1.9993	0.000577485	0.00127633
2	chr9:70580781:C:T	70580781	T,T	C,C	1,1	-inf,inf	inf,inf	0.671289,1.60742	0.000575115	0.00128843
2	chr9:70243462:G:C	70243462	NA,C	NA,G	NA,1	NA,-inf	NA,inf	NA,1.02363	0.000574766	0.00125478
2	chr9:70634994:A:G	70634994	G,NA	A,NA	1,NA	-inf,NA	inf,NA	1.19609,NA	0.000574152	0.00127107
2	chr9:70447323:G:T	70447323	NA,T	NA,G	NA,1	NA,-inf	NA,inf	NA,0.990845	0.000573117	0.00125399
2	chr9:70236801:T:C	70236801	NA,C	NA,T	NA,1	NA,-inf	NA,inf	NA,1.02173	0.000573029	0.001251
2	chr9:70236972:C:T	70236972	NA,T	NA,C	NA,1	NA,-inf	NA,inf	NA,1.0203	0.000571721	0.00124815
2	chr9:70231702:A:G	70231702	NA,G	NA,A	NA,1	NA,-inf	NA,inf	NA,1.02793	0.000571562	0.00124648
2	chr9:70225775:T:C	70225775	NA,C	NA,T	NA,1	NA,-inf	NA,inf	NA,1.02793	0.000571562	0.00124648
2	chr9:70278077:T:C	70278077	NA,C	NA,T	NA,1	NA,-inf	NA,inf	NA,1.01923	0.000570643	0.00124579
2	chr9:70430832:G:A	70430832	NA,A	NA,G	NA,1	NA,-inf	NA,inf	NA,1.01053	0.000569538	0.00124548
2	chr9:70232231:T:C	70232231	NA,C	NA,T	NA,1	NA,-inf	NA,inf	NA,1.01785	0.000569506	0.00124332
2	chr9:70132893:T:C	70132893	NA,C	NA,T	NA,1	NA,inf	NA,inf	NA,0.977978	0.00056897	0.00124309
2	chr9:70871427:C:T	70871427	T,T	C,C	1,1	-inf,inf	inf,inf	1.67497,0.115333	0.000568272	0.00121604
2	chr9:70576664:G:A	70576664	NA,A	NA,G	NA,1	NA,inf	NA,inf	NA,0.976562	0.000566716	0.00123872
2	chr9:70285024:T:TA	70285024	NA,TA	NA,T	NA,1	NA,-inf	NA,inf	NA,1.01436	0.000566224	0.00123616
2	chr9:70900411:AT:A	70900411	NA,A	NA,AT	NA,1	NA,-inf	NA,inf	NA,0.983329	0.000566041	0.00123903
2	chr9:70273326:A:AT	70273326	NA,AT	NA,A	NA,1	NA,-inf	NA,inf	NA,1.01106	0.000563223	0.00122962
2	chr9:70231572:A:G	70231572	G,G	A,A	1,1	inf,inf	inf,inf	0.372599,1.97849	0.000562891	0.00124607
2	chr9:70222336:T:C	70222336	NA,C	NA,T	NA,1	NA,-inf	NA,inf	NA,1.00978	0.00056222	0.00122745
2	chr9:70746544:G:A	70746544	A,A	G,G	1,1	inf,inf	inf,inf	0.670343,1.52352	0.00056214	0.00123697
2	chr9:70461366:C:A	70461366	A,NA	C,NA	1,NA	-inf,NA	inf,NA	1.20437,NA	0.000561194	0.0012404
2	chr9:70562356:C:T	70562356	T,NA	C,NA	1,NA	-inf,NA	inf,NA	0.79302,NA	0.000560057	0.00117963
2	chr9:70758536:A:C	70758536	NA,C	NA,A	NA,1	NA,inf	NA,inf	NA,0.943131	0.000556724	0.0012181
2	chr9:70880194:G:T	70880194	T,T	G,G	1,1	-inf,inf	inf,inf	1.55741,0.188749	0.000556667	0.00117924
2	chr9:70236989:A:T	70236989	NA,T	NA,A	NA,1	NA,inf	NA,inf	NA,0.957592	0.000554944	0.00121371
2	chr9:70655219:TC:T	70655219	NA,T	NA,TC	NA,1	NA,inf	NA,inf	NA,1.00362	0.000554674	0.00120773
2	chr9:70376550:T:A	70376550	NA,A	NA,T	NA,1	NA,-inf	NA,inf	NA,0.992744	0.00055278	0.00120718
2	chr9:70584600:C:T	70584600	NA,T	NA,C	NA,1	NA,inf	NA,inf	NA,0.981974	0.000552035	0.00120337
2	chr9:70374509:G:A	70374509	NA,A	NA,G	NA,1	NA,inf	NA,inf	NA,0.944783	0.000550744	0.00120443
2	chr9:70088165:G:A	70088165	NA,A	NA,G	NA,1	NA,inf	NA,inf	NA,0.940857	0.000548821	0.00120068
2	chr9:70175250:G:C	70175250	NA,C	NA,G	NA,1	NA,inf	NA,inf	NA,0.939983	0.000548436	0.00119979
2	chr9:69966965:T:C	69966965	NA,C	NA,T	NA,1	NA,inf	NA,inf	NA,0.91982	0.000547369	0.00119649
2	chr9:70019921:G:T	70019921	NA,T	NA,G	NA,1	NA,inf	NA,inf	NA,0.915301	0.000547217	0.00119636
2	chr9:70295971:T:C	70295971	NA,C	NA,T	NA,1	NA,-inf	NA,inf	NA,0.991526	0.000546055	0.00119222
2	chr9:70153485:C:G	70153485	NA,G	NA,C	NA,1	NA,inf	NA,inf	NA,0.937484	0.000546	0.00119458
2	chr9:70840346:T:A	70840346	NA,A	NA,T	NA,1	NA,inf	NA,inf	NA,0.928482	0.000545199	0.00119401
2	chr9:70285583:A:G	70285583	NA,G	NA,A	NA,1	NA,-inf	NA,inf	NA,0.989717	0.000544506	0.00118885
2	chr9:70335408:A:G	70335408	NA,G	NA,A	NA,1	NA,inf	NA,inf	NA,0.940915	0.000542876	0.00119054
2	chr9:70364449:T:C	70364449	NA,C	NA,T	NA,1	NA,-inf	NA,inf	NA,0.987712	0.00054247	0.00118439
2	chr9:70573123:CACA:C	70573123	C,NA	CACA,NA	1,NA	-inf,NA	inf,NA	1.46495,NA	0.000541961	0.00126292
2	chr9:70238068:T:C	70238068	NA,C	NA,T	NA,1	NA,-inf	NA,inf	NA,0.985568	0.000541078	0.00118139
2	chr9:70869005:A:G	70869005	G,G	A,A	1,1	-inf,-inf	inf,inf	1.29869,0.605681	0.000539394	0.00115592
2	chr9:70282857:C:T	70282857	NA,T	NA,C	NA,1	NA,inf	NA,inf	NA,0.937499	0.000537288	0.00117516
2	chr9:70016914:G:A	70016914	NA,A	NA,G	NA,1	NA,inf	NA,inf	NA,0.902932	0.000536155	0.00117221
2	chr9:70605544:G:A	70605544	NA,A	NA,G	NA,1	NA,inf	NA,inf	NA,0.910982	0.000535069	0.00116879
2	chr9:70459937:A:G	70459937	NA,G	NA,A	NA,1	NA,-inf	NA,inf	NA,0.965682	0.00053207	0.00116643
2	chr9:70381621:T:C	70381621	NA,C	NA,T	NA,1	NA,-inf	NA,inf	NA,0.967008	0.000530534	0.00115868
2	chr9:69946412:T:A	69946412	NA,A	NA,T	NA,1	NA,inf	NA,inf	NA,0.912722	0.000530385	0.0011611
2	chr9:70902657:T:C	70902657	NA,C	NA,T	NA,1	NA,inf	NA,inf	NA,0.917703	0.000530161	0.00116128
2	chr9:70599569:T:C	70599569	NA,C	NA,T	NA,1	NA,inf	NA,inf	NA,0.919135	0.000529777	0.00115704
2	chr9:70454736:A:G	70454736	NA,G	NA,A	NA,1	NA,-inf	NA,inf	NA,0.9181	0.00052872	0.00115932
2	chr9:70381595:A:T	70381595	NA,T	NA,A	NA,1	NA,-inf	NA,inf	NA,0.964009	0.00052802	0.0011532
2	chr9:70908566:C:A	70908566	NA,A	NA,C	NA,1	NA,inf	NA,inf	NA,0.92113	0.000527127	0.00115446
2	chr9:70865167:C:T	70865167	T,T	C,C	1,1	-inf,-inf	inf,inf	1.38886,0.0772949	0.000526845	0.00110155
2	chr9:69930869:A:G	69930869	G,G	A,A	1,1	-inf,-inf	inf,inf	2.1003,0.0522383	0.000526674	0.00122511
2	chr9:69930626:A:T	69930626	NA,T	NA,A	NA,1	NA,inf	NA,inf	NA,0.90831	0.000526391	0.00115069
2	chr9:70437244:A:G	70437244	NA,G	NA,A	NA,1	NA,inf	NA,inf	NA,0.927628	0.000524686	0.0011473
2	chr9:70698574:G:A	70698574	A,A	G,G	1,1	inf,inf	inf,inf	0.672326,1.06794	0.000522573	0.00109822
2	chr9:69957568:C:T	69957568	T,T	C,C	1,1	-inf,inf	inf,inf	2.21045,0.0155093	0.000522129	0.00124701
2	chr9:70226444:A:T	70226444	T,T	A,A	1,1	inf,inf	inf,inf	0.735185,1.86824	0.000521758	0.00120839
2	chr9:70421401:C:A	70421401	NA,A	NA,C	NA,1	NA,-inf	NA,inf	NA,0.921748	0.000520914	0.00114117
2	chr9:70898696:T:C	70898696	C,C	T,T	1,1	-inf,inf	inf,inf	1.27445,0.765745	0.000519397	0.00113668
2	chr9:70764024:G:A	70764024	NA,A	NA,G	NA,1	NA,-inf	NA,inf	NA,0.913207	0.000519077	0.00113852
2	chr9:70162489:T:C	70162489	NA,C	NA,T	NA,1	NA,inf	NA,inf	NA,0.904436	0.000517379	0.00113185
2	chr9:70586228:G:A	70586228	NA,A	NA,G	NA,1	NA,inf	NA,inf	NA,0.906129	0.00051699	0.00112995
2	chr9:70698263:G:A	70698263	NA,A	NA,G	NA,1	NA,-inf	NA,inf	NA,0.905897	0.000513141	0.0011255
2	chr9:70906897:C:A	70906897	NA,A	NA,C	NA,1	NA,-inf	NA,inf	NA,0.918898	0.000510549	0.00111771
2	chr9:70527003:T:C	70527003	NA,C	NA,T	NA,1	NA,inf	NA,inf	NA,0.896931	0.000506379	0.00110789
2	chr9:70395661:T:C	70395661	NA,C	NA,T	NA,1	NA,-inf	NA,inf	NA,0.898891	0.000505618	0.00110785
2	chr9:69933949:G:A	69933949	NA,A	NA,G	NA,1	NA,inf	NA,inf	NA,0.900294	0.000505226	0.00110495
2	chr9:70281332:G:A	70281332	NA,A	NA,G	NA,1	NA,-inf	NA,inf	NA,0.890471	0.000503881	0.00110426
2	chr9:70430221:C:T	70430221	NA,T	NA,C	NA,1	NA,-inf	NA,inf	NA,0.93159	0.000502493	0.00109976
2	chr9:70598917:C:T	70598917	NA,T	NA,C	NA,1	NA,inf	NA,inf	NA,0.88488	0.000502282	0.00109723
2	chr9:70825482:C:G	70825482	NA,G	NA,C	NA,1	NA,inf	NA,inf	NA,0.877837	0.000502155	0.00109984
2	chr9:70576290:T:C	70576290	NA,C	NA,T	NA,1	NA,-inf	NA,inf	NA,0.935904	0.000501833	0.00109733
2	chr9:70882790:T:C	70882790	NA,C	NA,T	NA,1	NA,inf	NA,inf	NA,0.883305	0.000498507	0.001092
2	chr9:70224351:T:C	70224351	C,C	T,T	1,1	inf,inf	inf,inf	0.316042,1.91336	0.000496817	0.00109698
2	chr9:70861000:G:A	70861000	A,A	G,G	1,1	-inf,-inf	inf,inf	1.69344,0.331774	0.000495445	0.00109304
2	chr9:70005076:G:T	70005076	NA,T	NA,G	NA,1	NA,inf	NA,inf	NA,0.842193	0.000495227	0.00108334
2	chr9:70586079:C:T	70586079	NA,T	NA,C	NA,1	NA,inf	NA,inf	NA,0.875854	0.000494171	0.00107991
2	chr9:70001870:G:A	70001870	NA,A	NA,G	NA,1	NA,inf	NA,inf	NA,0.840642	0.000494131	0.00108093
2	chr9:70918930:T:C	70918930	NA,C	NA,T	NA,1	NA,inf	NA,inf	NA,0.870503	0.00049286	0.00107958
2	chr9:69951603:C:T	69951603	NA,T	NA,C	NA,1	NA,inf	NA,inf	NA,0.866884	0.00049257	0.0010784
2	chr9:70248622:T:C	70248622	C,C	T,T	1,1	-inf,-inf	inf,inf	0.705648,1.84605	0.000492009	0.00113578
2	chr9:70145439:C:T	70145439	NA,T	NA,C	NA,1	NA,-inf	NA,inf	NA,0.903341	0.000491967	0.00107747
2	chr9:70039067:G:A	70039067	NA,A	NA,G	NA,1	NA,-inf	NA,inf	NA,0.882119	0.0004902	0.00107463
2	chr9:70536194:G:A	70536194	NA,A	NA,G	NA,1	NA,inf	NA,inf	NA,0.875721	0.000489386	0.00107083
2	chr9:70124938:T:A	70124938	NA,A	NA,T	NA,1	NA,-inf	NA,inf	NA,0.890115	0.000486694	0.00106498
2	chr9:70455949:T:C	70455949	C,NA	T,NA	1,NA	-inf,NA	inf,NA	1.32185,NA	0.000482882	0.0011157
2	chr9:70349672:A:G	70349672	NA,G	NA,A	NA,1	NA,-inf	NA,inf	NA,0.912571	0.000482832	0.00105449
2	chr9:70587152:G:A	70587152	NA,A	NA,G	NA,1	NA,-inf	NA,inf	NA,0.863513	0.000481243	0.00105654
2	chr9:70772999:T:C	70772999	NA,C	NA,T	NA,1	NA,-inf	NA,inf	NA,0.865833	0.000481206	0.00105545
2	chr9:69983686:C:A	69983686	A,A	C,C	1,1	inf,-inf	inf,inf	1.82348,0.686424	0.000480912	0.00115968
2	chr9:70887319:C:G	70887319	NA,G	NA,C	NA,1	NA,inf	NA,inf	NA,0.866005	0.000480811	0.00105282
2	chr9:70918814:T:C	70918814	NA,C	NA,T	NA,1	NA,inf	NA,inf	NA,0.854137	0.000479934	0.00105128
2	chr9:69931159:T:C	69931159	NA,C	NA,T	NA,1	NA,-inf	NA,inf	NA,0.857256	0.000479676	0.00105184
2	chr9:70378668:G:T	70378668	NA,T	NA,G	NA,1	NA,-inf	NA,inf	NA,0.902469	0.000479267	0.00104698
2	chr9:70536068:C:T	70536068	T,T	C,C	1,1	-inf,inf	inf,inf	2.78405,0.799866	0.000477865	0.00259335
2	chr9:70537054:C:T	70537054	T,T	C,C	1,1	-inf,inf	inf,inf	2.46025,0.990897	0.000476934	0.00212072
2	chr9:70230616:C:T	70230616	T,T	C,C	1,1	inf,inf	inf,inf	0.738136,1.81479	0.000476915	0.0011053
2	chr9:70237776:A:C	70237776	C,C	A,A	1,1	-inf,-inf	inf,inf	0.737757,1.81488	0.000476826	0.00110502
2	chr9:69949530:C:T	69949530	NA,T	NA,C	NA,1	NA,inf	NA,inf	NA,0.846304	0.000476707	0.0010437
2	chr9:70589379:T:C	70589379	NA,C	NA,T	NA,1	NA,inf	NA,inf	NA,0.852524	0.000476145	0.00104012
2	chr9:70544142:T:G	70544142	NA,G	NA,T	NA,1	NA,-inf	NA,inf	NA,0.857414	0.000474975	0.00104143
2	chr9:70630284:A:G	70630284	G,G	A,A	1,1	-inf,-inf	inf,inf	1.02942,0.990827	0.000473831	0.00103461
2	chr9:69950515:T:C	69950515	C,C	T,T	1,1	-inf,-inf	inf,inf	2.03523,0.0853513	0.000472586	0.00109924
2	chr9:69959102:G:A	69959102	A,A	G,G	1,1	inf,-inf	inf,inf	1.08067,1.24166	0.000471998	0.00107704
2	chr9:70676279:GTACGAATGAA:G	70676279	G,NA	GTACGAATGAA,NA	1,NA	inf,NA	inf,NA	1.04258,NA	0.000470098	0.00103117
2	chr9:70083006:A:G	70083006	NA,G	NA,A	NA,1	NA,-inf	NA,inf	NA,0.903776	0.000469652	0.00102755
2	chr9:70243263:C:T	70243263	NA,T	NA,C	NA,1	NA,-inf	NA,inf	NA,0.844022	0.00046944	0.00103021
2	chr9:70922580:A:G	70922580	NA,G	NA,A	NA,1	NA,inf	NA,inf	NA,0.849487	0.000469207	0.00102743
2	chr9:70052875:C:T	70052875	NA,T	NA,C	NA,1	NA,inf	NA,inf	NA,0.842612	0.00046893	0.00102597
2	chr9:70063180:G:C	70063180	NA,C	NA,G	NA,1	NA,inf	NA,inf	NA,0.841869	0.000468378	0.00102476
2	chr9:70202971:C:T	70202971	NA,T	NA,C	NA,1	NA,-inf	NA,inf	NA,0.842148	0.000468071	0.0010272
2	chr9:70147800:T:C	70147800	NA,C	NA,T	NA,1	NA,inf	NA,inf	NA,0.927126	0.000467871	0.00102206
2	chr9:70576669:C:T	70576669	NA,T	NA,C	NA,1	NA,-inf	NA,inf	NA,0.822621	0.000467048	0.00102656
2	chr9:70865821:T:C	70865821	NA,C	NA,T	NA,1	NA,-inf	NA,inf	NA,0.848229	0.000466897	0.00102422
2	chr9:70831264:C:T	70831264	T,T	C,C	1,1	-inf,-inf	inf,inf	1.38617,0.181323	0.000466744	0.000986672
2	chr9:70053952:T:C	70053952	C,C	T,T	1,1	-inf,-inf	inf,inf	1.47788,0.725278	0.000465278	0.00104824
2	chr9:70893044:A:G	70893044	NA,G	NA,A	NA,1	NA,-inf	NA,inf	NA,0.832662	0.000465223	0.00102174
2	chr9:70596295:C:G	70596295	NA,G	NA,C	NA,1	NA,-inf	NA,inf	NA,0.841118	0.000464353	0.00101944
2	chr9:70476933:T:C	70476933	C,NA	T,NA	1,NA	-inf,NA	inf,NA	1.27644,NA	0.000463316	0.00106522
2	chr9:70606896:T:A	70606896	NA,A	NA,T	NA,1	NA,-inf	NA,inf	NA,0.830943	0.000460286	0.00100905
2	chr9:70297826:G:A	70297826	NA,A	NA,G	NA,1	NA,inf	NA,inf	NA,0.828146	0.000459744	0.00100647
2	chr9:70231628:T:A	70231628	A,A	T,T	1,1	inf,inf	inf,inf	0.731758,1.79494	0.000458844	0.00106277
2	chr9:70922986:C:T	70922986	NA,T	NA,C	NA,1	NA,inf	NA,inf	NA,0.833355	0.000457785	0.00100251
2	chr9:70074369:G:C	70074369	NA,C	NA,G	NA,1	NA,-inf	NA,inf	NA,0.868066	0.000457734	0.00100069
2	chr9:70074363:T:C	70074363	NA,C	NA,T	NA,1	NA,-inf	NA,inf	NA,0.868066	0.000457734	0.00100069
2	chr9:70056532:T:C	70056532	NA,C	NA,T	NA,1	NA,-inf	NA,inf	NA,0.825457	0.000457163	0.00100242
2	chr9:69991274:A:T	69991274	NA,T	NA,A	NA,1	NA,-inf	NA,inf	NA,0.83036	0.000454481	0.000996194
2	chr9:69993828:A:T	69993828	NA,T	NA,A	NA,1	NA,-inf	NA,inf	NA,0.83036	0.000454481	0.000996194
2	chr9:70323530:G:A	70323530	NA,A	NA,G	NA,1	NA,-inf	NA,inf	NA,0.820045	0.000451415	0.000990046
2	chr9:70453773:AT:A	70453773	NA,A	NA,AT	NA,1	NA,-inf	NA,inf	NA,0.861604	0.000450238	0.000984328
2	chr9:70670672:T:C	70670672	C,C	T,T	1,1	inf,inf	inf,inf	0.790149,1.71341	0.000449997	0.00108515
2	chr9:70619260:T:G	70619260	NA,G	NA,T	NA,1	NA,-inf	NA,inf	NA,0.823783	0.000449756	0.000985483
2	chr9:70790378:A:G	70790378	NA,G	NA,A	NA,1	NA,-inf	NA,inf	NA,0.806686	0.000446431	0.000980243
2	chr9:70874467:C:A	70874467	A,A	C,C	1,1	-inf,inf	inf,inf	1.85755,0.114902	0.000446222	0.00101398
2	chr9:69984753:C:T	69984753	NA,T	NA,C	NA,1	NA,inf	NA,inf	NA,0.78499	0.000445766	0.00097506
2	chr9:70821241:C:G	70821241	NA,G	NA,C	NA,1	NA,-inf	NA,inf	NA,0.820941	0.000445587	0.000976711
2	chr9:70661875:A:G	70661875	NA,G	NA,A	NA,1	NA,-inf	NA,inf	NA,0.821453	0.000443838	0.000972299
2	chr9:70384234:T:C	70384234	NA,C	NA,T	NA,1	NA,-inf	NA,inf	NA,0.81956	0.000443522	0.000971875
2	chr9:70753861:C:T	70753861	T,T	C,C	1,1	inf,inf	inf,inf	0.894373,1.63229	0.000442938	0.00107575
2	chr9:70230577:C:T	70230577	T,T	C,C	1,1	inf,inf	inf,inf	0.691432,1.78871	0.000441874	0.0010187
2	chr9:70854725:C:T	70854725	T,T	C,C	1,1	-inf,inf	inf,inf	1.17854,0.381217	0.000441838	0.000926696
2	chr9:70694698:T:A	70694698	A,NA	T,NA	1,NA	-inf,NA	inf,NA	1.17389,NA	0.000441774	0.00100495
2	chr9:70619574:C:T	70619574	NA,T	NA,C	NA,1	NA,-inf	NA,inf	NA,0.814299	0.000440712	0.000966316
2	chr9:70849979:A:G	70849979	NA,G	NA,A	NA,1	NA,-inf	NA,inf	NA,0.809537	0.000437927	0.000959934
2	chr9:70025541:A:G	70025541	G,G	A,A	1,1	-inf,inf	inf,inf	1.48687,0.894464	0.000436584	0.00103897
2	chr9:69948782:A:G	69948782	G,G	A,A	1,1	-inf,-inf	inf,inf	1.9398,0.00089096	0.000436433	0.000998785
2	chr9:70458635:G:A	70458635	NA,A	NA,G	NA,1	NA,-inf	NA,inf	NA,0.777876	0.000436167	0.000954417
2	chr9:70114463:T:C	70114463	NA,C	NA,T	NA,1	NA,-inf	NA,inf	NA,0.81427	0.000435931	0.000953969
2	chr9:70790105:G:T	70790105	NA,T	NA,G	NA,1	NA,inf	NA,inf	NA,0.802443	0.000435925	0.000953982
2	chr9:70667496:G:A	70667496	NA,A	NA,G	NA,1	NA,inf	NA,inf	NA,0.803609	0.000434993	0.000951188
2	chr9:70608540:A:G	70608540	G,G	A,A	1,1	inf,-inf	inf,inf	0.0191541,1.66032	0.000434982	0.000940644
2	chr9:70904115:G:A	70904115	NA,A	NA,G	NA,1	NA,inf	NA,inf	NA,0.799031	0.000434498	0.000951717
2	chr9:70116980:A:G	70116980	NA,G	NA,A	NA,1	NA,-inf	NA,inf	NA,0.811931	0.000434359	0.000950534
2	chr9:70231394:C:T	70231394	T,T	C,C	1,1	inf,inf	inf,inf	0.734047,1.75999	0.00043389	0.00100557
2	chr9:69988285:G:A	69988285	NA,A	NA,G	NA,1	NA,-inf	NA,inf	NA,0.798944	0.000432841	0.000948782
2	chr9:70873648:T:C	70873648	C,C	T,T	1,1	-inf,inf	inf,inf	1.39639,0.618636	0.000431734	0.00095306
2	chr9:70414308:T:C	70414308	NA,C	NA,T	NA,1	NA,-inf	NA,inf	NA,0.801698	0.000431171	0.00094474
2	chr9:70839615:G:A	70839615	NA,A	NA,G	NA,1	NA,inf	NA,inf	NA,0.805579	0.000429767	0.000938736
2	chr9:70113532:C:T	70113532	NA,T	NA,C	NA,1	NA,-inf	NA,inf	NA,0.803271	0.000428707	0.000938176
2	chr9:70575417:T:G	70575417	G,G	T,T	1,1	-inf,inf	inf,inf	0.574826,1.5074	0.000428364	0.000956866
2	chr9:70318277:A:G	70318277	NA,G	NA,A	NA,1	NA,-inf	NA,inf	NA,0.811561	0.000426607	0.000934464
2	chr9:70033666:A:G	70033666	G,G	A,A	1,1	inf,-inf	inf,inf	1.82439,0.451403	0.000426079	0.000999667
2	chr9:70594886:A:G	70594886	G,G	A,A	1,1	inf,inf	inf,inf	0.751677,1.60515	0.000425918	0.0010129
2	chr9:70405294:C:G	70405294	NA,G	NA,C	NA,1	NA,inf	NA,inf	NA,0.781186	0.000425762	0.000932798
2	chr9:70322641:GCCTGGCCAACATGATGAAAC:G	70322641	G,NA	GCCTGGCCAACATGATGAAAC,NA	1,NA	inf,NA	inf,NA	1.39494,NA	0.000425723	0.00102406
2	chr9:70095995:T:C	70095995	NA,C	NA,T	NA,1	NA,inf	NA,inf	NA,0.785117	0.000425509	0.000930736
2	chr9:70409675:T:C	70409675	NA,C	NA,T	NA,1	NA,-inf	NA,inf	NA,0.785951	0.000424731	0.000930418
2	chr9:70522349:T:G	70522349	NA,G	NA,T	NA,1	NA,-inf	NA,inf	NA,0.786436	0.000422245	0.000925018
2	chr9:70919326:C:T	70919326	NA,T	NA,C	NA,1	NA,inf	NA,inf	NA,0.77223	0.000421822	0.000923551
2	chr9:70892551:CTCAAG:C	70892551	NA,C	NA,CTCAAG	NA,1	NA,-inf	NA,inf	NA,0.796142	0.000420986	0.000921781
2	chr9:70912842:T:C	70912842	NA,C	NA,T	NA,1	NA,-inf	NA,inf	NA,0.773479	0.000418191	0.000917207
2	chr9:70625396:C:G	70625396	NA,G	NA,C	NA,1	NA,inf	NA,inf	NA,0.787352	0.000416522	0.000912374
2	chr9:70356695:A:G	70356695	NA,G	NA,A	NA,1	NA,inf	NA,inf	NA,0.746384	0.000416363	0.000913556
2	chr9:70527922:C:T	70527922	NA,T	NA,C	NA,1	NA,-inf	NA,inf	NA,0.797248	0.00041605	0.000916123
2	chr9:70830875:C:T	70830875	NA,T	NA,C	NA,1	NA,inf	NA,inf	NA,0.783491	0.000415163	0.00090688
2	chr9:69981173:A:G	69981173	NA,G	NA,A	NA,1	NA,inf	NA,inf	NA,0.738985	0.0004143	0.00090638
2	chr9:70641463:T:C	70641463	NA,C	NA,T	NA,1	NA,-inf	NA,inf	NA,0.769001	0.000413928	0.000907862
2	chr9:70411964:A:G	70411964	NA,G	NA,A	NA,1	NA,-inf	NA,inf	NA,0.774288	0.000413353	0.000905722
2	chr9:70245306:G:A	70245306	NA,A	NA,G	NA,1	NA,-inf	NA,inf	NA,0.807942	0.000413125	0.00090246
2	chr9:70895357:C:T	70895357	T,T	C,C	1,1	-inf,inf	inf,inf	1.05345,0.884913	0.000412345	0.000904143
2	chr9:70683987:G:T	70683987	NA,T	NA,G	NA,1	NA,-inf	NA,inf	NA,0.766342	0.000412257	0.00090419
2	chr9:70002609:A:G	70002609	NA,G	NA,A	NA,1	NA,inf	NA,inf	NA,0.749904	0.000411819	0.000901357
2	chr9:70919581:G:T	70919581	T,T	G,G	1,1	-inf,inf	inf,inf	0.713916,1.25819	0.000411684	0.000910111
2	chr9:70209409:T:G	70209409	NA,G	NA,T	NA,1	NA,inf	NA,inf	NA,0.75639	0.000410965	0.000899785
2	chr9:70622530:AG:A	70622530	NA,A	NA,AG	NA,1	NA,-inf	NA,inf	NA,0.765604	0.000410927	0.000900387
2	chr9:70214858:C:T	70214858	T,NA	C,NA	1,NA	inf,NA	inf,NA	1.36658,NA	0.000410894	0.000985718
2	chr9:70033749:C:T	70033749	T,T	C,C	1,1	inf,-inf	inf,inf	1.82942,0.418709	0.000410406	0.000963428
2	chr9:70575629:A:G	70575629	NA,G	NA,A	NA,1	NA,-inf	NA,inf	NA,0.739954	0.000410047	0.000901135
2	chr9:70205774:T:C	70205774	NA,C	NA,T	NA,1	NA,-inf	NA,inf	NA,0.811106	0.000408686	0.00089315
2	chr9:69998621:A:G	69998621	NA,G	NA,A	NA,1	NA,-inf	NA,inf	NA,0.75805	0.000407757	0.000894309
2	chr9:70549147:A:G	70549147	NA,G	NA,A	NA,1	NA,inf	NA,inf	NA,0.756601	0.000407659	0.000891833
2	chr9:70740641:A:G	70740641	G,G	A,A	1,1	inf,inf	inf,inf	0.924845,1.567	0.000407406	0.000992923
2	chr9:70785490:C:T	70785490	NA,T	NA,C	NA,1	NA,inf	NA,inf	NA,0.742989	0.00040607	0.00088957
2	chr9:70746344:G:A	70746344	NA,A	NA,G	NA,1	NA,inf	NA,inf	NA,0.751648	0.000405688	0.000887851
2	chr9:70411662:CAAG:C	70411662	NA,C	NA,CAAG	NA,1	NA,-inf	NA,inf	NA,0.761916	0.000405607	0.000888759
2	chr9:70786193:A:G	70786193	NA,G	NA,A	NA,1	NA,inf	NA,inf	NA,0.755079	0.00040545	0.000887311
2	chr9:69965414:G:A	69965414	A,A	G,G	1,1	inf,-inf	inf,inf	1.07692,1.19817	0.000402158	0.000926752
2	chr9:70433839:TC:T	70433839	NA,T	NA,TC	NA,1	NA,-inf	NA,inf	NA,0.748216	0.000400675	0.000877713
2	chr9:70592587:G:A	70592587	NA,A	NA,G	NA,1	NA,-inf	NA,inf	NA,0.766106	0.000400516	0.000878154
2	chr9:70102460:G:C	70102460	NA,C	NA,G	NA,1	NA,-inf	NA,inf	NA,0.794478	0.000399525	0.00087331
2	chr9:69950316:G:A	69950316	A,NA	G,NA	1,NA	inf,NA	inf,NA	0.780145,NA	0.000398321	0.000855753
2	chr9:70850415:TATAAA:T	70850415	NA,T	NA,TATAAA	NA,1	NA,inf	NA,inf	NA,0.755035	0.000397814	0.000869103
2	chr9:70845155:A:G	70845155	NA,G	NA,A	NA,1	NA,inf	NA,inf	NA,0.754806	0.000397675	0.0008688
2	chr9:69958053:T:C	69958053	NA,C	NA,T	NA,1	NA,-inf	NA,inf	NA,0.74813	0.000397336	0.000871382
2	chr9:70469682:T:A	70469682	NA,A	NA,T	NA,1	NA,-inf	NA,inf	NA,0.784805	0.000397051	0.000868482
2	chr9:70858979:G:C	70858979	NA,C	NA,G	NA,1	NA,inf	NA,inf	NA,0.729077	0.000396929	0.000869524
2	chr9:70382376:G:A	70382376	A,A	G,G	1,1	-inf,-inf	inf,inf	1.59958,0.620954	0.00039682	0.000923767
2	chr9:70403666:C:A	70403666	NA,A	NA,C	NA,1	NA,inf	NA,inf	NA,0.743685	0.000396541	0.000868092
2	chr9:70126534:C:T	70126534	NA,T	NA,C	NA,1	NA,-inf	NA,inf	NA,0.751778	0.00039621	0.000867154
2	chr9:70184084:G:A	70184084	A,A	G,G	1,1	inf,inf	inf,inf	0.703607,1.53866	0.000395821	0.000896905
2	chr9:70674166:T:C	70674166	NA,C	NA,T	NA,1	NA,-inf	NA,inf	NA,0.765118	0.000395286	0.000866093
2	chr9:69950305:G:A	69950305	A,A	G,G	1,1	-inf,-inf	inf,inf	1.93455,0.0728823	0.000394949	0.000916803
2	chr9:70120073:T:A	70120073	NA,A	NA,T	NA,1	NA,-inf	NA,inf	NA,0.749459	0.000394769	0.000864015
2	chr9:70742370:T:C	70742370	NA,C	NA,T	NA,1	NA,inf	NA,inf	NA,0.733051	0.000394217	0.000862772
2	chr9:70575396:T:C	70575396	NA,C	NA,T	NA,1	NA,-inf	NA,inf	NA,0.777959	0.000394128	0.000862101
2	chr9:70244098:C:T	70244098	NA,T	NA,C	NA,1	NA,inf	NA,inf	NA,0.734853	0.000394016	0.000861943
2	chr9:69969173:C:A	69969173	NA,A	NA,C	NA,1	NA,-inf	NA,inf	NA,0.732632	0.000393509	0.00086262
2	chr9:70595517:A:T	70595517	NA,T	NA,A	NA,1	NA,inf	NA,inf	NA,0.739611	0.000393417	0.000860334
2	chr9:69994150:TTC:T	69994150	NA,T	NA,TTC	NA,1	NA,inf	NA,inf	NA,0.71361	0.000392536	0.000859832
2	chr9:70828472:T:C	70828472	NA,C	NA,T	NA,1	NA,inf	NA,inf	NA,0.743319	0.000390763	0.000853711
2	chr9:70120190:C:T	70120190	NA,T	NA,C	NA,1	NA,inf	NA,inf	NA,0.737829	0.000389994	0.000851576
2	chr9:70849774:C:T	70849774	NA,T	NA,C	NA,1	NA,inf	NA,inf	NA,0.742045	0.000389927	0.000851903
2	chr9:70832465:T:G	70832465	NA,G	NA,T	NA,1	NA,inf	NA,inf	NA,0.741803	0.000389846	0.000851728
2	chr9:70572040:C:T	70572040	NA,T	NA,C	NA,1	NA,inf	NA,inf	NA,0.719725	0.00038963	0.00085253
2	chr9:70819188:A:C	70819188	NA,C	NA,A	NA,1	NA,-inf	NA,inf	NA,0.733186	0.000389611	0.000854117
2	chr9:69949949:C:T	69949949	NA,T	NA,C	NA,1	NA,inf	NA,inf	NA,0.719835	0.000389045	0.000851883
2	chr9:70122175:C:T	70122175	T,T	C,C	1,1	inf,inf	inf,inf	0.49151,1.62855	0.000388889	0.000871272
2	chr9:70654234:T:G	70654234	NA,G	NA,T	NA,1	NA,-inf	NA,inf	NA,0.752554	0.000387901	0.000849921
2	chr9:69950932:A:G	69950932	NA,G	NA,A	NA,1	NA,inf	NA,inf	NA,0.718211	0.000387747	0.000849002
2	chr9:70835030:C:T	70835030	T,NA	C,NA	1,NA	-inf,NA	inf,NA	0.710334,NA	0.000386822	0.000825127
2	chr9:70826534:A:G	70826534	NA,G	NA,A	NA,1	NA,inf	NA,inf	NA,0.735824	0.000386555	0.000844547
2	chr9:70817228:A:G	70817228	NA,G	NA,A	NA,1	NA,inf	NA,inf	NA,0.726142	0.000385565	0.000843615
2	chr9:69999276:G:C	69999276	C,C	G,G	1,1	inf,-inf	inf,inf	1.88004,0.468449	0.000385456	0.000931446
2	chr9:70808811:C:T	70808811	NA,T	NA,C	NA,1	NA,inf	NA,inf	NA,0.734126	0.000385446	0.000842151
2	chr9:70657808:G:A	70657808	NA,A	NA,G	NA,1	NA,-inf	NA,inf	NA,0.733809	0.000384692	0.000843633
2	chr9:69992869:G:A	69992869	NA,A	NA,G	NA,1	NA,-inf	NA,inf	NA,0.732948	0.000383164	0.000839972
2	chr9:69977719:ATATCT:A	69977719	NA,A	NA,ATATCT	NA,1	NA,-inf	NA,inf	NA,0.731873	0.000382544	0.000838617
2	chr9:70741272:C:T	70741272	T,T	C,C	1,1	inf,inf	inf,inf	0.881979,1.55325	0.000382213	0.000926424
2	chr9:69938454:C:T	69938454	NA,T	NA,C	NA,1	NA,inf	NA,inf	NA,0.708181	0.00038188	0.00083617
2	chr9:70836919:A:G	70836919	NA,G	NA,A	NA,1	NA,inf	NA,inf	NA,0.726703	0.000381271	0.000833035
2	chr9:70580568:T:C	70580568	NA,C	NA,T	NA,1	NA,-inf	NA,inf	NA,0.753049	0.000380899	0.000833065
2	chr9:70502738:G:T	70502738	NA,T	NA,G	NA,1	NA,-inf	NA,inf	NA,0.741828	0.00038055	0.000836186
2	chr9:70170298:G:A	70170298	NA,A	NA,G	NA,1	NA,-inf	NA,inf	NA,0.762316	0.000380226	0.000831083
2	chr9:70367050:A:C	70367050	NA,C	NA,A	NA,1	NA,-inf	NA,inf	NA,0.761525	0.000379816	0.000830196
2	chr9:70189958:TTAA:T	70189958	NA,T	NA,TTAA	NA,1	NA,inf	NA,inf	NA,0.684404	0.000378484	0.000830484
2	chr9:69949957:G:A	69949957	NA,A	NA,G	NA,1	NA,-inf	NA,inf	NA,0.706767	0.000378345	0.000829674
2	chr9:69923365:C:T	69923365	NA,T	NA,C	NA,1	NA,-inf	NA,inf	NA,0.71214	0.000377431	0.000827768
2	chr9:70135111:T:A	70135111	A,A	T,T	1,1	inf,inf	inf,inf	0.282094,1.73769	0.000375413	0.000826699
2	chr9:70479945:T:C	70479945	NA,C	NA,T	NA,1	NA,inf	NA,inf	NA,0.702308	0.000374013	0.000818233
2	chr9:70781977:A:G	70781977	NA,G	NA,A	NA,1	NA,inf	NA,inf	NA,0.698182	0.00037394	0.000818452
2	chr9:70171117:T:G	70171117	NA,G	NA,T	NA,1	NA,-inf	NA,inf	NA,0.739583	0.000373326	0.000815918
2	chr9:69987231:C:T	69987231	NA,T	NA,C	NA,1	NA,-inf	NA,inf	NA,0.699097	0.000372624	0.000816723
2	chr9:70739270:A:G	70739270	G,NA	A,NA	1,NA	-inf,NA	inf,NA	1.0589,NA	0.000372379	0.000843526
2	chr9:70381700:A:G	70381700	NA,G	NA,A	NA,1	NA,-inf	NA,inf	NA,0.70168	0.000372075	0.000815344
2	chr9:70866020:A:C	70866020	NA,C	NA,A	NA,1	NA,inf	NA,inf	NA,0.734144	0.000371966	0.000812506
2	chr9:70894818:G:C	70894818	C,C	G,G	1,1	-inf,inf	inf,inf	1.52906,0.151852	0.000371259	0.000814143
2	chr9:70522574:G:A	70522574	A,A	G,G	1,1	inf,inf	inf,inf	4.13382,0.598289	0.000371064	0.019464
2	chr9:70173965:A:G	70173965	NA,G	NA,A	NA,1	NA,-inf	NA,inf	NA,0.735413	0.000371063	0.000810982
2	chr9:70895352:G:C	70895352	NA,C	NA,G	NA,1	NA,inf	NA,inf	NA,0.698093	0.000371	0.000812559
2	chr9:70237945:C:T	70237945	NA,T	NA,C	NA,1	NA,-inf	NA,inf	NA,0.745049	0.000370751	0.00081042
2	chr9:70764117:G:A	70764117	A,A	G,G	1,1	inf,inf	inf,inf	0.887802,1.52877	0.000368793	0.000894396
2	chr9:69983207:G:A	69983207	A,NA	G,NA	1,NA	-inf,NA	inf,NA	1.05277,NA	0.000367721	0.00082104
2	chr9:70756497:T:C	70756497	NA,C	NA,T	NA,1	NA,inf	NA,inf	NA,0.67773	0.000366258	0.000802235
2	chr9:69947099:C:T	69947099	T,T	C,C	1,1	inf,-inf	inf,inf	1.53879,0.550165	0.000366051	0.000831345
2	chr9:70911619:C:T	70911619	NA,T	NA,C	NA,1	NA,-inf	NA,inf	NA,0.682027	0.000365957	0.00080286
2	chr9:70459439:C:T	70459439	NA,T	NA,C	NA,1	NA,inf	NA,inf	NA,0.689094	0.000365313	0.000799247
2	chr9:70777877:C:CAT	70777877	NA,CAT	NA,C	NA,1	NA,inf	NA,inf	NA,0.675672	0.000365134	0.000799773
2	chr9:70148991:T:C	70148991	C,C	T,T	1,1	inf,inf	inf,inf	0.0700883,1.69596	0.00036374	0.000790907
2	chr9:70542616:A:T	70542616	NA,T	NA,A	NA,1	NA,-inf	NA,inf	NA,0.694124	0.000363424	0.000798512
2	chr9:70458257:G:A	70458257	NA,A	NA,G	NA,1	NA,inf	NA,inf	NA,0.685357	0.000363238	0.000794715
2	chr9:70045523:C:T	70045523	NA,T	NA,C	NA,1	NA,inf	NA,inf	NA,0.672335	0.000363138	0.000795305
2	chr9:70210391:CTTCT:C	70210391	NA,C	NA,CTTCT	NA,1	NA,inf	NA,inf	NA,0.685117	0.000363116	0.000794781
2	chr9:70756226:G:A	70756226	A,A	G,G	1,1	inf,inf	inf,inf	0.887965,1.5192	0.00036307	0.000880462
2	chr9:70440717:G:A	70440717	NA,A	NA,G	NA,1	NA,-inf	NA,inf	NA,0.692254	0.000363007	0.000796631
2	chr9:70502292:A:G	70502292	NA,G	NA,A	NA,1	NA,-inf	NA,inf	NA,0.653988	0.000362754	0.000797371
2	chr9:70483476:C:T	70483476	NA,T	NA,C	NA,1	NA,-inf	NA,inf	NA,0.687605	0.000362539	0.000794548
2	chr9:70777514:A:G	70777514	G,G	A,A	1,1	inf,inf	inf,inf	0.974274,1.44974	0.000362482	0.000888559
2	chr9:70006454:A:G	70006454	NA,G	NA,A	NA,1	NA,-inf	NA,inf	NA,0.687352	0.000362477	0.000794995
2	chr9:70829423:C:A	70829423	A,A	C,C	1,1	-inf,inf	inf,inf	1.54101,0.364913	0.000362062	0.000800873
2	chr9:70202735:T:G	70202735	G,G	T,T	1,1	inf,inf	inf,inf	0.660007,1.52744	0.000361546	0.000816024
2	chr9:70776665:A:C	70776665	C,C	A,A	1,1	inf,inf	inf,inf	1.01568,1.42108	0.000360753	0.000888536
2	chr9:70871118:G:A	70871118	A,A	G,G	1,1	-inf,inf	inf,inf	1.24076,0.547878	0.000360712	0.000782029
2	chr9:70010461:C:T	70010461	NA,T	NA,C	NA,1	NA,inf	NA,inf	NA,0.650005	0.000360455	0.000788819
2	chr9:70827719:G:A	70827719	A,A	G,G	1,1	-inf,inf	inf,inf	1.50735,0.411866	0.000360399	0.00079702
2	chr9:70459354:C:A	70459354	NA,A	NA,C	NA,1	NA,inf	NA,inf	NA,0.679947	0.000360363	0.000788438
2	chr9:70417817:C:T	70417817	T,NA	C,NA	1,NA	-inf,NA	inf,NA	1.18624,NA	0.000359576	0.000827076
2	chr9:70760749:G:A	70760749	A,A	G,G	1,1	inf,inf	inf,inf	0.888353,1.51369	0.000359521	0.000871992
2	chr9:70774869:CTGAA:C	70774869	C,C	CTGAA,CTGAA	1,1	inf,inf	inf,inf	0.929458,1.48887	0.000359412	0.000875751
2	chr9:70762973:T:C	70762973	C,NA	T,NA	1,NA	-inf,NA	inf,NA	0.987581,NA	0.000358831	0.000798483
2	chr9:70066199:C:T	70066199	NA,T	NA,C	NA,1	NA,-inf	NA,inf	NA,0.726253	0.000358572	0.000784123
2	chr9:70599520:C:T	70599520	NA,T	NA,C	NA,1	NA,-inf	NA,inf	NA,0.686311	0.000358476	0.000786619
2	chr9:70875368:T:C	70875368	C,C	T,T	1,1	-inf,inf	inf,inf	1.33283,0.564638	0.000358394	0.000790993
2	chr9:70883008:T:G	70883008	NA,G	NA,T	NA,1	NA,inf	NA,inf	NA,0.662247	0.000358074	0.000784039
2	chr9:70184941:T:C	70184941	NA,C	NA,T	NA,1	NA,-inf	NA,inf	NA,0.711024	0.000357948	0.000782366
2	chr9:70827536:G:A	70827536	A,A	G,G	1,1	-inf,inf	inf,inf	1.55495,0.329029	0.000356993	0.000789732
2	chr9:70797524:T:C	70797524	C,C	T,T	1,1	-inf,-inf	inf,inf	1.22318,0.439881	0.000356768	0.000771304
2	chr9:70039665:T:C	70039665	NA,C	NA,T	NA,1	NA,-inf	NA,inf	NA,0.673376	0.000356125	0.000780568
2	chr9:70039660:G:A	70039660	NA,A	NA,G	NA,1	NA,-inf	NA,inf	NA,0.672915	0.000355883	0.000780038
2	chr9:70237154:G:A	70237154	NA,A	NA,G	NA,1	NA,inf	NA,inf	NA,0.672282	0.000355509	0.000777892
2	chr9:70547973:C:T	70547973	NA,T	NA,C	NA,1	NA,-inf	NA,inf	NA,0.667993	0.000355446	0.000779432
2	chr9:70823782:C:T	70823782	T,T	C,C	1,1	-inf,inf	inf,inf	1.5235,0.377845	0.000355299	0.000786074
2	chr9:70198765:A:C	70198765	C,C	A,A	1,1	inf,inf	inf,inf	0.672651,1.4936	0.000354857	0.000802848
2	chr9:70374137:T:C	70374137	C,NA	T,NA	1,NA	inf,NA	inf,NA	0.960489,NA	0.000354685	0.000791348
2	chr9:70202736:T:C	70202736	C,C	T,T	1,1	inf,inf	inf,inf	0.667871,1.51111	0.000354644	0.000800845
2	chr9:70786589:A:G	70786589	G,G	A,A	1,1	-inf,inf	inf,inf	0.90332,1.12314	0.000354207	0.00080114
2	chr9:70513760:C:T	70513760	NA,T	NA,C	NA,1	NA,inf	NA,inf	NA,0.646003	0.000353672	0.000775438
2	chr9:70297461:T:TA	70297461	NA,TA	NA,T	NA,1	NA,-inf	NA,inf	NA,0.660574	0.000352601	0.000772843
2	chr9:70618515:A:G	70618515	NA,G	NA,A	NA,1	NA,-inf	NA,inf	NA,0.663618	0.000352535	0.00077291
2	chr9:70518384:T:G	70518384	NA,G	NA,T	NA,1	NA,inf	NA,inf	NA,0.643538	0.000352386	0.00077275
2	chr9:70274183:G:A	70274183	NA,A	NA,G	NA,1	NA,-inf	NA,inf	NA,0.659827	0.000352212	0.000771992
2	chr9:70489342:G:A	70489342	NA,A	NA,G	NA,1	NA,-inf	NA,inf	NA,0.636009	0.000352148	0.000773379
2	chr9:70618095:T:G	70618095	NA,G	NA,T	NA,1	NA,-inf	NA,inf	NA,0.661003	0.000351957	0.000772492
2	chr9:70439051:T:C	70439051	NA,C	NA,T	NA,1	NA,-inf	NA,inf	NA,0.671068	0.000351937	0.000772319
2	chr9:70363909:T:C	70363909	NA,C	NA,T	NA,1	NA,inf	NA,inf	NA,0.655503	0.000351609	0.000769737
2	chr9:70767442:G:A	70767442	A,A	G,G	1,1	inf,inf	inf,inf	0.837801,1.52446	0.000349683	0.00084281
2	chr9:70582558:T:C	70582558	NA,C	NA,T	NA,1	NA,inf	NA,inf	NA,0.650223	0.000349275	0.000763541
2	chr9:70450625:A:AT	70450625	NA,AT	NA,A	NA,1	NA,inf	NA,inf	NA,0.658747	0.000349265	0.000764199
2	chr9:70303249:AAT:A	70303249	NA,A	NA,AAT	NA,1	NA,-inf	NA,inf	NA,0.650792	0.000349166	0.000766185
2	chr9:70623667:TTTTAC:T	70623667	NA,T	NA,TTTTAC	NA,1	NA,inf	NA,inf	NA,0.64185	0.00034904	0.000764405
2	chr9:70455618:T:C	70455618	NA,C	NA,T	NA,1	NA,inf	NA,inf	NA,0.656761	0.000348252	0.000761985
2	chr9:69966937:A:G	69966937	NA,G	NA,A	NA,1	NA,-inf	NA,inf	NA,0.651945	0.000348057	0.000762939
2	chr9:70043987:C:T	70043987	T,T	C,C	1,1	-inf,-inf	inf,inf	1.72186,0.0129555	0.00034763	0.000789171
2	chr9:69967023:C:T	69967023	T,NA	C,NA	1,NA	inf,NA	inf,NA	1.11644,NA	0.000347575	0.000799826
2	chr9:70822342:T:A	70822342	NA,A	NA,T	NA,1	NA,inf	NA,inf	NA,0.662821	0.000347021	0.000758397
2	chr9:69970226:T:A	69970226	NA,A	NA,T	NA,1	NA,inf	NA,inf	NA,0.635374	0.000346237	0.00075806
2	chr9:70892859:A:G	70892859	NA,G	NA,A	NA,1	NA,-inf	NA,inf	NA,0.638927	0.000346182	0.000760183
2	chr9:69960700:A:G	69960700	NA,G	NA,A	NA,1	NA,-inf	NA,inf	NA,0.676591	0.000345847	0.000756577
2	chr9:70030971:C:T	70030971	NA,T	NA,C	NA,1	NA,-inf	NA,inf	NA,0.649109	0.000345824	0.000758152
2	chr9:69950270:G:A	69950270	A,A	G,G	1,1	inf,-inf	inf,inf	1.35637,0.673268	0.000345713	0.000776964
2	chr9:70255223:T:G	70255223	NA,G	NA,T	NA,1	NA,inf	NA,inf	NA,0.651261	0.000345612	0.000756714
2	chr9:70218559:G:A	70218559	NA,A	NA,G	NA,1	NA,inf	NA,inf	NA,0.651082	0.00034552	0.000756513
2	chr9:70004724:A:G	70004724	NA,G	NA,A	NA,1	NA,-inf	NA,inf	NA,0.653479	0.000345118	0.000756949
2	chr9:70464499:C:T	70464499	NA,T	NA,C	NA,1	NA,inf	NA,inf	NA,0.650097	0.00034495	0.000754772
2	chr9:70576262:A:T	70576262	NA,T	NA,A	NA,1	NA,-inf	NA,inf	NA,0.643609	0.000344783	0.000756142
2	chr9:70259437:C:T	70259437	NA,T	NA,C	NA,1	NA,-inf	NA,inf	NA,0.684438	0.000344512	0.000753057
2	chr9:70434326:G:C	70434326	NA,C	NA,G	NA,1	NA,-inf	NA,inf	NA,0.659541	0.000344082	0.000754493
2	chr9:70692175:A:T	70692175	NA,T	NA,A	NA,1	NA,inf	NA,inf	NA,0.631829	0.00034378	0.000753112
2	chr9:70326851:C:T	70326851	NA,T	NA,C	NA,1	NA,-inf	NA,inf	NA,0.639087	0.000343298	0.000753298
2	chr9:70234200:C:T	70234200	NA,T	NA,C	NA,1	NA,-inf	NA,inf	NA,0.681419	0.000343072	0.00074993
2	chr9:70433810:A:C	70433810	NA,C	NA,A	NA,1	NA,-inf	NA,inf	NA,0.657432	0.000343024	0.000752174
2	chr9:70740469:GA:G	70740469	G,G	GA,GA	1,1	inf,inf	inf,inf	0.870483,1.49276	0.000341292	0.000825818
2	chr9:69951964:A:G	69951964	NA,G	NA,A	NA,1	NA,inf	NA,inf	NA,0.633039	0.00034086	0.000746396
2	chr9:70576675:C:T	70576675	NA,T	NA,C	NA,1	NA,-inf	NA,inf	NA,0.637703	0.000340636	0.000746982
2	chr9:70815498:T:G	70815498	NA,G	NA,T	NA,1	NA,inf	NA,inf	NA,0.65002	0.000340563	0.00074435
2	chr9:70361147:C:T	70361147	NA,T	NA,C	NA,1	NA,inf	NA,inf	NA,0.630541	0.000340208	0.000744916
2	chr9:70643141:A:T	70643141	NA,T	NA,A	NA,1	NA,inf	NA,inf	NA,0.652571	0.000340077	0.000743098
2	chr9:70431577:T:C	70431577	C,NA	T,NA	1,NA	-inf,NA	inf,NA	1.15501,NA	0.000339952	0.000782217
2	chr9:70529413:G:A	70529413	NA,A	NA,G	NA,1	NA,-inf	NA,inf	NA,0.639373	0.000339828	0.0007452
2	chr9:70592977:G:A	70592977	NA,A	NA,G	NA,1	NA,inf	NA,inf	NA,0.624221	0.000339782	0.00074362
2	chr9:70428031:T:A	70428031	A,NA	T,NA	1,NA	-inf,NA	inf,NA	1.15302,NA	0.000339369	0.000780674
2	chr9:70810484:T:C	70810484	C,C	T,T	1,1	-inf,inf	inf,inf	0.300878,1.41303	0.000338611	0.00073439
2	chr9:70023848:T:C	70023848	NA,C	NA,T	NA,1	NA,-inf	NA,inf	NA,0.63529	0.000338589	0.000742319
2	chr9:70620054:C:A	70620054	A,A	C,C	1,1	inf,inf	inf,inf	0.0600829,1.54927	0.000338432	0.000738279
2	chr9:70178963:A:G	70178963	NA,G	NA,A	NA,1	NA,-inf	NA,inf	NA,0.671413	0.000338207	0.000739321
2	chr9:70028174:C:T	70028174	NA,T	NA,C	NA,1	NA,-inf	NA,inf	NA,0.633463	0.000337772	0.000740518
2	chr9:70846068:C:T	70846068	T,T	C,C	1,1	-inf,inf	inf,inf	1.18949,0.0055129	0.000337425	0.000708023
2	chr9:70423634:A:G	70423634	NA,G	NA,A	NA,1	NA,-inf	NA,inf	NA,0.623086	0.000337344	0.000740254
2	chr9:70401569:C:A	70401569	A,A	C,C	1,1	-inf,-inf	inf,inf	1.60996,0.461613	0.000337053	0.000779579
2	chr9:69966944:C:T	69966944	NA,T	NA,C	NA,1	NA,-inf	NA,inf	NA,0.626934	0.000335559	0.000735553
2	chr9:70445247:A:C	70445247	NA,C	NA,A	NA,1	NA,-inf	NA,inf	NA,0.638095	0.000335361	0.00073588
2	chr9:70484910:G:C	70484910	NA,C	NA,G	NA,1	NA,-inf	NA,inf	NA,0.601231	0.000335144	0.00073657
2	chr9:70014933:G:A	70014933	NA,A	NA,G	NA,1	NA,-inf	NA,inf	NA,0.629474	0.000334801	0.000733889
2	chr9:70000635:A:T	70000635	NA,T	NA,A	NA,1	NA,-inf	NA,inf	NA,0.623535	0.000334505	0.000733436
2	chr9:70158086:T:G	70158086	G,NA	T,NA	1,NA	-inf,NA	inf,NA	0.592771,NA	0.000334482	0.000712683
2	chr9:70433531:G:A	70433531	NA,A	NA,G	NA,1	NA,inf	NA,inf	NA,0.633955	0.000334098	0.000730814
2	chr9:70014196:G:A	70014196	NA,A	NA,G	NA,1	NA,inf	NA,inf	NA,0.59869	0.000333894	0.000730778
2	chr9:70616381:T:A	70616381	A,NA	T,NA	1,NA	-inf,NA	inf,NA	1.01938,NA	0.000333276	0.000749079
2	chr9:70521353:C:T	70521353	NA,T	NA,C	NA,1	NA,-inf	NA,inf	NA,0.620002	0.000333234	0.000731415
2	chr9:70808274:G:A	70808274	NA,A	NA,G	NA,1	NA,inf	NA,inf	NA,0.632662	0.000332153	0.000726019
2	chr9:70847488:A:T	70847488	NA,T	NA,A	NA,1	NA,inf	NA,inf	NA,0.62079	0.00033213	0.000726886
2	chr9:70469208:C:T	70469208	NA,T	NA,C	NA,1	NA,inf	NA,inf	NA,0.604482	0.000331865	0.000726699
2	chr9:69982399:C:T	69982399	NA,T	NA,C	NA,1	NA,-inf	NA,inf	NA,0.626605	0.000331807	0.000727748
2	chr9:70823770:G:A	70823770	NA,A	NA,G	NA,1	NA,inf	NA,inf	NA,0.618088	0.000331305	0.000725146
2	chr9:70785957:C:T	70785957	NA,T	NA,C	NA,1	NA,inf	NA,inf	NA,0.617917	0.000330741	0.0007242
2	chr9:70864043:A:T	70864043	T,T	A,A	1,1	-inf,-inf	inf,inf	1.46913,0.216912	0.000330656	0.000722543
2	chr9:70622338:G:A	70622338	A,A	G,G	1,1	inf,inf	inf,inf	1.00146,1.44442	0.000330228	0.000824646
2	chr9:69937281:A:G	69937281	NA,G	NA,A	NA,1	NA,-inf	NA,inf	NA,0.628219	0.000330192	0.000723288
2	chr9:70701464:G:A	70701464	A,A	G,G	1,1	inf,inf	inf,inf	0.737639,1.54835	0.000330079	0.000788083
2	chr9:70701345:A:G	70701345	NA,G	NA,A	NA,1	NA,inf	NA,inf	NA,0.600951	0.000329315	0.000720862
2	chr9:70397836:T:C	70397836	NA,C	NA,T	NA,1	NA,-inf	NA,inf	NA,0.594891	0.000328928	0.000720759
2	chr9:70417754:G:A	70417754	NA,A	NA,G	NA,1	NA,-inf	NA,inf	NA,0.593154	0.000328901	0.000720061
2	chr9:69941241:G:A	69941241	A,NA	G,NA	1,NA	inf,NA	inf,NA	0.758584,NA	0.00032882	0.000714804
2	chr9:70343263:G:A	70343263	NA,A	NA,G	NA,1	NA,-inf	NA,inf	NA,0.61152	0.000328221	0.000719428
2	chr9:70862376:T:C	70862376	NA,C	NA,T	NA,1	NA,-inf	NA,inf	NA,0.62148	0.00032809	0.000719613
2	chr9:70666636:A:G	70666636	NA,G	NA,A	NA,1	NA,-inf	NA,inf	NA,0.63517	0.000327643	0.00071814
2	chr9:70777617:C:G	70777617	G,G	C,C	1,1	inf,inf	inf,inf	1.02149,1.35955	0.000327593	0.000806996
2	chr9:70308409:C:T	70308409	NA,T	NA,C	NA,1	NA,-inf	NA,inf	NA,0.646735	0.000326631	0.000714076
2	chr9:70460226:C:G	70460226	NA,G	NA,C	NA,1	NA,-inf	NA,inf	NA,0.590014	0.000326627	0.000715007
2	chr9:69964956:C:T	69964956	NA,T	NA,C	NA,1	NA,-inf	NA,inf	NA,0.61248	0.000326283	0.000715243
2	chr9:70014742:C:T	70014742	NA,T	NA,C	NA,1	NA,-inf	NA,inf	NA,0.6116	0.000326271	0.000715202
2	chr9:70462165:C:T	70462165	NA,T	NA,C	NA,1	NA,inf	NA,inf	NA,0.610766	0.000325931	0.000713233
2	chr9:69979320:A:G	69979320	G,NA	A,NA	1,NA	-inf,NA	inf,NA	0.997917,NA	0.000325718	0.000729208
2	chr9:70830084:A:C	70830084	C,C	A,A	1,1	-inf,inf	inf,inf	1.50999,0.315789	0.000325375	0.000719654
2	chr9:70542077:C:T	70542077	NA,T	NA,C	NA,1	NA,-inf	NA,inf	NA,0.61863	0.000325087	0.000712075
2	chr9:70782584:A:G	70782584	G,G	A,A	1,1	inf,inf	inf,inf	1.01572,1.35823	0.000325085	0.000800209
2	chr9:70127832:G:A	70127832	A,NA	G,NA	1,NA	-inf,NA	inf,NA	0.455841,NA	0.000324913	0.000685342
2	chr9:70645937:CAGA:C	70645937	NA,C	NA,CAGA	NA,1	NA,-inf	NA,inf	NA,0.604925	0.000324678	0.000712625
2	chr9:70197070:T:TTG	70197070	TTG,TTG	T,T	1,1	inf,inf	inf,inf	0.581584,1.50985	0.000324678	0.000729695
2	chr9:70357471:TAACAG:T	70357471	NA,T	NA,TAACAG	NA,1	NA,-inf	NA,inf	NA,0.641259	0.000324062	0.000708468
2	chr9:70796256:G:A	70796256	A,A	G,G	1,1	inf,inf	inf,inf	1.07584,1.02003	0.000323931	0.000754951
2	chr9:70774448:G:T	70774448	T,T	G,G	1,1	inf,inf	inf,inf	0.882877,1.45313	0.000323347	0.000783322
2	chr9:70589361:C:A	70589361	A,A	C,C	1,1	inf,inf	inf,inf	2.06919,0.276851	0.00032314	0.000872366
2	chr9:70833037:T:C	70833037	NA,C	NA,T	NA,1	NA,inf	NA,inf	NA,0.598744	0.000321817	0.000704358
2	chr9:70360780:C:T	70360780	NA,T	NA,C	NA,1	NA,-inf	NA,inf	NA,0.597072	0.000321208	0.000704053
2	chr9:70637096:G:T	70637096	NA,T	NA,G	NA,1	NA,-inf	NA,inf	NA,0.597333	0.000321174	0.000704916
2	chr9:70022584:G:A	70022584	NA,A	NA,G	NA,1	NA,-inf	NA,inf	NA,0.600504	0.000321126	0.000703927
2	chr9:70460126:T:C	70460126	NA,C	NA,T	NA,1	NA,-inf	NA,inf	NA,0.577846	0.000320897	0.000702486
2	chr9:70460127:AAG:A	70460127	NA,A	NA,AAG	NA,1	NA,-inf	NA,inf	NA,0.577846	0.000320897	0.000702486
2	chr9:70197084:G:C	70197084	C,NA	G,NA	1,NA	-inf,NA	inf,NA	0.523066,NA	0.000320482	0.000680485
2	chr9:70591653:C:T	70591653	T,T	C,C	1,1	inf,inf	inf,inf	0.0297677,1.50575	0.000320382	0.000699494
2	chr9:70444709:G:T	70444709	NA,T	NA,G	NA,1	NA,-inf	NA,inf	NA,0.591727	0.000320195	0.000702294
2	chr9:70217754:CAA:C	70217754	NA,C	NA,CAA	NA,1	NA,inf	NA,inf	NA,0.588894	0.000320187	0.000700602
2	chr9:70423176:C:T	70423176	T,NA	C,NA	1,NA	-inf,NA	inf,NA	1.0437,NA	0.000319668	0.000730565
2	chr9:70779148:TCTC:T	70779148	NA,T	NA,TCTC	NA,1	NA,-inf	NA,inf	NA,0.605963	0.000319415	0.000699521
2	chr9:70255976:C:T	70255976	T,NA	C,NA	1,NA	inf,NA	inf,NA	0.766228,NA	0.000318898	0.000692697
2	chr9:69997625:T:A	69997625	NA,A	NA,T	NA,1	NA,-inf	NA,inf	NA,0.588731	0.000318649	0.000698972
2	chr9:70103333:C:T	70103333	NA,T	NA,C	NA,1	NA,-inf	NA,inf	NA,0.643046	0.000318212	0.000696198
2	chr9:70609863:G:A	70609863	A,A	G,G	1,1	inf,inf	inf,inf	1.12449,1.35168	0.000317953	0.000809771
2	chr9:70779445:C:T	70779445	T,T	C,C	1,1	inf,inf	inf,inf	1.0428,1.32795	0.000317943	0.000785089
2	chr9:70638976:G:C	70638976	NA,C	NA,G	NA,1	NA,inf	NA,inf	NA,0.561835	0.00031781	0.000696275
2	chr9:70678197:G:A	70678197	NA,A	NA,G	NA,1	NA,inf	NA,inf	NA,0.589092	0.000317784	0.000694793
2	chr9:70868993:C:G	70868993	NA,G	NA,C	NA,1	NA,-inf	NA,inf	NA,0.594051	0.000317599	0.000696296
2	chr9:70603845:G:A	70603845	A,A	G,G	1,1	inf,inf	inf,inf	0.183444,1.51666	0.00031753	0.00070096
2	chr9:70756693:C:T	70756693	T,T	C,C	1,1	inf,inf	inf,inf	0.903968,1.4291	0.000316887	0.000769528
2	chr9:70632431:T:C	70632431	C,C	T,T	1,1	-inf,-inf	inf,inf	0.959996,0.818198	0.000316423	0.000692937
2	chr9:70672024:C:T	70672024	NA,T	NA,C	NA,1	NA,-inf	NA,inf	NA,0.599065	0.000316252	0.000692857
2	chr9:70532351:C:T	70532351	NA,T	NA,C	NA,1	NA,-inf	NA,inf	NA,0.587401	0.000315502	0.000691866
2	chr9:70516003:G:A	70516003	NA,A	NA,G	NA,1	NA,-inf	NA,inf	NA,0.593414	0.000315394	0.000690987
2	chr9:70423029:C:T	70423029	NA,T	NA,C	NA,1	NA,-inf	NA,inf	NA,0.581603	0.000315117	0.000690952
2	chr9:70769801:T:C	70769801	C,C	T,T	1,1	inf,inf	inf,inf	0.860295,1.44957	0.000314973	0.000760772
2	chr9:70742095:A:G	70742095	G,G	A,A	1,1	inf,inf	inf,inf	0.835836,1.46296	0.000314847	0.000758282
2	chr9:69970664:T:G	69970664	NA,G	NA,T	NA,1	NA,-inf	NA,inf	NA,0.581062	0.000314837	0.000690442
2	chr9:70108125:C:G	70108125	NA,G	NA,C	NA,1	NA,-inf	NA,inf	NA,0.581723	0.000314518	0.00069099
2	chr9:70624530:G:A	70624530	NA,A	NA,G	NA,1	NA,-inf	NA,inf	NA,0.601626	0.000314428	0.00068815
2	chr9:70916761:CTTTGTTATATGGAAAAA:C	70916761	NA,C	NA,CTTTGTTATATGGAAAAA	NA,1	NA,inf	NA,inf	NA,0.57334	0.000314299	0.000688867
2	chr9:70772520:G:A	70772520	A,A	G,G	1,1	inf,inf	inf,inf	0.902981,1.42374	0.000314139	0.000762549
2	chr9:70697876:C:T	70697876	T,T	C,C	1,1	inf,inf	inf,inf	0.851442,1.46021	0.000314112	0.000760621
2	chr9:70025572:G:A	70025572	NA,A	NA,G	NA,1	NA,-inf	NA,inf	NA,0.582373	0.000313936	0.000688276
2	chr9:70518903:C:G	70518903	NA,G	NA,C	NA,1	NA,-inf	NA,inf	NA,0.590002	0.000313594	0.000686349
2	chr9:70480403:G:C	70480403	NA,C	NA,G	NA,1	NA,inf	NA,inf	NA,0.583826	0.000313442	0.000685953
2	chr9:70860889:T:C	70860889	C,C	T,T	1,1	-inf,-inf	inf,inf	1.49962,0.0375535	0.000313357	0.000683768
2	chr9:70640374:T:C	70640374	NA,C	NA,T	NA,1	NA,-inf	NA,inf	NA,0.598435	0.000312748	0.000684444
2	chr9:70513901:A:G	70513901	NA,G	NA,A	NA,1	NA,-inf	NA,inf	NA,0.587434	0.000312464	0.00068388
2	chr9:70700856:G:A	70700856	A,A	G,G	1,1	inf,inf	inf,inf	0.813144,1.47799	0.000311201	0.000750227
2	chr9:70785254:C:T	70785254	NA,T	NA,C	NA,1	NA,-inf	NA,inf	NA,0.579641	0.000310889	0.000681973
2	chr9:70690826:T:C	70690826	NA,C	NA,T	NA,1	NA,-inf	NA,inf	NA,0.588937	0.000310868	0.000681884
2	chr9:70630861:G:A	70630861	NA,A	NA,G	NA,1	NA,inf	NA,inf	NA,0.546699	0.000310814	0.000680956
2	chr9:69926563:C:T	69926563	T,NA	C,NA	1,NA	-inf,NA	inf,NA	1.08053,NA	0.000310731	0.000716482
2	chr9:70519936:A:G	70519936	G,NA	A,NA	1,NA	-inf,NA	inf,NA	1.07798,NA	0.000310673	0.0007109
2	chr9:70185236:T:C	70185236	C,C	T,T	1,1	inf,inf	inf,inf	0.640879,1.4481	0.000310202	0.000699631
2	chr9:70226489:A:T	70226489	T,NA	A,NA	1,NA	inf,NA	inf,NA	0.615243,NA	0.000310045	0.000665667
2	chr9:70595679:T:G	70595679	NA,G	NA,T	NA,1	NA,inf	NA,inf	NA,0.563045	0.000309887	0.000678173
2	chr9:70459215:C:G	70459215	NA,G	NA,C	NA,1	NA,inf	NA,inf	NA,0.575311	0.000309886	0.000678187
2	chr9:70781831:C:T	70781831	T,T	C,C	1,1	inf,inf	inf,inf	1.00559,1.33538	0.000309417	0.000760658
2	chr9:70358637:G:A	70358637	A,NA	G,NA	1,NA	-inf,NA	inf,NA	0.862836,NA	0.000309231	0.000681883
2	chr9:70547217:C:T	70547217	NA,T	NA,C	NA,1	NA,-inf	NA,inf	NA,0.582784	0.000308933	0.000676679
2	chr9:70586005:C:T	70586005	NA,T	NA,C	NA,1	NA,inf	NA,inf	NA,0.558438	0.000308669	0.00067551
2	chr9:70026460:A:T	70026460	NA,T	NA,A	NA,1	NA,-inf	NA,inf	NA,0.579017	0.000308033	0.000674764
2	chr9:70579205:G:A	70579205	NA,A	NA,G	NA,1	NA,-inf	NA,inf	NA,0.565214	0.000307982	0.000675439
2	chr9:70653088:C:A	70653088	A,NA	C,NA	1,NA	inf,NA	inf,NA	0.64574,NA	0.000307907	0.00066371
2	chr9:70188899:T:C	70188899	C,C	T,T	1,1	inf,inf	inf,inf	0.718879,1.39352	0.000307877	0.000697566
2	chr9:70781092:A:G	70781092	G,G	A,A	1,1	inf,inf	inf,inf	0.111732,1.52305	0.000307463	0.000676854
2	chr9:70543825:G:T	70543825	NA,T	NA,G	NA,1	NA,-inf	NA,inf	NA,0.566858	0.000307306	0.000673851
2	chr9:70417974:C:CA	70417974	CA,CA	C,C	1,1	inf,-inf	inf,inf	0.768125,0.896647	0.000307063	0.000663694
2	chr9:70829217:T:A	70829217	A,A	T,T	1,1	-inf,inf	inf,inf	1.48812,0.29699	0.000306995	0.000679007
2	chr9:70698167:C:T	70698167	T,T	C,C	1,1	inf,inf	inf,inf	0.85185,1.44656	0.000306946	0.000743264
2	chr9:70372099:G:A	70372099	NA,A	NA,G	NA,1	NA,-inf	NA,inf	NA,0.592487	0.000306028	0.000670332
2	chr9:70781093:G:A	70781093	A,A	G,G	1,1	inf,inf	inf,inf	0.125952,1.51735	0.00030535	0.000672558
2	chr9:70408454:GA:G	70408454	G,G	GA,GA	1,1	inf,-inf	inf,inf	0.442216,1.02618	0.00030515	0.000648642
2	chr9:70851984:T:C	70851984	NA,C	NA,T	NA,1	NA,inf	NA,inf	NA,0.56107	0.000305121	0.000667874
2	chr9:69971138:A:C	69971138	C,NA	A,NA	1,NA	inf,NA	inf,NA	0.60051,NA	0.000304977	0.000652737
2	chr9:70545053:C:T	70545053	T,NA	C,NA	1,NA	-inf,NA	inf,NA	0.431917,NA	0.000304963	0.000644898
2	chr9:70917158:G:A	70917158	NA,A	NA,G	NA,1	NA,-inf	NA,inf	NA,0.553701	0.000304438	0.000667994
2	chr9:70398219:A:G	70398219	NA,G	NA,A	NA,1	NA,-inf	NA,inf	NA,0.579066	0.000304165	0.000666318
2	chr9:70327067:G:A	70327067	A,NA	G,NA	1,NA	inf,NA	inf,NA	1.2572,NA	0.000303751	0.000734199
2	chr9:70115703:C:T	70115703	NA,T	NA,C	NA,1	NA,inf	NA,inf	NA,0.54585	0.000303371	0.000664407
2	chr9:70273212:G:A	70273212	NA,A	NA,G	NA,1	NA,inf	NA,inf	NA,0.552624	0.000302864	0.000662789
2	chr9:70236782:A:C	70236782	C,NA	A,NA	1,NA	inf,NA	inf,NA	0.602367,NA	0.000302651	0.000649991
2	chr9:70913280:T:C	70913280	C,C	T,T	1,1	-inf,-inf	inf,inf	0.862952,0.818752	0.000302356	0.00065924
2	chr9:70616660:T:C	70616660	NA,C	NA,T	NA,1	NA,inf	NA,inf	NA,0.531947	0.000300893	0.000659514
2	chr9:70065173:T:G	70065173	NA,G	NA,T	NA,1	NA,-inf	NA,inf	NA,0.585916	0.000300431	0.000657467
2	chr9:70908356:C:T	70908356	NA,T	NA,C	NA,1	NA,inf	NA,inf	NA,0.53596	0.000300316	0.000657914
2	chr9:70755531:C:T	70755531	NA,T	NA,C	NA,1	NA,-inf	NA,inf	NA,0.561251	0.000300189	0.000658519
2	chr9:70333583:T:C	70333583	C,NA	T,NA	1,NA	inf,NA	inf,NA	0.729877,NA	0.000300126	0.000652102
2	chr9:70665566:C:T	70665566	NA,T	NA,C	NA,1	NA,inf	NA,inf	NA,0.535743	0.000300068	0.000657521
2	chr9:70759782:G:C	70759782	NA,C	NA,G	NA,1	NA,-inf	NA,inf	NA,0.56128	0.000299983	0.00065807
2	chr9:70481302:C:A	70481302	NA,A	NA,C	NA,1	NA,-inf	NA,inf	NA,0.562596	0.00029995	0.000656873
2	chr9:70034482:G:A	70034482	A,NA	G,NA	1,NA	inf,NA	inf,NA	0.719147,NA	0.000299629	0.000652153
2	chr9:69991927:T:G	69991927	G,NA	T,NA	1,NA	inf,NA	inf,NA	0.589553,NA	0.000299626	0.000641365
2	chr9:70689481:T:A	70689481	A,NA	T,NA	1,NA	inf,NA	inf,NA	0.768592,NA	0.000298617	0.000654545
2	chr9:70750834:C:T	70750834	T,T	C,C	1,1	inf,inf	inf,inf	0.909987,1.38926	0.000298456	0.000725052
2	chr9:70210315:G:C	70210315	NA,C	NA,G	NA,1	NA,-inf	NA,inf	NA,0.543967	0.000298384	0.000654044
2	chr9:70885635:C:T	70885635	NA,T	NA,C	NA,1	NA,inf	NA,inf	NA,0.535003	0.000298024	0.000652709
2	chr9:70097253:C:T	70097253	NA,T	NA,C	NA,1	NA,inf	NA,inf	NA,0.545214	0.00029724	0.000650734
2	chr9:69933703:C:T	69933703	NA,T	NA,C	NA,1	NA,inf	NA,inf	NA,0.536025	0.000297185	0.000650907
2	chr9:70585922:C:T	70585922	NA,T	NA,C	NA,1	NA,-inf	NA,inf	NA,0.551148	0.000296976	0.00065157
2	chr9:70766373:A:G	70766373	NA,G	NA,A	NA,1	NA,inf	NA,inf	NA,0.529274	0.00029674	0.000650215
2	chr9:70699426:G:A	70699426	NA,A	NA,G	NA,1	NA,inf	NA,inf	NA,0.535827	0.000296707	0.000649843
2	chr9:70822055:C:T	70822055	T,T	C,C	1,1	inf,-inf	inf,inf	1.36478,0.230548	0.000296402	0.000644842
2	chr9:70759538:T:A	70759538	A,A	T,T	1,1	inf,inf	inf,inf	0.84393,1.42193	0.000296138	0.00071377
2	chr9:70670248:G:A	70670248	NA,A	NA,G	NA,1	NA,-inf	NA,inf	NA,0.556151	0.000295791	0.000647477
2	chr9:70545205:G:A	70545205	NA,A	NA,G	NA,1	NA,inf	NA,inf	NA,0.530665	0.000295679	0.0006474
2	chr9:70179275:G:A	70179275	A,NA	G,NA	1,NA	inf,NA	inf,NA	0.721604,NA	0.000295606	0.000642406
2	chr9:70873885:C:T	70873885	NA,T	NA,C	NA,1	NA,-inf	NA,inf	NA,0.539044	0.000295458	0.000647706
2	chr9:70465451:T:G	70465451	G,G	T,T	1,1	inf,-inf	inf,inf	2.65243,0.562229	0.000295391	0.00152049
2	chr9:70597320:C:T	70597320	T,NA	C,NA	1,NA	inf,NA	inf,NA	0.6841,NA	0.000295335	0.00064011
2	chr9:70268698:T:C	70268698	NA,C	NA,T	NA,1	NA,inf	NA,inf	NA,0.534349	0.000295261	0.000646183
2	chr9:70795845:A:G	70795845	NA,G	NA,A	NA,1	NA,inf	NA,inf	NA,0.522512	0.000294874	0.000645583
2	chr9:70262254:T:C	70262254	NA,C	NA,T	NA,1	NA,-inf	NA,inf	NA,0.569982	0.00029462	0.000644355
2	chr9:70567625:T:C	70567625	C,NA	T,NA	1,NA	-inf,NA	inf,NA	0.751763,NA	0.000294514	0.000645131
2	chr9:70414418:G:C	70414418	NA,C	NA,G	NA,1	NA,-inf	NA,inf	NA,0.56388	0.000294332	0.000644767
2	chr9:70495207:G:A	70495207	NA,A	NA,G	NA,1	NA,-inf	NA,inf	NA,0.543554	0.000294243	0.000644554
2	chr9:70911494:C:T	70911494	NA,T	NA,C	NA,1	NA,inf	NA,inf	NA,0.523142	0.00029401	0.000644816
2	chr9:69926974:G:A	69926974	NA,A	NA,G	NA,1	NA,-inf	NA,inf	NA,0.546367	0.000293936	0.000644526
2	chr9:70762141:A:C	70762141	C,C	A,A	1,1	inf,inf	inf,inf	0.862799,1.40715	0.000293797	0.000709762
2	chr9:69962758:A:G	69962758	NA,G	NA,A	NA,1	NA,-inf	NA,inf	NA,0.53701	0.00029286	0.000642338
2	chr9:70780281:A:G	70780281	G,G	A,A	1,1	inf,inf	inf,inf	0.925686,1.35113	0.000292713	0.000712734
2	chr9:70822589:TA:T	70822589	NA,T	NA,TA	NA,1	NA,inf	NA,inf	NA,0.529907	0.00029269	0.000640747
2	chr9:70570785:G:A	70570785	NA,A	NA,G	NA,1	NA,-inf	NA,inf	NA,0.529953	0.000292027	0.000640096
2	chr9:70083348:T:C	70083348	NA,C	NA,T	NA,1	NA,-inf	NA,inf	NA,0.557278	0.000291691	0.000638257
2	chr9:70253648:TG:T	70253648	NA,T	NA,TG	NA,1	NA,-inf	NA,inf	NA,0.528049	0.000291556	0.000640491
2	chr9:69989047:G:A	69989047	NA,A	NA,G	NA,1	NA,inf	NA,inf	NA,0.49805	0.000291417	0.000638532
2	chr9:70572151:T:C	70572151	NA,C	NA,T	NA,1	NA,-inf	NA,inf	NA,0.536053	0.000291354	0.000639139
2	chr9:70632077:T:A	70632077	NA,A	NA,T	NA,1	NA,inf	NA,inf	NA,0.501689	0.000291224	0.000637951
2	chr9:69954402:T:C	69954402	NA,C	NA,T	NA,1	NA,inf	NA,inf	NA,0.518974	0.000290893	0.000637407
2	chr9:70750626:G:C	70750626	C,C	G,G	1,1	inf,inf	inf,inf	0.864099,1.39969	0.000290609	0.000702126
2	chr9:70174570:A:G	70174570	NA,G	NA,A	NA,1	NA,inf	NA,inf	NA,0.522129	0.000290581	0.000636313
2	chr9:70823311:T:C	70823311	NA,C	NA,T	NA,1	NA,inf	NA,inf	NA,0.536996	0.000290488	0.000635181
2	chr9:69940454:A:G	69940454	G,G	A,A	1,1	inf,-inf	inf,inf	1.28204,0.723419	0.00029048	0.00066104
2	chr9:70165477:C:T	70165477	NA,T	NA,C	NA,1	NA,inf	NA,inf	NA,0.52187	0.00029047	0.000636068
2	chr9:70144824:A:G	70144824	NA,G	NA,A	NA,1	NA,-inf	NA,inf	NA,0.54816	0.000290379	0.000635426
2	chr9:70856740:G:C	70856740	C,C	G,G	1,1	inf,inf	inf,inf	0.193334,1.49141	0.000290242	0.000635454
2	chr9:70898562:A:G	70898562	NA,G	NA,A	NA,1	NA,-inf	NA,inf	NA,0.519545	0.000290197	0.000636714
2	chr9:70616492:C:T	70616492	NA,T	NA,C	NA,1	NA,-inf	NA,inf	NA,0.552023	0.000289961	0.000634036
2	chr9:70221535:A:G	70221535	NA,G	NA,A	NA,1	NA,inf	NA,inf	NA,0.523768	0.000288699	0.000632152
2	chr9:70902043:G:A	70902043	NA,A	NA,G	NA,1	NA,-inf	NA,inf	NA,0.512556	0.000288334	0.000632518
2	chr9:70464412:G:A	70464412	NA,A	NA,G	NA,1	NA,-inf	NA,inf	NA,0.539862	0.000288101	0.000631144
2	chr9:70764795:A:C	70764795	NA,C	NA,A	NA,1	NA,inf	NA,inf	NA,0.519218	0.000287654	0.000628441
2	chr9:70462277:G:C	70462277	NA,C	NA,G	NA,1	NA,inf	NA,inf	NA,0.501078	0.000287545	0.000630453
2	chr9:70877331:AAGAT:A	70877331	NA,A	NA,AAGAT	NA,1	NA,-inf	NA,inf	NA,0.520132	0.000287492	0.000630605
2	chr9:70161744:C:T	70161744	NA,T	NA,C	NA,1	NA,inf	NA,inf	NA,0.518847	0.000287425	0.000629457
2	chr9:70187492:A:G	70187492	NA,G	NA,A	NA,1	NA,-inf	NA,inf	NA,0.548435	0.000287329	0.00062839
2	chr9:70522199:C:A	70522199	NA,A	NA,C	NA,1	NA,-inf	NA,inf	NA,0.519168	0.000287231	0.000629746
2	chr9:70892180:C:T	70892180	T,T	C,C	1,1	-inf,inf	inf,inf	1.38522,0.145559	0.000287187	0.000629373
2	chr9:70864220:G:A	70864220	NA,A	NA,G	NA,1	NA,-inf	NA,inf	NA,0.506475	0.000287113	0.0006303
2	chr9:70456926:G:A	70456926	NA,A	NA,G	NA,1	NA,inf	NA,inf	NA,0.51918	0.000286748	0.000627645
2	chr9:70158982:G:T	70158982	T,NA	G,NA	1,NA	inf,NA	inf,NA	1.20604,NA	0.000286653	0.000689049
2	chr9:70765412:GA:G	70765412	G,NA	GA,NA	1,NA	-inf,NA	inf,NA	0.616712,NA	0.000286412	0.000617152
2	chr9:70388389:C:A	70388389	NA,A	NA,C	NA,1	NA,inf	NA,inf	NA,0.512003	0.00028545	0.000624814
2	chr9:70439353:G:C	70439353	NA,C	NA,G	NA,1	NA,-inf	NA,inf	NA,0.492401	0.000284748	0.00062394
2	chr9:70266393:A:G	70266393	NA,G	NA,A	NA,1	NA,inf	NA,inf	NA,0.503917	0.000284184	0.000622215
2	chr9:70317528:T:C	70317528	NA,C	NA,T	NA,1	NA,inf	NA,inf	NA,0.503855	0.000284117	0.000622074
2	chr9:69957257:C:T	69957257	NA,T	NA,C	NA,1	NA,-inf	NA,inf	NA,0.519964	0.000283935	0.00062202
2	chr9:70666657:TAGA:T	70666657	NA,T	NA,TAGA	NA,1	NA,inf	NA,inf	NA,0.49624	0.000283854	0.000621978
2	chr9:70440491:C:T	70440491	NA,T	NA,C	NA,1	NA,-inf	NA,inf	NA,0.508574	0.000283567	0.000622821
2	chr9:70742751:T:C	70742751	C,C	T,T	1,1	inf,inf	inf,inf	0.856867,1.38877	0.000283557	0.000684361
2	chr9:70851312:C:T	70851312	NA,T	NA,C	NA,1	NA,-inf	NA,inf	NA,0.520331	0.000283504	0.000621238
2	chr9:70463513:G:A	70463513	NA,A	NA,G	NA,1	NA,-inf	NA,inf	NA,0.527782	0.000283458	0.000620984
2	chr9:70789734:T:C	70789734	NA,C	NA,T	NA,1	NA,-inf	NA,inf	NA,0.508625	0.000283177	0.000620721
2	chr9:70099713:G:A	70099713	NA,A	NA,G	NA,1	NA,-inf	NA,inf	NA,0.516034	0.000282966	0.000619798
2	chr9:70467674:C:T	70467674	NA,T	NA,C	NA,1	NA,-inf	NA,inf	NA,0.516449	0.000282352	0.000618506
2	chr9:70580473:G:T	70580473	T,T	G,G	1,1	-inf,inf	inf,inf	0.622198,1.23309	0.000282046	0.000631243
2	chr9:70853246:C:T	70853246	NA,T	NA,C	NA,1	NA,inf	NA,inf	NA,0.503584	0.000281918	0.000617172
2	chr9:70746670:A:T	70746670	T,T	A,A	1,1	inf,inf	inf,inf	0.86146,1.3796	0.000281713	0.000679819
2	chr9:70064171:A:T	70064171	NA,T	NA,A	NA,1	NA,-inf	NA,inf	NA,0.536486	0.000281264	0.000615603
2	chr9:70165478:G:A	70165478	NA,A	NA,G	NA,1	NA,inf	NA,inf	NA,0.496326	0.000281224	0.000615751
2	chr9:70386808:CCTT:C	70386808	NA,C	NA,CCTT	NA,1	NA,-inf	NA,inf	NA,0.52959	0.000281145	0.000615881
2	chr9:70843299:G:A	70843299	NA,A	NA,G	NA,1	NA,inf	NA,inf	NA,0.501224	0.000280993	0.00061515
2	chr9:70514596:CA:C	70514596	C,NA	CA,NA	1,NA	-inf,NA	inf,NA	0.54565,NA	0.000280913	0.000603611
2	chr9:70819602:A:G	70819602	NA,G	NA,A	NA,1	NA,inf	NA,inf	NA,0.498583	0.000280601	0.00061433
2	chr9:70472920:GCT:G	70472920	NA,G	NA,GCT	NA,1	NA,-inf	NA,inf	NA,0.527397	0.000280232	0.000613929
2	chr9:70614802:T:A	70614802	A,A	T,T	1,1	-inf,inf	inf,inf	0.131505,1.47093	0.000280068	0.000611122
2	chr9:70539694:A:G	70539694	NA,G	NA,A	NA,1	NA,inf	NA,inf	NA,0.490794	0.000279987	0.000613079
2	chr9:70482861:G:A	70482861	A,NA	G,NA	1,NA	inf,NA	inf,NA	0.998736,NA	0.000279559	0.000646045
2	chr9:70822667:G:A	70822667	NA,A	NA,G	NA,1	NA,-inf	NA,inf	NA,0.485133	0.0002791	0.000612709
2	chr9:70408123:C:T	70408123	T,T	C,C	1,1	inf,-inf	inf,inf	0.423284,0.99326	0.000278391	0.000592217
2	chr9:70792590:C:G	70792590	G,G	C,C	1,1	-inf,inf	inf,inf	1.65871,0.0651307	0.000278247	0.000642448
2	chr9:70688887:A:G	70688887	NA,G	NA,A	NA,1	NA,-inf	NA,inf	NA,0.481164	0.000278144	0.000610183
2	chr9:70890995:G:A	70890995	A,A	G,G	1,1	-inf,inf	inf,inf	1.08057,0.241661	0.000278023	0.000588944
2	chr9:69924313:T:C	69924313	C,C	T,T	1,1	inf,-inf	inf,inf	1.05629,0.881047	0.000277963	0.000626207
2	chr9:69976413:G:A	69976413	A,A	G,G	1,1	inf,-inf	inf,inf	1.72176,0.298517	0.000277682	0.00065721
2	chr9:70064946:C:G	70064946	NA,G	NA,C	NA,1	NA,-inf	NA,inf	NA,0.534489	0.000277257	0.000607055
2	chr9:70809805:A:G	70809805	G,NA	A,NA	1,NA	-inf,NA	inf,NA	0.67587,NA	0.00027705	0.000603829
2	chr9:70166278:C:T	70166278	T,T	C,C	1,1	inf,inf	inf,inf	0.356737,1.54875	0.000276887	0.000618005
2	chr9:70744053:C:T	70744053	NA,T	NA,C	NA,1	NA,inf	NA,inf	NA,0.469384	0.000276807	0.000607077
2	chr9:70052436:T:C	70052436	NA,C	NA,T	NA,1	NA,-inf	NA,inf	NA,0.53262	0.000276554	0.000605514
2	chr9:70507483:T:C	70507483	NA,C	NA,T	NA,1	NA,inf	NA,inf	NA,0.474071	0.000276385	0.000605364
2	chr9:70642798:C:T	70642798	NA,T	NA,C	NA,1	NA,inf	NA,inf	NA,0.475611	0.00027604	0.000604872
2	chr9:70873223:A:G	70873223	NA,G	NA,A	NA,1	NA,-inf	NA,inf	NA,0.489595	0.000275998	0.000605396
2	chr9:70678304:G:A	70678304	NA,A	NA,G	NA,1	NA,-inf	NA,inf	NA,0.499634	0.000275723	0.000604749
2	chr9:70841741:G:A	70841741	A,NA	G,NA	1,NA	inf,NA	inf,NA	0.682562,NA	0.000275524	0.000600379
2	chr9:70378495:A:G	70378495	NA,G	NA,A	NA,1	NA,inf	NA,inf	NA,0.467644	0.000275403	0.000601925
2	chr9:70793318:T:C	70793318	NA,C	NA,T	NA,1	NA,inf	NA,inf	NA,0.471813	0.000275026	0.000602195
2	chr9:69980594:C:T	69980594	T,NA	C,NA	1,NA	inf,NA	inf,NA	0.525958,NA	0.000274798	0.000589611
2	chr9:70873795:T:C	70873795	NA,C	NA,T	NA,1	NA,-inf	NA,inf	NA,0.492056	0.000274528	0.000601858
2	chr9:70067419:G:A	70067419	NA,A	NA,G	NA,1	NA,-inf	NA,inf	NA,0.52647	0.000274373	0.000600751
2	chr9:70664029:T:C	70664029	NA,C	NA,T	NA,1	NA,-inf	NA,inf	NA,0.500535	0.000274135	0.000600168
2	chr9:70340727:T:C	70340727	NA,C	NA,T	NA,1	NA,-inf	NA,inf	NA,0.481138	0.000273698	0.000601185
2	chr9:70657863:C:T	70657863	NA,T	NA,C	NA,1	NA,inf	NA,inf	NA,0.469097	0.000273631	0.000599597
2	chr9:69981343:C:G	69981343	NA,G	NA,C	NA,1	NA,-inf	NA,inf	NA,0.491885	0.000273572	0.00059934
2	chr9:69987226:A:G	69987226	NA,G	NA,A	NA,1	NA,-inf	NA,inf	NA,0.491016	0.00027326	0.000598659
2	chr9:70856836:TAA:CAA	70856836	CAA,CAA	TAA,TAA	1,1	-inf,-inf	inf,inf	1.49616,0.0893237	0.000273115	0.000604056
2	chr9:69944407:A:G	69944407	NA,G	NA,A	NA,1	NA,-inf	NA,inf	NA,0.480757	0.000272813	0.00059798
2	chr9:70904628:G:A	70904628	NA,A	NA,G	NA,1	NA,-inf	NA,inf	NA,0.471313	0.000272696	0.000598198
2	chr9:70060145:C:G	70060145	NA,G	NA,C	NA,1	NA,-inf	NA,inf	NA,0.521424	0.000272647	0.000596971
2	chr9:70128480:T:C	70128480	C,NA	T,NA	1,NA	inf,NA	inf,NA	0.533781,NA	0.000272128	0.000583157
2	chr9:70066268:AAG:A	70066268	NA,A	NA,AAG	NA,1	NA,-inf	NA,inf	NA,0.484488	0.000271812	0.000595576
2	chr9:70756805:C:T	70756805	NA,T	NA,C	NA,1	NA,-inf	NA,inf	NA,0.473028	0.000271546	0.000595655
2	chr9:70675038:C:T	70675038	NA,T	NA,C	NA,1	NA,-inf	NA,inf	NA,0.487879	0.000271483	0.000595442
2	chr9:70399884:A:T	70399884	T,T	A,A	1,1	-inf,-inf	inf,inf	1.44363,0.534564	0.000270932	0.000627718
2	chr9:70898497:C:A	70898497	NA,A	NA,C	NA,1	NA,-inf	NA,inf	NA,0.46824	0.00027083	0.000594212
2	chr9:70465755:G:A	70465755	NA,A	NA,G	NA,1	NA,inf	NA,inf	NA,0.458224	0.000270747	0.000593605
2	chr9:70838960:G:A	70838960	NA,A	NA,G	NA,1	NA,-inf	NA,inf	NA,0.463428	0.000270355	0.000593357
2	chr9:70487478:G:A	70487478	NA,A	NA,G	NA,1	NA,inf	NA,inf	NA,0.461199	0.000270049	0.00059174
2	chr9:70068477:G:A	70068477	NA,A	NA,G	NA,1	NA,-inf	NA,inf	NA,0.479302	0.000269972	0.000591549
2	chr9:69976609:A:G	69976609	G,G	A,A	1,1	inf,-inf	inf,inf	1.71729,0.278314	0.000269769	0.000638298
2	chr9:70090943:TAGAG:T	70090943	NA,T	NA,TAGAG	NA,1	NA,-inf	NA,inf	NA,0.47968	0.000269569	0.000590762
2	chr9:70901680:G:C	70901680	NA,C	NA,G	NA,1	NA,-inf	NA,inf	NA,0.487614	0.000269428	0.000590325
2	chr9:70870132:G:A	70870132	A,A	G,G	1,1	-inf,inf	inf,inf	1.02467,0.733104	0.000269356	0.000593331
2	chr9:69931571:T:C	69931571	C,NA	T,NA	1,NA	-inf,NA	inf,NA	0.848267,NA	0.00026877	0.000598865
2	chr9:70893652:G:GA	70893652	GA,GA	G,G	1,1	-inf,inf	inf,inf	1.2589,0.307601	0.000268214	0.000587249
2	chr9:70116520:C:A	70116520	A,NA	C,NA	1,NA	-inf,NA	inf,NA	0.824991,NA	0.000267973	0.000601781
2	chr9:70852932:T:A	70852932	NA,A	NA,T	NA,1	NA,-inf	NA,inf	NA,0.456732	0.00026796	0.00058811
2	chr9:70795831:C:T	70795831	T,T	C,C	1,1	inf,inf	inf,inf	0.124368,1.45496	0.000267222	0.000585581
2	chr9:70250546:C:A	70250546	NA,A	NA,C	NA,1	NA,inf	NA,inf	NA,0.457808	0.000267038	0.000584534
2	chr9:70922159:A:G	70922159	NA,G	NA,A	NA,1	NA,inf	NA,inf	NA,0.455101	0.000266608	0.000584276
2	chr9:69924793:C:T	69924793	NA,T	NA,C	NA,1	NA,inf	NA,inf	NA,0.456268	0.00026659	0.000584016
2	chr9:70388066:G:A	70388066	A,NA	G,NA	1,NA	-inf,NA	inf,NA	1.02051,NA	0.000266321	0.000616089
2	chr9:70684645:A:G	70684645	NA,G	NA,A	NA,1	NA,-inf	NA,inf	NA,0.473066	0.000266184	0.000583806
2	chr9:70854910:C:T	70854910	NA,T	NA,C	NA,1	NA,-inf	NA,inf	NA,0.450473	0.000265823	0.000583407
2	chr9:70050313:A:G	70050313	G,G	A,A	1,1	-inf,inf	inf,inf	1.51934,0.499884	0.000265598	0.00062475
2	chr9:70380407:C:T	70380407	NA,T	NA,C	NA,1	NA,inf	NA,inf	NA,0.439401	0.000265278	0.000579896
2	chr9:70772563:T:C	70772563	NA,C	NA,T	NA,1	NA,inf	NA,inf	NA,0.452648	0.000265255	0.000580574
2	chr9:70665063:C:A	70665063	NA,A	NA,C	NA,1	NA,inf	NA,inf	NA,0.43622	0.000264779	0.000580737
2	chr9:70381557:A:T	70381557	NA,T	NA,A	NA,1	NA,inf	NA,inf	NA,0.437783	0.000264704	0.000578645
2	chr9:70886658:T:C	70886658	NA,C	NA,T	NA,1	NA,-inf	NA,inf	NA,0.457293	0.00026461	0.000579934
2	chr9:70333641:G:T	70333641	NA,T	NA,G	NA,1	NA,-inf	NA,inf	NA,0.485267	0.000264566	0.000578741
2	chr9:70488956:T:C	70488956	NA,C	NA,T	NA,1	NA,-inf	NA,inf	NA,0.432213	0.000264449	0.000580773
2	chr9:69966891:G:A	69966891	NA,A	NA,G	NA,1	NA,inf	NA,inf	NA,0.449471	0.000264412	0.000579431
2	chr9:70151090:C:T	70151090	T,T	C,C	1,1	inf,inf	inf,inf	0.672681,1.46803	0.000264246	0.000610207
2	chr9:70151228:C:T	70151228	T,T	C,C	1,1	inf,inf	inf,inf	0.667312,1.46933	0.000263921	0.000609078
2	chr9:70095358:A:T	70095358	NA,T	NA,A	NA,1	NA,-inf	NA,inf	NA,0.500482	0.000263914	0.000577669
2	chr9:70476195:C:T	70476195	NA,T	NA,C	NA,1	NA,-inf	NA,inf	NA,0.450281	0.000263894	0.000578819
2	chr9:70899871:A:G	70899871	NA,G	NA,A	NA,1	NA,-inf	NA,inf	NA,0.443864	0.000263846	0.000579242
2	chr9:70103700:G:A	70103700	A,A	G,G	1,1	inf,-inf	inf,inf	1.12919,0.40374	0.00026373	0.000571038
2	chr9:70659009:A:G	70659009	NA,G	NA,A	NA,1	NA,-inf	NA,inf	NA,0.46375	0.000263167	0.000577208
2	chr9:70053297:G:A	70053297	A,A	G,G	1,1	-inf,inf	inf,inf	1.5532,0.0738773	0.000262979	0.000596044
2	chr9:70797851:CA:C	70797851	NA,C	NA,CA	NA,1	NA,inf	NA,inf	NA,0.438704	0.000262977	0.000576404
2	chr9:70380242:C:T	70380242	NA,T	NA,C	NA,1	NA,inf	NA,inf	NA,0.432314	0.000262803	0.000574506
2	chr9:70677648:C:T	70677648	NA,T	NA,C	NA,1	NA,-inf	NA,inf	NA,0.46738	0.000262643	0.000575057
2	chr9:70340931:G:C	70340931	NA,C	NA,G	NA,1	NA,-inf	NA,inf	NA,0.449168	0.000262485	0.000576504
2	chr9:70629992:C:A	70629992	NA,A	NA,C	NA,1	NA,inf	NA,inf	NA,0.420535	0.000262437	0.000575318
2	chr9:70380868:A:G	70380868	NA,G	NA,A	NA,1	NA,inf	NA,inf	NA,0.431137	0.000262356	0.000573523
2	chr9:70055021:C:G	70055021	NA,G	NA,C	NA,1	NA,-inf	NA,inf	NA,0.490784	0.000262278	0.000574314
2	chr9:70010606:C:T	70010606	NA,T	NA,C	NA,1	NA,inf	NA,inf	NA,0.434004	0.000262255	0.000574972
2	chr9:69940486:G:A	69940486	NA,A	NA,G	NA,1	NA,-inf	NA,inf	NA,0.450024	0.000262157	0.000574652
2	chr9:70403796:A:G	70403796	NA,G	NA,A	NA,1	NA,-inf	NA,inf	NA,0.456864	0.000261875	0.000574141
2	chr9:70481343:T:C	70481343	NA,C	NA,T	NA,1	NA,inf	NA,inf	NA,0.430395	0.000261182	0.000572756
2	chr9:70476573:T:C	70476573	NA,C	NA,T	NA,1	NA,-inf	NA,inf	NA,0.441874	0.000261009	0.000572495
2	chr9:70867849:C:T	70867849	NA,T	NA,C	NA,1	NA,-inf	NA,inf	NA,0.434893	0.000260888	0.000572648
2	chr9:70136361:G:A	70136361	NA,A	NA,G	NA,1	NA,-inf	NA,inf	NA,0.457938	0.00026082	0.000570796
2	chr9:70381114:G:A	70381114	NA,A	NA,G	NA,1	NA,inf	NA,inf	NA,0.426043	0.000260652	0.000569823
2	chr9:70065622:G:C	70065622	NA,C	NA,G	NA,1	NA,-inf	NA,inf	NA,0.451778	0.000260472	0.000570745
2	chr9:70100088:T:G	70100088	NA,G	NA,T	NA,1	NA,-inf	NA,inf	NA,0.493365	0.000260427	0.000570065
2	chr9:70697193:G:A	70697193	NA,A	NA,G	NA,1	NA,-inf	NA,inf	NA,0.460746	0.000260372	0.000570104
2	chr9:70823661:A:C	70823661	C,NA	A,NA	1,NA	-inf,NA	inf,NA	0.72063,NA	0.000260004	0.000572941
2	chr9:70911570:C:T	70911570	NA,T	NA,C	NA,1	NA,-inf	NA,inf	NA,0.459529	0.000259921	0.000569512
2	chr9:70850219:C:T	70850219	NA,T	NA,C	NA,1	NA,-inf	NA,inf	NA,0.431242	0.000259885	0.000570481
2	chr9:70673729:C:T	70673729	NA,T	NA,C	NA,1	NA,-inf	NA,inf	NA,0.452771	0.000259816	0.00056932
2	chr9:70840006:G:A	70840006	NA,A	NA,G	NA,1	NA,-inf	NA,inf	NA,0.430771	0.000259738	0.000570161
2	chr9:70832620:T:C	70832620	NA,C	NA,T	NA,1	NA,-inf	NA,inf	NA,0.430564	0.000259646	0.000569958
2	chr9:70428097:A:G	70428097	G,NA	A,NA	1,NA	-inf,NA	inf,NA	0.288226,NA	0.000259592	0.000548284
2	chr9:69972143:T:A	69972143	NA,A	NA,T	NA,1	NA,inf	NA,inf	NA,0.443194	0.000259505	0.000567542
2	chr9:70486527:C:T	70486527	NA,T	NA,C	NA,1	NA,-inf	NA,inf	NA,0.446893	0.000259411	0.000568604
2	chr9:70588333:G:A	70588333	A,NA	G,NA	1,NA	inf,NA	inf,NA	0.633632,NA	0.000259072	0.000565697
2	chr9:70381754:G:T	70381754	NA,T	NA,G	NA,1	NA,inf	NA,inf	NA,0.421419	0.000259065	0.000566369
2	chr9:70672898:C:T	70672898	NA,T	NA,C	NA,1	NA,-inf	NA,inf	NA,0.451243	0.000258952	0.000567951
2	chr9:70519703:C:T	70519703	NA,T	NA,C	NA,1	NA,-inf	NA,inf	NA,0.446527	0.000258722	0.000566454
2	chr9:69991795:T:G	69991795	G,NA	T,NA	1,NA	-inf,NA	inf,NA	0.860045,NA	0.000258134	0.000583356
2	chr9:70837980:T:C	70837980	NA,C	NA,T	NA,1	NA,-inf	NA,inf	NA,0.427571	0.000257986	0.000566184
2	chr9:70463244:C:T	70463244	NA,T	NA,C	NA,1	NA,inf	NA,inf	NA,0.419101	0.000257669	0.000564962
2	chr9:70671829:A:T	70671829	NA,T	NA,A	NA,1	NA,inf	NA,inf	NA,0.429942	0.000257584	0.000564266
2	chr9:70280080:G:A	70280080	NA,A	NA,G	NA,1	NA,-inf	NA,inf	NA,0.456401	0.000257385	0.00056339
2	chr9:70698261:C:T	70698261	NA,T	NA,C	NA,1	NA,inf	NA,inf	NA,0.413745	0.000257276	0.000563748
2	chr9:70495503:G:A	70495503	NA,A	NA,G	NA,1	NA,-inf	NA,inf	NA,0.459668	0.000256956	0.000563002
2	chr9:70519228:G:A	70519228	A,A	G,G	1,1	inf,inf	inf,inf	5.0692,0.384455	0.000256902	0.0945083
2	chr9:69990088:C:A	69990088	NA,A	NA,C	NA,1	NA,-inf	NA,inf	NA,0.440715	0.000256855	0.000562967
2	chr9:70089116:T:C	70089116	NA,C	NA,T	NA,1	NA,-inf	NA,inf	NA,0.441318	0.00025682	0.000562613
2	chr9:69990087:G:A	69990087	NA,A	NA,G	NA,1	NA,-inf	NA,inf	NA,0.440148	0.000256671	0.000562566
2	chr9:70400711:G:A	70400711	A,A	G,G	1,1	inf,-inf	inf,inf	0.948623,0.547524	0.000256458	0.000553233
2	chr9:70572197:A:G	70572197	NA,G	NA,A	NA,1	NA,inf	NA,inf	NA,0.411047	0.000256265	0.000561769
2	chr9:69944115:A:C	69944115	NA,C	NA,A	NA,1	NA,-inf	NA,inf	NA,0.432119	0.000256094	0.000561354
2	chr9:70504213:C:T	70504213	T,NA	C,NA	1,NA	-inf,NA	inf,NA	0.941749,NA	0.000255952	0.000583286
2	chr9:70285868:A:G	70285868	G,NA	A,NA	1,NA	inf,NA	inf,NA	0.522206,NA	0.000255797	0.000551267
2	chr9:70738106:T:C	70738106	NA,C	NA,T	NA,1	NA,inf	NA,inf	NA,0.401929	0.000255575	0.000560141
2	chr9:70598819:C:T	70598819	T,T	C,C	1,1	inf,inf	inf,inf	0.767215,1.28134	0.000255516	0.000606674
2	chr9:70581513:G:A	70581513	NA,A	NA,G	NA,1	NA,inf	NA,inf	NA,0.409627	0.000255315	0.000558618
2	chr9:70483482:G:A	70483482	NA,A	NA,G	NA,1	NA,inf	NA,inf	NA,0.42445	0.000255108	0.000558936
2	chr9:70191188:C:T	70191188	NA,T	NA,C	NA,1	NA,-inf	NA,inf	NA,0.45525	0.00025485	0.000557559
2	chr9:70522493:C:T	70522493	NA,T	NA,C	NA,1	NA,-inf	NA,inf	NA,0.427183	0.000254619	0.000558321
2	chr9:70506550:A:G	70506550	NA,G	NA,A	NA,1	NA,inf	NA,inf	NA,0.410127	0.00025425	0.000557579
2	chr9:69964860:AG:A	69964860	NA,A	NA,AG	NA,1	NA,-inf	NA,inf	NA,0.428654	0.000254094	0.000556993
2	chr9:70626176:C:T	70626176	NA,T	NA,C	NA,1	NA,inf	NA,inf	NA,0.397009	0.000254005	0.000556718
2	chr9:70690034:G:A	70690034	A,A	G,G	1,1	inf,inf	inf,inf	0.796853,1.36189	0.000253816	0.000609947
2	chr9:70646919:A:G	70646919	NA,G	NA,A	NA,1	NA,-inf	NA,inf	NA,0.439408	0.000253763	0.000555677
2	chr9:70504866:C:T	70504866	NA,T	NA,C	NA,1	NA,-inf	NA,inf	NA,0.429386	0.000253705	0.000556116
2	chr9:70579447:A:G	70579447	NA,G	NA,A	NA,1	NA,-inf	NA,inf	NA,0.424596	0.000253554	0.000555587
2	chr9:70910850:G:A	70910850	A,A	G,G	1,1	-inf,inf	inf,inf	1.10518,0.49952	0.000253486	0.000555724
2	chr9:70806884:C:T	70806884	NA,T	NA,C	NA,1	NA,-inf	NA,inf	NA,0.429618	0.000253332	0.000555324
2	chr9:70364953:C:T	70364953	NA,T	NA,C	NA,1	NA,inf	NA,inf	NA,0.416104	0.000253246	0.000554417
2	chr9:70364695:AC:A	70364695	NA,A	NA,AC	NA,1	NA,-inf	NA,inf	NA,0.443323	0.000253211	0.000554277
2	chr9:69956144:C:T	69956144	T,T	C,C	1,1	inf,-inf	inf,inf	1.11875,0.897484	0.000253076	0.00058655
2	chr9:70602350:G:C	70602350	NA,C	NA,G	NA,1	NA,-inf	NA,inf	NA,0.445602	0.000252998	0.00055347
2	chr9:70445927:A:G	70445927	NA,G	NA,A	NA,1	NA,inf	NA,inf	NA,0.414115	0.000252951	0.00055427
2	chr9:70046842:A:C	70046842	NA,C	NA,A	NA,1	NA,inf	NA,inf	NA,0.412812	0.000252794	0.000553289
2	chr9:70134026:C:T	70134026	NA,T	NA,C	NA,1	NA,-inf	NA,inf	NA,0.450358	0.000252655	0.000553054
2	chr9:70525439:C:T	70525439	NA,T	NA,C	NA,1	NA,-inf	NA,inf	NA,0.423237	0.000252637	0.000553657
2	chr9:70067157:C:T	70067157	NA,T	NA,C	NA,1	NA,-inf	NA,inf	NA,0.443062	0.000252521	0.000552804
2	chr9:70840984:A:G	70840984	G,NA	A,NA	1,NA	inf,NA	inf,NA	0.629071,NA	0.000252484	0.000550408
2	chr9:70633067:A:G	70633067	NA,G	NA,A	NA,1	NA,-inf	NA,inf	NA,0.4302	0.000252381	0.000553447
2	chr9:70098221:G:A	70098221	NA,A	NA,G	NA,1	NA,-inf	NA,inf	NA,0.467676	0.000252376	0.000552489
2	chr9:70435110:T:C	70435110	NA,C	NA,T	NA,1	NA,inf	NA,inf	NA,0.411439	0.000252169	0.00055256
2	chr9:70157323:T:C	70157323	NA,C	NA,T	NA,1	NA,-inf	NA,inf	NA,0.439373	0.000252035	0.000551716
2	chr9:70102159:C:T	70102159	NA,T	NA,C	NA,1	NA,-inf	NA,inf	NA,0.465719	0.000251777	0.000551181
2	chr9:70469895:A:G	70469895	NA,G	NA,A	NA,1	NA,inf	NA,inf	NA,0.412909	0.000251422	0.000550898
2	chr9:69948629:C:G	69948629	NA,G	NA,C	NA,1	NA,-inf	NA,inf	NA,0.435944	0.000251307	0.000550943
2	chr9:70070509:T:C	70070509	NA,C	NA,T	NA,1	NA,-inf	NA,inf	NA,0.439728	0.000251294	0.00055011
2	chr9:70601630:C:T	70601630	T,T	C,C	1,1	inf,inf	inf,inf	2.29541,0.0798706	0.000251185	0.000784333
2	chr9:70754587:T:C	70754587	NA,C	NA,T	NA,1	NA,inf	NA,inf	NA,0.388196	0.000251023	0.000550173
2	chr9:70404069:G:A	70404069	NA,A	NA,G	NA,1	NA,inf	NA,inf	NA,0.398019	0.000250879	0.000550064
2	chr9:70098191:G:A	70098191	NA,A	NA,G	NA,1	NA,-inf	NA,inf	NA,0.462337	0.000250757	0.000548953
2	chr9:70083595:T:C	70083595	NA,C	NA,T	NA,1	NA,-inf	NA,inf	NA,0.422893	0.000250744	0.000549547
2	chr9:70405273:G:A	70405273	A,A	G,G	1,1	inf,-inf	inf,inf	0.951706,0.52854	0.000250637	0.000540794
2	chr9:70845044:A:G	70845044	G,G	A,A	1,1	-inf,inf	inf,inf	1.30758,0.288515	0.000250613	0.000549637
2	chr9:70376669:G:C	70376669	NA,C	NA,G	NA,1	NA,inf	NA,inf	NA,0.402627	0.000250497	0.000548916
2	chr9:70124417:C:T	70124417	NA,T	NA,C	NA,1	NA,inf	NA,inf	NA,0.387301	0.000250374	0.000548814
2	chr9:70878812:G:A	70878812	A,A	G,G	1,1	-inf,inf	inf,inf	1.22414,0.0460458	0.00025028	0.00053461
2	chr9:70211426:G:T	70211426	NA,T	NA,G	NA,1	NA,inf	NA,inf	NA,0.414222	0.000250229	0.00054788
2	chr9:70100449:T:C	70100449	NA,C	NA,T	NA,1	NA,-inf	NA,inf	NA,0.458321	0.000249555	0.000546328
2	chr9:70098214:C:G	70098214	NA,G	NA,C	NA,1	NA,-inf	NA,inf	NA,0.457921	0.000249437	0.000546071
2	chr9:70575755:C:T	70575755	NA,T	NA,C	NA,1	NA,inf	NA,inf	NA,0.393607	0.000249364	0.000545668
2	chr9:70101668:T:C	70101668	NA,C	NA,T	NA,1	NA,-inf	NA,inf	NA,0.457425	0.00024929	0.000545749
2	chr9:70129253:A:G	70129253	G,NA	A,NA	1,NA	inf,NA	inf,NA	0.509458,NA	0.000249284	0.00053751
2	chr9:70070487:A:G	70070487	NA,G	NA,A	NA,1	NA,-inf	NA,inf	NA,0.449688	0.00024917	0.000545764
2	chr9:70126396:G:A	70126396	A,A	G,G	1,1	inf,inf	inf,inf	0.47847,1.43005	0.000249148	0.000556603
2	chr9:70125106:C:G	70125106	NA,G	NA,C	NA,1	NA,-inf	NA,inf	NA,0.439257	0.000249143	0.0005454
2	chr9:69987620:A:C	69987620	NA,C	NA,A	NA,1	NA,-inf	NA,inf	NA,0.410099	0.000248944	0.00054575
2	chr9:70022237:A:G	70022237	NA,G	NA,A	NA,1	NA,-inf	NA,inf	NA,0.409625	0.000248908	0.00054567
2	chr9:70488692:T:A	70488692	A,NA	T,NA	1,NA	-inf,NA	inf,NA	0.886907,NA	0.000248902	0.000564366
2	chr9:70375673:T:C	70375673	NA,C	NA,T	NA,1	NA,inf	NA,inf	NA,0.397525	0.00024889	0.000545396
2	chr9:70864099:A:G	70864099	NA,G	NA,A	NA,1	NA,-inf	NA,inf	NA,0.399774	0.000248781	0.000545914
2	chr9:70398190:G:C	70398190	NA,C	NA,G	NA,1	NA,-inf	NA,inf	NA,0.389472	0.000248694	0.000544731
2	chr9:70455464:A:T	70455464	NA,T	NA,A	NA,1	NA,inf	NA,inf	NA,0.391004	0.00024865	0.000545176
2	chr9:70573800:G:A	70573800	A,NA	G,NA	1,NA	-inf,NA	inf,NA	0.639606,NA	0.000248606	0.000544274
2	chr9:70099265:C:T	70099265	NA,T	NA,C	NA,1	NA,-inf	NA,inf	NA,0.455039	0.000248586	0.000544213
2	chr9:70096270:A:AG	70096270	NA,AG	NA,A	NA,1	NA,-inf	NA,inf	NA,0.448151	0.000248575	0.000544286
2	chr9:70638500:A:G	70638500	NA,G	NA,A	NA,1	NA,-inf	NA,inf	NA,0.428363	0.000248294	0.000544108
2	chr9:70479655:T:C	70479655	NA,C	NA,T	NA,1	NA,inf	NA,inf	NA,0.389876	0.00024827	0.000544357
2	chr9:70101194:TTA:T	70101194	NA,T	NA,TTA	NA,1	NA,-inf	NA,inf	NA,0.453773	0.000248209	0.00054339
2	chr9:70042329:G:A	70042329	NA,A	NA,G	NA,1	NA,inf	NA,inf	NA,0.377205	0.000248061	0.000544723
2	chr9:70099267:A:G	70099267	NA,G	NA,A	NA,1	NA,-inf	NA,inf	NA,0.453209	0.000248043	0.000543028
2	chr9:70295203:C:A	70295203	A,NA	C,NA	1,NA	-inf,NA	inf,NA	0.706223,NA	0.000248038	0.000545719
2	chr9:70454021:T:C	70454021	NA,C	NA,T	NA,1	NA,inf	NA,inf	NA,0.388383	0.000247827	0.000543377
2	chr9:70444756:C:T	70444756	NA,T	NA,C	NA,1	NA,inf	NA,inf	NA,0.388273	0.000247792	0.000543302
2	chr9:70102100:T:TGTA	70102100	NA,TGTA	NA,T	NA,1	NA,-inf	NA,inf	NA,0.452334	0.000247785	0.000542465
2	chr9:70101004:A:G	70101004	NA,G	NA,A	NA,1	NA,-inf	NA,inf	NA,0.452266	0.000247776	0.000542443
2	chr9:70440932:A:G	70440932	NA,G	NA,A	NA,1	NA,inf	NA,inf	NA,0.388167	0.000247759	0.00054323
2	chr9:70437303:A:T	70437303	NA,T	NA,A	NA,1	NA,inf	NA,inf	NA,0.388072	0.00024773	0.000543165
2	chr9:70870530:A:G	70870530	G,G	A,A	1,1	-inf,-inf	inf,inf	1.18893,0.352751	0.000247695	0.000538117
2	chr9:70026776:A:G	70026776	NA,G	NA,A	NA,1	NA,inf	NA,inf	NA,0.398354	0.000247516	0.000542278
2	chr9:70863917:G:A	70863917	A,A	G,G	1,1	-inf,-inf	inf,inf	1.3604,0.0758431	0.000247425	0.000538886
2	chr9:70485743:C:T	70485743	NA,T	NA,C	NA,1	NA,inf	NA,inf	NA,0.41638	0.000247394	0.000541263
2	chr9:70098629:A:C	70098629	NA,C	NA,A	NA,1	NA,-inf	NA,inf	NA,0.450728	0.000247315	0.000541437
2	chr9:70204676:GA:G	70204676	NA,G	NA,GA	NA,1	NA,-inf	NA,inf	NA,0.396324	0.000247306	0.000542562
2	chr9:70471809:C:T	70471809	NA,T	NA,C	NA,1	NA,-inf	NA,inf	NA,0.407158	0.000247285	0.000541958
2	chr9:70102436:T:C	70102436	NA,C	NA,T	NA,1	NA,-inf	NA,inf	NA,0.450405	0.00024722	0.00054123
2	chr9:69994751:C:T	69994751	NA,T	NA,C	NA,1	NA,inf	NA,inf	NA,0.376101	0.000247194	0.000542162
2	chr9:70921411:C:T	70921411	NA,T	NA,C	NA,1	NA,inf	NA,inf	NA,0.398059	0.000247036	0.000541345
2	chr9:70103204:C:G	70103204	NA,G	NA,C	NA,1	NA,-inf	NA,inf	NA,0.449607	0.000246984	0.000540715
2	chr9:70128017:TA:T	70128017	NA,T	NA,TA	NA,1	NA,-inf	NA,inf	NA,0.431991	0.000246967	0.000540648
2	chr9:70102124:A:G	70102124	NA,G	NA,A	NA,1	NA,-inf	NA,inf	NA,0.449434	0.000246936	0.000540611
2	chr9:70198592:TTC:T	70198592	NA,T	NA,TTC	NA,1	NA,-inf	NA,inf	NA,0.394578	0.000246773	0.000541391
2	chr9:70100982:T:C	70100982	NA,C	NA,T	NA,1	NA,-inf	NA,inf	NA,0.448739	0.000246734	0.000540168
2	chr9:70117473:G:A	70117473	NA,A	NA,G	NA,1	NA,-inf	NA,inf	NA,0.431124	0.000246718	0.000540105
2	chr9:70102651:T:C	70102651	NA,C	NA,T	NA,1	NA,-inf	NA,inf	NA,0.448684	0.000246718	0.000540133
2	chr9:70146328:A:G	70146328	NA,G	NA,A	NA,1	NA,inf	NA,inf	NA,0.390921	0.000246295	0.000539486
2	chr9:70080721:C:T	70080721	NA,T	NA,C	NA,1	NA,-inf	NA,inf	NA,0.403899	0.000246158	0.000539458
2	chr9:70659425:G:A	70659425	A,NA	G,NA	1,NA	inf,NA	inf,NA	0.913388,NA	0.000245948	0.000563082
2	chr9:70092083:A:G	70092083	NA,G	NA,A	NA,1	NA,-inf	NA,inf	NA,0.406569	0.000245938	0.000538811
2	chr9:70099534:G:A	70099534	NA,A	NA,G	NA,1	NA,-inf	NA,inf	NA,0.445732	0.000245859	0.000538258
2	chr9:69972791:A:G	69972791	NA,G	NA,A	NA,1	NA,-inf	NA,inf	NA,0.400005	0.000245857	0.000538979
2	chr9:70130322:T:A	70130322	NA,A	NA,T	NA,1	NA,-inf	NA,inf	NA,0.427891	0.000245839	0.000538176
2	chr9:70486919:A:G	70486919	NA,G	NA,A	NA,1	NA,-inf	NA,inf	NA,0.374868	0.000245578	0.000539246
2	chr9:69946732:T:C	69946732	C,NA	T,NA	1,NA	inf,NA	inf,NA	0.47904,NA	0.000245497	0.000528352
2	chr9:70405728:G:A	70405728	NA,A	NA,G	NA,1	NA,inf	NA,inf	NA,0.380512	0.000245406	0.000538064
2	chr9:70093683:T:C	70093683	NA,C	NA,T	NA,1	NA,-inf	NA,inf	NA,0.443503	0.000245193	0.000536809
2	chr9:70103223:G:A	70103223	NA,A	NA,G	NA,1	NA,-inf	NA,inf	NA,0.443308	0.000245157	0.000536725
2	chr9:70405597:T:C	70405597	NA,C	NA,T	NA,1	NA,inf	NA,inf	NA,0.379632	0.000245137	0.000537475
2	chr9:70415699:C:T	70415699	NA,T	NA,C	NA,1	NA,inf	NA,inf	NA,0.379409	0.000245075	0.00053734
2	chr9:70409677:CAAAT:C	70409677	NA,C	NA,CAAAT	NA,1	NA,inf	NA,inf	NA,0.379097	0.000244979	0.000537132
2	chr9:70101045:A:G	70101045	NA,G	NA,A	NA,1	NA,-inf	NA,inf	NA,0.441688	0.000244695	0.000535715
2	chr9:70096348:C:T	70096348	NA,T	NA,C	NA,1	NA,-inf	NA,inf	NA,0.434331	0.00024453	0.00053545
2	chr9:70048923:A:G	70048923	NA,G	NA,A	NA,1	NA,inf	NA,inf	NA,0.391648	0.000244426	0.000535063
2	chr9:70779869:T:C	70779869	NA,C	NA,T	NA,1	NA,inf	NA,inf	NA,0.369105	0.00024442	0.000535528
2	chr9:70449454:C:T	70449454	NA,T	NA,C	NA,1	NA,inf	NA,inf	NA,0.369719	0.000244414	0.000535989
2	chr9:70102744:T:C	70102744	NA,C	NA,T	NA,1	NA,-inf	NA,inf	NA,0.440224	0.000244275	0.0005348
2	chr9:70176653:C:A	70176653	NA,A	NA,C	NA,1	NA,inf	NA,inf	NA,0.373004	0.000244269	0.000535671
2	chr9:70573118:T:C	70573118	NA,C	NA,T	NA,1	NA,-inf	NA,inf	NA,0.387798	0.00024408	0.000535404
2	chr9:70101631:C:T	70101631	NA,T	NA,C	NA,1	NA,-inf	NA,inf	NA,0.438297	0.00024373	0.00053361
2	chr9:70908024:AG:A	70908024	NA,A	NA,AG	NA,1	NA,inf	NA,inf	NA,0.379933	0.000243722	0.000534345
2	chr9:70146096:G:A	70146096	A,A	G,G	1,1	inf,inf	inf,inf	0.293648,1.47595	0.000243426	0.000538399
2	chr9:70122843:C:T	70122843	NA,T	NA,C	NA,1	NA,-inf	NA,inf	NA,0.41899	0.000243322	0.000532697
2	chr9:70077044:G:A	70077044	NA,A	NA,G	NA,1	NA,-inf	NA,inf	NA,0.412374	0.000243231	0.000532506
2	chr9:70109459:G:C	70109459	NA,C	NA,G	NA,1	NA,-inf	NA,inf	NA,0.435955	0.000243055	0.000532128
2	chr9:70096885:T:C	70096885	NA,C	NA,T	NA,1	NA,-inf	NA,inf	NA,0.429	0.000243008	0.000532126
2	chr9:70108930:A:G	70108930	NA,G	NA,A	NA,1	NA,-inf	NA,inf	NA,0.435729	0.000242993	0.000531994
2	chr9:70915555:T:C	70915555	C,C	T,T	1,1	inf,-inf	inf,inf	0.522437,0.995877	0.000242967	0.000527122
2	chr9:70849850:G:A	70849850	NA,A	NA,G	NA,1	NA,-inf	NA,inf	NA,0.376861	0.000242657	0.000532607
2	chr9:70398598:C:T	70398598	T,T	C,C	1,1	inf,-inf	inf,inf	0.952982,0.498947	0.00024256	0.000523176
2	chr9:70041092:T:A	70041092	NA,A	NA,T	NA,1	NA,-inf	NA,inf	NA,0.389443	0.000242328	0.000531185
2	chr9:70634413:TATA:T	70634413	NA,T	NA,TATA	NA,1	NA,inf	NA,inf	NA,0.358469	0.000242276	0.000531135
2	chr9:70081478:G:A	70081478	NA,A	NA,G	NA,1	NA,inf	NA,inf	NA,0.381188	0.000242251	0.000530571
2	chr9:70417109:T:C	70417109	C,NA	T,NA	1,NA	inf,NA	inf,NA	1.0842,NA	0.000241983	0.000581769
2	chr9:70529810:C:A	70529810	NA,A	NA,C	NA,1	NA,-inf	NA,inf	NA,0.387622	0.000241816	0.000529981
2	chr9:70636746:G:A	70636746	NA,A	NA,G	NA,1	NA,-inf	NA,inf	NA,0.396498	0.000241312	0.000528981
2	chr9:70591658:C:T	70591658	T,T	C,C	1,1	inf,inf	inf,inf	0.00993627,1.34674	0.000241123	0.000526589
2	chr9:70302504:T:A	70302504	NA,A	NA,T	NA,1	NA,inf	NA,inf	NA,0.422384	0.000241118	0.000528149
2	chr9:70051658:G:C	70051658	C,C	G,G	1,1	-inf,inf	inf,inf	1.36777,0.353408	0.000241112	0.000545002
2	chr9:70636747:G:T	70636747	NA,T	NA,G	NA,1	NA,-inf	NA,inf	NA,0.395403	0.000240997	0.00052829
2	chr9:70693794:A:G	70693794	NA,G	NA,A	NA,1	NA,inf	NA,inf	NA,0.369325	0.000240772	0.000527317
2	chr9:70864233:G:A	70864233	A,A	G,G	1,1	-inf,-inf	inf,inf	1.33797,0.103784	0.000240718	0.000524403
2	chr9:70026211:A:G	70026211	NA,G	NA,A	NA,1	NA,-inf	NA,inf	NA,0.378896	0.000240509	0.000527377
2	chr9:70426747:C:T	70426747	NA,T	NA,C	NA,1	NA,-inf	NA,inf	NA,0.374489	0.000240289	0.00052741
2	chr9:70127454:GTTA:G	70127454	G,G	GTTA,GTTA	1,1	inf,inf	inf,inf	0.545987,1.37323	0.000240258	0.00053884
2	chr9:70637357:T:C	70637357	C,C	T,T	1,1	-inf,-inf	inf,inf	0.675278,0.913569	0.000240152	0.000524022
2	chr9:70497751:G:A	70497751	NA,A	NA,G	NA,1	NA,inf	NA,inf	NA,0.385212	0.000239776	0.000524857
2	chr9:70912393:T:C	70912393	NA,C	NA,T	NA,1	NA,inf	NA,inf	NA,0.353547	0.000239596	0.000525207
2	chr9:70078504:G:A	70078504	NA,A	NA,G	NA,1	NA,-inf	NA,inf	NA,0.384952	0.000239478	0.00052487
2	chr9:70098946:T:G	70098946	NA,G	NA,T	NA,1	NA,-inf	NA,inf	NA,0.422987	0.000239438	0.000524238
2	chr9:70105726:G:A	70105726	NA,A	NA,G	NA,1	NA,-inf	NA,inf	NA,0.42261	0.00023933	0.000523993
2	chr9:70103391:CAT:C	70103391	NA,C	NA,CAT	NA,1	NA,-inf	NA,inf	NA,0.42251	0.000239304	0.000523936
2	chr9:70316275:G:A	70316275	A,A	G,G	1,1	-inf,-inf	inf,inf	0.545283,1.32763	0.000239268	0.000537695
2	chr9:70103596:C:T	70103596	NA,T	NA,C	NA,1	NA,-inf	NA,inf	NA,0.422288	0.000239253	0.000523824
2	chr9:70437075:A:G	70437075	NA,G	NA,A	NA,1	NA,inf	NA,inf	NA,0.35978	0.000239223	0.00052452
2	chr9:70854728:A:C	70854728	NA,C	NA,A	NA,1	NA,inf	NA,inf	NA,0.365441	0.000239139	0.000523922
2	chr9:70017880:T:C	70017880	C,C	T,T	1,1	-inf,inf	inf,inf	1.02538,0.913147	0.000239108	0.000552994
2	chr9:70434388:G:T	70434388	NA,T	NA,G	NA,1	NA,inf	NA,inf	NA,0.359161	0.000239021	0.00052407
2	chr9:70328700:G:A	70328700	NA,A	NA,G	NA,1	NA,-inf	NA,inf	NA,0.368001	0.000238948	0.000524219
2	chr9:70102386:C:G	70102386	NA,G	NA,C	NA,1	NA,-inf	NA,inf	NA,0.414149	0.000238841	0.000523021
2	chr9:70754565:C:T	70754565	NA,T	NA,C	NA,1	NA,-inf	NA,inf	NA,0.386995	0.000238671	0.000523195
2	chr9:70666285:C:T	70666285	T,NA	C,NA	1,NA	inf,NA	inf,NA	0.903044,NA	0.000238584	0.000547955
2	chr9:70691029:G:A	70691029	A,NA	G,NA	1,NA	-inf,NA	inf,NA	0.681228,NA	0.000238582	0.000529045
2	chr9:70771865:T:C	70771865	C,C	T,T	1,1	-inf,inf	inf,inf	0.117403,1.32915	0.000238554	0.000523062
2	chr9:70030948:T:C	70030948	NA,C	NA,T	NA,1	NA,-inf	NA,inf	NA,0.373983	0.000238533	0.000522944
2	chr9:70104031:G:A	70104031	NA,A	NA,G	NA,1	NA,-inf	NA,inf	NA,0.419677	0.00023853	0.000522248
2	chr9:70014387:C:T	70014387	NA,T	NA,C	NA,1	NA,-inf	NA,inf	NA,0.374307	0.000238478	0.000522808
2	chr9:70104995:A:G	70104995	NA,G	NA,A	NA,1	NA,-inf	NA,inf	NA,0.418394	0.000238176	0.000521473
2	chr9:70159824:A:G	70159824	NA,G	NA,A	NA,1	NA,-inf	NA,inf	NA,0.365585	0.000238141	0.000522437
2	chr9:70106694:C:T	70106694	NA,T	NA,C	NA,1	NA,-inf	NA,inf	NA,0.417115	0.00023783	0.000520718
2	chr9:70108308:T:C	70108308	NA,C	NA,T	NA,1	NA,-inf	NA,inf	NA,0.417095	0.000237824	0.000520706
2	chr9:70103431:C:T	70103431	NA,T	NA,C	NA,1	NA,inf	NA,inf	NA,0.347716	0.000237789	0.000521695
2	chr9:70166280:C:T	70166280	NA,T	NA,C	NA,1	NA,inf	NA,inf	NA,0.378648	0.000237755	0.000519015
2	chr9:70298560:T:C	70298560	NA,C	NA,T	NA,1	NA,inf	NA,inf	NA,0.362224	0.000237484	0.000519795
2	chr9:70471285:G:A	70471285	NA,A	NA,G	NA,1	NA,inf	NA,inf	NA,0.355041	0.000237462	0.000520673
2	chr9:70034289:A:G	70034289	NA,G	NA,A	NA,1	NA,-inf	NA,inf	NA,0.36887	0.000237389	0.000520505
2	chr9:70471921:A:T	70471921	NA,T	NA,A	NA,1	NA,inf	NA,inf	NA,0.35464	0.000237343	0.000520412
2	chr9:70465814:C:T	70465814	NA,T	NA,C	NA,1	NA,inf	NA,inf	NA,0.354197	0.000237218	0.000520136
2	chr9:70108293:A:G	70108293	NA,G	NA,A	NA,1	NA,-inf	NA,inf	NA,0.414797	0.0002372	0.000519344
2	chr9:70106362:T:TC	70106362	NA,TC	NA,T	NA,1	NA,-inf	NA,inf	NA,0.41467	0.000237168	0.000519274
2	chr9:70469566:C:T	70469566	NA,T	NA,C	NA,1	NA,inf	NA,inf	NA,0.353833	0.000237114	0.00051991
2	chr9:70263842:A:T	70263842	NA,T	NA,A	NA,1	NA,-inf	NA,inf	NA,0.383684	0.000236897	0.000519089
2	chr9:70389074:A:G	70389074	G,G	A,A	1,1	inf,inf	inf,inf	3.03638,0.64467	0.000236853	0.00265671
2	chr9:69992124:T:A	69992124	NA,A	NA,T	NA,1	NA,-inf	NA,inf	NA,0.368459	0.00023669	0.000518894
2	chr9:70106093:T:C	70106093	NA,C	NA,T	NA,1	NA,-inf	NA,inf	NA,0.412261	0.000236522	0.000517861
2	chr9:70482905:A:G	70482905	NA,G	NA,A	NA,1	NA,inf	NA,inf	NA,0.362917	0.0002365	0.000518245
2	chr9:70098004:C:A	70098004	NA,A	NA,C	NA,1	NA,-inf	NA,inf	NA,0.405323	0.000236438	0.00051777
2	chr9:70594473:C:T	70594473	NA,T	NA,C	NA,1	NA,inf	NA,inf	NA,0.355639	0.000236235	0.000517289
2	chr9:70389727:C:T	70389727	NA,T	NA,C	NA,1	NA,-inf	NA,inf	NA,0.356078	0.000236219	0.0005175
2	chr9:70179311:G:C	70179311	NA,C	NA,G	NA,1	NA,inf	NA,inf	NA,0.346705	0.00023601	0.000517556
2	chr9:69933165:A:G	69933165	G,G	A,A	1,1	inf,-inf	inf,inf	0.936966,0.516345	0.000235966	0.000508489
2	chr9:70107832:A:C	70107832	NA,C	NA,A	NA,1	NA,-inf	NA,inf	NA,0.409764	0.000235852	0.0005164
2	chr9:70163410:T:C	70163410	NA,C	NA,T	NA,1	NA,inf	NA,inf	NA,0.346062	0.000235826	0.000517153
2	chr9:70645730:G:A	70645730	NA,A	NA,G	NA,1	NA,-inf	NA,inf	NA,0.373933	0.000235712	0.000516988
2	chr9:70106659:A:G	70106659	NA,G	NA,A	NA,1	NA,-inf	NA,inf	NA,0.408639	0.000235556	0.000515752
2	chr9:70751644:A:C	70751644	NA,C	NA,A	NA,1	NA,-inf	NA,inf	NA,0.362644	0.000235541	0.000516255
2	chr9:70107313:G:A	70107313	NA,A	NA,G	NA,1	NA,-inf	NA,inf	NA,0.408382	0.000235484	0.000515597
2	chr9:70577058:G:C	70577058	C,C	G,G	1,1	inf,inf	inf,inf	3.91689,0.00330475	0.000235429	0.00744182
2	chr9:70544202:C:T	70544202	NA,T	NA,C	NA,1	NA,inf	NA,inf	NA,0.351514	0.000235396	0.000515881
2	chr9:70804964:T:C	70804964	NA,C	NA,T	NA,1	NA,-inf	NA,inf	NA,0.361105	0.000235373	0.000515918
2	chr9:70532662:G:A	70532662	NA,A	NA,G	NA,1	NA,inf	NA,inf	NA,0.353136	0.00023523	0.000515242
2	chr9:70104051:C:T	70104051	NA,T	NA,C	NA,1	NA,-inf	NA,inf	NA,0.406895	0.00023509	0.000514734
2	chr9:70510590:G:C	70510590	NA,C	NA,G	NA,1	NA,-inf	NA,inf	NA,0.357365	0.000234923	0.000515223
2	chr9:70103667:C:T	70103667	NA,T	NA,C	NA,1	NA,-inf	NA,inf	NA,0.406253	0.000234922	0.000514368
2	chr9:70434392:C:T	70434392	NA,T	NA,C	NA,1	NA,inf	NA,inf	NA,0.344629	0.000234889	0.000515013
2	chr9:70069074:G:A	70069074	A,A	G,G	1,1	-inf,inf	inf,inf	1.38407,0.303137	0.000234684	0.000530502
2	chr9:70124950:A:G	70124950	NA,G	NA,A	NA,1	NA,-inf	NA,inf	NA,0.384377	0.000234635	0.000513895
2	chr9:70802140:GGAAAGGA:G	70802140	NA,G	NA,GGAAAGGA	NA,1	NA,inf	NA,inf	NA,0.35947	0.000234529	0.000513744
2	chr9:70802050:A:C	70802050	NA,C	NA,A	NA,1	NA,inf	NA,inf	NA,0.347497	0.000234482	0.00051408
2	chr9:70121069:C:T	70121069	NA,T	NA,C	NA,1	NA,-inf	NA,inf	NA,0.383687	0.000234451	0.000513493
2	chr9:70803636:A:G	70803636	NA,G	NA,A	NA,1	NA,inf	NA,inf	NA,0.338609	0.000234302	0.000513319
2	chr9:70105366:C:T	70105366	NA,T	NA,C	NA,1	NA,-inf	NA,inf	NA,0.403908	0.000234301	0.000513013
2	chr9:70202359:C:T	70202359	NA,T	NA,C	NA,1	NA,-inf	NA,inf	NA,0.351772	0.000234269	0.000513939
2	chr9:69955732:A:G	69955732	NA,G	NA,A	NA,1	NA,-inf	NA,inf	NA,0.357862	0.000233963	0.000512968
2	chr9:70834129:G:A	70834129	NA,A	NA,G	NA,1	NA,-inf	NA,inf	NA,0.348485	0.000233546	0.000512225
2	chr9:70281262:G:A	70281262	A,NA	G,NA	1,NA	inf,NA	inf,NA	0.578351,NA	0.000233457	0.000508207
2	chr9:70187318:C:G	70187318	G,G	C,C	1,1	inf,inf	inf,inf	0.480045,1.38212	0.000233285	0.000523661
2	chr9:70764751:T:C	70764751	NA,C	NA,T	NA,1	NA,-inf	NA,inf	NA,0.358392	0.000232557	0.000509494
2	chr9:70472101:T:C	70472101	NA,C	NA,T	NA,1	NA,-inf	NA,inf	NA,0.328589	0.000232519	0.000509447
2	chr9:70434910:T:A	70434910	NA,A	NA,T	NA,1	NA,-inf	NA,inf	NA,0.329447	0.000232411	0.000509185
2	chr9:70550739:T:C	70550739	NA,C	NA,T	NA,1	NA,inf	NA,inf	NA,0.328154	0.000232322	0.000509529
2	chr9:70264388:G:A	70264388	NA,A	NA,G	NA,1	NA,-inf	NA,inf	NA,0.382386	0.000232255	0.000508379
2	chr9:70546350:G:A	70546350	NA,A	NA,G	NA,1	NA,inf	NA,inf	NA,0.339402	0.000232098	0.000508663
2	chr9:70050233:G:GA	70050233	GA,GA	G,G	1,1	-inf,inf	inf,inf	1.47855,0.092579	0.000232088	0.000525473
2	chr9:70406902:A:G	70406902	NA,G	NA,A	NA,1	NA,-inf	NA,inf	NA,0.353942	0.000232077	0.000508645
2	chr9:70444263:C:T	70444263	NA,T	NA,C	NA,1	NA,inf	NA,inf	NA,0.343387	0.000232046	0.000508512
2	chr9:70868214:T:C	70868214	C,C	T,T	1,1	-inf,inf	inf,inf	0.875346,0.373164	0.000231825	0.000489596
2	chr9:70827808:C:T	70827808	T,T	C,C	1,1	-inf,inf	inf,inf	0.887835,0.340377	0.000231785	0.000488871
2	chr9:70182205:C:T	70182205	NA,T	NA,C	NA,1	NA,inf	NA,inf	NA,0.355228	0.000231772	0.000507194
2	chr9:70470371:G:A	70470371	NA,A	NA,G	NA,1	NA,-inf	NA,inf	NA,0.351969	0.000231316	0.000506651
2	chr9:70763581:T:C	70763581	C,NA	T,NA	1,NA	inf,NA	inf,NA	0.843726,NA	0.000231049	0.000525481
2	chr9:70250882:C:T	70250882	NA,T	NA,C	NA,1	NA,-inf	NA,inf	NA,0.36536	0.000230906	0.00050557
2	chr9:70752586:CAAT:C	70752586	NA,C	NA,CAAT	NA,1	NA,-inf	NA,inf	NA,0.355524	0.00023086	0.000506344
2	chr9:70544770:T:A	70544770	NA,A	NA,T	NA,1	NA,inf	NA,inf	NA,0.333093	0.000230824	0.000505694
2	chr9:70621937:A:G	70621937	NA,G	NA,A	NA,1	NA,-inf	NA,inf	NA,0.346024	0.000230795	0.000506158
2	chr9:70220165:G:A	70220165	A,A	G,G	1,1	inf,inf	inf,inf	0.453311,1.29829	0.000230745	0.000517585
2	chr9:70528571:C:T	70528571	NA,T	NA,C	NA,1	NA,-inf	NA,inf	NA,0.351563	0.000230696	0.000505255
2	chr9:70523828:C:T	70523828	NA,T	NA,C	NA,1	NA,-inf	NA,inf	NA,0.347633	0.00023063	0.000505494
2	chr9:70799448:T:C	70799448	NA,C	NA,T	NA,1	NA,inf	NA,inf	NA,0.332949	0.000230546	0.000505442
2	chr9:70912372:T:C	70912372	NA,C	NA,T	NA,1	NA,inf	NA,inf	NA,0.335839	0.000230545	0.000505328
2	chr9:70747010:A:T	70747010	NA,T	NA,A	NA,1	NA,-inf	NA,inf	NA,0.343601	0.000230398	0.000504994
2	chr9:69969643:A:G	69969643	NA,G	NA,A	NA,1	NA,inf	NA,inf	NA,0.337203	0.000230368	0.000504874
2	chr9:70506525:C:T	70506525	NA,T	NA,C	NA,1	NA,-inf	NA,inf	NA,0.349139	0.000230306	0.00050484
2	chr9:70675276:T:C	70675276	NA,C	NA,T	NA,1	NA,-inf	NA,inf	NA,0.349369	0.000230222	0.000504649
2	chr9:70349048:TTTAA:T	70349048	T,T	TTTAA,TTTAA	1,1	-inf,-inf	inf,inf	0.643617,1.24818	0.000229997	0.000519988
2	chr9:70556286:T:C	70556286	NA,C	NA,T	NA,1	NA,-inf	NA,inf	NA,0.345997	0.000229878	0.000504706
2	chr9:70765213:T:G	70765213	NA,G	NA,T	NA,1	NA,-inf	NA,inf	NA,0.347112	0.000229564	0.000502947
2	chr9:70856732:C:T	70856732	NA,T	NA,C	NA,1	NA,inf	NA,inf	NA,0.340055	0.000229542	0.000502912
2	chr9:70668239:T:C	70668239	NA,C	NA,T	NA,1	NA,inf	NA,inf	NA,0.321002	0.000229437	0.000502822
2	chr9:70244708:C:T	70244708	T,T	C,C	1,1	-inf,-inf	inf,inf	0.571361,1.29786	0.000229396	0.0005162
2	chr9:70280426:A:G	70280426	NA,G	NA,A	NA,1	NA,inf	NA,inf	NA,0.341357	0.000229322	0.000502271
2	chr9:70644664:C:T	70644664	NA,T	NA,C	NA,1	NA,inf	NA,inf	NA,0.313222	0.000229293	0.000502671
2	chr9:70805821:C:A	70805821	NA,A	NA,C	NA,1	NA,inf	NA,inf	NA,0.337453	0.000229178	0.00050196
2	chr9:70215734:G:A	70215734	A,A	G,G	1,1	inf,inf	inf,inf	0.56708,1.2996	0.000229158	0.000515542
2	chr9:70037527:A:T	70037527	NA,T	NA,A	NA,1	NA,inf	NA,inf	NA,0.330868	0.000228951	0.000501235
2	chr9:70686981:C:T	70686981	NA,T	NA,C	NA,1	NA,-inf	NA,inf	NA,0.341948	0.000228877	0.000501499
2	chr9:70185890:G:A	70185890	NA,A	NA,G	NA,1	NA,inf	NA,inf	NA,0.32877	0.000228738	0.000501202
2	chr9:70506951:A:G	70506951	NA,G	NA,A	NA,1	NA,-inf	NA,inf	NA,0.342944	0.000228687	0.000501293
2	chr9:70046117:C:T	70046117	NA,T	NA,C	NA,1	NA,inf	NA,inf	NA,0.31198	0.000228596	0.000501123
2	chr9:70106373:A:G	70106373	NA,G	NA,A	NA,1	NA,-inf	NA,inf	NA,0.375048	0.000228545	0.00050052
2	chr9:70485570:A:C	70485570	NA,C	NA,A	NA,1	NA,-inf	NA,inf	NA,0.334655	0.000228426	0.00050127
2	chr9:70834979:G:A	70834979	NA,A	NA,G	NA,1	NA,-inf	NA,inf	NA,0.349607	0.000228243	0.000500258
2	chr9:70895380:G:A	70895380	NA,A	NA,G	NA,1	NA,-inf	NA,inf	NA,0.335556	0.000228084	0.000499935
2	chr9:70332994:A:T	70332994	T,T	A,A	1,1	-inf,-inf	inf,inf	0.615805,1.26002	0.00022805	0.000514734
2	chr9:70739020:C:A	70739020	NA,A	NA,C	NA,1	NA,-inf	NA,inf	NA,0.334521	0.000228018	0.000499782
2	chr9:70017237:A:G	70017237	NA,G	NA,A	NA,1	NA,inf	NA,inf	NA,0.326722	0.000227975	0.00050027
2	chr9:70663689:G:T	70663689	NA,T	NA,G	NA,1	NA,-inf	NA,inf	NA,0.341192	0.000227958	0.000499819
2	chr9:69962463:A:C	69962463	NA,C	NA,A	NA,1	NA,inf	NA,inf	NA,0.327479	0.00022787	0.000499424
2	chr9:69982480:C:T	69982480	NA,T	NA,C	NA,1	NA,-inf	NA,inf	NA,0.334753	0.000227648	0.000499078
2	chr9:70480123:T:C	70480123	NA,C	NA,T	NA,1	NA,inf	NA,inf	NA,0.331266	0.000227536	0.000498305
2	chr9:70667516:C:A	70667516	NA,A	NA,C	NA,1	NA,inf	NA,inf	NA,0.307195	0.000227456	0.000498565
2	chr9:70295968:C:T	70295968	NA,T	NA,C	NA,1	NA,inf	NA,inf	NA,0.328939	0.000227448	0.00049837
2	chr9:70863842:G:A	70863842	NA,A	NA,G	NA,1	NA,inf	NA,inf	NA,0.331597	0.000227339	0.000497918
2	chr9:70879786:T:C	70879786	NA,C	NA,T	NA,1	NA,-inf	NA,inf	NA,0.33861	0.000227327	0.000498412
2	chr9:70015875:C:G	70015875	G,G	C,C	1,1	-inf,-inf	inf,inf	0.827901,0.621785	0.000227143	0.000487618
2	chr9:70456507:A:G	70456507	NA,G	NA,A	NA,1	NA,-inf	NA,inf	NA,0.329867	0.00022698	0.000497246
2	chr9:70138045:C:A	70138045	NA,A	NA,C	NA,1	NA,-inf	NA,inf	NA,0.342084	0.000226942	0.000496864
2	chr9:70151325:T:C	70151325	NA,C	NA,T	NA,1	NA,-inf	NA,inf	NA,0.34204	0.000226932	0.000496842
2	chr9:70198869:C:A	70198869	NA,A	NA,C	NA,1	NA,-inf	NA,inf	NA,0.333987	0.000226907	0.000497418
2	chr9:70146528:C:G	70146528	NA,G	NA,C	NA,1	NA,-inf	NA,inf	NA,0.341828	0.000226877	0.000496722
2	chr9:70454636:G:A	70454636	NA,A	NA,G	NA,1	NA,-inf	NA,inf	NA,0.329328	0.000226841	0.000496944
2	chr9:70150754:C:T	70150754	NA,T	NA,C	NA,1	NA,-inf	NA,inf	NA,0.341356	0.000226758	0.000496462
2	chr9:70140821:A:T	70140821	NA,T	NA,A	NA,1	NA,-inf	NA,inf	NA,0.341356	0.000226758	0.000496462
2	chr9:70101546:A:G	70101546	NA,G	NA,A	NA,1	NA,inf	NA,inf	NA,0.307842	0.000226756	0.000497472
2	chr9:70827497:C:T	70827497	T,T	C,C	1,1	-inf,inf	inf,inf	1.23682,0.310622	0.000226645	0.000497084
2	chr9:70107171:G:A	70107171	NA,A	NA,G	NA,1	NA,-inf	NA,inf	NA,0.367623	0.000226616	0.000496306
2	chr9:70141848:A:G	70141848	NA,G	NA,A	NA,1	NA,inf	NA,inf	NA,0.305474	0.000226549	0.000496896
2	chr9:70860029:A:G	70860029	G,G	A,A	1,1	-inf,-inf	inf,inf	1.31692,0.038459	0.000226504	0.000493258
2	chr9:70482881:G:A	70482881	NA,A	NA,G	NA,1	NA,-inf	NA,inf	NA,0.331281	0.000226483	0.000496305
2	chr9:70146666:C:A	70146666	NA,A	NA,C	NA,1	NA,-inf	NA,inf	NA,0.340255	0.00022648	0.000495856
2	chr9:70889362:A:G	70889362	NA,G	NA,A	NA,1	NA,-inf	NA,inf	NA,0.317749	0.000226452	0.000497049
2	chr9:70546644:A:G	70546644	NA,G	NA,A	NA,1	NA,-inf	NA,inf	NA,0.328851	0.000226419	0.000496487
2	chr9:70476992:C:A	70476992	NA,A	NA,C	NA,1	NA,inf	NA,inf	NA,0.313989	0.000226276	0.000496148
2	chr9:70504110:G:A	70504110	A,NA	G,NA	1,NA	inf,NA	inf,NA	0.434026,NA	0.000226276	0.000486362
2	chr9:70314207:A:G	70314207	NA,G	NA,A	NA,1	NA,inf	NA,inf	NA,0.326166	0.000226248	0.000495483
2	chr9:70790387:T:C	70790387	NA,C	NA,T	NA,1	NA,-inf	NA,inf	NA,0.327032	0.000225891	0.00049558
2	chr9:69988887:T:C	69988887	NA,C	NA,T	NA,1	NA,inf	NA,inf	NA,0.327731	0.00022575	0.000494005
2	chr9:70518090:G:C	70518090	NA,C	NA,G	NA,1	NA,-inf	NA,inf	NA,0.330791	0.00022559	0.00049451
2	chr9:70486254:T:A	70486254	NA,A	NA,T	NA,1	NA,inf	NA,inf	NA,0.336724	0.000225502	0.000493584
2	chr9:69956110:C:G	69956110	NA,G	NA,C	NA,1	NA,-inf	NA,inf	NA,0.32876	0.000225456	0.000494336
2	chr9:69991238:T:C	69991238	NA,C	NA,T	NA,1	NA,-inf	NA,inf	NA,0.326969	0.000225444	0.000494506
2	chr9:70684247:T:C	70684247	NA,C	NA,T	NA,1	NA,inf	NA,inf	NA,0.305713	0.000225401	0.000493985
2	chr9:70316453:TA:T	70316453	T,T	TA,TA	1,1	-inf,-inf	inf,inf	1.41948,0.989947	0.00022516	0.000583451
2	chr9:70478883:G:A	70478883	NA,A	NA,G	NA,1	NA,-inf	NA,inf	NA,0.327189	0.000225155	0.000493501
2	chr9:70063302:A:G	70063302	NA,G	NA,A	NA,1	NA,-inf	NA,inf	NA,0.343871	0.000224988	0.000492694
2	chr9:70792138:C:A	70792138	NA,A	NA,C	NA,1	NA,-inf	NA,inf	NA,0.32228	0.000224831	0.000493252
2	chr9:70607625:G:A	70607625	NA,A	NA,G	NA,1	NA,-inf	NA,inf	NA,0.334946	0.000224727	0.000492083
2	chr9:70208708:T:C	70208708	NA,C	NA,T	NA,1	NA,-inf	NA,inf	NA,0.330133	0.000224597	0.000492176
2	chr9:70236692:T:C	70236692	NA,C	NA,T	NA,1	NA,-inf	NA,inf	NA,0.329813	0.000224518	0.000492003
2	chr9:70853097:T:A	70853097	A,A	T,T	1,1	-inf,-inf	inf,inf	1.25502,0.241492	0.000224275	0.000492007
2	chr9:70162162:C:T	70162162	NA,T	NA,C	NA,1	NA,-inf	NA,inf	NA,0.32862	0.000224223	0.000491359
2	chr9:70250541:G:A	70250541	NA,A	NA,G	NA,1	NA,-inf	NA,inf	NA,0.328463	0.000224184	0.000491273
2	chr9:70252769:C:T	70252769	NA,T	NA,C	NA,1	NA,-inf	NA,inf	NA,0.328463	0.000224184	0.000491273
2	chr9:70843640:T:G	70843640	NA,G	NA,T	NA,1	NA,inf	NA,inf	NA,0.311052	0.000224066	0.00049116
2	chr9:70119278:A:C	70119278	C,C	A,A	1,1	inf,inf	inf,inf	0.509948,1.31854	0.00022406	0.000502046
2	chr9:70253713:C:A	70253713	NA,A	NA,C	NA,1	NA,-inf	NA,inf	NA,0.327699	0.000223996	0.000490861
2	chr9:70137750:C:T	70137750	T,NA	C,NA	1,NA	inf,NA	inf,NA	0.432554,NA	0.00022385	0.000482659
2	chr9:70254128:C:G	70254128	G,G	C,C	1,1	-inf,-inf	inf,inf	0.577483,1.27954	0.000223805	0.000503833
2	chr9:70418830:G:A	70418830	NA,A	NA,G	NA,1	NA,-inf	NA,inf	NA,0.329415	0.000223723	0.000490037
2	chr9:70195157:AT:A	70195157	NA,A	NA,AT	NA,1	NA,-inf	NA,inf	NA,0.326324	0.00022368	0.000490176
2	chr9:70526878:C:T	70526878	NA,T	NA,C	NA,1	NA,-inf	NA,inf	NA,0.32321	0.000223652	0.000490222
2	chr9:70140391:G:A	70140391	NA,A	NA,G	NA,1	NA,-inf	NA,inf	NA,0.336539	0.000223568	0.000489555
2	chr9:70922484:T:C	70922484	C,C	T,T	1,1	-inf,inf	inf,inf	1.15751,0.368626	0.000223523	0.000493184
2	chr9:70245086:G:A	70245086	A,A	G,G	1,1	-inf,-inf	inf,inf	0.561957,1.28734	0.000223502	0.000502685
2	chr9:70761853:C:T	70761853	NA,T	NA,C	NA,1	NA,-inf	NA,inf	NA,0.326285	0.000223431	0.000490043
2	chr9:70467496:T:C	70467496	NA,C	NA,T	NA,1	NA,-inf	NA,inf	NA,0.319317	0.000223165	0.000489138
2	chr9:70876712:A:G	70876712	NA,G	NA,A	NA,1	NA,-inf	NA,inf	NA,0.314925	0.000223128	0.000489262
2	chr9:70761078:TACC:T	70761078	NA,T	NA,TACC	NA,1	NA,inf	NA,inf	NA,0.290076	0.000222985	0.000488808
2	chr9:70001673:C:T	70001673	NA,T	NA,C	NA,1	NA,inf	NA,inf	NA,0.300963	0.000222944	0.000488821
2	chr9:70465671:G:A	70465671	NA,A	NA,G	NA,1	NA,-inf	NA,inf	NA,0.318396	0.000222939	0.000488644
2	chr9:70472773:A:G	70472773	NA,G	NA,A	NA,1	NA,-inf	NA,inf	NA,0.31839	0.000222938	0.000488641
2	chr9:70245690:CTG:C	70245690	C,C	CTG,CTG	1,1	-inf,-inf	inf,inf	0.566078,1.28301	0.000222771	0.000501167
2	chr9:70503082:A:G	70503082	NA,G	NA,A	NA,1	NA,inf	NA,inf	NA,0.320283	0.000222733	0.000487629
2	chr9:70396744:T:C	70396744	NA,C	NA,T	NA,1	NA,-inf	NA,inf	NA,0.330313	0.000222675	0.000487876
2	chr9:70485053:T:C	70485053	NA,C	NA,T	NA,1	NA,-inf	NA,inf	NA,0.291516	0.000222653	0.000487872
2	chr9:70059837:C:A	70059837	NA,A	NA,C	NA,1	NA,-inf	NA,inf	NA,0.318568	0.000222427	0.000487472
2	chr9:70250407:T:C	70250407	C,C	T,T	1,1	-inf,-inf	inf,inf	0.539663,1.29639	0.000222422	0.000499592
2	chr9:69933897:T:C	69933897	NA,C	NA,T	NA,1	NA,-inf	NA,inf	NA,0.317169	0.000222406	0.00048766
2	chr9:70297301:C:G	70297301	G,NA	C,NA	1,NA	inf,NA	inf,NA	0.852012,NA	0.000222405	0.000509402
2	chr9:70060484:A:T	70060484	NA,T	NA,A	NA,1	NA,-inf	NA,inf	NA,0.317688	0.000222214	0.000487004
2	chr9:70058142:G:A	70058142	NA,A	NA,G	NA,1	NA,-inf	NA,inf	NA,0.317492	0.000222167	0.000486901
2	chr9:70058757:C:T	70058757	NA,T	NA,C	NA,1	NA,-inf	NA,inf	NA,0.317139	0.000222081	0.000486713
2	chr9:70696876:C:T	70696876	T,T	C,C	1,1	inf,inf	inf,inf	0.648652,0.554239	0.000221966	0.000467881
2	chr9:70756402:A:C	70756402	NA,C	NA,A	NA,1	NA,inf	NA,inf	NA,0.308783	0.000221773	0.000485908
2	chr9:70521421:G:A	70521421	NA,A	NA,G	NA,1	NA,inf	NA,inf	NA,0.298099	0.000221741	0.000486093
2	chr9:70039475:G:A	70039475	NA,A	NA,G	NA,1	NA,inf	NA,inf	NA,0.292238	0.000221731	0.000486288
2	chr9:70331415:AAAAC:A	70331415	A,A	AAAAC,AAAAC	1,1	-inf,-inf	inf,inf	0.645811,1.22571	0.000221725	0.000501483
2	chr9:70068385:A:G	70068385	NA,G	NA,A	NA,1	NA,inf	NA,inf	NA,0.29592	0.00022172	0.000485995
2	chr9:70343321:T:A	70343321	A,A	T,T	1,1	-inf,-inf	inf,inf	0.607953,1.24704	0.000221595	0.000499959
2	chr9:70671480:T:C	70671480	NA,C	NA,T	NA,1	NA,inf	NA,inf	NA,0.283031	0.000221472	0.000485529
2	chr9:70889449:C:A	70889449	NA,A	NA,C	NA,1	NA,inf	NA,inf	NA,0.292464	0.000221443	0.000485523
2	chr9:70644000:G:A	70644000	NA,A	NA,G	NA,1	NA,inf	NA,inf	NA,0.311938	0.000221339	0.000484828
2	chr9:69964947:A:G	69964947	NA,G	NA,A	NA,1	NA,inf	NA,inf	NA,0.283295	0.000221305	0.000485012
2	chr9:70508158:A:G	70508158	NA,G	NA,A	NA,1	NA,inf	NA,inf	NA,0.313902	0.0002212	0.000484287
2	chr9:70124562:C:T	70124562	T,T	C,C	1,1	inf,inf	inf,inf	0.453724,1.36934	0.000221196	0.000493557
2	chr9:70751584:C:T	70751584	NA,T	NA,C	NA,1	NA,-inf	NA,inf	NA,0.321664	0.00022119	0.000484519
2	chr9:70377484:G:A	70377484	NA,A	NA,G	NA,1	NA,inf	NA,inf	NA,0.302934	0.000221156	0.00048412
2	chr9:70871935:G:A	70871935	NA,A	NA,G	NA,1	NA,inf	NA,inf	NA,0.296468	0.000220901	0.000484146
2	chr9:70380989:A:G	70380989	NA,G	NA,A	NA,1	NA,inf	NA,inf	NA,0.301648	0.000220872	0.0004835
2	chr9:70057759:G:A	70057759	NA,A	NA,G	NA,1	NA,inf	NA,inf	NA,0.292971	0.000220865	0.000484128
2	chr9:70845568:G:A	70845568	NA,A	NA,G	NA,1	NA,-inf	NA,inf	NA,0.293107	0.000220423	0.000483285
2	chr9:70683206:C:T	70683206	NA,T	NA,C	NA,1	NA,-inf	NA,inf	NA,0.309345	0.000220226	0.000482743
2	chr9:70794186:T:G	70794186	G,G	T,T	1,1	inf,inf	inf,inf	0.988784,0.866925	0.000220208	0.000507667
2	chr9:70097640:A:C	70097640	NA,C	NA,A	NA,1	NA,-inf	NA,inf	NA,0.32651	0.000220137	0.00048221
2	chr9:70348430:G:A	70348430	NA,A	NA,G	NA,1	NA,-inf	NA,inf	NA,0.31443	0.000220097	0.000481943
2	chr9:70661090:T:C	70661090	C,NA	T,NA	1,NA	inf,NA	inf,NA	0.529717,NA	0.000219973	0.000480509
2	chr9:70187110:T:A	70187110	A,A	T,T	1,1	inf,inf	inf,inf	0.898017,1.22735	0.000219963	0.000519559
2	chr9:69983745:C:T	69983745	NA,T	NA,C	NA,1	NA,-inf	NA,inf	NA,0.308507	0.000219918	0.000482066
2	chr9:70505358:T:G	70505358	NA,G	NA,T	NA,1	NA,inf	NA,inf	NA,0.308487	0.00021991	0.000481474
2	chr9:70645766:A:T	70645766	T,T	A,A	1,1	inf,inf	inf,inf	1.12068,0.300538	0.00021986	0.000480189
2	chr9:70798356:C:G	70798356	NA,G	NA,C	NA,1	NA,inf	NA,inf	NA,0.301937	0.000219797	0.000481536
2	chr9:70842018:C:A	70842018	NA,A	NA,C	NA,1	NA,-inf	NA,inf	NA,0.289717	0.00021958	0.000481438
2	chr9:69944230:C:T	69944230	NA,T	NA,C	NA,1	NA,-inf	NA,inf	NA,0.301492	0.000219443	0.00048115
2	chr9:70349851:A:G	70349851	G,G	A,A	1,1	-inf,-inf	inf,inf	0.629666,1.22799	0.000219376	0.000495626
2	chr9:70048768:C:G	70048768	NA,G	NA,C	NA,1	NA,-inf	NA,inf	NA,0.297067	0.000219185	0.000481148
2	chr9:70595109:C:T	70595109	NA,T	NA,C	NA,1	NA,inf	NA,inf	NA,0.285779	0.000219182	0.000480636
2	chr9:70795748:T:C	70795748	C,C	T,T	1,1	-inf,-inf	inf,inf	0.537416,0.992061	0.000219153	0.000482006
2	chr9:70115963:C:T	70115963	NA,T	NA,C	NA,1	NA,inf	NA,inf	NA,0.276585	0.000219121	0.000480228
2	chr9:70297540:A:G	70297540	NA,G	NA,A	NA,1	NA,-inf	NA,inf	NA,0.307116	0.000219027	0.000479984
2	chr9:70616855:C:T	70616855	NA,T	NA,C	NA,1	NA,-inf	NA,inf	NA,0.297738	0.000219025	0.000480312
2	chr9:70522197:T:C	70522197	NA,C	NA,T	NA,1	NA,inf	NA,inf	NA,0.279724	0.000218979	0.000479356
2	chr9:70198853:A:G	70198853	G,NA	A,NA	1,NA	inf,NA	inf,NA	0.8398,NA	0.000218968	0.000501234
2	chr9:70355355:G:T	70355355	NA,T	NA,G	NA,1	NA,-inf	NA,inf	NA,0.306848	0.000218964	0.000479847
2	chr9:70302220:G:A	70302220	NA,A	NA,G	NA,1	NA,inf	NA,inf	NA,0.296443	0.000218954	0.000479554
2	chr9:69950921:T:C	69950921	NA,C	NA,T	NA,1	NA,-inf	NA,inf	NA,0.298901	0.000218833	0.000479814
2	chr9:70584350:T:C	70584350	NA,C	NA,T	NA,1	NA,-inf	NA,inf	NA,0.30128	0.00021878	0.000479669
2	chr9:70198476:C:T	70198476	T,T	C,C	1,1	inf,inf	inf,inf	0.550193,1.28031	0.000218649	0.000491453
2	chr9:70589180:T:C	70589180	C,C	T,T	1,1	inf,inf	inf,inf	0.127454,1.23969	0.0002186	0.00047843
2	chr9:70898432:T:G	70898432	G,G	T,T	1,1	-inf,-inf	inf,inf	0.921781,0.628004	0.000218587	0.000481361
2	chr9:70054527:A:G	70054527	NA,G	NA,A	NA,1	NA,-inf	NA,inf	NA,0.29917	0.000218538	0.000479272
2	chr9:70491690:A:G	70491690	G,G	A,A	1,1	inf,inf	inf,inf	4.22906,0.89265	0.00021839	0.0337093
2	chr9:70378355:T:G	70378355	NA,G	NA,T	NA,1	NA,inf	NA,inf	NA,0.291097	0.000218365	0.000478035
2	chr9:70512744:C:T	70512744	NA,T	NA,C	NA,1	NA,-inf	NA,inf	NA,0.30064	0.000218333	0.000478612
2	chr9:70772186:T:C	70772186	NA,C	NA,T	NA,1	NA,-inf	NA,inf	NA,0.302192	0.000218278	0.000478265
2	chr9:70524896:TA:T	70524896	NA,T	NA,TA	NA,1	NA,-inf	NA,inf	NA,0.301129	0.000218211	0.000477978
2	chr9:70751666:A:G	70751666	NA,G	NA,A	NA,1	NA,-inf	NA,inf	NA,0.308092	0.000218066	0.000477699
2	chr9:70305613:AG:A	70305613	A,NA	AG,NA	1,NA	inf,NA	inf,NA	0.83641,NA	0.000218064	0.000499074
2	chr9:70378620:C:T	70378620	NA,T	NA,C	NA,1	NA,inf	NA,inf	NA,0.279457	0.000218048	0.000478106
2	chr9:70503549:T:A	70503549	NA,A	NA,T	NA,1	NA,inf	NA,inf	NA,0.300233	0.00021798	0.000477265
2	chr9:70015963:A:C	70015963	C,C	A,A	1,1	-inf,-inf	inf,inf	0.793471,0.635323	0.000217856	0.000467937
2	chr9:70847163:C:T	70847163	T,T	C,C	1,1	-inf,inf	inf,inf	1.28887,0.163486	0.000217843	0.00047766
2	chr9:69926848:C:T	69926848	NA,T	NA,C	NA,1	NA,-inf	NA,inf	NA,0.29751	0.00021774	0.00047743
2	chr9:70401457:C:T	70401457	NA,T	NA,C	NA,1	NA,-inf	NA,inf	NA,0.296063	0.000217613	0.000476984
2	chr9:70401197:A:C	70401197	NA,C	NA,A	NA,1	NA,-inf	NA,inf	NA,0.295572	0.0002175	0.000476737
2	chr9:70148907:T:C	70148907	NA,C	NA,T	NA,1	NA,inf	NA,inf	NA,0.281941	0.000217462	0.000476475
2	chr9:70849214:G:A	70849214	NA,A	NA,G	NA,1	NA,-inf	NA,inf	NA,0.28073	0.000217462	0.000476798
2	chr9:70284173:C:T	70284173	T,T	C,C	1,1	-inf,-inf	inf,inf	0.585513,1.24835	0.000217343	0.000489714
2	chr9:70456020:G:A	70456020	NA,A	NA,G	NA,1	NA,inf	NA,inf	NA,0.276289	0.000217219	0.000476343
2	chr9:69961217:T:C	69961217	C,C	T,T	1,1	inf,inf	inf,inf	1.10178,0.0227368	0.000217112	0.000465164
2	chr9:70190185:G:A	70190185	A,A	G,G	1,1	inf,inf	inf,inf	0.520472,1.30634	0.000217075	0.000486433
2	chr9:70307809:A:G	70307809	G,NA	A,NA	1,NA	inf,NA	inf,NA	0.483006,NA	0.000217018	0.000470013
2	chr9:70861895:T:G	70861895	NA,G	NA,T	NA,1	NA,-inf	NA,inf	NA,0.282953	0.000216901	0.000475709
2	chr9:70544042:G:A	70544042	NA,A	NA,G	NA,1	NA,inf	NA,inf	NA,0.267199	0.000216882	0.000475644
2	chr9:70180969:G:A	70180969	A,NA	G,NA	1,NA	-inf,NA	inf,NA	0.730303,NA	0.00021688	0.000487984
2	chr9:70033096:T:C	70033096	NA,C	NA,T	NA,1	NA,-inf	NA,inf	NA,0.288125	0.000216796	0.000475357
2	chr9:70560290:G:A	70560290	NA,A	NA,G	NA,1	NA,inf	NA,inf	NA,0.267162	0.000216783	0.000474986
2	chr9:69991006:G:A	69991006	NA,A	NA,G	NA,1	NA,-inf	NA,inf	NA,0.294658	0.000216755	0.000475148
2	chr9:70401151:T:C	70401151	NA,C	NA,T	NA,1	NA,-inf	NA,inf	NA,0.292181	0.000216723	0.000475035
2	chr9:70013601:T:C	70013601	C,C	T,T	1,1	-inf,-inf	inf,inf	0.82136,0.597157	0.000216718	0.0004653
2	chr9:70078644:A:G	70078644	G,G	A,A	1,1	-inf,inf	inf,inf	0.438631,1.19461	0.00021668	0.000485304
2	chr9:70406522:G:C	70406522	NA,C	NA,G	NA,1	NA,inf	NA,inf	NA,0.279755	0.000216582	0.00047456
2	chr9:69982616:G:A	69982616	NA,A	NA,G	NA,1	NA,-inf	NA,inf	NA,0.293644	0.000216522	0.000474637
2	chr9:70789578:C:T	70789578	T,T	C,C	1,1	-inf,inf	inf,inf	0.850743,0.868301	0.000216318	0.000488343
2	chr9:70663260:G:A	70663260	NA,A	NA,G	NA,1	NA,inf	NA,inf	NA,0.262442	0.000216301	0.000474134
2	chr9:70849837:T:C	70849837	NA,C	NA,T	NA,1	NA,-inf	NA,inf	NA,0.286751	0.000216206	0.000474008
2	chr9:70439319:G:T	70439319	NA,T	NA,G	NA,1	NA,-inf	NA,inf	NA,0.290526	0.000216204	0.000474074
2	chr9:70580292:G:A	70580292	NA,A	NA,G	NA,1	NA,inf	NA,inf	NA,0.285178	0.000216143	0.000473752
2	chr9:70910356:G:A	70910356	NA,A	NA,G	NA,1	NA,-inf	NA,inf	NA,0.286506	0.000216118	0.000473713
2	chr9:70847577:G:T	70847577	T,T	G,G	1,1	-inf,inf	inf,inf	1.27839,0.177304	0.000216114	0.000473862
2	chr9:70336501:A:G	70336501	G,G	A,A	1,1	inf,inf	inf,inf	1.01788,0.22499	0.000216093	0.000460113
2	chr9:70177401:C:T	70177401	NA,T	NA,C	NA,1	NA,-inf	NA,inf	NA,0.293083	0.000215916	0.000473186
2	chr9:70911658:G:A	70911658	NA,A	NA,G	NA,1	NA,-inf	NA,inf	NA,0.279841	0.000215904	0.000473606
2	chr9:69968175:C:T	69968175	NA,T	NA,C	NA,1	NA,inf	NA,inf	NA,0.286266	0.00021584	0.000472897
2	chr9:70893125:T:C	70893125	NA,C	NA,T	NA,1	NA,inf	NA,inf	NA,0.2739	0.000215783	0.000472998
2	chr9:70022898:TG:T	70022898	NA,T	NA,TG	NA,1	NA,inf	NA,inf	NA,0.284614	0.000215747	0.000472719
2	chr9:70828288:A:G	70828288	G,G	A,A	1,1	-inf,inf	inf,inf	1.21039,0.306659	0.000215671	0.000473001
2	chr9:70134575:G:A	70134575	NA,A	NA,G	NA,1	NA,-inf	NA,inf	NA,0.311992	0.000215514	0.000472003
2	chr9:70687263:G:A	70687263	NA,A	NA,G	NA,1	NA,inf	NA,inf	NA,0.258936	0.000215495	0.000472367
2	chr9:70041328:A:G	70041328	NA,G	NA,A	NA,1	NA,-inf	NA,inf	NA,0.30661	0.000215485	0.000471887
2	chr9:70667413:G:A	70667413	A,A	G,G	1,1	-inf,-inf	inf,inf	1.5243,0.187837	0.000215424	0.000503347
2	chr9:70576762:C:T	70576762	T,T	C,C	1,1	inf,-inf	inf,inf	3.77507,0.00226526	0.000215411	0.00566066
2	chr9:70188240:G:A	70188240	NA,A	NA,G	NA,1	NA,-inf	NA,inf	NA,0.288915	0.000215335	0.00047194
2	chr9:70241033:A:G	70241033	NA,G	NA,A	NA,1	NA,-inf	NA,inf	NA,0.288813	0.000215313	0.000471892
2	chr9:70867426:G:C	70867426	NA,C	NA,G	NA,1	NA,inf	NA,inf	NA,0.272215	0.000215153	0.000471461
2	chr9:70152489:G:A	70152489	A,A	G,G	1,1	inf,inf	inf,inf	0.338474,1.39374	0.0002151	0.000477317
2	chr9:70222436:T:C	70222436	NA,C	NA,T	NA,1	NA,-inf	NA,inf	NA,0.28784	0.000215096	0.000471416
2	chr9:70533131:C:T	70533131	NA,T	NA,C	NA,1	NA,inf	NA,inf	NA,0.265682	0.000215043	0.000471386
2	chr9:70558403:C:T	70558403	NA,T	NA,C	NA,1	NA,-inf	NA,inf	NA,0.284042	0.000214902	0.000471733
2	chr9:70355941:C:A	70355941	NA,A	NA,C	NA,1	NA,-inf	NA,inf	NA,0.301694	0.000214897	0.000470934
2	chr9:70664497:T:C	70664497	NA,C	NA,T	NA,1	NA,inf	NA,inf	NA,0.256269	0.00021487	0.000471
2	chr9:70534090:T:C	70534090	C,NA	T,NA	1,NA	inf,NA	inf,NA	1.03697,NA	0.000214826	0.000523531
2	chr9:70258850:C:T	70258850	T,T	C,C	1,1	-inf,-inf	inf,inf	0.601229,1.23109	0.000214401	0.000483582
2	chr9:70491294:C:T	70491294	NA,T	NA,C	NA,1	NA,inf	NA,inf	NA,0.264002	0.000214358	0.00047003
2	chr9:70180432:T:C	70180432	NA,C	NA,T	NA,1	NA,inf	NA,inf	NA,0.279353	0.00021433	0.000469512
2	chr9:70861082:G:A	70861082	A,A	G,G	1,1	-inf,-inf	inf,inf	1.27291,0.0694258	0.000214312	0.000466338
2	chr9:70027327:A:G	70027327	NA,G	NA,A	NA,1	NA,-inf	NA,inf	NA,0.279907	0.000214234	0.000469715
2	chr9:70027358:T:A	70027358	NA,A	NA,T	NA,1	NA,-inf	NA,inf	NA,0.279184	0.000214075	0.000469367
2	chr9:70066711:G:T	70066711	NA,T	NA,G	NA,1	NA,-inf	NA,inf	NA,0.286621	0.00021386	0.000468702
2	chr9:70167669:C:T	70167669	NA,T	NA,C	NA,1	NA,inf	NA,inf	NA,0.277076	0.000213798	0.000468346
2	chr9:70390400:A:T	70390400	NA,T	NA,A	NA,1	NA,inf	NA,inf	NA,0.260842	0.000213776	0.000468741
2	chr9:70573450:G:A	70573450	A,A	G,G	1,1	-inf,inf	inf,inf	0.436493,1.20969	0.000213717	0.000476587
2	chr9:69936335:ATCTC:A	69936335	NA,A	NA,ATCTC	NA,1	NA,-inf	NA,inf	NA,0.285584	0.000213643	0.000468655
2	chr9:70834913:T:C	70834913	NA,C	NA,T	NA,1	NA,inf	NA,inf	NA,0.261344	0.000213588	0.000468272
2	chr9:70408890:G:C	70408890	NA,C	NA,G	NA,1	NA,-inf	NA,inf	NA,0.277954	0.000213547	0.000468082
2	chr9:70167676:T:C	70167676	NA,C	NA,T	NA,1	NA,-inf	NA,inf	NA,0.277139	0.000213454	0.000467947
2	chr9:70816779:G:A	70816779	NA,A	NA,G	NA,1	NA,-inf	NA,inf	NA,0.27273	0.000213394	0.000467774
2	chr9:70005109:C:G	70005109	NA,G	NA,C	NA,1	NA,inf	NA,inf	NA,0.274814	0.000213269	0.000467277
2	chr9:70142313:G:A	70142313	NA,A	NA,G	NA,1	NA,-inf	NA,inf	NA,0.275869	0.000213212	0.000467415
2	chr9:69972752:A:G	69972752	NA,G	NA,A	NA,1	NA,inf	NA,inf	NA,0.266108	0.000213159	0.000467224
2	chr9:70442697:A:G	70442697	G,G	A,A	1,1	-inf,inf	inf,inf	2.35798,0.201057	0.000213045	0.000756604
2	chr9:70531212:G:A	70531212	NA,A	NA,G	NA,1	NA,-inf	NA,inf	NA,0.272585	0.000212976	0.000467095
2	chr9:70568377:A:G	70568377	NA,G	NA,A	NA,1	NA,inf	NA,inf	NA,0.249363	0.000212718	0.000466094
2	chr9:70539661:T:C	70539661	C,C	T,T	1,1	-inf,inf	inf,inf	2.34242,0.154365	0.000212715	0.000748054
2	chr9:70904841:A:T	70904841	NA,T	NA,A	NA,1	NA,inf	NA,inf	NA,0.255712	0.000212505	0.000465846
2	chr9:69990992:C:T	69990992	NA,T	NA,C	NA,1	NA,-inf	NA,inf	NA,0.279132	0.000212422	0.000465399
2	chr9:70637391:C:G	70637391	G,G	C,C	1,1	-inf,-inf	inf,inf	0.734434,0.773888	0.000212392	0.000462798
2	chr9:70157204:T:C	70157204	NA,C	NA,T	NA,1	NA,-inf	NA,inf	NA,0.274069	0.000212089	0.000464837
2	chr9:70476344:C:T	70476344	NA,T	NA,C	NA,1	NA,inf	NA,inf	NA,0.264259	0.000212035	0.000464698
2	chr9:70065702:G:A	70065702	NA,A	NA,G	NA,1	NA,inf	NA,inf	NA,0.253978	0.000211928	0.000464554
2	chr9:70680538:T:A	70680538	NA,A	NA,T	NA,1	NA,inf	NA,inf	NA,0.242899	0.000211863	0.000464413
2	chr9:70748128:G:A	70748128	A,NA	G,NA	1,NA	-inf,NA	inf,NA	0.865991,NA	0.000211858	0.000489233
2	chr9:70579834:G:A	70579834	NA,A	NA,G	NA,1	NA,-inf	NA,inf	NA,0.259406	0.000211707	0.000464465
2	chr9:70343262:C:T	70343262	NA,T	NA,C	NA,1	NA,-inf	NA,inf	NA,0.276499	0.000211656	0.000463549
2	chr9:70675837:C:T	70675837	T,T	C,C	1,1	inf,inf	inf,inf	0.734179,1.27998	0.000211631	0.000504
2	chr9:70138706:A:G	70138706	NA,G	NA,A	NA,1	NA,-inf	NA,inf	NA,0.261714	0.000211581	0.000463962
2	chr9:70482158:C:T	70482158	NA,T	NA,C	NA,1	NA,-inf	NA,inf	NA,0.261585	0.000211517	0.000464332
2	chr9:70373189:C:T	70373189	NA,T	NA,C	NA,1	NA,inf	NA,inf	NA,0.250424	0.000211479	0.000463706
2	chr9:70134827:C:T	70134827	NA,T	NA,C	NA,1	NA,-inf	NA,inf	NA,0.263114	0.000211475	0.000463645
2	chr9:70077140:T:C	70077140	NA,C	NA,T	NA,1	NA,-inf	NA,inf	NA,0.259139	0.000211351	0.000463447
2	chr9:70875386:T:A	70875386	NA,A	NA,T	NA,1	NA,-inf	NA,inf	NA,0.266026	0.000211337	0.000463361
2	chr9:70593493:T:C	70593493	NA,C	NA,T	NA,1	NA,-inf	NA,inf	NA,0.271685	0.000211306	0.000463502
2	chr9:70076839:T:A	70076839	NA,A	NA,T	NA,1	NA,-inf	NA,inf	NA,0.258901	0.0002113	0.000463335
2	chr9:69979104:C:T	69979104	NA,T	NA,C	NA,1	NA,inf	NA,inf	NA,0.256967	0.000211228	0.000462997
2	chr9:70861304:A:G	70861304	NA,G	NA,A	NA,1	NA,-inf	NA,inf	NA,0.252151	0.000211151	0.000462937
2	chr9:70141376:A:G	70141376	G,G	A,A	1,1	inf,inf	inf,inf	0.388799,1.32259	0.000211096	0.000469913
2	chr9:70219505:G:A	70219505	A,A	G,G	1,1	inf,inf	inf,inf	0.564153,1.25095	0.000211066	0.000474823
2	chr9:70214911:C:T	70214911	T,T	C,C	1,1	inf,inf	inf,inf	0.540752,1.26335	0.000210898	0.000473783
2	chr9:70014746:C:T	70014746	T,T	C,C	1,1	-inf,-inf	inf,inf	0.867337,0.410407	0.000210842	0.000448326
2	chr9:70277854:CTATATT:C	70277854	C,C	CTATATT,CTATATT	1,1	-inf,-inf	inf,inf	0.486596,1.22963	0.000210835	0.00047395
2	chr9:70383553:T:A	70383553	NA,A	NA,T	NA,1	NA,inf	NA,inf	NA,0.257093	0.000210797	0.00046155
2	chr9:70898456:T:G	70898456	NA,G	NA,T	NA,1	NA,inf	NA,inf	NA,0.247743	0.000210757	0.000462011
2	chr9:70374103:T:TTAAA	70374103	NA,TTAAA	NA,T	NA,1	NA,inf	NA,inf	NA,0.246387	0.000210746	0.000461215
2	chr9:70112150:C:T	70112150	NA,T	NA,C	NA,1	NA,inf	NA,inf	NA,0.23687	0.000210693	0.000462136
2	chr9:69963057:TC:T	69963057	NA,T	NA,TC	NA,1	NA,inf	NA,inf	NA,0.254574	0.000210665	0.000461764
2	chr9:70065880:T:G	70065880	NA,G	NA,T	NA,1	NA,-inf	NA,inf	NA,0.272561	0.000210664	0.000461602
2	chr9:70578316:A:G	70578316	NA,G	NA,A	NA,1	NA,-inf	NA,inf	NA,0.253809	0.000210525	0.000461872
2	chr9:70348305:G:A	70348305	NA,A	NA,G	NA,1	NA,-inf	NA,inf	NA,0.270785	0.000210511	0.000461059
2	chr9:70578833:G:C	70578833	NA,C	NA,G	NA,1	NA,-inf	NA,inf	NA,0.253542	0.000210427	0.000461656
2	chr9:69963908:AGAGT:A	69963908	NA,A	NA,AGAGT	NA,1	NA,inf	NA,inf	NA,0.253706	0.000210413	0.000461204
2	chr9:70294817:G:C	70294817	C,NA	G,NA	1,NA	inf,NA	inf,NA	0.508635,NA	0.000210328	0.000458036
2	chr9:70291196:G:A	70291196	NA,A	NA,G	NA,1	NA,-inf	NA,inf	NA,0.265125	0.000210194	0.000460686
2	chr9:70493803:T:C	70493803	NA,C	NA,T	NA,1	NA,-inf	NA,inf	NA,0.237262	0.000210169	0.000460579
2	chr9:70609454:G:A	70609454	NA,A	NA,G	NA,1	NA,-inf	NA,inf	NA,0.255878	0.00020999	0.000460569
2	chr9:70866447:G:C	70866447	NA,C	NA,G	NA,1	NA,inf	NA,inf	NA,0.248489	0.000209927	0.000460029
2	chr9:70799152:T:C	70799152	NA,C	NA,T	NA,1	NA,-inf	NA,inf	NA,0.246358	0.000209713	0.000460169
2	chr9:70196290:C:T	70196290	T,T	C,C	1,1	inf,inf	inf,inf	0.468906,1.31112	0.000209666	0.00046841
2	chr9:70508247:C:T	70508247	NA,T	NA,C	NA,1	NA,-inf	NA,inf	NA,0.255343	0.000209499	0.000459347
2	chr9:70619886:T:C	70619886	NA,C	NA,T	NA,1	NA,-inf	NA,inf	NA,0.254451	0.000209491	0.00045942
2	chr9:70747490:C:G	70747490	NA,G	NA,C	NA,1	NA,-inf	NA,inf	NA,0.260324	0.000209342	0.000458735
2	chr9:70466730:G:C	70466730	NA,C	NA,G	NA,1	NA,-inf	NA,inf	NA,0.258959	0.000209261	0.000458722
2	chr9:70480442:C:CT	70480442	NA,CT	NA,C	NA,1	NA,-inf	NA,inf	NA,0.250932	0.000209238	0.000459308
2	chr9:70420994:A:G	70420994	NA,G	NA,A	NA,1	NA,-inf	NA,inf	NA,0.258318	0.00020912	0.00045794
2	chr9:70377194:G:A	70377194	A,A	G,G	1,1	inf,inf	inf,inf	1.48677,0.22476	0.000209108	0.000486215
2	chr9:70139814:T:C	70139814	C,NA	T,NA	1,NA	-inf,NA	inf,NA	0.723697,NA	0.000209088	0.000470562
2	chr9:70780054:A:C	70780054	NA,C	NA,A	NA,1	NA,-inf	NA,inf	NA,0.246887	0.000209084	0.000458574
2	chr9:69963933:T:A	69963933	NA,A	NA,T	NA,1	NA,inf	NA,inf	NA,0.246785	0.000208962	0.000458027
2	chr9:70190759:A:G	70190759	G,G	A,A	1,1	inf,inf	inf,inf	0.838356,1.22899	0.000208934	0.000490341
2	chr9:70607542:C:T	70607542	NA,T	NA,C	NA,1	NA,-inf	NA,inf	NA,0.263507	0.000208741	0.000457236
2	chr9:69937491:G:A	69937491	A,A	G,G	1,1	inf,inf	inf,inf	1.19367,0.0248535	0.000208659	0.000454488
2	chr9:70500992:A:T	70500992	NA,T	NA,A	NA,1	NA,inf	NA,inf	NA,0.237113	0.000208596	0.000457393
2	chr9:70880858:C:G	70880858	NA,G	NA,C	NA,1	NA,-inf	NA,inf	NA,0.250749	0.00020859	0.000457409
2	chr9:70754666:A:G	70754666	NA,G	NA,A	NA,1	NA,inf	NA,inf	NA,0.25636	0.00020858	0.000457482
2	chr9:70477756:T:C	70477756	NA,C	NA,T	NA,1	NA,-inf	NA,inf	NA,0.249541	0.000208425	0.000456647
2	chr9:70057350:G:A	70057350	NA,A	NA,G	NA,1	NA,-inf	NA,inf	NA,0.246945	0.000208421	0.000457075
2	chr9:70391791:T:C	70391791	NA,C	NA,T	NA,1	NA,inf	NA,inf	NA,0.246503	0.000208418	0.000456736
2	chr9:70499297:C:CT	70499297	NA,CT	NA,C	NA,1	NA,-inf	NA,inf	NA,0.258021	0.000208368	0.000456747
2	chr9:70208271:A:C	70208271	NA,C	NA,A	NA,1	NA,-inf	NA,inf	NA,0.243188	0.00020836	0.00045708
2	chr9:70631767:T:C	70631767	NA,C	NA,T	NA,1	NA,-inf	NA,inf	NA,0.245364	0.000208344	0.000456843
2	chr9:70603678:T:C	70603678	NA,C	NA,T	NA,1	NA,-inf	NA,inf	NA,0.25735	0.000208339	0.000456986
2	chr9:70473418:G:A	70473418	NA,A	NA,G	NA,1	NA,-inf	NA,inf	NA,0.252571	0.000208202	0.000456381
2	chr9:70060637:C:T	70060637	NA,T	NA,C	NA,1	NA,-inf	NA,inf	NA,0.245529	0.000208134	0.000456446
2	chr9:70063030:T:C	70063030	NA,C	NA,T	NA,1	NA,-inf	NA,inf	NA,0.270547	0.000208131	0.000455943
2	chr9:70744908:T:C	70744908	NA,C	NA,T	NA,1	NA,-inf	NA,inf	NA,0.262788	0.000208106	0.000456467
2	chr9:70178756:A:G	70178756	NA,G	NA,A	NA,1	NA,-inf	NA,inf	NA,0.258913	0.000208092	0.000455772
2	chr9:70644738:T:C	70644738	NA,C	NA,T	NA,1	NA,inf	NA,inf	NA,0.2393	0.000207956	0.000455354
2	chr9:70639268:C:T	70639268	T,T	C,C	1,1	inf,inf	inf,inf	0.950508,0.507296	0.000207946	0.000454181
2	chr9:70259953:T:A	70259953	A,A	T,T	1,1	-inf,-inf	inf,inf	0.568425,1.23124	0.000207903	0.000468033
2	chr9:70193620:TAA:T	70193620	T,T	TAA,TAA	1,1	inf,inf	inf,inf	0.55823,1.23618	0.000207849	0.00046759
2	chr9:70120080:A:G	70120080	NA,G	NA,A	NA,1	NA,-inf	NA,inf	NA,0.267536	0.000207674	0.000455003
2	chr9:70017718:A:T	70017718	NA,T	NA,A	NA,1	NA,-inf	NA,inf	NA,0.246832	0.000207617	0.000455579
2	chr9:70770386:G:C	70770386	NA,C	NA,G	NA,1	NA,-inf	NA,inf	NA,0.246898	0.000207397	0.000454846
2	chr9:70894918:T:C	70894918	NA,C	NA,T	NA,1	NA,-inf	NA,inf	NA,0.235316	0.000207392	0.000455039
2	chr9:70580270:G:T	70580270	NA,T	NA,G	NA,1	NA,-inf	NA,inf	NA,0.237445	0.00020713	0.000454407
2	chr9:70611705:A:G	70611705	NA,G	NA,A	NA,1	NA,-inf	NA,inf	NA,0.241627	0.000207067	0.000454157
2	chr9:70024811:A:G	70024811	NA,G	NA,A	NA,1	NA,-inf	NA,inf	NA,0.240156	0.000206959	0.000454145
2	chr9:70059462:G:A	70059462	NA,A	NA,G	NA,1	NA,-inf	NA,inf	NA,0.239322	0.00020688	0.000453695
2	chr9:69953611:T:C	69953611	NA,C	NA,T	NA,1	NA,inf	NA,inf	NA,0.22726	0.000206874	0.000453707
2	chr9:70293580:A:G	70293580	G,G	A,A	1,1	-inf,-inf	inf,inf	0.576862,1.22262	0.000206712	0.000465565
2	chr9:70201784:G:A	70201784	NA,A	NA,G	NA,1	NA,-inf	NA,inf	NA,0.251706	0.000206677	0.000452687
2	chr9:70596408:G:A	70596408	NA,A	NA,G	NA,1	NA,inf	NA,inf	NA,0.232305	0.000206635	0.000452716
2	chr9:70562164:A:G	70562164	NA,G	NA,A	NA,1	NA,inf	NA,inf	NA,0.220058	0.000206483	0.000452467
2	chr9:70768661:C:T	70768661	NA,T	NA,C	NA,1	NA,inf	NA,inf	NA,0.230387	0.000206429	0.000452494
2	chr9:70630901:T:C	70630901	NA,C	NA,T	NA,1	NA,inf	NA,inf	NA,0.243252	0.000206371	0.000452131
2	chr9:70546303:A:G	70546303	NA,G	NA,A	NA,1	NA,inf	NA,inf	NA,0.219361	0.000206343	0.00045216
2	chr9:70375503:G:A	70375503	A,NA	G,NA	1,NA	inf,NA	inf,NA	0.991972,NA	0.000206298	0.000492162
2	chr9:70859139:C:T	70859139	NA,T	NA,C	NA,1	NA,-inf	NA,inf	NA,0.228473	0.000206247	0.000452519
2	chr9:70144628:A:G	70144628	NA,G	NA,A	NA,1	NA,inf	NA,inf	NA,0.221234	0.00020604	0.00045183
2	chr9:70606764:AT:A	70606764	NA,A	NA,AT	NA,1	NA,-inf	NA,inf	NA,0.256616	0.00020585	0.000450726
2	chr9:70186148:G:GT	70186148	NA,GT	NA,G	NA,1	NA,-inf	NA,inf	NA,0.230708	0.000205849	0.000451564
2	chr9:70058184:C:T	70058184	NA,T	NA,C	NA,1	NA,-inf	NA,inf	NA,0.24922	0.000205843	0.00045098
2	chr9:70611573:G:A	70611573	NA,A	NA,G	NA,1	NA,inf	NA,inf	NA,0.230978	0.000205711	0.000450502
2	chr9:70245994:G:A	70245994	A,A	G,G	1,1	-inf,-inf	inf,inf	0.591397,1.21097	0.000205706	0.000463701
2	chr9:70609258:C:G	70609258	NA,G	NA,C	NA,1	NA,inf	NA,inf	NA,0.230792	0.000205692	0.000450464
2	chr9:70457877:T:C	70457877	NA,C	NA,T	NA,1	NA,inf	NA,inf	NA,0.222378	0.000205646	0.000450185
2	chr9:70039433:G:A	70039433	NA,A	NA,G	NA,1	NA,inf	NA,inf	NA,0.238971	0.000205628	0.0004506
2	chr9:70096114:C:T	70096114	NA,T	NA,C	NA,1	NA,inf	NA,inf	NA,0.21923	0.000205609	0.000450744
2	chr9:70551988:G:A	70551988	NA,A	NA,G	NA,1	NA,-inf	NA,inf	NA,0.229155	0.00020548	0.000451031
2	chr9:70477646:C:T	70477646	NA,T	NA,C	NA,1	NA,-inf	NA,inf	NA,0.234309	0.00020539	0.000450016
2	chr9:69935128:C:A	69935128	NA,A	NA,C	NA,1	NA,-inf	NA,inf	NA,0.244632	0.000205308	0.000450342
2	chr9:70303310:T:C	70303310	C,C	T,T	1,1	-inf,-inf	inf,inf	0.553457,1.2318	0.000205299	0.000461751
2	chr9:70663470:C:G	70663470	NA,G	NA,C	NA,1	NA,inf	NA,inf	NA,0.222759	0.000205253	0.00044995
2	chr9:70898526:G:C	70898526	NA,C	NA,G	NA,1	NA,inf	NA,inf	NA,0.243038	0.000205084	0.000449014
2	chr9:70841120:C:T	70841120	T,T	C,C	1,1	-inf,inf	inf,inf	1.14077,0.344943	0.000205013	0.000447688
2	chr9:70634453:T:C	70634453	NA,C	NA,T	NA,1	NA,inf	NA,inf	NA,0.221731	0.000204999	0.000449412
2	chr9:70612833:G:A	70612833	NA,A	NA,G	NA,1	NA,inf	NA,inf	NA,0.227107	0.000204952	0.000448847
2	chr9:70048449:C:T	70048449	NA,T	NA,C	NA,1	NA,inf	NA,inf	NA,0.215628	0.000204903	0.000449436
2	chr9:70535568:A:G	70535568	NA,G	NA,A	NA,1	NA,inf	NA,inf	NA,0.225285	0.000204891	0.00044893
2	chr9:69935453:C:T	69935453	NA,T	NA,C	NA,1	NA,-inf	NA,inf	NA,0.236293	0.000204853	0.000449176
2	chr9:69977702:A:G	69977702	NA,G	NA,A	NA,1	NA,-inf	NA,inf	NA,0.241271	0.000204772	0.000448685
2	chr9:70124719:T:C	70124719	NA,C	NA,T	NA,1	NA,-inf	NA,inf	NA,0.237798	0.000204743	0.000448757
2	chr9:70573630:C:A	70573630	NA,A	NA,C	NA,1	NA,inf	NA,inf	NA,0.214427	0.000204667	0.0004488
2	chr9:70571367:G:A	70571367	A,A	G,G	1,1	inf,inf	inf,inf	3.20809,0.716024	0.000204616	0.00389884
2	chr9:70391165:C:T	70391165	NA,T	NA,C	NA,1	NA,inf	NA,inf	NA,0.209207	0.000204597	0.000448122
2	chr9:70004422:T:A	70004422	NA,A	NA,T	NA,1	NA,-inf	NA,inf	NA,0.225231	0.000204593	0.000448719
2	chr9:70504293:G:GGTTCAA	70504293	NA,GGTTCAA	NA,G	NA,1	NA,-inf	NA,inf	NA,0.235487	0.000204461	0.000449242
2	chr9:70078333:C:T	70078333	NA,T	NA,C	NA,1	NA,-inf	NA,inf	NA,0.237814	0.000204459	0.000448123
2	chr9:70455026:T:C	70455026	C,NA	T,NA	1,NA	inf,NA	inf,NA	0.753876,NA	0.000204359	0.000463998
2	chr9:70860615:T:C	70860615	C,C	T,T	1,1	-inf,-inf	inf,inf	1.26199,0.0188156	0.000204344	0.000445131
2	chr9:70494431:A:G	70494431	G,G	A,A	1,1	inf,-inf	inf,inf	5.13843,0.00901034	0.000204325	0.0817468
2	chr9:70487908:T:C	70487908	C,C	T,T	1,1	inf,inf	inf,inf	4.3801,0.196754	0.00020432	0.0205279
2	chr9:70839429:G:A	70839429	NA,A	NA,G	NA,1	NA,-inf	NA,inf	NA,0.227195	0.000204295	0.000447907
2	chr9:70386523:T:G	70386523	NA,G	NA,T	NA,1	NA,-inf	NA,inf	NA,0.232491	0.000204252	0.000447736
2	chr9:70648982:A:G	70648982	NA,G	NA,A	NA,1	NA,-inf	NA,inf	NA,0.237192	0.000204209	0.000447902
2	chr9:70683933:G:A	70683933	NA,A	NA,G	NA,1	NA,-inf	NA,inf	NA,0.236048	0.000204194	0.000447449
2	chr9:70449554:A:G	70449554	NA,G	NA,A	NA,1	NA,-inf	NA,inf	NA,0.230922	0.000204131	0.000447495
2	chr9:70061950:T:C	70061950	NA,C	NA,T	NA,1	NA,-inf	NA,inf	NA,0.225011	0.000204086	0.000447564
2	chr9:70700637:A:C	70700637	NA,C	NA,A	NA,1	NA,inf	NA,inf	NA,0.21914	0.00020393	0.000446594
2	chr9:70119571:G:A	70119571	NA,A	NA,G	NA,1	NA,inf	NA,inf	NA,0.202924	0.000203885	0.000447197
2	chr9:70107151:GAGGTCC:G	70107151	NA,G	NA,GAGGTCC	NA,1	NA,-inf	NA,inf	NA,0.241619	0.000203874	0.000446803
2	chr9:70755098:C:T	70755098	NA,T	NA,C	NA,1	NA,inf	NA,inf	NA,0.217366	0.000203874	0.000446902
2	chr9:70414479:C:T	70414479	NA,T	NA,C	NA,1	NA,-inf	NA,inf	NA,0.230227	0.000203861	0.000446875
2	chr9:70178439:C:T	70178439	NA,T	NA,C	NA,1	NA,-inf	NA,inf	NA,0.231988	0.00020373	0.00044654
2	chr9:70467220:A:G	70467220	NA,G	NA,A	NA,1	NA,-inf	NA,inf	NA,0.225687	0.000203718	0.000446402
2	chr9:69984776:C:T	69984776	NA,T	NA,C	NA,1	NA,inf	NA,inf	NA,0.208144	0.000203702	0.000446733
2	chr9:70859614:T:C	70859614	C,C	T,T	1,1	-inf,-inf	inf,inf	1.24136,0.105256	0.000203699	0.000443757
2	chr9:70296425:G:A	70296425	NA,A	NA,G	NA,1	NA,inf	NA,inf	NA,0.225492	0.000203651	0.000445896
2	chr9:69955515:C:A	69955515	A,A	C,C	1,1	inf,-inf	inf,inf	1.06994,0.804822	0.000203632	0.000471129
2	chr9:70817545:A:G	70817545	NA,G	NA,A	NA,1	NA,-inf	NA,inf	NA,0.224571	0.000203598	0.000446413
2	chr9:70880287:T:C	70880287	NA,C	NA,T	NA,1	NA,inf	NA,inf	NA,0.215301	0.00020358	0.000446238
2	chr9:70148661:G:A	70148661	NA,A	NA,G	NA,1	NA,inf	NA,inf	NA,0.218196	0.000203569	0.000446251
2	chr9:70285432:G:A	70285432	NA,A	NA,G	NA,1	NA,inf	NA,inf	NA,0.225013	0.00020356	0.000445698
2	chr9:70072726:G:A	70072726	NA,A	NA,G	NA,1	NA,-inf	NA,inf	NA,0.234093	0.0002034	0.000445819
2	chr9:70532612:T:C	70532612	C,C	T,T	1,1	-inf,inf	inf,inf	2.40841,0.000957404	0.000203375	0.000753833
2	chr9:70148796:G:A	70148796	NA,A	NA,G	NA,1	NA,inf	NA,inf	NA,0.215857	0.000203259	0.000445578
2	chr9:70385988:G:A	70385988	NA,A	NA,G	NA,1	NA,inf	NA,inf	NA,0.219975	0.000203219	0.000445362
2	chr9:70091431:T:G	70091431	G,G	T,T	1,1	-inf,-inf	inf,inf	0.280958,1.35032	0.0002032	0.000447786
2	chr9:70090691:G:C	70090691	C,C	G,G	1,1	-inf,-inf	inf,inf	0.284935,1.34869	0.000203135	0.000447723
2	chr9:70162121:T:C	70162121	NA,C	NA,T	NA,1	NA,inf	NA,inf	NA,0.221062	0.000203094	0.000444949
2	chr9:70505881:C:T	70505881	NA,T	NA,C	NA,1	NA,inf	NA,inf	NA,0.212487	0.000203091	0.000444819
2	chr9:70487377:G:A	70487377	NA,A	NA,G	NA,1	NA,inf	NA,inf	NA,0.21253	0.000203075	0.000444783
2	chr9:70049624:C:T	70049624	NA,T	NA,C	NA,1	NA,-inf	NA,inf	NA,0.235879	0.000203038	0.000445066
2	chr9:70052842:T:C	70052842	NA,C	NA,T	NA,1	NA,-inf	NA,inf	NA,0.234957	0.00020287	0.000444698
2	chr9:70847256:A:G	70847256	NA,G	NA,A	NA,1	NA,inf	NA,inf	NA,0.199918	0.000202858	0.000444736
2	chr9:70459538:A:C	70459538	NA,C	NA,A	NA,1	NA,inf	NA,inf	NA,0.217147	0.000202815	0.000444292
2	chr9:70857888:C:T	70857888	T,T	C,C	1,1	-inf,inf	inf,inf	1.25737,0.00687627	0.000202706	0.000441508
2	chr9:70841824:A:T	70841824	T,T	A,A	1,1	-inf,inf	inf,inf	1.24707,0.161014	0.000202695	0.000444341
2	chr9:70419539:T:C	70419539	NA,C	NA,T	NA,1	NA,-inf	NA,inf	NA,0.230734	0.000202543	0.000443913
2	chr9:70458969:A:G	70458969	NA,G	NA,A	NA,1	NA,inf	NA,inf	NA,0.216753	0.000202497	0.000443836
2	chr9:70784968:T:C	70784968	NA,C	NA,T	NA,1	NA,inf	NA,inf	NA,0.218178	0.000202493	0.00044371
2	chr9:70449803:G:A	70449803	NA,A	NA,G	NA,1	NA,inf	NA,inf	NA,0.216654	0.000202486	0.000443811
2	chr9:70055020:A:G	70055020	NA,G	NA,A	NA,1	NA,-inf	NA,inf	NA,0.240511	0.000202452	0.000443544
2	chr9:70808965:A:G	70808965	NA,G	NA,A	NA,1	NA,-inf	NA,inf	NA,0.218233	0.000202428	0.000443846
2	chr9:70565209:C:T	70565209	NA,T	NA,C	NA,1	NA,inf	NA,inf	NA,0.197781	0.000202402	0.000443557
2	chr9:70900028:T:G	70900028	NA,G	NA,T	NA,1	NA,inf	NA,inf	NA,0.208206	0.000202381	0.000443707
2	chr9:70459747:G:A	70459747	NA,A	NA,G	NA,1	NA,inf	NA,inf	NA,0.215814	0.000202322	0.000443453
2	chr9:70374062:G:T	70374062	NA,T	NA,G	NA,1	NA,-inf	NA,inf	NA,0.22228	0.000202303	0.000443466
2	chr9:70681981:C:A	70681981	NA,A	NA,C	NA,1	NA,inf	NA,inf	NA,0.206912	0.000202228	0.000443324
2	chr9:70598766:C:T	70598766	NA,T	NA,C	NA,1	NA,inf	NA,inf	NA,0.197094	0.000202212	0.000443754
2	chr9:70149957:C:A	70149957	A,A	C,C	1,1	-inf,inf	inf,inf	0.811607,0.886537	0.00020221	0.000452179
2	chr9:70530186:G:A	70530186	NA,A	NA,G	NA,1	NA,inf	NA,inf	NA,0.209409	0.000202202	0.000443109
2	chr9:70384916:G:A	70384916	NA,A	NA,G	NA,1	NA,-inf	NA,inf	NA,0.220369	0.00020201	0.000442818
2	chr9:70046743:ATTCT:A	70046743	NA,A	NA,ATTCT	NA,1	NA,inf	NA,inf	NA,0.21259	0.000201957	0.000442636
2	chr9:70902358:C:T	70902358	NA,T	NA,C	NA,1	NA,inf	NA,inf	NA,0.203613	0.000201946	0.000442717
2	chr9:69954335:G:C	69954335	NA,C	NA,G	NA,1	NA,-inf	NA,inf	NA,0.219009	0.000201935	0.000442741
2	chr9:70578669:C:T	70578669	T,T	C,C	1,1	-inf,inf	inf,inf	0.636835,1.01979	0.000201721	0.000451844
2	chr9:70299436:C:T	70299436	NA,T	NA,C	NA,1	NA,inf	NA,inf	NA,0.216593	0.000201699	0.000441931
2	chr9:70487396:C:T	70487396	NA,T	NA,C	NA,1	NA,inf	NA,inf	NA,0.204783	0.00020163	0.000441633
2	chr9:70633689:G:A	70633689	A,NA	G,NA	1,NA	inf,NA	inf,NA	0.841868,NA	0.000201626	0.000468156
2	chr9:70354472:G:A	70354472	A,NA	G,NA	1,NA	inf,NA	inf,NA	0.736894,NA	0.000201601	0.000457938
2	chr9:70213751:CAAAG:C	70213751	C,C	CAAAG,CAAAG	1,1	inf,inf	inf,inf	0.459876,1.2153	0.000201582	0.000452404
2	chr9:70565417:C:A	70565417	NA,A	NA,C	NA,1	NA,inf	NA,inf	NA,0.213276	0.00020155	0.000441739
2	chr9:70531601:C:A	70531601	NA,A	NA,C	NA,1	NA,inf	NA,inf	NA,0.20612	0.000201549	0.000441762
2	chr9:70745588:T:C	70745588	NA,C	NA,T	NA,1	NA,-inf	NA,inf	NA,0.227228	0.000201501	0.000441958
2	chr9:69977569:A:G	69977569	NA,G	NA,A	NA,1	NA,-inf	NA,inf	NA,0.223318	0.000201469	0.000441469
2	chr9:70434179:T:TG	70434179	NA,TG	NA,T	NA,1	NA,inf	NA,inf	NA,0.206634	0.000201448	0.000441431
2	chr9:70170737:T:G	70170737	G,G	T,T	1,1	inf,inf	inf,inf	0.590048,1.19869	0.000201369	0.000453912
2	chr9:70627172:T:C	70627172	NA,C	NA,T	NA,1	NA,-inf	NA,inf	NA,0.214582	0.000201331	0.000441423
2	chr9:70159986:CAG:C	70159986	NA,C	NA,CAG	NA,1	NA,inf	NA,inf	NA,0.212586	0.000201304	0.000440791
2	chr9:70477908:C:T	70477908	NA,T	NA,C	NA,1	NA,-inf	NA,inf	NA,0.20553	0.000201274	0.000441652
2	chr9:70470308:T:A	70470308	NA,A	NA,T	NA,1	NA,-inf	NA,inf	NA,0.211624	0.000201137	0.000440726
2	chr9:70281133:G:A	70281133	NA,A	NA,G	NA,1	NA,inf	NA,inf	NA,0.19179	0.000201077	0.000441015
2	chr9:70862337:C:CA	70862337	NA,CA	NA,C	NA,1	NA,-inf	NA,inf	NA,0.211467	0.000201042	0.000440922
2	chr9:70809465:T:A	70809465	NA,A	NA,T	NA,1	NA,-inf	NA,inf	NA,0.20979	0.000201036	0.000440779
2	chr9:70039657:T:C	70039657	NA,C	NA,T	NA,1	NA,inf	NA,inf	NA,0.198857	0.00020099	0.000440182
2	chr9:70663838:G:C	70663838	C,NA	G,NA	1,NA	-inf,NA	inf,NA	0.739997,NA	0.000200869	0.000456312
2	chr9:70062453:C:T	70062453	T,NA	C,NA	1,NA	inf,NA	inf,NA	0.343856,NA	0.000200865	0.000432196
2	chr9:70199113:T:C	70199113	NA,C	NA,T	NA,1	NA,-inf	NA,inf	NA,0.21969	0.000200682	0.000439607
2	chr9:70554812:A:T	70554812	NA,T	NA,A	NA,1	NA,-inf	NA,inf	NA,0.216108	0.000200673	0.000439857
2	chr9:70479618:CTTAA:C	70479618	NA,C	NA,CTTAA	NA,1	NA,-inf	NA,inf	NA,0.208836	0.000200649	0.000439661
2	chr9:70510848:G:T	70510848	NA,T	NA,G	NA,1	NA,inf	NA,inf	NA,0.20598	0.000200625	0.000439746
2	chr9:70816304:A:G	70816304	NA,G	NA,A	NA,1	NA,-inf	NA,inf	NA,0.207529	0.000200621	0.000439871
2	chr9:70358686:A:G	70358686	NA,G	NA,A	NA,1	NA,-inf	NA,inf	NA,0.218873	0.000200506	0.000439215
2	chr9:70466551:G:A	70466551	NA,A	NA,G	NA,1	NA,inf	NA,inf	NA,0.18968	0.000200441	0.000439961
2	chr9:70380376:T:C	70380376	NA,C	NA,T	NA,1	NA,-inf	NA,inf	NA,0.216131	0.000200381	0.000439101
2	chr9:70035221:T:C	70035221	NA,C	NA,T	NA,1	NA,-inf	NA,inf	NA,0.208664	0.000200269	0.000439112
2	chr9:70887291:T:A	70887291	NA,A	NA,T	NA,1	NA,inf	NA,inf	NA,0.19313	0.000200238	0.000438934
2	chr9:70211955:T:C	70211955	NA,C	NA,T	NA,1	NA,inf	NA,inf	NA,0.206511	0.000200226	0.000438446
2	chr9:70806420:C:T	70806420	NA,T	NA,C	NA,1	NA,inf	NA,inf	NA,0.194882	0.000200209	0.000438957
2	chr9:70504040:A:G	70504040	NA,G	NA,A	NA,1	NA,inf	NA,inf	NA,0.19662	0.000200178	0.000438473
2	chr9:70845856:C:A	70845856	A,A	C,C	1,1	-inf,inf	inf,inf	1.13272,0.335572	0.00020013	0.000437028
2	chr9:70539209:C:T	70539209	NA,T	NA,C	NA,1	NA,inf	NA,inf	NA,0.197736	0.000200127	0.000438653
2	chr9:70306564:G:T	70306564	NA,T	NA,G	NA,1	NA,inf	NA,inf	NA,0.200924	0.000200116	0.000438533
2	chr9:70389380:G:GAA	70389380	NA,GAA	NA,G	NA,1	NA,inf	NA,inf	NA,0.195236	0.00019997	0.000438169
2	chr9:70589812:T:C	70589812	NA,C	NA,T	NA,1	NA,inf	NA,inf	NA,0.19211	0.00019985	0.000438241
2	chr9:70538535:C:T	70538535	NA,T	NA,C	NA,1	NA,-inf	NA,inf	NA,0.216597	0.000199775	0.000438471
2	chr9:70424809:G:A	70424809	A,NA	G,NA	1,NA	-inf,NA	inf,NA	0.88335,NA	0.000199766	0.000468549
2	chr9:70741235:G:GA	70741235	NA,GA	NA,G	NA,1	NA,-inf	NA,inf	NA,0.198899	0.000199766	0.00043812
2	chr9:69946567:G:T	69946567	NA,T	NA,G	NA,1	NA,-inf	NA,inf	NA,0.204777	0.000199697	0.000437822
2	chr9:70684732:C:T	70684732	T,NA	C,NA	1,NA	-inf,NA	inf,NA	0.417659,NA	0.000199673	0.000433771
2	chr9:70259715:G:T	70259715	T,NA	G,NA	1,NA	-inf,NA	inf,NA	0.744624,NA	0.000199666	0.000452908
2	chr9:69977277:G:A	69977277	NA,A	NA,G	NA,1	NA,-inf	NA,inf	NA,0.204679	0.000199633	0.000437719
2	chr9:70913609:A:C	70913609	NA,C	NA,A	NA,1	NA,inf	NA,inf	NA,0.197363	0.000199581	0.000437079
2	chr9:70205077:T:A	70205077	NA,A	NA,T	NA,1	NA,inf	NA,inf	NA,0.183476	0.000199572	0.000437711
2	chr9:70088671:A:T	70088671	NA,T	NA,A	NA,1	NA,inf	NA,inf	NA,0.186423	0.000199442	0.00043724
2	chr9:70701391:TCTCA:T	70701391	NA,T	NA,TCTCA	NA,1	NA,-inf	NA,inf	NA,0.201961	0.000199406	0.000437142
2	chr9:70797409:T:C	70797409	NA,C	NA,T	NA,1	NA,inf	NA,inf	NA,0.195806	0.000199363	0.000436922
2	chr9:70065155:T:C	70065155	NA,C	NA,T	NA,1	NA,-inf	NA,inf	NA,0.209851	0.000199352	0.000437023
2	chr9:70858897:G:A	70858897	A,A	G,G	1,1	-inf,-inf	inf,inf	1.24633,0.0288689	0.000199337	0.000434195
2	chr9:70869889:T:A	70869889	A,A	T,T	1,1	-inf,-inf	inf,inf	1.12229,0.267724	0.000199332	0.000433415
2	chr9:70181709:T:G	70181709	G,G	T,T	1,1	inf,inf	inf,inf	0.493679,1.26781	0.000199235	0.000445837
2	chr9:70831782:G:C	70831782	C,C	G,G	1,1	-inf,inf	inf,inf	1.17542,0.288379	0.0001992	0.000436883
2	chr9:70382837:C:T	70382837	NA,T	NA,C	NA,1	NA,inf	NA,inf	NA,0.176645	0.000199193	0.000436336
2	chr9:70738962:G:C	70738962	NA,C	NA,G	NA,1	NA,inf	NA,inf	NA,0.202947	0.00019914	0.000436354
2	chr9:70686078:T:A	70686078	NA,A	NA,T	NA,1	NA,-inf	NA,inf	NA,0.203451	0.000199093	0.000436519
2	chr9:70179451:A:G	70179451	G,G	A,A	1,1	inf,inf	inf,inf	0.54385,1.23999	0.000198987	0.000446611
2	chr9:70807768:G:C	70807768	NA,C	NA,G	NA,1	NA,-inf	NA,inf	NA,0.198016	0.000198971	0.000436254
2	chr9:70576704:G:A	70576704	NA,A	NA,G	NA,1	NA,-inf	NA,inf	NA,0.193245	0.000198935	0.000436413
2	chr9:70523917:T:C	70523917	NA,C	NA,T	NA,1	NA,-inf	NA,inf	NA,0.205094	0.000198918	0.000435821
2	chr9:70480274:C:T	70480274	NA,T	NA,C	NA,1	NA,-inf	NA,inf	NA,0.198684	0.000198897	0.000435836
2	chr9:70814124:T:C	70814124	NA,C	NA,T	NA,1	NA,-inf	NA,inf	NA,0.190776	0.000198886	0.000436326
2	chr9:70010212:G:C	70010212	C,C	G,G	1,1	-inf,-inf	inf,inf	0.884995,0.451359	0.000198875	0.000426619
2	chr9:70205717:T:C	70205717	C,C	T,T	1,1	inf,inf	inf,inf	0.82892,1.21195	0.000198843	0.0004699
2	chr9:70115394:G:A	70115394	NA,A	NA,G	NA,1	NA,-inf	NA,inf	NA,0.21865	0.000198821	0.000435667
2	chr9:70606934:T:G	70606934	NA,G	NA,T	NA,1	NA,inf	NA,inf	NA,0.192771	0.000198689	0.000435208
2	chr9:70777812:GTGAT:G	70777812	NA,G	NA,GTGAT	NA,1	NA,-inf	NA,inf	NA,0.197379	0.000198545	0.000435236
2	chr9:70456461:C:T	70456461	NA,T	NA,C	NA,1	NA,-inf	NA,inf	NA,0.199452	0.000198496	0.000435153
2	chr9:70468403:A:G	70468403	NA,G	NA,A	NA,1	NA,inf	NA,inf	NA,0.178426	0.000198447	0.000435562
2	chr9:70488050:C:T	70488050	NA,T	NA,C	NA,1	NA,inf	NA,inf	NA,0.184603	0.000198403	0.000435047
2	chr9:70524606:CTTATT:C	70524606	NA,C	NA,CTTATT	NA,1	NA,inf	NA,inf	NA,0.187762	0.000198394	0.000434784
2	chr9:70797905:T:C	70797905	NA,C	NA,T	NA,1	NA,inf	NA,inf	NA,0.189755	0.000198321	0.000434645
2	chr9:70813396:C:G	70813396	NA,G	NA,C	NA,1	NA,-inf	NA,inf	NA,0.187185	0.00019828	0.000434994
2	chr9:70370260:A:T	70370260	NA,T	NA,A	NA,1	NA,inf	NA,inf	NA,0.175781	0.000198238	0.000434782
2	chr9:70187858:T:C	70187858	NA,C	NA,T	NA,1	NA,-inf	NA,inf	NA,0.214563	0.000198189	0.000434306
2	chr9:70168369:G:A	70168369	NA,A	NA,G	NA,1	NA,-inf	NA,inf	NA,0.205178	0.000198177	0.000434141
2	chr9:70112517:G:C	70112517	NA,C	NA,G	NA,1	NA,-inf	NA,inf	NA,0.206132	0.000198174	0.000434382
2	chr9:70843616:C:T	70843616	T,T	C,C	1,1	-inf,inf	inf,inf	1.13681,0.321757	0.000198164	0.000432791
2	chr9:70600592:G:C	70600592	NA,C	NA,G	NA,1	NA,inf	NA,inf	NA,0.211248	0.000198097	0.000433814
2	chr9:69969914:G:A	69969914	NA,A	NA,G	NA,1	NA,-inf	NA,inf	NA,0.195431	0.000198039	0.000434333
2	chr9:70174107:T:C	70174107	NA,C	NA,T	NA,1	NA,-inf	NA,inf	NA,0.214934	0.000197926	0.000433761
2	chr9:70855032:C:T	70855032	T,T	C,C	1,1	-inf,inf	inf,inf	1.24879,0.117534	0.00019781	0.000433633
2	chr9:70749912:A:G	70749912	NA,G	NA,A	NA,1	NA,inf	NA,inf	NA,0.184771	0.000197789	0.000433215
2	chr9:69929150:G:A	69929150	NA,A	NA,G	NA,1	NA,-inf	NA,inf	NA,0.193401	0.000197674	0.000433378
2	chr9:70801884:T:G	70801884	NA,G	NA,T	NA,1	NA,inf	NA,inf	NA,0.185858	0.000197664	0.000433209
2	chr9:70386573:T:C	70386573	C,C	T,T	1,1	inf,inf	inf,inf	3.23337,0.0188315	0.000197616	0.0021381
2	chr9:70229312:TCTCACA:T	70229312	NA,T	NA,TCTCACA	NA,1	NA,-inf	NA,inf	NA,0.212839	0.000197585	0.000433016
2	chr9:70177203:C:G	70177203	NA,G	NA,C	NA,1	NA,-inf	NA,inf	NA,0.212597	0.000197548	0.000432936
2	chr9:70231599:T:A	70231599	NA,A	NA,T	NA,1	NA,-inf	NA,inf	NA,0.212597	0.000197548	0.000432936
2	chr9:70223715:T:C	70223715	NA,C	NA,T	NA,1	NA,-inf	NA,inf	NA,0.212597	0.000197548	0.000432936
2	chr9:70232258:A:T	70232258	NA,T	NA,A	NA,1	NA,-inf	NA,inf	NA,0.212597	0.000197548	0.000432936
2	chr9:70240970:C:T	70240970	NA,T	NA,C	NA,1	NA,-inf	NA,inf	NA,0.212597	0.000197548	0.000432936
2	chr9:70220115:G:A	70220115	NA,A	NA,G	NA,1	NA,-inf	NA,inf	NA,0.212597	0.000197548	0.000432936
2	chr9:70212165:G:A	70212165	NA,A	NA,G	NA,1	NA,-inf	NA,inf	NA,0.212597	0.000197548	0.000432936
2	chr9:70288216:A:AT	70288216	NA,AT	NA,A	NA,1	NA,-inf	NA,inf	NA,0.200924	0.000197482	0.000432626
2	chr9:70588392:C:T	70588392	NA,T	NA,C	NA,1	NA,inf	NA,inf	NA,0.170174	0.000197466	0.000432969
2	chr9:70222216:A:G	70222216	NA,G	NA,A	NA,1	NA,-inf	NA,inf	NA,0.21204	0.000197459	0.00043274
2	chr9:70441118:A:G	70441118	NA,G	NA,A	NA,1	NA,inf	NA,inf	NA,0.187873	0.000197436	0.000432761
2	chr9:70508735:C:T	70508735	T,T	C,C	1,1	-inf,-inf	inf,inf	3.14247,0.24479	0.00019742	0.00207875
2	chr9:70025471:T:C	70025471	NA,C	NA,T	NA,1	NA,inf	NA,inf	NA,0.18528	0.000197333	0.000432555
2	chr9:70244009:C:T	70244009	NA,T	NA,C	NA,1	NA,-inf	NA,inf	NA,0.210568	0.000197223	0.000432226
2	chr9:70377672:A:G	70377672	NA,G	NA,A	NA,1	NA,-inf	NA,inf	NA,0.192735	0.000197196	0.000432276
2	chr9:70665369:T:C	70665369	NA,C	NA,T	NA,1	NA,inf	NA,inf	NA,0.178255	0.000197171	0.00043225
2	chr9:70678799:A:G	70678799	NA,G	NA,A	NA,1	NA,inf	NA,inf	NA,0.176516	0.000197161	0.000432245
2	chr9:70374389:A:T	70374389	NA,T	NA,A	NA,1	NA,-inf	NA,inf	NA,0.192394	0.000197141	0.000432154
2	chr9:70234987:C:T	70234987	NA,T	NA,C	NA,1	NA,-inf	NA,inf	NA,0.209825	0.000197105	0.000431966
2	chr9:70089888:T:C	70089888	C,C	T,T	1,1	-inf,-inf	inf,inf	0.268672,1.33573	0.00019702	0.000433961
2	chr9:70263689:T:C	70263689	NA,C	NA,T	NA,1	NA,-inf	NA,inf	NA,0.198011	0.000197005	0.000431584
2	chr9:70675158:T:C	70675158	NA,C	NA,T	NA,1	NA,inf	NA,inf	NA,0.175416	0.000196981	0.00043185
2	chr9:70743206:C:T	70743206	NA,T	NA,C	NA,1	NA,-inf	NA,inf	NA,0.193501	0.000196961	0.000431667
2	chr9:70303237:A:G	70303237	NA,G	NA,A	NA,1	NA,-inf	NA,inf	NA,0.197593	0.000196933	0.000431426
2	chr9:70351146:G:A	70351146	NA,A	NA,G	NA,1	NA,-inf	NA,inf	NA,0.19753	0.000196926	0.000431413
2	chr9:70227449:C:T	70227449	NA,T	NA,C	NA,1	NA,inf	NA,inf	NA,0.182096	0.000196906	0.00043152
2	chr9:69961694:G:A	69961694	A,A	G,G	1,1	inf,-inf	inf,inf	1.05206,0.00671849	0.000196858	0.000422078
2	chr9:70390699:T:C	70390699	NA,C	NA,T	NA,1	NA,inf	NA,inf	NA,0.176947	0.000196847	0.000431349
2	chr9:70429529:A:C	70429529	NA,C	NA,A	NA,1	NA,inf	NA,inf	NA,0.17532	0.000196797	0.00043089
2	chr9:70058945:T:C	70058945	NA,C	NA,T	NA,1	NA,inf	NA,inf	NA,0.170764	0.000196766	0.000431565
2	chr9:70097031:G:A	70097031	NA,A	NA,G	NA,1	NA,inf	NA,inf	NA,0.174711	0.000196731	0.000431448
2	chr9:70114660:A:G	70114660	NA,G	NA,A	NA,1	NA,-inf	NA,inf	NA,0.199362	0.000196669	0.00043091
2	chr9:70388676:T:C	70388676	NA,C	NA,T	NA,1	NA,inf	NA,inf	NA,0.175662	0.000196637	0.00043089
2	chr9:70205808:C:T	70205808	T,T	C,C	1,1	inf,inf	inf,inf	0.813977,1.21244	0.000196634	0.000463813
2	chr9:70058676:A:G	70058676	NA,G	NA,A	NA,1	NA,inf	NA,inf	NA,0.169928	0.000196628	0.000431263
2	chr9:70001953:C:T	70001953	NA,T	NA,C	NA,1	NA,-inf	NA,inf	NA,0.180003	0.00019655	0.000431061
2	chr9:70355744:CTA:C	70355744	C,C	CTA,CTA	1,1	-inf,-inf	inf,inf	0.557442,1.20095	0.000196546	0.000442315
2	chr9:70324884:T:C	70324884	NA,C	NA,T	NA,1	NA,-inf	NA,inf	NA,0.195104	0.000196538	0.000430568
2	chr9:70493969:T:C	70493969	NA,C	NA,T	NA,1	NA,-inf	NA,inf	NA,0.187901	0.000196492	0.000430866
2	chr9:70632673:A:T	70632673	NA,T	NA,A	NA,1	NA,-inf	NA,inf	NA,0.193568	0.000196484	0.000430884
2	chr9:69995100:T:C	69995100	NA,C	NA,T	NA,1	NA,-inf	NA,inf	NA,0.179569	0.000196479	0.000430906
2	chr9:69995887:G:A	69995887	NA,A	NA,G	NA,1	NA,-inf	NA,inf	NA,0.179354	0.000196445	0.00043083
2	chr9:69995531:T:G	69995531	NA,G	NA,T	NA,1	NA,-inf	NA,inf	NA,0.179354	0.000196445	0.00043083
2	chr9:70836260:C:G	70836260	NA,G	NA,C	NA,1	NA,inf	NA,inf	NA,0.169668	0.000196424	0.000430598
2	chr9:70439250:C:A	70439250	NA,A	NA,C	NA,1	NA,inf	NA,inf	NA,0.180416	0.000196393	0.000430286
2	chr9:70686835:TTC:T	70686835	NA,T	NA,TTC	NA,1	NA,inf	NA,inf	NA,0.15603	0.000196392	0.000430551
2	chr9:70742887:T:C	70742887	NA,C	NA,T	NA,1	NA,-inf	NA,inf	NA,0.189669	0.000196337	0.000430302
2	chr9:69948138:A:G	69948138	NA,G	NA,A	NA,1	NA,-inf	NA,inf	NA,0.179579	0.000196324	0.000430585
2	chr9:70526358:TAATAA:T	70526358	NA,T	NA,TAATAA	NA,1	NA,inf	NA,inf	NA,0.17569	0.000196299	0.000430279
2	chr9:70159282:A:G	70159282	NA,G	NA,A	NA,1	NA,inf	NA,inf	NA,0.163037	0.000196122	0.00043013
2	chr9:70287755:G:A	70287755	NA,A	NA,G	NA,1	NA,-inf	NA,inf	NA,0.192325	0.000196099	0.00042961
2	chr9:70118126:C:T	70118126	NA,T	NA,C	NA,1	NA,inf	NA,inf	NA,0.16667	0.000196098	0.000430016
2	chr9:70671795:C:T	70671795	NA,T	NA,C	NA,1	NA,inf	NA,inf	NA,0.171624	0.000196096	0.000429895
2	chr9:70491391:G:A	70491391	NA,A	NA,G	NA,1	NA,-inf	NA,inf	NA,0.184838	0.000196006	0.000429802
2	chr9:70362570:T:C	70362570	NA,C	NA,T	NA,1	NA,-inf	NA,inf	NA,0.191599	0.000195987	0.000429366
2	chr9:70602392:A:G	70602392	NA,G	NA,A	NA,1	NA,-inf	NA,inf	NA,0.167993	0.000195918	0.000429843
2	chr9:70210957:C:T	70210957	NA,T	NA,C	NA,1	NA,-inf	NA,inf	NA,0.200234	0.000195914	0.000429412
2	chr9:70543756:G:A	70543756	NA,A	NA,G	NA,1	NA,inf	NA,inf	NA,0.174844	0.000195852	0.000429254
2	chr9:70362338:TGTAAA:T	70362338	NA,T	NA,TGTAAA	NA,1	NA,inf	NA,inf	NA,0.180918	0.000195847	0.000428929
2	chr9:70850972:A:T	70850972	T,T	A,A	1,1	-inf,inf	inf,inf	1.0962,0.371194	0.000195845	0.000427683
2	chr9:70389086:A:T	70389086	NA,T	NA,A	NA,1	NA,inf	NA,inf	NA,0.170689	0.000195824	0.000429117
2	chr9:70213394:TTTTC:T	70213394	NA,T	NA,TTTTC	NA,1	NA,-inf	NA,inf	NA,0.192762	0.000195799	0.000429209
2	chr9:70321414:A:G	70321414	NA,G	NA,A	NA,1	NA,inf	NA,inf	NA,0.161394	0.000195747	0.000429326
2	chr9:70390669:T:C	70390669	NA,C	NA,T	NA,1	NA,inf	NA,inf	NA,0.179888	0.000195708	0.000428637
2	chr9:70183237:T:C	70183237	NA,C	NA,T	NA,1	NA,-inf	NA,inf	NA,0.189682	0.000195704	0.000428748
2	chr9:70679994:G:T	70679994	T,T	G,G	1,1	-inf,-inf	inf,inf	1.4796,0.156558	0.000195651	0.000456403
2	chr9:70506407:G:A	70506407	A,A	G,G	1,1	-inf,-inf	inf,inf	3.13794,0.241403	0.000195646	0.00205427
2	chr9:70679154:C:T	70679154	NA,T	NA,C	NA,1	NA,inf	NA,inf	NA,0.168617	0.000195629	0.000428898
2	chr9:70349623:G:A	70349623	NA,A	NA,G	NA,1	NA,-inf	NA,inf	NA,0.189189	0.000195609	0.000428542
2	chr9:70378039:C:T	70378039	NA,T	NA,C	NA,1	NA,inf	NA,inf	NA,0.158876	0.000195587	0.000428477
2	chr9:70286404:G:T	70286404	NA,T	NA,G	NA,1	NA,-inf	NA,inf	NA,0.177994	0.000195541	0.000428835
2	chr9:70046845:C:A	70046845	NA,A	NA,C	NA,1	NA,inf	NA,inf	NA,0.1615	0.000195535	0.000428859
2	chr9:70345140:T:C	70345140	NA,C	NA,T	NA,1	NA,-inf	NA,inf	NA,0.188239	0.000195463	0.000428225
2	chr9:70858485:C:T	70858485	T,T	C,C	1,1	-inf,-inf	inf,inf	1.23668,0.000461112	0.000195453	0.00042573
2	chr9:70086463:C:T	70086463	NA,T	NA,C	NA,1	NA,-inf	NA,inf	NA,0.190725	0.00019543	0.000428407
2	chr9:70296036:G:A	70296036	NA,A	NA,G	NA,1	NA,-inf	NA,inf	NA,0.188002	0.00019543	0.000428152
2	chr9:70558768:C:T	70558768	NA,T	NA,C	NA,1	NA,-inf	NA,inf	NA,0.180679	0.00019542	0.000428526
2	chr9:70003511:A:G	70003511	G,G	A,A	1,1	-inf,-inf	inf,inf	0.989147,0.0791792	0.000195367	0.00041453
2	chr9:70537687:A:C	70537687	NA,C	NA,A	NA,1	NA,inf	NA,inf	NA,0.168997	0.000195305	0.000428105
2	chr9:70876027:C:A	70876027	NA,A	NA,C	NA,1	NA,-inf	NA,inf	NA,0.16877	0.000195278	0.000428447
2	chr9:70595449:T:G	70595449	NA,G	NA,T	NA,1	NA,inf	NA,inf	NA,0.156805	0.000195189	0.000428282
2	chr9:70478952:G:A	70478952	NA,A	NA,G	NA,1	NA,inf	NA,inf	NA,0.158796	0.00019518	0.000428356
2	chr9:70368584:TCATTTGA:T	70368584	T,T	TCATTTGA,TCATTTGA	1,1	-inf,-inf	inf,inf	0.412423,1.31169	0.000195091	0.000435475
2	chr9:70192736:C:T	70192736	NA,T	NA,C	NA,1	NA,-inf	NA,inf	NA,0.185256	0.000195054	0.000427329
2	chr9:69968324:C:T	69968324	T,T	C,C	1,1	inf,-inf	inf,inf	1.04466,0.000161966	0.000195049	0.000418103
2	chr9:70478977:T:A	70478977	NA,A	NA,T	NA,1	NA,inf	NA,inf	NA,0.157728	0.00019501	0.000427982
2	chr9:70525672:C:T	70525672	NA,T	NA,C	NA,1	NA,-inf	NA,inf	NA,0.175166	0.000195007	0.000427601
2	chr9:69929466:A:C	69929466	NA,C	NA,A	NA,1	NA,-inf	NA,inf	NA,0.185006	0.000195003	0.000427698
2	chr9:70211918:C:A	70211918	NA,A	NA,C	NA,1	NA,inf	NA,inf	NA,0.159966	0.000194999	0.000427592
2	chr9:70534235:G:A	70534235	A,NA	G,NA	1,NA	-inf,NA	inf,NA	0.825295,NA	0.000194969	0.000453957
2	chr9:70528723:A:G	70528723	NA,G	NA,A	NA,1	NA,inf	NA,inf	NA,0.167115	0.000194938	0.000427296
2	chr9:70401376:G:A	70401376	NA,A	NA,G	NA,1	NA,-inf	NA,inf	NA,0.154638	0.000194935	0.000426995
2	chr9:70052618:A:G	70052618	NA,G	NA,A	NA,1	NA,-inf	NA,inf	NA,0.170536	0.000194926	0.000427431
2	chr9:70522048:C:T	70522048	NA,T	NA,C	NA,1	NA,-inf	NA,inf	NA,0.171272	0.000194898	0.000427575
2	chr9:70377301:A:G	70377301	NA,G	NA,A	NA,1	NA,-inf	NA,inf	NA,0.167903	0.000194877	0.000427445
2	chr9:70527940:G:C	70527940	NA,C	NA,G	NA,1	NA,inf	NA,inf	NA,0.166528	0.000194846	0.000427095
2	chr9:70525461:T:A	70525461	NA,A	NA,T	NA,1	NA,-inf	NA,inf	NA,0.174098	0.000194843	0.00042724
2	chr9:70194212:G:A	70194212	NA,A	NA,G	NA,1	NA,-inf	NA,inf	NA,0.183789	0.000194796	0.000426773
2	chr9:70541725:T:C	70541725	NA,C	NA,T	NA,1	NA,-inf	NA,inf	NA,0.179291	0.000194663	0.00042653
2	chr9:70668534:G:A	70668534	NA,A	NA,G	NA,1	NA,inf	NA,inf	NA,0.162574	0.00019466	0.00042675
2	chr9:70240610:G:A	70240610	NA,A	NA,G	NA,1	NA,-inf	NA,inf	NA,0.191743	0.000194634	0.000426614
2	chr9:70178029:G:C	70178029	C,C	G,G	1,1	inf,inf	inf,inf	0.513069,1.24294	0.000194574	0.000435936
2	chr9:70902996:C:T	70902996	NA,T	NA,C	NA,1	NA,inf	NA,inf	NA,0.16491	0.000194505	0.000426402
2	chr9:70308702:T:C	70308702	NA,C	NA,T	NA,1	NA,-inf	NA,inf	NA,0.18188	0.000194489	0.000426102
2	chr9:70503817:T:A	70503817	NA,A	NA,T	NA,1	NA,-inf	NA,inf	NA,0.151806	0.0001943	0.000425893
2	chr9:70243885:A:T	70243885	NA,T	NA,A	NA,1	NA,-inf	NA,inf	NA,0.180396	0.000194271	0.000425628
2	chr9:70154417:C:T	70154417	NA,T	NA,C	NA,1	NA,-inf	NA,inf	NA,0.179821	0.000194189	0.000425451
2	chr9:70013367:A:G	70013367	NA,G	NA,A	NA,1	NA,-inf	NA,inf	NA,0.179421	0.000194154	0.000425484
2	chr9:70129679:C:T	70129679	NA,T	NA,C	NA,1	NA,inf	NA,inf	NA,0.16367	0.000194134	0.000425474
2	chr9:70400699:G:C	70400699	NA,C	NA,G	NA,1	NA,-inf	NA,inf	NA,0.149524	0.000194127	0.000425238
2	chr9:70335452:G:A	70335452	NA,A	NA,G	NA,1	NA,-inf	NA,inf	NA,0.179379	0.000194122	0.000425304
2	chr9:70615574:T:G	70615574	NA,G	NA,T	NA,1	NA,-inf	NA,inf	NA,0.167482	0.000194029	0.000425508
2	chr9:70296571:A:G	70296571	NA,G	NA,A	NA,1	NA,-inf	NA,inf	NA,0.178765	0.000194029	0.000425099
2	chr9:70622770:G:C	70622770	C,C	G,G	1,1	-inf,-inf	inf,inf	0.0245077,1.20186	0.000194003	0.000420338
2	chr9:70429639:C:T	70429639	T,T	C,C	1,1	-inf,-inf	inf,inf	2.15891,0.356381	0.000193984	0.000652263
2	chr9:70318023:G:A	70318023	A,NA	G,NA	1,NA	-inf,NA	inf,NA	0.72157,NA	0.000193953	0.00043957
2	chr9:70798227:A:G	70798227	NA,G	NA,A	NA,1	NA,inf	NA,inf	NA,0.162138	0.000193889	0.000424957
2	chr9:70134126:C:T	70134126	T,NA	C,NA	1,NA	inf,NA	inf,NA	0.391919,NA	0.000193886	0.000419643
2	chr9:70907864:G:A	70907864	A,NA	G,NA	1,NA	-inf,NA	inf,NA	0.636824,NA	0.000193834	0.000437128
2	chr9:70555277:T:C	70555277	NA,C	NA,T	NA,1	NA,inf	NA,inf	NA,0.147775	0.000193817	0.000424787
2	chr9:70536002:C:T	70536002	T,T	C,C	1,1	inf,-inf	inf,inf	3.84136,0.0691003	0.000193802	0.00637236
2	chr9:70182249:C:T	70182249	T,NA	C,NA	1,NA	-inf,NA	inf,NA	0.664048,NA	0.000193774	0.000435278
2	chr9:70335330:G:A	70335330	NA,A	NA,G	NA,1	NA,-inf	NA,inf	NA,0.176895	0.000193753	0.000424498
2	chr9:70610135:CTG:C	70610135	NA,C	NA,CTG	NA,1	NA,inf	NA,inf	NA,0.160707	0.000193735	0.000424494
2	chr9:70477260:G:T	70477260	NA,T	NA,G	NA,1	NA,-inf	NA,inf	NA,0.163964	0.000193699	0.000425057
2	chr9:70510604:A:G	70510604	NA,G	NA,A	NA,1	NA,inf	NA,inf	NA,0.152899	0.000193695	0.000425065
2	chr9:69987333:T:C	69987333	NA,C	NA,T	NA,1	NA,-inf	NA,inf	NA,0.167242	0.000193656	0.000424621
2	chr9:70655393:A:G	70655393	NA,G	NA,A	NA,1	NA,inf	NA,inf	NA,0.155718	0.000193646	0.000424531
2	chr9:70894699:G:A	70894699	NA,A	NA,G	NA,1	NA,-inf	NA,inf	NA,0.167589	0.0001936	0.00042451
2	chr9:70299627:T:A	70299627	NA,A	NA,T	NA,1	NA,-inf	NA,inf	NA,0.175441	0.000193544	0.000424045
2	chr9:70160649:A:G	70160649	NA,G	NA,A	NA,1	NA,-inf	NA,inf	NA,0.175143	0.000193496	0.00042394
2	chr9:70307221:T:C	70307221	NA,C	NA,T	NA,1	NA,-inf	NA,inf	NA,0.175141	0.000193493	0.000423932
2	chr9:70503808:GTTC:G	70503808	NA,G	NA,GTTC	NA,1	NA,-inf	NA,inf	NA,0.146435	0.000193476	0.000424091
2	chr9:70907646:T:C	70907646	NA,C	NA,T	NA,1	NA,inf	NA,inf	NA,0.157996	0.000193454	0.0004241
2	chr9:70339992:C:G	70339992	NA,G	NA,C	NA,1	NA,-inf	NA,inf	NA,0.174786	0.000193445	0.000423828
2	chr9:70161246:C:T	70161246	NA,T	NA,C	NA,1	NA,inf	NA,inf	NA,0.145218	0.0001934	0.000424149
2	chr9:70209218:T:C	70209218	NA,C	NA,T	NA,1	NA,-inf	NA,inf	NA,0.174466	0.000193398	0.000423727
2	chr9:70342092:A:G	70342092	NA,G	NA,A	NA,1	NA,-inf	NA,inf	NA,0.174367	0.000193382	0.000423691
2	chr9:70353646:G:A	70353646	NA,A	NA,G	NA,1	NA,-inf	NA,inf	NA,0.174283	0.000193371	0.000423668
2	chr9:70344597:T:C	70344597	NA,C	NA,T	NA,1	NA,-inf	NA,inf	NA,0.174257	0.000193368	0.00042366
2	chr9:70282600:A:G	70282600	NA,G	NA,A	NA,1	NA,-inf	NA,inf	NA,0.174077	0.000193342	0.000423604
2	chr9:70353588:TG:T	70353588	NA,T	NA,TG	NA,1	NA,-inf	NA,inf	NA,0.173978	0.000193327	0.000423571
2	chr9:70342407:A:T	70342407	NA,T	NA,A	NA,1	NA,-inf	NA,inf	NA,0.173287	0.00019323	0.00042336
2	chr9:70359313:T:C	70359313	NA,C	NA,T	NA,1	NA,-inf	NA,inf	NA,0.173284	0.000193227	0.000423353
2	chr9:70361423:T:C	70361423	NA,C	NA,T	NA,1	NA,-inf	NA,inf	NA,0.173267	0.000193225	0.000423349
2	chr9:70360971:G:A	70360971	NA,A	NA,G	NA,1	NA,-inf	NA,inf	NA,0.17325	0.000193221	0.00042334
2	chr9:70369777:G:C	70369777	NA,C	NA,G	NA,1	NA,inf	NA,inf	NA,0.149725	0.000193206	0.000423655
2	chr9:70163470:G:A	70163470	NA,A	NA,G	NA,1	NA,-inf	NA,inf	NA,0.173033	0.00019319	0.000423274
2	chr9:70345238:AAATT:A	70345238	NA,A	NA,AAATT	NA,1	NA,-inf	NA,inf	NA,0.173026	0.00019319	0.000423272
2	chr9:70360268:G:A	70360268	NA,A	NA,G	NA,1	NA,-inf	NA,inf	NA,0.173017	0.000193189	0.000423269
2	chr9:70228455:T:C	70228455	NA,C	NA,T	NA,1	NA,-inf	NA,inf	NA,0.172984	0.000193185	0.000423261
2	chr9:70238799:A:G	70238799	NA,G	NA,A	NA,1	NA,-inf	NA,inf	NA,0.172893	0.000193171	0.000423231
2	chr9:70301790:T:C	70301790	NA,C	NA,T	NA,1	NA,-inf	NA,inf	NA,0.172855	0.000193165	0.000423218
2	chr9:70188604:C:T	70188604	NA,T	NA,C	NA,1	NA,-inf	NA,inf	NA,0.172769	0.000193153	0.000423193
2	chr9:70292052:A:G	70292052	NA,G	NA,A	NA,1	NA,-inf	NA,inf	NA,0.172765	0.000193152	0.000423191
2	chr9:70213626:G:C	70213626	NA,C	NA,G	NA,1	NA,-inf	NA,inf	NA,0.172715	0.000193145	0.000423175
2	chr9:70291168:T:C	70291168	NA,C	NA,T	NA,1	NA,-inf	NA,inf	NA,0.172715	0.000193145	0.000423175
2	chr9:70323337:T:C	70323337	NA,C	NA,T	NA,1	NA,-inf	NA,inf	NA,0.172675	0.000193139	0.000423162
2	chr9:70270376:C:T	70270376	NA,T	NA,C	NA,1	NA,-inf	NA,inf	NA,0.172655	0.000193137	0.000423156
2	chr9:70255861:C:T	70255861	NA,T	NA,C	NA,1	NA,-inf	NA,inf	NA,0.172598	0.000193128	0.000423139
2	chr9:70300376:A:C	70300376	NA,C	NA,A	NA,1	NA,-inf	NA,inf	NA,0.172577	0.000193125	0.000423131
2	chr9:70279407:C:T	70279407	NA,T	NA,C	NA,1	NA,-inf	NA,inf	NA,0.172576	0.000193125	0.000423131
2	chr9:70184289:C:T	70184289	NA,T	NA,C	NA,1	NA,-inf	NA,inf	NA,0.172553	0.000193122	0.000423124
2	chr9:70360339:A:G	70360339	NA,G	NA,A	NA,1	NA,-inf	NA,inf	NA,0.172539	0.00019312	0.00042312
2	chr9:70164460:A:G	70164460	NA,G	NA,A	NA,1	NA,-inf	NA,inf	NA,0.172521	0.000193117	0.000423114
2	chr9:70313466:T:A	70313466	NA,A	NA,T	NA,1	NA,-inf	NA,inf	NA,0.172503	0.000193115	0.00042311
2	chr9:70920841:T:A	70920841	NA,A	NA,T	NA,1	NA,-inf	NA,inf	NA,0.164353	0.000193115	0.000423678
2	chr9:70176715:T:G	70176715	NA,G	NA,T	NA,1	NA,-inf	NA,inf	NA,0.172481	0.000193111	0.000423102
2	chr9:70275938:G:C	70275938	NA,C	NA,G	NA,1	NA,-inf	NA,inf	NA,0.172467	0.00019311	0.000423098
2	chr9:70755069:G:A	70755069	NA,A	NA,G	NA,1	NA,-inf	NA,inf	NA,0.168479	0.000193109	0.00042325
2	chr9:70257047:C:T	70257047	NA,T	NA,C	NA,1	NA,-inf	NA,inf	NA,0.183222	0.000193106	0.000423229
2	chr9:70313796:A:G	70313796	NA,G	NA,A	NA,1	NA,-inf	NA,inf	NA,0.172387	0.000193099	0.000423074
2	chr9:70310731:G:A	70310731	NA,A	NA,G	NA,1	NA,-inf	NA,inf	NA,0.172407	0.000193097	0.000423071
2	chr9:70302813:A:G	70302813	NA,G	NA,A	NA,1	NA,-inf	NA,inf	NA,0.172369	0.000193096	0.000423067
2	chr9:70342884:T:A	70342884	NA,A	NA,T	NA,1	NA,-inf	NA,inf	NA,0.172334	0.00019309	0.000423055
2	chr9:70350361:G:A	70350361	NA,A	NA,G	NA,1	NA,-inf	NA,inf	NA,0.172327	0.000193089	0.000423054
2	chr9:70297534:A:G	70297534	NA,G	NA,A	NA,1	NA,-inf	NA,inf	NA,0.172318	0.000193088	0.000423051
2	chr9:70166643:G:C	70166643	NA,C	NA,G	NA,1	NA,-inf	NA,inf	NA,0.172306	0.000193087	0.000423047
2	chr9:70213059:A:G	70213059	NA,G	NA,A	NA,1	NA,-inf	NA,inf	NA,0.172295	0.000193085	0.000423043
2	chr9:70291925:A:G	70291925	NA,G	NA,A	NA,1	NA,-inf	NA,inf	NA,0.172253	0.000193079	0.000423031
2	chr9:70298800:G:A	70298800	NA,A	NA,G	NA,1	NA,-inf	NA,inf	NA,0.172253	0.000193079	0.000423031
2	chr9:70348535:A:C	70348535	NA,C	NA,A	NA,1	NA,-inf	NA,inf	NA,0.17218	0.000193068	0.000423007
2	chr9:70250596:G:A	70250596	NA,A	NA,G	NA,1	NA,-inf	NA,inf	NA,0.172151	0.000193064	0.000422998
2	chr9:70613370:C:A	70613370	NA,A	NA,C	NA,1	NA,inf	NA,inf	NA,0.151572	0.000193064	0.000423273
2	chr9:70270189:C:T	70270189	NA,T	NA,C	NA,1	NA,-inf	NA,inf	NA,0.172113	0.000193059	0.000422986
2	chr9:70491295:C:T	70491295	NA,T	NA,C	NA,1	NA,-inf	NA,inf	NA,0.160695	0.000193058	0.000423554
2	chr9:70333055:G:T	70333055	NA,T	NA,G	NA,1	NA,-inf	NA,inf	NA,0.172057	0.00019305	0.000422968
2	chr9:70270161:T:C	70270161	NA,C	NA,T	NA,1	NA,-inf	NA,inf	NA,0.172031	0.000193047	0.000422962
2	chr9:70207381:T:C	70207381	NA,C	NA,T	NA,1	NA,-inf	NA,inf	NA,0.171989	0.000193041	0.000422948
2	chr9:70285638:G:A	70285638	NA,A	NA,G	NA,1	NA,-inf	NA,inf	NA,0.171989	0.000193041	0.000422948
2	chr9:70205803:G:A	70205803	NA,A	NA,G	NA,1	NA,-inf	NA,inf	NA,0.171989	0.000193041	0.000422948
2	chr9:70204824:T:C	70204824	NA,C	NA,T	NA,1	NA,-inf	NA,inf	NA,0.171989	0.000193041	0.000422948
2	chr9:70285802:A:G	70285802	NA,G	NA,A	NA,1	NA,-inf	NA,inf	NA,0.171989	0.000193041	0.000422948
2	chr9:70202385:G:C	70202385	NA,C	NA,G	NA,1	NA,-inf	NA,inf	NA,0.171989	0.000193041	0.000422948
2	chr9:70211833:TTTTC:T	70211833	NA,T	NA,TTTTC	NA,1	NA,-inf	NA,inf	NA,0.171989	0.000193041	0.000422948
2	chr9:70192819:G:C	70192819	NA,C	NA,G	NA,1	NA,-inf	NA,inf	NA,0.171989	0.000193041	0.000422948
2	chr9:70185581:C:T	70185581	NA,T	NA,C	NA,1	NA,-inf	NA,inf	NA,0.171989	0.000193041	0.000422948
2	chr9:70216946:C:G	70216946	NA,G	NA,C	NA,1	NA,-inf	NA,inf	NA,0.171989	0.000193041	0.000422948
2	chr9:70293839:T:C	70293839	NA,C	NA,T	NA,1	NA,-inf	NA,inf	NA,0.171989	0.000193041	0.000422948
2	chr9:70295069:C:G	70295069	NA,G	NA,C	NA,1	NA,-inf	NA,inf	NA,0.171989	0.000193041	0.000422948
2	chr9:70310985:T:G	70310985	NA,G	NA,T	NA,1	NA,-inf	NA,inf	NA,0.171989	0.000193041	0.000422948
2	chr9:70318292:G:A	70318292	NA,A	NA,G	NA,1	NA,-inf	NA,inf	NA,0.171989	0.000193041	0.000422948
2	chr9:70209788:C:T	70209788	NA,T	NA,C	NA,1	NA,-inf	NA,inf	NA,0.171989	0.000193041	0.000422948
2	chr9:70319082:C:T	70319082	NA,T	NA,C	NA,1	NA,-inf	NA,inf	NA,0.171989	0.000193041	0.000422948
2	chr9:70209211:G:A	70209211	NA,A	NA,G	NA,1	NA,-inf	NA,inf	NA,0.171989	0.000193041	0.000422948
2	chr9:70346905:C:T	70346905	NA,T	NA,C	NA,1	NA,-inf	NA,inf	NA,0.171989	0.000193041	0.000422948
2	chr9:70320514:A:G	70320514	NA,G	NA,A	NA,1	NA,-inf	NA,inf	NA,0.171989	0.000193041	0.000422948
2	chr9:70325249:T:G	70325249	NA,G	NA,T	NA,1	NA,-inf	NA,inf	NA,0.171989	0.000193041	0.000422948
2	chr9:70253531:A:C	70253531	NA,C	NA,A	NA,1	NA,-inf	NA,inf	NA,0.171989	0.000193041	0.000422948
2	chr9:70338752:C:T	70338752	NA,T	NA,C	NA,1	NA,-inf	NA,inf	NA,0.171989	0.000193041	0.000422948
2	chr9:70249069:A:G	70249069	NA,G	NA,A	NA,1	NA,-inf	NA,inf	NA,0.171989	0.000193041	0.000422948
2	chr9:70247189:T:A	70247189	NA,A	NA,T	NA,1	NA,-inf	NA,inf	NA,0.171989	0.000193041	0.000422948
2	chr9:70344818:A:G	70344818	NA,G	NA,A	NA,1	NA,-inf	NA,inf	NA,0.171989	0.000193041	0.000422948
2	chr9:70355399:A:G	70355399	NA,G	NA,A	NA,1	NA,-inf	NA,inf	NA,0.171989	0.000193041	0.000422948
2	chr9:70242634:G:A	70242634	NA,A	NA,G	NA,1	NA,-inf	NA,inf	NA,0.171989	0.000193041	0.000422948
2	chr9:70209212:C:T	70209212	NA,T	NA,C	NA,1	NA,-inf	NA,inf	NA,0.171989	0.000193041	0.000422948
2	chr9:70280411:G:C	70280411	NA,C	NA,G	NA,1	NA,inf	NA,inf	NA,0.149056	0.000193035	0.000423273
2	chr9:70310666:T:G	70310666	NA,G	NA,T	NA,1	NA,-inf	NA,inf	NA,0.171938	0.000193034	0.000422932
2	chr9:70324394:A:T	70324394	NA,T	NA,A	NA,1	NA,-inf	NA,inf	NA,0.171795	0.000193013	0.000422887
2	chr9:70355383:G:A	70355383	NA,A	NA,G	NA,1	NA,-inf	NA,inf	NA,0.171758	0.000193008	0.000422876
2	chr9:70267876:C:T	70267876	NA,T	NA,C	NA,1	NA,-inf	NA,inf	NA,0.171734	0.000193005	0.000422869
2	chr9:70258199:AAAG:A	70258199	NA,A	NA,AAAG	NA,1	NA,-inf	NA,inf	NA,0.171705	0.000193	0.000422859
2	chr9:70325348:G:A	70325348	NA,A	NA,G	NA,1	NA,-inf	NA,inf	NA,0.171679	0.000192996	0.00042285
2	chr9:70344312:C:CAT	70344312	NA,CAT	NA,C	NA,1	NA,-inf	NA,inf	NA,0.171675	0.000192996	0.00042285
2	chr9:70242662:G:A	70242662	NA,A	NA,G	NA,1	NA,-inf	NA,inf	NA,0.171565	0.00019298	0.000422816
2	chr9:70307433:C:T	70307433	NA,T	NA,C	NA,1	NA,-inf	NA,inf	NA,0.171495	0.00019297	0.000422794
2	chr9:70034322:G:T	70034322	NA,T	NA,G	NA,1	NA,inf	NA,inf	NA,0.158686	0.000192965	0.000422972
2	chr9:70242465:T:C	70242465	NA,C	NA,T	NA,1	NA,-inf	NA,inf	NA,0.171434	0.000192962	0.000422775
2	chr9:70211097:T:C	70211097	NA,C	NA,T	NA,1	NA,-inf	NA,inf	NA,0.171365	0.000192952	0.000422754
2	chr9:70258564:G:A	70258564	NA,A	NA,G	NA,1	NA,inf	NA,inf	NA,0.14802	0.000192942	0.000423081
2	chr9:70274880:G:A	70274880	NA,A	NA,G	NA,1	NA,-inf	NA,inf	NA,0.171286	0.00019294	0.000422728
2	chr9:70232978:A:C	70232978	NA,C	NA,A	NA,1	NA,-inf	NA,inf	NA,0.171279	0.000192939	0.000422726
2	chr9:70266285:T:A	70266285	NA,A	NA,T	NA,1	NA,-inf	NA,inf	NA,0.17124	0.000192933	0.000422713
2	chr9:70310782:A:G	70310782	NA,G	NA,A	NA,1	NA,-inf	NA,inf	NA,0.17119	0.000192926	0.000422698
2	chr9:70281850:C:A	70281850	NA,A	NA,C	NA,1	NA,-inf	NA,inf	NA,0.171139	0.000192918	0.00042268
2	chr9:70252012:G:A	70252012	NA,A	NA,G	NA,1	NA,-inf	NA,inf	NA,0.171132	0.000192918	0.00042268
2	chr9:70295833:G:A	70295833	NA,A	NA,G	NA,1	NA,-inf	NA,inf	NA,0.171113	0.000192916	0.000422675
2	chr9:70231879:G:A	70231879	NA,A	NA,G	NA,1	NA,inf	NA,inf	NA,0.142716	0.000192912	0.000423044
2	chr9:70332660:C:G	70332660	NA,G	NA,C	NA,1	NA,-inf	NA,inf	NA,0.170779	0.000192868	0.000422571
2	chr9:70784060:A:C	70784060	NA,C	NA,A	NA,1	NA,-inf	NA,inf	NA,0.155866	0.000192866	0.000422964
2	chr9:70228419:A:C	70228419	NA,C	NA,A	NA,1	NA,-inf	NA,inf	NA,0.170638	0.000192848	0.000422527
2	chr9:70314495:T:A	70314495	NA,A	NA,T	NA,1	NA,-inf	NA,inf	NA,0.170591	0.000192841	0.000422513
2	chr9:70471997:C:T	70471997	NA,T	NA,C	NA,1	NA,-inf	NA,inf	NA,0.15809	0.000192826	0.00042313
2	chr9:70286343:A:G	70286343	NA,G	NA,A	NA,1	NA,-inf	NA,inf	NA,0.170374	0.00019281	0.000422445
2	chr9:70358837:A:G	70358837	NA,G	NA,A	NA,1	NA,-inf	NA,inf	NA,0.170315	0.000192802	0.000422428
2	chr9:70441298:C:T	70441298	T,T	C,C	1,1	-inf,inf	inf,inf	2.2572,0.229057	0.000192802	0.000664466
2	chr9:69999319:A:G	69999319	NA,G	NA,A	NA,1	NA,-inf	NA,inf	NA,0.173764	0.000192787	0.000422625
2	chr9:70587801:A:G	70587801	NA,G	NA,A	NA,1	NA,inf	NA,inf	NA,0.149025	0.000192743	0.00042257
2	chr9:70594128:G:A	70594128	A,A	G,G	1,1	inf,inf	inf,inf	0.769012,1.11565	0.000192726	0.000457935
2	chr9:70580849:C:T	70580849	NA,T	NA,C	NA,1	NA,-inf	NA,inf	NA,0.158054	0.000192718	0.000422645
2	chr9:70088884:T:C	70088884	C,C	T,T	1,1	-inf,-inf	inf,inf	0.250419,1.32806	0.000192682	0.000424071
2	chr9:70750935:A:G	70750935	NA,G	NA,A	NA,1	NA,-inf	NA,inf	NA,0.164446	0.000192653	0.000422294
2	chr9:70392054:G:A	70392054	NA,A	NA,G	NA,1	NA,inf	NA,inf	NA,0.149646	0.000192616	0.000422115
2	chr9:70677725:T:A	70677725	A,A	T,T	1,1	-inf,-inf	inf,inf	1.47336,0.148761	0.000192587	0.000449157
2	chr9:70689983:C:T	70689983	NA,T	NA,C	NA,1	NA,inf	NA,inf	NA,0.148552	0.000192586	0.000422212
2	chr9:70782480:G:A	70782480	NA,A	NA,G	NA,1	NA,-inf	NA,inf	NA,0.162918	0.000192581	0.000422151
2	chr9:70141246:G:T	70141246	NA,T	NA,G	NA,1	NA,-inf	NA,inf	NA,0.178956	0.000192536	0.000421985
2	chr9:70155775:G:A	70155775	NA,A	NA,G	NA,1	NA,-inf	NA,inf	NA,0.167518	0.00019245	0.000421665
2	chr9:70289303:G:A	70289303	NA,A	NA,G	NA,1	NA,inf	NA,inf	NA,0.162226	0.000192391	0.000421877
2	chr9:70015272:T:C	70015272	NA,C	NA,T	NA,1	NA,inf	NA,inf	NA,0.134702	0.000192386	0.000421799
2	chr9:70476547:C:A	70476547	NA,A	NA,C	NA,1	NA,inf	NA,inf	NA,0.140393	0.000192379	0.000422172
2	chr9:70498466:C:G	70498466	NA,G	NA,C	NA,1	NA,inf	NA,inf	NA,0.145328	0.000192376	0.000422066
2	chr9:70761080:C:T	70761080	NA,T	NA,C	NA,1	NA,-inf	NA,inf	NA,0.164179	0.000192338	0.000421563
2	chr9:70510197:T:A	70510197	NA,A	NA,T	NA,1	NA,inf	NA,inf	NA,0.154141	0.000192303	0.000421542
2	chr9:70533671:C:T	70533671	NA,T	NA,C	NA,1	NA,-inf	NA,inf	NA,0.174753	0.000192267	0.000421723
2	chr9:70066098:C:T	70066098	NA,T	NA,C	NA,1	NA,-inf	NA,inf	NA,0.152523	0.00019225	0.000421563
2	chr9:70130318:A:G	70130318	NA,G	NA,A	NA,1	NA,inf	NA,inf	NA,0.157717	0.000192221	0.00042124
2	chr9:70006274:C:T	70006274	NA,T	NA,C	NA,1	NA,-inf	NA,inf	NA,0.169173	0.00019222	0.000421397
2	chr9:70026237:A:G	70026237	NA,G	NA,A	NA,1	NA,inf	NA,inf	NA,0.136015	0.000192215	0.000421296
2	chr9:70548575:G:A	70548575	NA,A	NA,G	NA,1	NA,-inf	NA,inf	NA,0.154822	0.000192187	0.000421488
2	chr9:70502807:C:T	70502807	NA,T	NA,C	NA,1	NA,inf	NA,inf	NA,0.143304	0.000192184	0.000421732
2	chr9:70761393:C:G	70761393	NA,G	NA,C	NA,1	NA,inf	NA,inf	NA,0.150113	0.000192128	0.000420934
2	chr9:70065378:G:A	70065378	NA,A	NA,G	NA,1	NA,-inf	NA,inf	NA,0.151031	0.000192037	0.000421096
2	chr9:70337519:A:G	70337519	NA,G	NA,A	NA,1	NA,-inf	NA,inf	NA,0.164943	0.000192031	0.000420749
2	chr9:70777988:CACAG:C	70777988	C,C	CACAG,CACAG	1,1	inf,inf	inf,inf	0.978293,1.05094	0.000192011	0.00046868
2	chr9:70185353:C:T	70185353	T,T	C,C	1,1	inf,inf	inf,inf	0.569584,1.18116	0.00019201	0.000432324
2	chr9:70268119:T:C	70268119	NA,C	NA,T	NA,1	NA,-inf	NA,inf	NA,0.164586	0.000191998	0.000420676
2	chr9:70368970:A:G	70368970	G,G	A,A	1,1	-inf,-inf	inf,inf	0.735214,1.24623	0.00019197	0.000447896
2	chr9:70285238:A:G	70285238	NA,G	NA,A	NA,1	NA,-inf	NA,inf	NA,0.164193	0.000191944	0.000420558
2	chr9:70377876:G:A	70377876	NA,A	NA,G	NA,1	NA,inf	NA,inf	NA,0.135457	0.00019194	0.000421203
2	chr9:70510120:C:A	70510120	NA,A	NA,C	NA,1	NA,-inf	NA,inf	NA,0.135579	0.000191879	0.000420598
2	chr9:69991819:A:G	69991819	NA,G	NA,A	NA,1	NA,-inf	NA,inf	NA,0.15503	0.000191845	0.000420648
2	chr9:69994238:A:T	69994238	NA,T	NA,A	NA,1	NA,-inf	NA,inf	NA,0.154987	0.000191839	0.000420635
2	chr9:70271437:A:G	70271437	NA,G	NA,A	NA,1	NA,-inf	NA,inf	NA,0.163291	0.000191819	0.000420288
2	chr9:70290346:C:T	70290346	NA,T	NA,C	NA,1	NA,inf	NA,inf	NA,0.140159	0.000191813	0.000420603
2	chr9:70184954:C:G	70184954	NA,G	NA,C	NA,1	NA,-inf	NA,inf	NA,0.162823	0.000191755	0.000420148
2	chr9:70632530:T:G	70632530	NA,G	NA,T	NA,1	NA,inf	NA,inf	NA,0.131312	0.000191745	0.00042037
2	chr9:70360162:A:G	70360162	NA,G	NA,A	NA,1	NA,-inf	NA,inf	NA,0.173389	0.000191742	0.000420257
2	chr9:70003213:T:A	70003213	NA,A	NA,T	NA,1	NA,-inf	NA,inf	NA,0.166125	0.000191718	0.000420285
2	chr9:70393600:A:G	70393600	NA,G	NA,A	NA,1	NA,inf	NA,inf	NA,0.143154	0.000191683	0.000420079
2	chr9:70296539:T:C	70296539	NA,C	NA,T	NA,1	NA,-inf	NA,inf	NA,0.162242	0.000191664	0.00041995
2	chr9:70302970:C:T	70302970	NA,T	NA,C	NA,1	NA,inf	NA,inf	NA,0.138969	0.000191644	0.000420233
2	chr9:70303428:G:A	70303428	NA,A	NA,G	NA,1	NA,inf	NA,inf	NA,0.138832	0.000191625	0.00042019
2	chr9:70314467:A:G	70314467	NA,G	NA,A	NA,1	NA,-inf	NA,inf	NA,0.161823	0.000191611	0.000419834
2	chr9:70579498:A:G	70579498	NA,G	NA,A	NA,1	NA,-inf	NA,inf	NA,0.157403	0.000191564	0.00041979
2	chr9:70919094:A:G	70919094	G,G	A,A	1,1	inf,-inf	inf,inf	0.757074,0.55327	0.000191546	0.000411218
2	chr9:70914088:A:G	70914088	NA,G	NA,A	NA,1	NA,inf	NA,inf	NA,0.146348	0.000191543	0.000419601
2	chr9:70301057:A:G	70301057	NA,G	NA,A	NA,1	NA,inf	NA,inf	NA,0.138179	0.000191533	0.00041999
2	chr9:70590742:TA:T	70590742	NA,T	NA,TA	NA,1	NA,-inf	NA,inf	NA,0.1524	0.000191506	0.000420131
2	chr9:70283671:T:C	70283671	NA,C	NA,T	NA,1	NA,inf	NA,inf	NA,0.137789	0.000191504	0.000419929
2	chr9:70880231:A:G	70880231	NA,G	NA,A	NA,1	NA,inf	NA,inf	NA,0.135521	0.000191429	0.000419824
2	chr9:70493564:C:T	70493564	NA,T	NA,C	NA,1	NA,inf	NA,inf	NA,0.138001	0.000191416	0.000419847
2	chr9:70540850:G:A	70540850	NA,A	NA,G	NA,1	NA,-inf	NA,inf	NA,0.152113	0.000191347	0.000419631
2	chr9:70857807:C:T	70857807	NA,T	NA,C	NA,1	NA,inf	NA,inf	NA,0.143345	0.000191269	0.000419183
2	chr9:70391186:C:T	70391186	NA,T	NA,C	NA,1	NA,inf	NA,inf	NA,0.139797	0.000191212	0.00041905
2	chr9:70005341:A:G	70005341	NA,G	NA,A	NA,1	NA,-inf	NA,inf	NA,0.162004	0.000191191	0.000419135
2	chr9:70060742:CAGAG:C	70060742	NA,C	NA,CAGAG	NA,1	NA,-inf	NA,inf	NA,0.159603	0.000191181	0.000419018
2	chr9:70465742:G:C	70465742	C,C	G,G	1,1	-inf,inf	inf,inf	2.09115,0.281458	0.000191141	0.000596202
2	chr9:70270710:A:C	70270710	NA,C	NA,A	NA,1	NA,-inf	NA,inf	NA,0.158297	0.000191029	0.000418557
2	chr9:70294489:G:A	70294489	NA,A	NA,G	NA,1	NA,-inf	NA,inf	NA,0.156769	0.000190942	0.00041838
2	chr9:70851046:T:C	70851046	C,C	T,T	1,1	-inf,inf	inf,inf	1.10046,0.342791	0.000190941	0.000416984
2	chr9:70543266:AC:A	70543266	NA,A	NA,AC	NA,1	NA,inf	NA,inf	NA,0.125813	0.000190916	0.000418311
2	chr9:70569302:T:C	70569302	NA,C	NA,T	NA,1	NA,-inf	NA,inf	NA,0.155381	0.000190913	0.000418312
2	chr9:70149494:T:C	70149494	NA,C	NA,T	NA,1	NA,-inf	NA,inf	NA,0.152505	0.00019091	0.000418499
2	chr9:70058947:G:C	70058947	NA,C	NA,G	NA,1	NA,-inf	NA,inf	NA,0.157576	0.00019091	0.000418427
2	chr9:70387732:C:G	70387732	NA,G	NA,C	NA,1	NA,-inf	NA,inf	NA,0.139281	0.000190894	0.000418396
2	chr9:70003286:C:G	70003286	G,G	C,C	1,1	-inf,-inf	inf,inf	0.974271,0.0898962	0.000190807	0.000404955
2	chr9:70561507:G:C	70561507	NA,C	NA,G	NA,1	NA,inf	NA,inf	NA,0.134851	0.000190779	0.000417946
2	chr9:70515377:A:G	70515377	NA,G	NA,A	NA,1	NA,-inf	NA,inf	NA,0.159077	0.000190769	0.000418559
2	chr9:70576670:G:A	70576670	NA,A	NA,G	NA,1	NA,inf	NA,inf	NA,0.132574	0.000190686	0.000418098
2	chr9:70110198:C:G	70110198	NA,G	NA,C	NA,1	NA,inf	NA,inf	NA,0.12462	0.000190654	0.000418042
2	chr9:70128960:C:T	70128960	NA,T	NA,C	NA,1	NA,-inf	NA,inf	NA,0.171642	0.000190634	0.000417818
2	chr9:70258342:G:A	70258342	NA,A	NA,G	NA,1	NA,inf	NA,inf	NA,0.131643	0.000190626	0.000418
2	chr9:70859414:C:T	70859414	T,T	C,C	1,1	-inf,-inf	inf,inf	1.20549,0.102005	0.000190616	0.000415356
2	chr9:70391242:C:T	70391242	NA,T	NA,C	NA,1	NA,inf	NA,inf	NA,0.135028	0.000190559	0.000417626
2	chr9:70209043:T:C	70209043	NA,C	NA,T	NA,1	NA,inf	NA,inf	NA,0.131156	0.000190558	0.000417852
2	chr9:70532786:T:C	70532786	NA,C	NA,T	NA,1	NA,inf	NA,inf	NA,0.136	0.000190555	0.000417814
2	chr9:70864808:C:T	70864808	NA,T	NA,C	NA,1	NA,-inf	NA,inf	NA,0.141068	0.000190511	0.000417795
2	chr9:70244942:G:T	70244942	NA,T	NA,G	NA,1	NA,inf	NA,inf	NA,0.130798	0.00019051	0.000417746
2	chr9:70231258:C:T	70231258	NA,T	NA,C	NA,1	NA,-inf	NA,inf	NA,0.154199	0.00019049	0.000417392
2	chr9:70236055:A:G	70236055	NA,G	NA,A	NA,1	NA,inf	NA,inf	NA,0.130426	0.00019046	0.000417636
2	chr9:70448415:C:T	70448415	NA,T	NA,C	NA,1	NA,inf	NA,inf	NA,0.126795	0.000190394	0.000417776
2	chr9:70603145:G:T	70603145	NA,T	NA,G	NA,1	NA,inf	NA,inf	NA,0.13509	0.000190391	0.000417375
2	chr9:70110532:C:G	70110532	NA,G	NA,C	NA,1	NA,inf	NA,inf	NA,0.122399	0.000190357	0.000417391
2	chr9:70229998:G:C	70229998	C,NA	G,NA	1,NA	inf,NA	inf,NA	0.768192,NA	0.000190301	0.000435881
2	chr9:70357045:T:TGA	70357045	NA,TGA	NA,T	NA,1	NA,-inf	NA,inf	NA,0.151518	0.000190254	0.000416881
2	chr9:70412412:G:A	70412412	A,A	G,G	1,1	-inf,-inf	inf,inf	1.28972,0.47526	0.000190212	0.000440708
2	chr9:70493839:A:G	70493839	NA,G	NA,A	NA,1	NA,inf	NA,inf	NA,0.127329	0.000190137	0.00041721
2	chr9:70412659:C:T	70412659	NA,T	NA,C	NA,1	NA,-inf	NA,inf	NA,0.137208	0.000190114	0.000417102
2	chr9:70040809:T:C	70040809	NA,C	NA,T	NA,1	NA,-inf	NA,inf	NA,0.141694	0.000190079	0.000416796
2	chr9:70184778:C:A	70184778	NA,A	NA,C	NA,1	NA,inf	NA,inf	NA,0.127175	0.000190032	0.000416695
2	chr9:70110551:A:G	70110551	NA,G	NA,A	NA,1	NA,inf	NA,inf	NA,0.119846	0.000190013	0.000416637
2	chr9:70484162:A:G	70484162	NA,G	NA,A	NA,1	NA,-inf	NA,inf	NA,0.139149	0.000189999	0.000416552
2	chr9:70113765:G:A	70113765	NA,A	NA,G	NA,1	NA,-inf	NA,inf	NA,0.164648	0.000189943	0.000416326
2	chr9:70110600:G:GA	70110600	NA,GA	NA,G	NA,1	NA,inf	NA,inf	NA,0.119163	0.000189922	0.000416436
2	chr9:70287587:G:A	70287587	A,A	G,G	1,1	-inf,inf	inf,inf	0.369455,1.16244	0.000189829	0.000419283
2	chr9:70212772:G:A	70212772	NA,A	NA,G	NA,1	NA,inf	NA,inf	NA,0.125488	0.000189801	0.000416191
2	chr9:70103398:C:G	70103398	NA,G	NA,C	NA,1	NA,-inf	NA,inf	NA,0.12959	0.000189791	0.000416261
2	chr9:70235729:G:A	70235729	NA,A	NA,G	NA,1	NA,inf	NA,inf	NA,0.125286	0.000189773	0.000416126
2	chr9:70769430:G:A	70769430	NA,A	NA,G	NA,1	NA,-inf	NA,inf	NA,0.138421	0.000189772	0.000416035
2	chr9:70348125:T:C	70348125	NA,C	NA,T	NA,1	NA,-inf	NA,inf	NA,0.147694	0.000189762	0.000415809
2	chr9:70342909:G:T	70342909	NA,T	NA,G	NA,1	NA,-inf	NA,inf	NA,0.147532	0.000189747	0.000415778
2	chr9:70372589:T:C	70372589	NA,C	NA,T	NA,1	NA,inf	NA,inf	NA,0.118952	0.000189711	0.000415687
2	chr9:70172797:G:T	70172797	NA,T	NA,G	NA,1	NA,-inf	NA,inf	NA,0.128303	0.000189616	0.000415877
2	chr9:70850702:T:C	70850702	C,C	T,T	1,1	-inf,inf	inf,inf	1.1056,0.329036	0.000189599	0.00041407
2	chr9:69933925:C:T	69933925	NA,T	NA,C	NA,1	NA,inf	NA,inf	NA,0.123266	0.000189543	0.000415376
2	chr9:70700808:A:G	70700808	NA,G	NA,A	NA,1	NA,-inf	NA,inf	NA,0.151048	0.000189537	0.000415693
2	chr9:70911823:A:T	70911823	T,T	A,A	1,1	-inf,inf	inf,inf	0.905802,0.524367	0.000189502	0.000414825
2	chr9:70110293:A:G	70110293	NA,G	NA,A	NA,1	NA,inf	NA,inf	NA,0.115958	0.000189499	0.000415509
2	chr9:70040991:AT:A	70040991	NA,A	NA,AT	NA,1	NA,-inf	NA,inf	NA,0.155296	0.00018946	0.000415153
2	chr9:70507285:C:T	70507285	NA,T	NA,C	NA,1	NA,inf	NA,inf	NA,0.122998	0.000189426	0.000415642
2	chr9:70801951:T:C	70801951	C,NA	T,NA	1,NA	-inf,NA	inf,NA	0.546448,NA	0.000189393	0.000418952
2	chr9:70859254:A:G	70859254	G,G	A,A	1,1	-inf,inf	inf,inf	0.90332,0.0585458	0.000189377	0.000399491
2	chr9:70372989:G:A	70372989	NA,A	NA,G	NA,1	NA,inf	NA,inf	NA,0.116489	0.000189362	0.000415507
2	chr9:70110401:C:T	70110401	NA,T	NA,C	NA,1	NA,inf	NA,inf	NA,0.114214	0.000189272	0.000415011
2	chr9:70607058:A:C	70607058	NA,C	NA,A	NA,1	NA,inf	NA,inf	NA,0.144139	0.000189158	0.000414789
2	chr9:70881887:A:G	70881887	NA,G	NA,A	NA,1	NA,-inf	NA,inf	NA,0.133134	0.000189152	0.000414765
2	chr9:70342320:C:T	70342320	NA,T	NA,C	NA,1	NA,-inf	NA,inf	NA,0.142503	0.000189113	0.000414396
2	chr9:70409988:T:G	70409988	NA,G	NA,T	NA,1	NA,inf	NA,inf	NA,0.122483	0.000189092	0.000414674
2	chr9:70111157:T:C	70111157	NA,C	NA,T	NA,1	NA,inf	NA,inf	NA,0.112807	0.000189071	0.00041457
2	chr9:70820078:G:A	70820078	A,A	G,G	1,1	-inf,inf	inf,inf	0.324303,1.0422	0.000189043	0.000409876
2	chr9:70183998:C:T	70183998	T,T	C,C	1,1	inf,inf	inf,inf	0.472389,1.24592	0.000189027	0.000422503
2	chr9:70326604:T:C	70326604	NA,C	NA,T	NA,1	NA,inf	NA,inf	NA,0.118368	0.000188918	0.000414256
2	chr9:70157784:C:T	70157784	NA,T	NA,C	NA,1	NA,inf	NA,inf	NA,0.112973	0.000188909	0.000414286
2	chr9:70287501:A:G	70287501	NA,G	NA,A	NA,1	NA,-inf	NA,inf	NA,0.140806	0.000188908	0.000413952
2	chr9:70779142:A:G	70779142	NA,G	NA,A	NA,1	NA,-inf	NA,inf	NA,0.130755	0.000188843	0.000414078
2	chr9:70045025:G:A	70045025	NA,A	NA,G	NA,1	NA,inf	NA,inf	NA,0.116909	0.000188799	0.000413989
2	chr9:70568007:T:C	70568007	NA,C	NA,T	NA,1	NA,inf	NA,inf	NA,0.11918	0.000188746	0.000413535
2	chr9:70111689:A:G	70111689	NA,G	NA,A	NA,1	NA,inf	NA,inf	NA,0.110108	0.000188729	0.00041382
2	chr9:70486739:C:T	70486739	NA,T	NA,C	NA,1	NA,inf	NA,inf	NA,0.127216	0.000188716	0.000413692
2	chr9:70311992:G:A	70311992	NA,A	NA,G	NA,1	NA,-inf	NA,inf	NA,0.139	0.000188696	0.000413491
2	chr9:70291235:T:G	70291235	NA,G	NA,T	NA,1	NA,-inf	NA,inf	NA,0.138217	0.000188599	0.000413279
2	chr9:70217087:T:TA	70217087	NA,TA	NA,T	NA,1	NA,inf	NA,inf	NA,0.110386	0.000188584	0.00041357
2	chr9:70563069:C:T	70563069	NA,T	NA,C	NA,1	NA,inf	NA,inf	NA,0.117636	0.000188549	0.000413104
2	chr9:70173724:TG:T	70173724	NA,T	NA,TG	NA,1	NA,inf	NA,inf	NA,0.109672	0.000188495	0.000413376
2	chr9:70068699:T:G	70068699	NA,G	NA,T	NA,1	NA,-inf	NA,inf	NA,0.128053	0.00018844	0.000413214
2	chr9:69940817:G:A	69940817	NA,A	NA,G	NA,1	NA,-inf	NA,inf	NA,0.128328	0.000188389	0.000413097
2	chr9:70204140:T:TA	70204140	NA,TA	NA,T	NA,1	NA,inf	NA,inf	NA,0.108728	0.000188378	0.000413119
2	chr9:70610485:C:T	70610485	NA,T	NA,C	NA,1	NA,inf	NA,inf	NA,0.120851	0.000188374	0.00041276
2	chr9:70581822:A:G	70581822	NA,G	NA,A	NA,1	NA,inf	NA,inf	NA,0.115834	0.000188241	0.000412451
2	chr9:70431187:T:A	70431187	NA,A	NA,T	NA,1	NA,inf	NA,inf	NA,0.109807	0.000188235	0.000413008
2	chr9:70222854:G:T	70222854	NA,T	NA,G	NA,1	NA,inf	NA,inf	NA,0.107237	0.000188193	0.000412711
2	chr9:70487226:C:T	70487226	NA,T	NA,C	NA,1	NA,-inf	NA,inf	NA,0.123613	0.000188156	0.000412751
2	chr9:70179642:C:T	70179642	T,T	C,C	1,1	inf,inf	inf,inf	0.766092,1.21718	0.000188153	0.000440175
2	chr9:69960523:T:G	69960523	NA,G	NA,T	NA,1	NA,-inf	NA,inf	NA,0.129419	0.000188148	0.000412539
2	chr9:70073111:G:C	70073111	NA,C	NA,G	NA,1	NA,inf	NA,inf	NA,0.11549	0.000188148	0.000412476
2	chr9:69978455:T:C	69978455	C,NA	T,NA	1,NA	inf,NA	inf,NA	0.455643,NA	0.000188079	0.000410966
2	chr9:70394715:T:G	70394715	NA,G	NA,T	NA,1	NA,inf	NA,inf	NA,0.105758	0.00018803	0.000412036
2	chr9:70494140:T:C	70494140	C,C	T,T	1,1	inf,inf	inf,inf	5.04448,0.00312746	0.000187983	0.0672888
2	chr9:70758540:A:G	70758540	NA,G	NA,A	NA,1	NA,-inf	NA,inf	NA,0.128331	0.000187978	0.000412072
2	chr9:70523496:T:C	70523496	NA,C	NA,T	NA,1	NA,-inf	NA,inf	NA,0.125891	0.000187963	0.000412166
2	chr9:70085270:A:G	70085270	G,G	A,A	1,1	-inf,inf	inf,inf	0.374842,1.14298	0.000187927	0.000419604
2	chr9:70532089:A:G	70532089	NA,G	NA,A	NA,1	NA,-inf	NA,inf	NA,0.133969	0.000187918	0.000412325
2	chr9:70388603:A:G	70388603	NA,G	NA,A	NA,1	NA,inf	NA,inf	NA,0.104264	0.00018785	0.000411645
2	chr9:70177803:A:G	70177803	NA,G	NA,A	NA,1	NA,inf	NA,inf	NA,0.113168	0.000187828	0.000411771
2	chr9:70739382:T:G	70739382	NA,G	NA,T	NA,1	NA,-inf	NA,inf	NA,0.116619	0.000187738	0.000411771
2	chr9:70687204:A:G	70687204	NA,G	NA,A	NA,1	NA,-inf	NA,inf	NA,0.130086	0.000187734	0.000411565
2	chr9:70818333:G:C	70818333	NA,C	NA,G	NA,1	NA,-inf	NA,inf	NA,0.118194	0.000187701	0.000411537
2	chr9:70012455:C:G	70012455	NA,G	NA,C	NA,1	NA,inf	NA,inf	NA,0.115653	0.000187673	0.000411397
2	chr9:70195597:T:C	70195597	NA,C	NA,T	NA,1	NA,-inf	NA,inf	NA,0.118332	0.00018767	0.000411674
2	chr9:70526781:G:A	70526781	NA,A	NA,G	NA,1	NA,-inf	NA,inf	NA,0.122249	0.000187614	0.00041146
2	chr9:70801779:T:G	70801779	NA,G	NA,T	NA,1	NA,inf	NA,inf	NA,0.117285	0.000187612	0.00041144
2	chr9:70681788:T:TA	70681788	NA,TA	NA,T	NA,1	NA,-inf	NA,inf	NA,0.115014	0.000187583	0.000411366
2	chr9:70301623:C:T	70301623	NA,T	NA,C	NA,1	NA,-inf	NA,inf	NA,0.128042	0.000187577	0.000411248
2	chr9:70001791:GCATATATGGT:G	70001791	NA,G	NA,GCATATATGGT	NA,1	NA,inf	NA,inf	NA,0.116108	0.000187566	0.000411192
2	chr9:70371826:A:G	70371826	NA,G	NA,A	NA,1	NA,-inf	NA,inf	NA,0.111118	0.000187531	0.000411025
2	chr9:70764632:A:G	70764632	NA,G	NA,A	NA,1	NA,-inf	NA,inf	NA,0.119191	0.000187476	0.000411082
2	chr9:70304300:A:G	70304300	NA,G	NA,A	NA,1	NA,-inf	NA,inf	NA,0.128502	0.000187471	0.000410827
2	chr9:70395244:T:A	70395244	NA,A	NA,T	NA,1	NA,inf	NA,inf	NA,0.101022	0.000187466	0.000410809
2	chr9:70045938:GA:G	70045938	NA,G	NA,GA	NA,1	NA,inf	NA,inf	NA,0.105514	0.000187428	0.000410986
2	chr9:70112647:A:G	70112647	NA,G	NA,A	NA,1	NA,-inf	NA,inf	NA,0.128679	0.000187391	0.000410798
2	chr9:70567464:A:G	70567464	NA,G	NA,A	NA,1	NA,inf	NA,inf	NA,0.097916	0.000187368	0.000410648
2	chr9:70827718:C:T	70827718	NA,T	NA,C	NA,1	NA,-inf	NA,inf	NA,0.128922	0.000187318	0.000410783
2	chr9:70107069:C:T	70107069	NA,T	NA,C	NA,1	NA,inf	NA,inf	NA,0.10818	0.00018727	0.000410551
2	chr9:70690960:T:C	70690960	NA,C	NA,T	NA,1	NA,inf	NA,inf	NA,0.107566	0.000187261	0.000410553
2	chr9:70224785:C:A	70224785	NA,A	NA,C	NA,1	NA,inf	NA,inf	NA,0.0992983	0.000187248	0.000410635
2	chr9:70196502:C:A	70196502	NA,A	NA,C	NA,1	NA,inf	NA,inf	NA,0.0989605	0.000187209	0.000410549
2	chr9:70378700:T:G	70378700	NA,G	NA,T	NA,1	NA,inf	NA,inf	NA,0.0983086	0.000187135	0.000410586
2	chr9:70111511:A:G	70111511	NA,G	NA,A	NA,1	NA,inf	NA,inf	NA,0.0966702	0.000187109	0.000410269
2	chr9:70783789:G:C	70783789	NA,C	NA,G	NA,1	NA,-inf	NA,inf	NA,0.121146	0.000187068	0.00041029
2	chr9:70204900:C:T	70204900	NA,T	NA,C	NA,1	NA,-inf	NA,inf	NA,0.107192	0.000187064	0.000410264
2	chr9:70256341:G:A	70256341	NA,A	NA,G	NA,1	NA,-inf	NA,inf	NA,0.107192	0.000187064	0.000410264
2	chr9:70841689:T:C	70841689	NA,C	NA,T	NA,1	NA,-inf	NA,inf	NA,0.10676	0.000187051	0.000410123
2	chr9:70510063:G:C	70510063	NA,C	NA,G	NA,1	NA,-inf	NA,inf	NA,0.118562	0.000187034	0.000410143
2	chr9:70857902:T:C	70857902	C,C	T,T	1,1	-inf,inf	inf,inf	0.900608,0.022048	0.000186957	0.000394409
2	chr9:70017733:T:C	70017733	C,C	T,T	1,1	-inf,-inf	inf,inf	0.811225,0.502391	0.000186893	0.000401303
2	chr9:70035050:G:A	70035050	NA,A	NA,G	NA,1	NA,-inf	NA,inf	NA,0.122217	0.000186787	0.000409505
2	chr9:70112245:C:T	70112245	NA,T	NA,C	NA,1	NA,inf	NA,inf	NA,0.0938814	0.000186782	0.000409553
2	chr9:70657405:T:G	70657405	NA,G	NA,T	NA,1	NA,-inf	NA,inf	NA,0.119507	0.000186777	0.000409606
2	chr9:69994488:G:A	69994488	NA,A	NA,G	NA,1	NA,-inf	NA,inf	NA,0.109403	0.00018677	0.000409568
2	chr9:70908022:G:A	70908022	NA,A	NA,G	NA,1	NA,inf	NA,inf	NA,0.106247	0.000186747	0.00040942
2	chr9:70389448:T:C	70389448	C,NA	T,NA	1,NA	-inf,NA	inf,NA	0.147255,NA	0.000186743	0.000398949
2	chr9:70260174:G:A	70260174	NA,A	NA,G	NA,1	NA,-inf	NA,inf	NA,0.106872	0.00018674	0.000409633
2	chr9:70688855:T:G	70688855	NA,G	NA,T	NA,1	NA,inf	NA,inf	NA,0.102752	0.000186732	0.00040941
2	chr9:70393763:C:T	70393763	NA,T	NA,C	NA,1	NA,inf	NA,inf	NA,0.103849	0.0001867	0.00040921
2	chr9:70560929:A:G	70560929	NA,G	NA,A	NA,1	NA,inf	NA,inf	NA,0.0910707	0.000186597	0.000408969
2	chr9:70496259:T:C	70496259	C,C	T,T	1,1	inf,inf	inf,inf	4.50401,0.0273768	0.000186592	0.0235728
2	chr9:70589101:T:A	70589101	NA,A	NA,T	NA,1	NA,-inf	NA,inf	NA,0.108818	0.000186541	0.000409052
2	chr9:70512055:T:C	70512055	NA,C	NA,T	NA,1	NA,inf	NA,inf	NA,0.0998112	0.000186539	0.000409031
2	chr9:70463910:C:T	70463910	NA,T	NA,C	NA,1	NA,inf	NA,inf	NA,0.115019	0.000186495	0.000408883
2	chr9:70746418:C:A	70746418	NA,A	NA,C	NA,1	NA,inf	NA,inf	NA,0.11523	0.000186486	0.000408973
2	chr9:70226048:G:A	70226048	NA,A	NA,G	NA,1	NA,-inf	NA,inf	NA,0.105796	0.000186478	0.000409026
2	chr9:70805603:T:C	70805603	NA,C	NA,T	NA,1	NA,-inf	NA,inf	NA,0.112067	0.000186466	0.000408876
2	chr9:70111264:A:AATG	70111264	NA,AATG	NA,A	NA,1	NA,inf	NA,inf	NA,0.0908593	0.000186455	0.000408835
2	chr9:70850917:T:C	70850917	C,C	T,T	1,1	-inf,inf	inf,inf	1.09699,0.32738	0.000186452	0.000407212
2	chr9:70111607:A:G	70111607	NA,G	NA,A	NA,1	NA,inf	NA,inf	NA,0.0906727	0.000186435	0.00040879
2	chr9:70302458:A:G	70302458	NA,G	NA,A	NA,1	NA,inf	NA,inf	NA,0.100366	0.000186375	0.000408592
2	chr9:70836821:G:A	70836821	A,A	G,G	1,1	-inf,inf	inf,inf	1.18903,0.187314	0.000186345	0.000408617
2	chr9:70464376:CT:C	70464376	NA,C	NA,CT	NA,1	NA,inf	NA,inf	NA,0.113518	0.000186337	0.000408537
2	chr9:70892651:G:A	70892651	NA,A	NA,G	NA,1	NA,inf	NA,inf	NA,0.106608	0.000186322	0.000408485
2	chr9:69957031:A:G	69957031	NA,G	NA,A	NA,1	NA,-inf	NA,inf	NA,0.113913	0.000186316	0.000408442
2	chr9:70452156:T:C	70452156	NA,C	NA,T	NA,1	NA,inf	NA,inf	NA,0.100514	0.000186309	0.000408374
2	chr9:70894657:T:C	70894657	NA,C	NA,T	NA,1	NA,-inf	NA,inf	NA,0.107813	0.000186303	0.000408619
2	chr9:70850257:T:G	70850257	NA,G	NA,T	NA,1	NA,-inf	NA,inf	NA,0.107482	0.000186247	0.000408464
2	chr9:70291985:G:A	70291985	NA,A	NA,G	NA,1	NA,-inf	NA,inf	NA,0.12788	0.000186245	0.000408235
2	chr9:70111260:G:A	70111260	NA,A	NA,G	NA,1	NA,inf	NA,inf	NA,0.0886344	0.000186213	0.000408304
2	chr9:69986178:A:G	69986178	NA,G	NA,A	NA,1	NA,inf	NA,inf	NA,0.103557	0.000186206	0.000408088
2	chr9:70605775:A:G	70605775	G,G	A,A	1,1	-inf,inf	inf,inf	0.317361,0.856706	0.000186194	0.000397129
2	chr9:70481812:G:T	70481812	NA,T	NA,G	NA,1	NA,inf	NA,inf	NA,0.103168	0.000186194	0.000408091
2	chr9:70303307:T:C	70303307	NA,C	NA,T	NA,1	NA,-inf	NA,inf	NA,0.102165	0.000186168	0.000408079
2	chr9:70505087:C:G	70505087	NA,G	NA,C	NA,1	NA,inf	NA,inf	NA,0.0964974	0.0001861	0.000408069
2	chr9:70628222:C:G	70628222	NA,G	NA,C	NA,1	NA,-inf	NA,inf	NA,0.113785	0.000186065	0.000408023
2	chr9:70421101:G:T	70421101	NA,T	NA,G	NA,1	NA,-inf	NA,inf	NA,0.0878779	0.00018604	0.000407666
2	chr9:70122762:T:C	70122762	NA,C	NA,T	NA,1	NA,-inf	NA,inf	NA,0.0977294	0.000186039	0.00040801
2	chr9:70142153:A:G	70142153	NA,G	NA,A	NA,1	NA,inf	NA,inf	NA,0.0935722	0.000186024	0.000407904
2	chr9:70849396:C:T	70849396	T,T	C,C	1,1	-inf,inf	inf,inf	1.08002,0.353721	0.000186008	0.000406362
2	chr9:70305764:T:C	70305764	NA,C	NA,T	NA,1	NA,inf	NA,inf	NA,0.0968653	0.000186003	0.000407779
2	chr9:70881079:G:C	70881079	C,C	G,G	1,1	-inf,-inf	inf,inf	1.15485,0.123615	0.000185998	0.000404648
2	chr9:70549005:T:G	70549005	NA,G	NA,T	NA,1	NA,-inf	NA,inf	NA,0.108135	0.000185994	0.000408031
2	chr9:69951208:C:A	69951208	NA,A	NA,C	NA,1	NA,inf	NA,inf	NA,0.0843863	0.000185941	0.000407545
2	chr9:70286639:T:C	70286639	NA,C	NA,T	NA,1	NA,inf	NA,inf	NA,0.108051	0.000185932	0.000407767
2	chr9:70860367:C:T	70860367	T,T	C,C	1,1	-inf,-inf	inf,inf	1.20178,0.0582179	0.000185905	0.000405024
2	chr9:70308334:G:A	70308334	NA,A	NA,G	NA,1	NA,-inf	NA,inf	NA,0.123605	0.000185893	0.000407486
2	chr9:70849411:C:A	70849411	A,A	C,C	1,1	-inf,inf	inf,inf	1.0733,0.363424	0.000185889	0.000406117
2	chr9:70318361:C:G	70318361	NA,G	NA,C	NA,1	NA,inf	NA,inf	NA,0.0955069	0.000185861	0.000407468
2	chr9:70585417:C:T	70585417	NA,T	NA,C	NA,1	NA,inf	NA,inf	NA,0.0981301	0.000185852	0.000407256
2	chr9:70623957:T:C	70623957	NA,C	NA,T	NA,1	NA,-inf	NA,inf	NA,0.107749	0.000185844	0.00040747
2	chr9:70478502:G:A	70478502	NA,A	NA,G	NA,1	NA,-inf	NA,inf	NA,0.0990206	0.000185837	0.000407578
2	chr9:70051730:T:C	70051730	C,C	T,T	1,1	inf,inf	inf,inf	0.44706,1.13878	0.000185826	0.00041726
2	chr9:70112858:A:G	70112858	NA,G	NA,A	NA,1	NA,-inf	NA,inf	NA,0.10895	0.000185817	0.000407325
2	chr9:70111984:G:A	70111984	NA,A	NA,G	NA,1	NA,inf	NA,inf	NA,0.0890587	0.000185774	0.000407415
2	chr9:70235351:C:T	70235351	NA,T	NA,C	NA,1	NA,inf	NA,inf	NA,0.0938171	0.000185693	0.000407101
2	chr9:70235365:G:A	70235365	NA,A	NA,G	NA,1	NA,inf	NA,inf	NA,0.0938171	0.000185693	0.000407101
2	chr9:70089398:A:G	70089398	NA,G	NA,A	NA,1	NA,-inf	NA,inf	NA,0.0996977	0.000185689	0.000407334
2	chr9:70242504:T:C	70242504	NA,C	NA,T	NA,1	NA,inf	NA,inf	NA,0.084868	0.000185665	0.000407157
2	chr9:70771813:T:C	70771813	NA,C	NA,T	NA,1	NA,-inf	NA,inf	NA,0.108914	0.000185584	0.000406983
2	chr9:70787926:T:C	70787926	NA,C	NA,T	NA,1	NA,inf	NA,inf	NA,0.0982782	0.000185583	0.000406805
2	chr9:69935947:G:A	69935947	NA,A	NA,G	NA,1	NA,inf	NA,inf	NA,0.0974289	0.000185572	0.000406755
2	chr9:70859732:G:A	70859732	A,A	G,G	1,1	-inf,-inf	inf,inf	1.18943,0.101243	0.000185548	0.000404285
2	chr9:70397661:A:C	70397661	NA,C	NA,A	NA,1	NA,-inf	NA,inf	NA,0.0981291	0.000185536	0.000406884
2	chr9:70862005:G:A	70862005	NA,A	NA,G	NA,1	NA,-inf	NA,inf	NA,0.0988221	0.000185534	0.000406832
2	chr9:70114342:T:C	70114342	NA,C	NA,T	NA,1	NA,-inf	NA,inf	NA,0.0962053	0.000185496	0.00040686
2	chr9:70249939:T:C	70249939	NA,C	NA,T	NA,1	NA,inf	NA,inf	NA,0.0830305	0.000185482	0.000406754
2	chr9:70785274:G:A	70785274	NA,A	NA,G	NA,1	NA,-inf	NA,inf	NA,0.101833	0.000185477	0.000406723
2	chr9:70332227:A:G	70332227	NA,G	NA,A	NA,1	NA,-inf	NA,inf	NA,0.0947292	0.00018547	0.000406832
2	chr9:70849441:G:A	70849441	A,A	G,G	1,1	-inf,inf	inf,inf	1.08977,0.337159	0.000185461	0.000405191
2	chr9:70547281:G:C	70547281	NA,C	NA,G	NA,1	NA,-inf	NA,inf	NA,0.0881167	0.000185438	0.000406494
2	chr9:70111869:G:T	70111869	NA,T	NA,G	NA,1	NA,inf	NA,inf	NA,0.0813147	0.000185435	0.0004066
2	chr9:70054894:T:C	70054894	NA,C	NA,T	NA,1	NA,inf	NA,inf	NA,0.080235	0.000185416	0.00040658
2	chr9:70111910:G:A	70111910	NA,A	NA,G	NA,1	NA,inf	NA,inf	NA,0.0809846	0.000185402	0.000406527
2	chr9:70288983:T:C	70288983	NA,C	NA,T	NA,1	NA,-inf	NA,inf	NA,0.118223	0.000185371	0.000406348
2	chr9:70063961:A:C	70063961	NA,C	NA,A	NA,1	NA,-inf	NA,inf	NA,0.110742	0.000185363	0.000406383
2	chr9:70460836:G:A	70460836	A,A	G,G	1,1	-inf,inf	inf,inf	2.10121,0.229159	0.000185359	0.000577794
2	chr9:70094186:T:C	70094186	NA,C	NA,T	NA,1	NA,inf	NA,inf	NA,0.0869679	0.000185347	0.000406418
2	chr9:70119821:C:T	70119821	NA,T	NA,C	NA,1	NA,inf	NA,inf	NA,0.093403	0.000185312	0.000406134
2	chr9:70675821:T:C	70675821	NA,C	NA,T	NA,1	NA,inf	NA,inf	NA,0.0883703	0.00018529	0.000406281
2	chr9:70181334:G:A	70181334	NA,A	NA,G	NA,1	NA,-inf	NA,inf	NA,0.115772	0.00018529	0.000406152
2	chr9:70276070:G:A	70276070	NA,A	NA,G	NA,1	NA,-inf	NA,inf	NA,0.118062	0.000185284	0.000406139
2	chr9:70179168:TA:T	70179168	NA,T	NA,TA	NA,1	NA,-inf	NA,inf	NA,0.115244	0.000185238	0.00040604
2	chr9:70166910:T:C	70166910	NA,C	NA,T	NA,1	NA,-inf	NA,inf	NA,0.0896101	0.000185213	0.000406192
2	chr9:70395901:C:G	70395901	NA,G	NA,C	NA,1	NA,inf	NA,inf	NA,0.089289	0.000185198	0.000405938
2	chr9:70162631:C:T	70162631	NA,T	NA,C	NA,1	NA,-inf	NA,inf	NA,0.0891522	0.000185169	0.000406093
2	chr9:70150587:C:T	70150587	NA,T	NA,C	NA,1	NA,inf	NA,inf	NA,0.088377	0.000185158	0.000405933
2	chr9:70428495:G:A	70428495	NA,A	NA,G	NA,1	NA,inf	NA,inf	NA,0.0872668	0.000185153	0.000405675
2	chr9:70768374:A:G	70768374	NA,G	NA,A	NA,1	NA,-inf	NA,inf	NA,0.104407	0.000185147	0.000406021
2	chr9:70064383:C:T	70064383	NA,T	NA,C	NA,1	NA,-inf	NA,inf	NA,0.0974049	0.000185141	0.000405975
2	chr9:70742889:T:TC	70742889	NA,TC	NA,T	NA,1	NA,inf	NA,inf	NA,0.0950895	0.000185113	0.00040578
2	chr9:70064482:A:G	70064482	NA,G	NA,A	NA,1	NA,-inf	NA,inf	NA,0.0969071	0.000185094	0.00040587
2	chr9:70044314:C:T	70044314	NA,T	NA,C	NA,1	NA,-inf	NA,inf	NA,0.107632	0.000185076	0.000405757
2	chr9:70367904:CCTT:C	70367904	NA,C	NA,CCTT	NA,1	NA,-inf	NA,inf	NA,0.115763	0.000185069	0.000405672
2	chr9:70326889:G:A	70326889	NA,A	NA,G	NA,1	NA,inf	NA,inf	NA,0.0873648	0.000185047	0.000405688
2	chr9:70544502:A:G	70544502	NA,G	NA,A	NA,1	NA,inf	NA,inf	NA,0.0829402	0.000185032	0.000405807
2	chr9:70759596:G:A	70759596	NA,A	NA,G	NA,1	NA,inf	NA,inf	NA,0.100066	0.000185003	0.000405706
2	chr9:70365915:A:G	70365915	NA,G	NA,A	NA,1	NA,-inf	NA,inf	NA,0.114833	0.000184974	0.000405466
2	chr9:70192182:T:C	70192182	NA,C	NA,T	NA,1	NA,-inf	NA,inf	NA,0.093726	0.00018496	0.000405607
2	chr9:69977418:A:G	69977418	NA,G	NA,A	NA,1	NA,-inf	NA,inf	NA,0.0890755	0.000184916	0.000405561
2	chr9:70187176:C:T	70187176	NA,T	NA,C	NA,1	NA,-inf	NA,inf	NA,0.0928216	0.00018487	0.000405409
2	chr9:70158117:A:G	70158117	NA,G	NA,A	NA,1	NA,inf	NA,inf	NA,0.0849786	0.000184826	0.000405205
2	chr9:70897525:C:T	70897525	NA,T	NA,C	NA,1	NA,-inf	NA,inf	NA,0.0807536	0.000184823	0.000405523
2	chr9:70744831:G:C	70744831	NA,C	NA,G	NA,1	NA,-inf	NA,inf	NA,0.0890194	0.000184823	0.000405349
2	chr9:70341135:G:T	70341135	NA,T	NA,G	NA,1	NA,-inf	NA,inf	NA,0.112844	0.000184803	0.000405092
2	chr9:70309250:T:C	70309250	NA,C	NA,T	NA,1	NA,-inf	NA,inf	NA,0.112552	0.000184803	0.000405089
2	chr9:70310763:CATCAG:C	70310763	NA,C	NA,CATCAG	NA,1	NA,-inf	NA,inf	NA,0.112812	0.0001848	0.000405086
2	chr9:70763520:A:G	70763520	NA,G	NA,A	NA,1	NA,-inf	NA,inf	NA,0.0978205	0.000184795	0.000405121
2	chr9:70351882:C:T	70351882	NA,T	NA,C	NA,1	NA,-inf	NA,inf	NA,0.112329	0.000184757	0.000404992
2	chr9:70364048:G:C	70364048	NA,C	NA,G	NA,1	NA,-inf	NA,inf	NA,0.111997	0.000184727	0.000404927
2	chr9:70344499:G:A	70344499	NA,A	NA,G	NA,1	NA,-inf	NA,inf	NA,0.111947	0.000184722	0.000404917
2	chr9:70310761:T:C	70310761	NA,C	NA,T	NA,1	NA,-inf	NA,inf	NA,0.11193	0.000184721	0.000404914
2	chr9:70275710:T:C	70275710	NA,C	NA,T	NA,1	NA,-inf	NA,inf	NA,0.111904	0.000184719	0.000404909
2	chr9:70381502:A:G	70381502	NA,G	NA,A	NA,1	NA,-inf	NA,inf	NA,0.084092	0.000184715	0.00040489
2	chr9:70276911:G:A	70276911	NA,A	NA,G	NA,1	NA,-inf	NA,inf	NA,0.084057	0.000184682	0.000405022
2	chr9:70328185:A:T	70328185	NA,T	NA,A	NA,1	NA,-inf	NA,inf	NA,0.11103	0.000184641	0.00040474
2	chr9:70040965:C:T	70040965	NA,T	NA,C	NA,1	NA,inf	NA,inf	NA,0.0913675	0.000184558	0.000404513
2	chr9:70401752:C:T	70401752	NA,T	NA,C	NA,1	NA,-inf	NA,inf	NA,0.0982178	0.000184524	0.000404413
2	chr9:70111113:C:T	70111113	NA,T	NA,C	NA,1	NA,inf	NA,inf	NA,0.0717827	0.000184512	0.000404574
2	chr9:70546319:T:G	70546319	NA,G	NA,T	NA,1	NA,-inf	NA,inf	NA,0.0882062	0.000184512	0.000404636
2	chr9:70335589:A:G	70335589	NA,G	NA,A	NA,1	NA,-inf	NA,inf	NA,0.0819304	0.000184492	0.000404604
2	chr9:70205640:G:A	70205640	NA,A	NA,G	NA,1	NA,-inf	NA,inf	NA,0.0849672	0.000184469	0.000404679
2	chr9:70110085:T:A	70110085	NA,A	NA,T	NA,1	NA,-inf	NA,inf	NA,0.100175	0.000184447	0.00040432
2	chr9:70326054:A:G	70326054	G,NA	A,NA	1,NA	-inf,NA	inf,NA	0.308319,NA	0.000184442	0.000399259
2	chr9:70026279:C:T	70026279	NA,T	NA,C	NA,1	NA,inf	NA,inf	NA,0.0854079	0.000184412	0.000404295
2	chr9:70544812:C:T	70544812	NA,T	NA,C	NA,1	NA,-inf	NA,inf	NA,0.0869006	0.000184394	0.000404377
2	chr9:70274933:A:G	70274933	NA,G	NA,A	NA,1	NA,-inf	NA,inf	NA,0.0973907	0.000184388	0.000404131
2	chr9:70796152:C:T	70796152	NA,T	NA,C	NA,1	NA,-inf	NA,inf	NA,0.0820224	0.000184374	0.000404223
2	chr9:70005597:G:T	70005597	T,T	G,G	1,1	-inf,-inf	inf,inf	0.962146,0.083401	0.000184366	0.000391526
2	chr9:70419892:G:A	70419892	NA,A	NA,G	NA,1	NA,inf	NA,inf	NA,0.0727711	0.000184351	0.00040429
2	chr9:70367433:G:T	70367433	NA,T	NA,G	NA,1	NA,-inf	NA,inf	NA,0.080686	0.000184341	0.000404087
2	chr9:70071224:G:A	70071224	NA,A	NA,G	NA,1	NA,inf	NA,inf	NA,0.0690691	0.000184339	0.000404218
2	chr9:70300568:A:G	70300568	G,NA	A,NA	1,NA	inf,NA	inf,NA	0.435492,NA	0.000184329	0.000403384
2	chr9:70436167:T:A	70436167	NA,A	NA,T	NA,1	NA,-inf	NA,inf	NA,0.084932	0.000184326	0.000404285
2	chr9:70071593:G:A	70071593	NA,A	NA,G	NA,1	NA,inf	NA,inf	NA,0.0683296	0.000184269	0.000404065
2	chr9:70480098:T:A	70480098	NA,A	NA,T	NA,1	NA,-inf	NA,inf	NA,0.0812684	0.000184227	0.000404025
2	chr9:69947184:A:G	69947184	NA,G	NA,A	NA,1	NA,-inf	NA,inf	NA,0.0832548	0.00018422	0.000404117
2	chr9:70812448:G:T	70812448	NA,T	NA,G	NA,1	NA,-inf	NA,inf	NA,0.0807337	0.000184212	0.000404012
2	chr9:70373210:T:G	70373210	NA,G	NA,T	NA,1	NA,-inf	NA,inf	NA,0.0732188	0.000184196	0.000403778
2	chr9:70666818:TG:T	70666818	T,T	TG,TG	1,1	inf,inf	inf,inf	1.05746,0.252016	0.000184195	0.000403126
2	chr9:69941892:T:A	69941892	NA,A	NA,T	NA,1	NA,inf	NA,inf	NA,0.0793926	0.00018413	0.000403612
2	chr9:70396700:G:A	70396700	NA,A	NA,G	NA,1	NA,inf	NA,inf	NA,0.0774596	0.000184082	0.00040351
2	chr9:70650646:A:G	70650646	NA,G	NA,A	NA,1	NA,inf	NA,inf	NA,0.0762055	0.000184077	0.000403595
2	chr9:70118151:AACCCCTGAGTTCCAGGCT:A	70118151	NA,A	NA,AACCCCTGAGTTCCAGGCT	NA,1	NA,-inf	NA,inf	NA,0.0809673	0.000184074	0.000403641
2	chr9:70544034:G:A	70544034	NA,A	NA,G	NA,1	NA,-inf	NA,inf	NA,0.0976106	0.00018407	0.000403554
2	chr9:70850808:G:A	70850808	NA,A	NA,G	NA,1	NA,inf	NA,inf	NA,0.0774617	0.000184069	0.000403603
2	chr9:70843509:G:A	70843509	NA,A	NA,G	NA,1	NA,-inf	NA,inf	NA,0.083616	0.00018403	0.000403531
2	chr9:70805067:A:G	70805067	NA,G	NA,A	NA,1	NA,-inf	NA,inf	NA,0.078518	0.000184018	0.000403585
2	chr9:69929303:C:T	69929303	NA,T	NA,C	NA,1	NA,inf	NA,inf	NA,0.0720227	0.000184015	0.000403459
2	chr9:70774424:G:A	70774424	NA,A	NA,G	NA,1	NA,inf	NA,inf	NA,0.0890513	0.000184011	0.000403525
2	chr9:70485505:G:A	70485505	NA,A	NA,G	NA,1	NA,inf	NA,inf	NA,0.0698582	0.000184008	0.000403609
2	chr9:70394584:A:C	70394584	NA,C	NA,A	NA,1	NA,inf	NA,inf	NA,0.0760046	0.000183968	0.000403263
2	chr9:70353052:G:A	70353052	NA,A	NA,G	NA,1	NA,-inf	NA,inf	NA,0.10288	0.00018395	0.000403235
2	chr9:70324487:T:C	70324487	NA,C	NA,T	NA,1	NA,-inf	NA,inf	NA,0.0762013	0.000183937	0.00040321
2	chr9:70070087:T:C	70070087	NA,C	NA,T	NA,1	NA,inf	NA,inf	NA,0.0687823	0.000183937	0.000403295
2	chr9:70622167:G:A	70622167	NA,A	NA,G	NA,1	NA,inf	NA,inf	NA,0.0748998	0.000183872	0.00040315
2	chr9:70009879:T:C	70009879	C,C	T,T	1,1	-inf,-inf	inf,inf	0.828784,0.467142	0.000183871	0.000394686
2	chr9:70165625:T:C	70165625	NA,C	NA,T	NA,1	NA,inf	NA,inf	NA,0.0851611	0.000183864	0.000403044
2	chr9:70194194:G:T	70194194	NA,T	NA,G	NA,1	NA,inf	NA,inf	NA,0.0739549	0.000183838	0.000403049
2	chr9:69978745:A:C	69978745	NA,C	NA,A	NA,1	NA,inf	NA,inf	NA,0.0640533	0.000183828	0.000403092
2	chr9:70520645:T:C	70520645	NA,C	NA,T	NA,1	NA,inf	NA,inf	NA,0.0719764	0.000183827	0.000403076
2	chr9:70829021:G:A	70829021	NA,A	NA,G	NA,1	NA,-inf	NA,inf	NA,0.0794151	0.0001838	0.000402994
2	chr9:70394478:A:G	70394478	NA,G	NA,A	NA,1	NA,inf	NA,inf	NA,0.0739371	0.000183786	0.000402868
2	chr9:70056884:G:A	70056884	NA,A	NA,G	NA,1	NA,inf	NA,inf	NA,0.0626577	0.000183766	0.000402959
2	chr9:70228070:T:C	70228070	NA,C	NA,T	NA,1	NA,inf	NA,inf	NA,0.0670553	0.00018376	0.000403135
2	chr9:70827484:C:T	70827484	NA,T	NA,C	NA,1	NA,-inf	NA,inf	NA,0.0787884	0.000183748	0.00040288
2	chr9:70055834:A:T	70055834	NA,T	NA,A	NA,1	NA,inf	NA,inf	NA,0.0622469	0.000183731	0.000402882
2	chr9:70208525:T:G	70208525	G,G	T,T	1,1	inf,inf	inf,inf	0.574759,1.15087	0.000183719	0.000413837
2	chr9:70410665:T:C	70410665	NA,C	NA,T	NA,1	NA,inf	NA,inf	NA,0.0789494	0.0001837	0.000402734
2	chr9:70123706:C:T	70123706	NA,T	NA,C	NA,1	NA,inf	NA,inf	NA,0.0714012	0.000183624	0.00040258
2	chr9:70578546:C:T	70578546	NA,T	NA,C	NA,1	NA,inf	NA,inf	NA,0.0681749	0.000183564	0.000402369
2	chr9:70472255:C:A	70472255	NA,A	NA,C	NA,1	NA,-inf	NA,inf	NA,0.0732865	0.000183539	0.000402569
2	chr9:70429783:G:A	70429783	NA,A	NA,G	NA,1	NA,-inf	NA,inf	NA,0.0864766	0.000183536	0.000402277
2	chr9:70064770:C:G	70064770	NA,G	NA,C	NA,1	NA,-inf	NA,inf	NA,0.0914473	0.000183533	0.000402386
2	chr9:70806685:G:A	70806685	NA,A	NA,G	NA,1	NA,inf	NA,inf	NA,0.0567767	0.000183516	0.000402258
2	chr9:70561855:AG:A	70561855	NA,A	NA,AG	NA,1	NA,-inf	NA,inf	NA,0.0749809	0.000183394	0.000402173
2	chr9:70287583:T:C	70287583	NA,C	NA,T	NA,1	NA,-inf	NA,inf	NA,0.0958081	0.000183391	0.000402016
2	chr9:70560656:G:A	70560656	NA,A	NA,G	NA,1	NA,-inf	NA,inf	NA,0.0748497	0.000183383	0.00040215
2	chr9:70568132:G:A	70568132	NA,A	NA,G	NA,1	NA,-inf	NA,inf	NA,0.0748497	0.000183383	0.00040215
2	chr9:69973973:A:G	69973973	NA,G	NA,A	NA,1	NA,-inf	NA,inf	NA,0.0723481	0.000183376	0.000402142
2	chr9:70044555:T:C	70044555	NA,C	NA,T	NA,1	NA,-inf	NA,inf	NA,0.0741661	0.000183364	0.000402073
2	chr9:70401788:G:A	70401788	NA,A	NA,G	NA,1	NA,inf	NA,inf	NA,0.0722985	0.000183339	0.000401851
2	chr9:70006360:A:C	70006360	NA,C	NA,A	NA,1	NA,-inf	NA,inf	NA,0.0800403	0.000183338	0.000401978
2	chr9:70308250:C:G	70308250	NA,G	NA,C	NA,1	NA,-inf	NA,inf	NA,0.0949677	0.000183326	0.000401877
2	chr9:70481315:T:G	70481315	NA,G	NA,T	NA,1	NA,-inf	NA,inf	NA,0.0767968	0.000183236	0.00040199
2	chr9:70181227:C:A	70181227	NA,A	NA,C	NA,1	NA,-inf	NA,inf	NA,0.0731061	0.000183193	0.000401721
2	chr9:70371372:G:A	70371372	NA,A	NA,G	NA,1	NA,inf	NA,inf	NA,0.0631678	0.000183167	0.000401635
2	chr9:70810409:C:T	70810409	NA,T	NA,C	NA,1	NA,-inf	NA,inf	NA,0.0709625	0.000183142	0.000401555
2	chr9:70805407:G:A	70805407	NA,A	NA,G	NA,1	NA,-inf	NA,inf	NA,0.070993	0.000183138	0.000401567
2	chr9:70449982:G:A	70449982	NA,A	NA,G	NA,1	NA,inf	NA,inf	NA,0.0652425	0.000183128	0.000401315
2	chr9:70378793:A:G	70378793	NA,G	NA,A	NA,1	NA,-inf	NA,inf	NA,0.0667595	0.000183117	0.000401685
2	chr9:70056293:G:A	70056293	NA,A	NA,G	NA,1	NA,inf	NA,inf	NA,0.0587053	0.000183108	0.000401479
2	chr9:70891948:T:C	70891948	NA,C	NA,T	NA,1	NA,-inf	NA,inf	NA,0.0684795	0.000183107	0.000401537
2	chr9:70895207:T:C	70895207	NA,C	NA,T	NA,1	NA,-inf	NA,inf	NA,0.0680916	0.000183077	0.000401472
2	chr9:70405868:G:A	70405868	NA,A	NA,G	NA,1	NA,inf	NA,inf	NA,0.0684568	0.000183071	0.000401271
2	chr9:70271340:G:A	70271340	NA,A	NA,G	NA,1	NA,-inf	NA,inf	NA,0.0909433	0.000183027	0.000401227
2	chr9:70088100:G:A	70088100	A,A	G,G	1,1	-inf,-inf	inf,inf	0.254116,1.29495	0.000182975	0.000402829
2	chr9:70768449:T:C	70768449	NA,C	NA,T	NA,1	NA,-inf	NA,inf	NA,0.0833842	0.00018294	0.000401203
2	chr9:70445643:A:G	70445643	NA,G	NA,A	NA,1	NA,-inf	NA,inf	NA,0.0783189	0.000182933	0.000400993
2	chr9:70589928:C:T	70589928	NA,T	NA,C	NA,1	NA,-inf	NA,inf	NA,0.08592	0.000182906	0.000400881
2	chr9:70834408:G:A	70834408	NA,A	NA,G	NA,1	NA,-inf	NA,inf	NA,0.0676782	0.000182884	0.000400988
2	chr9:70109020:G:A	70109020	NA,A	NA,G	NA,1	NA,inf	NA,inf	NA,0.0615138	0.000182866	0.000400925
2	chr9:70527207:C:T	70527207	NA,T	NA,C	NA,1	NA,-inf	NA,inf	NA,0.0629535	0.000182862	0.000400997
2	chr9:70808281:A:T	70808281	NA,T	NA,A	NA,1	NA,-inf	NA,inf	NA,0.0669301	0.000182844	0.000400902
2	chr9:70813164:C:T	70813164	NA,T	NA,C	NA,1	NA,-inf	NA,inf	NA,0.066849	0.00018284	0.000400893
2	chr9:70149956:C:T	70149956	NA,T	NA,C	NA,1	NA,-inf	NA,inf	NA,0.061842	0.000182833	0.00040095
2	chr9:70510517:TCTC:T	70510517	T,T	TCTC,TCTC	1,1	inf,-inf	inf,inf	4.77856,0.242835	0.000182805	0.0454311
2	chr9:70151422:C:T	70151422	NA,T	NA,C	NA,1	NA,inf	NA,inf	NA,0.0576673	0.000182799	0.000400828
2	chr9:70494981:C:T	70494981	NA,T	NA,C	NA,1	NA,inf	NA,inf	NA,0.0580764	0.000182794	0.000400922
2	chr9:70817008:G:A	70817008	NA,A	NA,G	NA,1	NA,inf	NA,inf	NA,0.0622809	0.000182778	0.000400753
2	chr9:70836923:G:T	70836923	T,NA	G,NA	1,NA	-inf,NA	inf,NA	0.538963,NA	0.000182777	0.000407137
2	chr9:70493733:T:G	70493733	NA,G	NA,T	NA,1	NA,inf	NA,inf	NA,0.0824711	0.000182768	0.000400762
2	chr9:70496186:C:A	70496186	NA,A	NA,C	NA,1	NA,-inf	NA,inf	NA,0.0613988	0.000182603	0.000400449
2	chr9:70494984:C:T	70494984	NA,T	NA,C	NA,1	NA,-inf	NA,inf	NA,0.0613988	0.000182603	0.000400449
2	chr9:70557974:C:T	70557974	NA,T	NA,C	NA,1	NA,inf	NA,inf	NA,0.0538707	0.000182519	0.000400259
2	chr9:70407277:G:A	70407277	NA,A	NA,G	NA,1	NA,inf	NA,inf	NA,0.0491061	0.000182515	0.000400279
2	chr9:70624401:G:A	70624401	NA,A	NA,G	NA,1	NA,-inf	NA,inf	NA,0.0590745	0.000182512	0.000400269
2	chr9:70536224:T:A	70536224	NA,A	NA,T	NA,1	NA,-inf	NA,inf	NA,0.0742744	0.000182483	0.000400278
2	chr9:70159536:A:G	70159536	G,G	A,A	1,1	inf,inf	inf,inf	0.548391,1.16112	0.000182454	0.000410303
2	chr9:70891233:C:T	70891233	NA,T	NA,C	NA,1	NA,inf	NA,inf	NA,0.0615059	0.000182399	0.000399908
2	chr9:70553977:C:T	70553977	NA,T	NA,C	NA,1	NA,-inf	NA,inf	NA,0.0611345	0.000182385	0.000399952
2	chr9:70443160:T:C	70443160	NA,C	NA,T	NA,1	NA,inf	NA,inf	NA,0.0502884	0.000182373	0.000399949
2	chr9:70382524:T:G	70382524	NA,G	NA,T	NA,1	NA,inf	NA,inf	NA,0.0464398	0.000182363	0.000399741
2	chr9:70814558:G:A	70814558	NA,A	NA,G	NA,1	NA,inf	NA,inf	NA,0.0568119	0.000182363	0.000399834
2	chr9:70132812:C:A	70132812	NA,A	NA,C	NA,1	NA,inf	NA,inf	NA,0.0495454	0.000182363	0.000399905
2	chr9:70889872:G:A	70889872	NA,A	NA,G	NA,1	NA,-inf	NA,inf	NA,0.0575856	0.000182357	0.000399917
2	chr9:70447168:C:T	70447168	NA,T	NA,C	NA,1	NA,inf	NA,inf	NA,0.0543441	0.000182349	0.000399645
2	chr9:70056832:C:T	70056832	NA,T	NA,C	NA,1	NA,inf	NA,inf	NA,0.0444252	0.000182348	0.000399847
2	chr9:69997252:G:A	69997252	NA,A	NA,G	NA,1	NA,-inf	NA,inf	NA,0.0740441	0.000182339	0.000399772
2	chr9:70072561:A:C	70072561	NA,C	NA,A	NA,1	NA,-inf	NA,inf	NA,0.0505188	0.000182308	0.000399701
2	chr9:70519170:A:T	70519170	NA,T	NA,A	NA,1	NA,inf	NA,inf	NA,0.0518724	0.000182303	0.000399733
2	chr9:70141222:A:G	70141222	NA,G	NA,A	NA,1	NA,inf	NA,inf	NA,0.0542091	0.0001823	0.000399649
2	chr9:70087121:CT:C	70087121	NA,C	NA,CT	NA,1	NA,-inf	NA,inf	NA,0.0562373	0.000182285	0.000399785
2	chr9:70118751:C:T	70118751	NA,T	NA,C	NA,1	NA,inf	NA,inf	NA,0.0482356	0.000182284	0.000399733
2	chr9:70885993:A:G	70885993	NA,G	NA,A	NA,1	NA,-inf	NA,inf	NA,0.057597	0.000182264	0.000399672
2	chr9:70124638:A:G	70124638	NA,G	NA,A	NA,1	NA,inf	NA,inf	NA,0.0478089	0.000182256	0.000399671
2	chr9:70453405:A:G	70453405	NA,G	NA,A	NA,1	NA,inf	NA,inf	NA,0.0529432	0.000182253	0.000399439
2	chr9:70091996:T:A	70091996	NA,A	NA,T	NA,1	NA,inf	NA,inf	NA,0.0525185	0.000182238	0.000399556
2	chr9:70658923:T:C	70658923	NA,C	NA,T	NA,1	NA,-inf	NA,inf	NA,0.0611667	0.000182235	0.000399586
2	chr9:70414605:A:T	70414605	NA,T	NA,A	NA,1	NA,-inf	NA,inf	NA,0.0574818	0.000182229	0.000399635
2	chr9:70843258:A:G	70843258	NA,G	NA,A	NA,1	NA,-inf	NA,inf	NA,0.0601169	0.000182181	0.000399489
2	chr9:70607390:C:T	70607390	NA,T	NA,C	NA,1	NA,-inf	NA,inf	NA,0.0576604	0.000182178	0.000399483
2	chr9:70072002:C:T	70072002	NA,T	NA,C	NA,1	NA,-inf	NA,inf	NA,0.0551434	0.000182115	0.000399399
2	chr9:70378868:G:A	70378868	NA,A	NA,G	NA,1	NA,inf	NA,inf	NA,0.0421793	0.000182082	0.000399136
2	chr9:70284920:G:A	70284920	NA,A	NA,G	NA,1	NA,inf	NA,inf	NA,0.0538672	0.000182067	0.000399281
2	chr9:70888058:T:A	70888058	NA,A	NA,T	NA,1	NA,-inf	NA,inf	NA,0.0529594	0.000182062	0.000399266
2	chr9:70163923:C:A	70163923	NA,A	NA,C	NA,1	NA,inf	NA,inf	NA,0.0505215	0.000182048	0.000399102
2	chr9:70369302:G:C	70369302	NA,C	NA,G	NA,1	NA,-inf	NA,inf	NA,0.0504554	0.000182044	0.000399092
2	chr9:69924570:C:T	69924570	NA,T	NA,C	NA,1	NA,-inf	NA,inf	NA,0.0619341	0.000182042	0.000399164
2	chr9:70451601:T:C	70451601	NA,C	NA,T	NA,1	NA,inf	NA,inf	NA,0.088137	0.00018204	0.000399541
2	chr9:70519467:GTTTC:G	70519467	NA,G	NA,GTTTC	NA,1	NA,-inf	NA,inf	NA,0.0649263	0.00018203	0.000399195
2	chr9:70838118:A:G	70838118	NA,G	NA,A	NA,1	NA,-inf	NA,inf	NA,0.0563487	0.000182029	0.000399131
2	chr9:70012002:T:A	70012002	NA,A	NA,T	NA,1	NA,-inf	NA,inf	NA,0.0662165	0.000182027	0.000399116
2	chr9:70019699:T:C	70019699	NA,C	NA,T	NA,1	NA,-inf	NA,inf	NA,0.0499811	0.000182019	0.000399157
2	chr9:70072615:C:T	70072615	NA,T	NA,C	NA,1	NA,inf	NA,inf	NA,0.0389155	0.000181998	0.000399077
2	chr9:70331471:G:A	70331471	NA,A	NA,G	NA,1	NA,-inf	NA,inf	NA,0.0496873	0.000181992	0.000398979
2	chr9:70582955:G:A	70582955	NA,A	NA,G	NA,1	NA,-inf	NA,inf	NA,0.0539418	0.000181946	0.000398973
2	chr9:70496355:T:G	70496355	NA,G	NA,T	NA,1	NA,inf	NA,inf	NA,0.051715	0.000181932	0.00039887
2	chr9:70091050:G:A	70091050	NA,A	NA,G	NA,1	NA,-inf	NA,inf	NA,0.0662188	0.000181929	0.000398878
3	chr9:70885941:T:C	70885941	C,C	T,T	1,1	-inf,-inf	inf,inf	3.08346,0.063615	0.0112038	0.0232989
3	chr9:70612627:C:T	70612627	NA,T	NA,C	NA,1	NA,inf	NA,inf	NA,2.56263	0.00770692	0.0166084
3	chr9:70612432:G:C	70612432	NA,C	NA,G	NA,1	NA,inf	NA,inf	NA,2.51547	0.00706042	0.015218
3	chr9:70653230:G:A	70653230	NA,A	NA,G	NA,1	NA,inf	NA,inf	NA,2.43333	0.00654179	0.014103
3	chr9:70812576:C:T	70812576	NA,T	NA,C	NA,1	NA,inf	NA,inf	NA,2.3282	0.00548335	0.0118431
3	chr9:70612479:T:C	70612479	NA,C	NA,T	NA,1	NA,inf	NA,inf	NA,2.36086	0.00533755	0.0115208
3	chr9:70890406:A:G	70890406	NA,G	NA,A	NA,1	NA,inf	NA,inf	NA,2.29158	0.00509576	0.0110059
3	chr9:70892433:A:G	70892433	NA,G	NA,A	NA,1	NA,inf	NA,inf	NA,2.25814	0.00479474	0.0103588
3	chr9:70081524:G:A	70081524	A,NA	G,NA	1,NA	inf,NA	inf,NA	2.61393,NA	0.00479212	0.0111115
3	chr9:69990663:C:A	69990663	A,A	C,C	1,1	-inf,-inf	inf,inf	2.42757,0.650618	0.00471624	0.00998256
3	chr9:70803897:G:A	70803897	NA,A	NA,G	NA,1	NA,inf	NA,inf	NA,2.24021	0.00468329	0.0101223
3	chr9:70889540:G:A	70889540	NA,A	NA,G	NA,1	NA,inf	NA,inf	NA,2.21906	0.0044672	0.00965424
3	chr9:69947297:A:G	69947297	G,G	A,A	1,1	inf,-inf	inf,inf	2.66024,0.650473	0.00314424	0.00717234
3	chr9:70637094:G:A	70637094	NA,A	NA,G	NA,1	NA,inf	NA,inf	NA,1.94181	0.00269273	0.0058278
3	chr9:70797594:T:C	70797594	NA,C	NA,T	NA,1	NA,inf	NA,inf	NA,1.91837	0.00258233	0.00559023
3	chr9:69958997:G:A	69958997	A,A	G,G	1,1	-inf,-inf	inf,inf	2.10674,0.744366	0.00251438	0.00538102
3	chr9:70409915:G:A	70409915	NA,A	NA,G	NA,1	NA,inf	NA,inf	NA,1.84984	0.00250128	0.00543807
3	chr9:70064494:G:A	70064494	A,A	G,G	1,1	inf,-inf	inf,inf	1.8424,1.06561	0.00245869	0.00529029
3	chr9:70916395:C:T	70916395	NA,T	NA,C	NA,1	NA,inf	NA,inf	NA,1.77085	0.0023174	0.00505998
3	chr9:70008196:A:G	70008196	G,G	A,A	1,1	inf,-inf	inf,inf	2.58482,0.475404	0.00203942	0.00468568
3	chr9:70906299:A:G	70906299	G,NA	A,NA	1,NA	inf,NA	inf,NA	1.69261,NA	0.0019861	0.00424977
3	chr9:70031887:G:T	70031887	T,NA	G,NA	1,NA	-inf,NA	inf,NA	2.06176,NA	0.00188801	0.00427395
3	chr9:70840800:T:C	70840800	NA,C	NA,T	NA,1	NA,inf	NA,inf	NA,1.61384	0.00176375	0.00384572
3	chr9:70879179:C:G	70879179	NA,G	NA,C	NA,1	NA,-inf	NA,inf	NA,1.58609	0.00161454	0.00353515
3	chr9:70879734:T:C	70879734	NA,C	NA,T	NA,1	NA,-inf	NA,inf	NA,1.58544	0.00161266	0.00353105
3	chr9:70879754:T:C	70879754	NA,C	NA,T	NA,1	NA,-inf	NA,inf	NA,1.53946	0.00148654	0.00325518
3	chr9:70885924:A:G	70885924	NA,G	NA,A	NA,1	NA,-inf	NA,inf	NA,1.55043	0.00147529	0.00322484
3	chr9:70796469:G:A	70796469	NA,A	NA,G	NA,1	NA,inf	NA,inf	NA,1.59432	0.00146674	0.00318151
3	chr9:70022203:C:A	70022203	A,A	C,C	1,1	inf,-inf	inf,inf	2.42864,0.409762	0.00145237	0.00331585
3	chr9:70048909:G:A	70048909	A,A	G,G	1,1	inf,-inf	inf,inf	1.99845,0.440254	0.00144767	0.00312503
3	chr9:70410628:T:C	70410628	C,C	T,T	1,1	-inf,-inf	inf,inf	2.19182,0.806503	0.00144235	0.00340501
3	chr9:70898344:G:A	70898344	A,A	G,G	1,1	-inf,inf	inf,inf	1.79578,0.79533	0.00139056	0.00304741
3	chr9:70792498:G:A	70792498	A,A	G,G	1,1	-inf,inf	inf,inf	1.88604,0.44773	0.00137847	0.00294738
3	chr9:70023879:A:G	70023879	G,G	A,A	1,1	inf,-inf	inf,inf	2.52965,0.32697	0.00136825	0.00319281
3	chr9:70598694:A:G	70598694	G,G	A,A	1,1	inf,inf	inf,inf	0.770663,2.25436	0.00135154	0.00319135
3	chr9:70582910:G:A	70582910	NA,A	NA,G	NA,1	NA,-inf	NA,inf	NA,1.50289	0.00132946	0.00290568
3	chr9:70585385:C:T	70585385	NA,T	NA,C	NA,1	NA,-inf	NA,inf	NA,1.49379	0.00130918	0.00286098
3	chr9:70823568:C:T	70823568	T,T	C,C	1,1	-inf,inf	inf,inf	2.00745,0.344389	0.00130571	0.00280345
3	chr9:70034869:C:A	70034869	A,NA	C,NA	1,NA	inf,NA	inf,NA	1.8907,NA	0.00130439	0.00299711
3	chr9:70623856:A:G	70623856	NA,G	NA,A	NA,1	NA,-inf	NA,inf	NA,1.453	0.00128375	0.00281318
3	chr9:70810767:G:C	70810767	NA,C	NA,G	NA,1	NA,inf	NA,inf	NA,1.4607	0.0012517	0.00273445
3	chr9:70811161:T:C	70811161	NA,C	NA,T	NA,1	NA,inf	NA,inf	NA,1.41995	0.00124816	0.00272333
3	chr9:70678922:T:C	70678922	NA,C	NA,T	NA,1	NA,-inf	NA,inf	NA,1.4565	0.00121499	0.00265246
3	chr9:70583203:G:A	70583203	NA,A	NA,G	NA,1	NA,-inf	NA,inf	NA,1.44118	0.00119856	0.00261998
3	chr9:70688971:G:A	70688971	NA,A	NA,G	NA,1	NA,inf	NA,inf	NA,1.46496	0.00119183	0.0025883
3	chr9:69992954:A:C	69992954	NA,C	NA,A	NA,1	NA,inf	NA,inf	NA,1.42642	0.0011888	0.00259018
3	chr9:70610371:T:C	70610371	NA,C	NA,T	NA,1	NA,-inf	NA,inf	NA,1.46229	0.00118441	0.00258236
3	chr9:70000145:CTCAGA:C	70000145	C,NA	CTCAGA,NA	1,NA	-inf,NA	inf,NA	1.62839,NA	0.00117114	0.00258507
3	chr9:69956259:G:A	69956259	NA,A	NA,G	NA,1	NA,inf	NA,inf	NA,1.4126	0.00116431	0.00253735
3	chr9:70584875:G:A	70584875	NA,A	NA,G	NA,1	NA,-inf	NA,inf	NA,1.41194	0.00113958	0.00249124
3	chr9:70582293:G:C	70582293	NA,C	NA,G	NA,1	NA,inf	NA,inf	NA,1.38541	0.00113356	0.00248397
3	chr9:70028745:C:T	70028745	T,T	C,C	1,1	-inf,inf	inf,inf	2.25652,0.454868	0.00113214	0.00257941
3	chr9:70663586:T:A	70663586	NA,A	NA,T	NA,1	NA,inf	NA,inf	NA,1.36981	0.00112114	0.00245071
3	chr9:70573062:C:T	70573062	T,T	C,C	1,1	-inf,inf	inf,inf	0.509822,2.09644	0.00112043	0.0025067
3	chr9:70584224:C:G	70584224	NA,G	NA,C	NA,1	NA,-inf	NA,inf	NA,1.39875	0.00111404	0.00243544
3	chr9:70645657:T:C	70645657	C,NA	T,NA	1,NA	-inf,NA	inf,NA	1.15781,NA	0.0011106	0.00232666
3	chr9:70354738:C:T	70354738	T,NA	C,NA	1,NA	-inf,NA	inf,NA	1.78727,NA	0.00110616	0.00253352
3	chr9:70617239:A:C	70617239	NA,C	NA,A	NA,1	NA,inf	NA,inf	NA,1.41686	0.00110172	0.00239897
3	chr9:70316451:CTTAACAGTAACTT:C	70316451	C,NA	CTTAACAGTAACTT,NA	1,NA	-inf,NA	inf,NA	1.83579,NA	0.00109642	0.00252908
3	chr9:70371289:A:G	70371289	NA,G	NA,A	NA,1	NA,-inf	NA,inf	NA,1.38658	0.00109623	0.00239574
3	chr9:70006368:A:T	70006368	T,NA	A,NA	1,NA	-inf,NA	inf,NA	1.5891,NA	0.00108661	0.00239907
3	chr9:69957787:C:T	69957787	T,T	C,C	1,1	-inf,-inf	inf,inf	2.51822,0.29591	0.00107748	0.00260413
3	chr9:70148718:T:A	70148718	NA,A	NA,T	NA,1	NA,inf	NA,inf	NA,1.42952	0.00104979	0.0022881
3	chr9:70460042:T:C	70460042	NA,C	NA,T	NA,1	NA,-inf	NA,inf	NA,1.37568	0.00102097	0.00223063
3	chr9:70617013:A:G	70617013	NA,G	NA,A	NA,1	NA,inf	NA,inf	NA,1.34693	0.000998689	0.00217985
3	chr9:69992992:G:A	69992992	NA,A	NA,G	NA,1	NA,inf	NA,inf	NA,1.30959	0.000972223	0.00211919
3	chr9:70399475:A:C	70399475	NA,C	NA,A	NA,1	NA,-inf	NA,inf	NA,1.33396	0.000957941	0.00209334
3	chr9:70886417:T:A	70886417	NA,A	NA,T	NA,1	NA,-inf	NA,inf	NA,1.28407	0.000949061	0.00207901
3	chr9:70496233:T:A	70496233	NA,A	NA,T	NA,1	NA,-inf	NA,inf	NA,1.29732	0.000934612	0.00204277
3	chr9:70891970:C:T	70891970	T,NA	C,NA	1,NA	-inf,NA	inf,NA	1.28217,NA	0.00093052	0.00199298
3	chr9:70453069:G:A	70453069	NA,A	NA,G	NA,1	NA,inf	NA,inf	NA,1.25464	0.000910231	0.00198978
3	chr9:70885565:G:A	70885565	A,A	G,G	1,1	-inf,-inf	inf,inf	1.77791,0.444619	0.000906726	0.00195041
3	chr9:70697058:A:C	70697058	NA,C	NA,A	NA,1	NA,inf	NA,inf	NA,1.30149	0.00090332	0.00196359
3	chr9:70313887:T:C	70313887	C,NA	T,NA	1,NA	-inf,NA	inf,NA	1.67584,NA	0.000901295	0.00205449
3	chr9:70610200:C:T	70610200	NA,T	NA,C	NA,1	NA,-inf	NA,inf	NA,1.30706	0.000894646	0.00194896
3	chr9:70615185:G:A	70615185	NA,A	NA,G	NA,1	NA,-inf	NA,inf	NA,1.29164	0.000886583	0.00193384
3	chr9:70885372:G:A	70885372	NA,A	NA,G	NA,1	NA,-inf	NA,inf	NA,1.24205	0.000884251	0.00193709
3	chr9:70417861:T:C	70417861	NA,C	NA,T	NA,1	NA,inf	NA,inf	NA,1.25623	0.000882613	0.00192389
3	chr9:70021084:A:G	70021084	NA,G	NA,A	NA,1	NA,inf	NA,inf	NA,1.24872	0.000880315	0.00191965
3	chr9:70423087:T:C	70423087	NA,C	NA,T	NA,1	NA,-inf	NA,inf	NA,1.28502	0.000877775	0.00191821
3	chr9:69966662:T:C	69966662	C,C	T,T	1,1	inf,-inf	inf,inf	2.11509,0.568893	0.000873785	0.00203341
3	chr9:70465570:G:A	70465570	NA,A	NA,G	NA,1	NA,-inf	NA,inf	NA,1.28039	0.000872745	0.00190659
3	chr9:70543834:G:C	70543834	NA,C	NA,G	NA,1	NA,-inf	NA,inf	NA,1.23095	0.000864006	0.00189102
3	chr9:70394048:T:C	70394048	NA,C	NA,T	NA,1	NA,inf	NA,inf	NA,1.22161	0.000862928	0.0018862
3	chr9:70595791:G:A	70595791	A,NA	G,NA	1,NA	-inf,NA	inf,NA	1.68582,NA	0.000861828	0.00199592
3	chr9:70056546:T:A	70056546	A,NA	T,NA	1,NA	-inf,NA	inf,NA	1.46223,NA	0.000858958	0.00189743
3	chr9:70689603:C:T	70689603	T,NA	C,NA	1,NA	-inf,NA	inf,NA	1.03457,NA	0.000852152	0.00178976
3	chr9:70893636:C:T	70893636	T,T	C,C	1,1	-inf,inf	inf,inf	1.77099,0.372116	0.000851372	0.00183742
3	chr9:70852913:C:G	70852913	NA,G	NA,C	NA,1	NA,inf	NA,inf	NA,1.19603	0.00084855	0.00185346
3	chr9:70455122:G:A	70455122	NA,A	NA,G	NA,1	NA,-inf	NA,inf	NA,1.26011	0.000846699	0.00184828
3	chr9:70612824:C:T	70612824	NA,T	NA,C	NA,1	NA,-inf	NA,inf	NA,1.26391	0.000846014	0.00184497
3	chr9:70738855:G:A	70738855	A,NA	G,NA	1,NA	-inf,NA	inf,NA	1.64688,NA	0.000845079	0.00194343
3	chr9:70450181:G:A	70450181	NA,A	NA,G	NA,1	NA,-inf	NA,inf	NA,1.25534	0.000839918	0.00183351
3	chr9:70784028:T:C	70784028	NA,C	NA,T	NA,1	NA,-inf	NA,inf	NA,1.20948	0.000836067	0.00182861
3	chr9:70401555:C:T	70401555	T,NA	C,NA	1,NA	inf,NA	inf,NA	1.23651,NA	0.000834531	0.00179013
3	chr9:70212570:G:A	70212570	NA,A	NA,G	NA,1	NA,inf	NA,inf	NA,1.18976	0.000831528	0.00181831
3	chr9:70626296:C:T	70626296	NA,T	NA,C	NA,1	NA,-inf	NA,inf	NA,1.24631	0.000827713	0.00180821
3	chr9:70580604:G:A	70580604	NA,A	NA,G	NA,1	NA,-inf	NA,inf	NA,1.19019	0.000817318	0.00179078
3	chr9:70893951:G:A	70893951	A,A	G,G	1,1	-inf,inf	inf,inf	1.75442,0.350656	0.000801884	0.00173095
3	chr9:70890526:C:T	70890526	NA,T	NA,C	NA,1	NA,-inf	NA,inf	NA,1.18417	0.000801818	0.00175637
3	chr9:70462795:G:A	70462795	NA,A	NA,G	NA,1	NA,-inf	NA,inf	NA,1.16118	0.00079226	0.00173706
3	chr9:70478286:G:A	70478286	A,A	G,G	1,1	-inf,inf	inf,inf	3.3569,0.198756	0.000788393	0.00394132
3	chr9:70464255:C:T	70464255	NA,T	NA,C	NA,1	NA,-inf	NA,inf	NA,1.17979	0.000787963	0.00172484
3	chr9:70483958:G:A	70483958	NA,A	NA,G	NA,1	NA,inf	NA,inf	NA,1.17807	0.000786439	0.00171758
3	chr9:70478336:T:G	70478336	NA,G	NA,T	NA,1	NA,-inf	NA,inf	NA,1.21577	0.000783192	0.00171123
3	chr9:70274548:T:C	70274548	C,NA	T,NA	1,NA	-inf,NA	inf,NA	1.60281,NA	0.000765581	0.00174951
3	chr9:70793734:A:G	70793734	G,G	A,A	1,1	inf,inf	inf,inf	0.937886,1.65636	0.000758865	0.00174065
3	chr9:70595386:A:G	70595386	G,G	A,A	1,1	inf,inf	inf,inf	0.705813,1.94981	0.000758147	0.00178563
3	chr9:70413226:C:A	70413226	A,NA	C,NA	1,NA	inf,NA	inf,NA	1.18606,NA	0.000758035	0.00162686
3	chr9:70480970:C:A	70480970	A,A	C,C	1,1	-inf,-inf	inf,inf	3.34764,0.150285	0.000749884	0.00375621
3	chr9:70413866:G:A	70413866	NA,A	NA,G	NA,1	NA,inf	NA,inf	NA,1.15958	0.000749878	0.00163516
3	chr9:70784673:T:A	70784673	NA,A	NA,T	NA,1	NA,inf	NA,inf	NA,1.11313	0.00074557	0.00163077
3	chr9:70612624:G:A	70612624	NA,A	NA,G	NA,1	NA,-inf	NA,inf	NA,1.18555	0.000744986	0.00162599
3	chr9:70451108:T:C	70451108	NA,C	NA,T	NA,1	NA,-inf	NA,inf	NA,1.1835	0.000740517	0.00161792
3	chr9:70676065:T:G	70676065	NA,G	NA,T	NA,1	NA,inf	NA,inf	NA,1.17973	0.00073799	0.00160523
3	chr9:69924346:C:G	69924346	G,G	C,C	1,1	-inf,-inf	inf,inf	2.20158,0.498202	0.000732758	0.0017875
3	chr9:70920923:T:C	70920923	NA,C	NA,T	NA,1	NA,inf	NA,inf	NA,1.10807	0.000729151	0.00159537
3	chr9:70479633:G:A	70479633	NA,A	NA,G	NA,1	NA,-inf	NA,inf	NA,1.17206	0.00072892	0.00159283
3	chr9:69964394:G:A	69964394	A,A	G,G	1,1	-inf,-inf	inf,inf	2.52348,0.0124191	0.000724313	0.00181472
3	chr9:70875950:A:G	70875950	G,G	A,A	1,1	-inf,inf	inf,inf	1.58393,0.517008	0.000723656	0.00154944
3	chr9:70821509:A:G	70821509	NA,G	NA,A	NA,1	NA,inf	NA,inf	NA,1.13759	0.000722535	0.00157976
3	chr9:69990916:C:A	69990916	NA,A	NA,C	NA,1	NA,inf	NA,inf	NA,1.08391	0.000721474	0.00157619
3	chr9:70674685:A:G	70674685	NA,G	NA,A	NA,1	NA,inf	NA,inf	NA,1.16591	0.000721272	0.00156896
3	chr9:70024997:G:A	70024997	A,A	G,G	1,1	inf,-inf	inf,inf	1.99688,0.623177	0.000709489	0.00166859
3	chr9:70464604:G:A	70464604	NA,A	NA,G	NA,1	NA,inf	NA,inf	NA,1.10423	0.000708631	0.00154986
3	chr9:70617020:G:T	70617020	NA,T	NA,G	NA,1	NA,-inf	NA,inf	NA,1.15078	0.000704234	0.00153691
3	chr9:70599858:G:T	70599858	NA,T	NA,G	NA,1	NA,-inf	NA,inf	NA,1.10863	0.000703391	0.00154098
3	chr9:70742949:A:G	70742949	NA,G	NA,A	NA,1	NA,inf	NA,inf	NA,1.10823	0.000703328	0.00154177
3	chr9:70468319:A:G	70468319	NA,G	NA,A	NA,1	NA,-inf	NA,inf	NA,1.14149	0.00069399	0.00151667
3	chr9:70701114:A:G	70701114	G,G	A,A	1,1	inf,inf	inf,inf	0.764998,1.97102	0.000692124	0.00166603
3	chr9:70918760:A:G	70918760	NA,G	NA,A	NA,1	NA,inf	NA,inf	NA,1.07711	0.00069212	0.00151443
3	chr9:70911914:T:C	70911914	NA,C	NA,T	NA,1	NA,inf	NA,inf	NA,1.08007	0.000692021	0.00151544
3	chr9:70632868:A:G	70632868	NA,G	NA,A	NA,1	NA,inf	NA,inf	NA,1.12154	0.000677995	0.0014754
3	chr9:70479274:T:C	70479274	NA,C	NA,T	NA,1	NA,-inf	NA,inf	NA,1.11697	0.000677593	0.00148072
3	chr9:70867731:T:A	70867731	A,A	T,T	1,1	-inf,-inf	inf,inf	1.74876,0.0766961	0.000673376	0.00143279
3	chr9:70598470:G:A	70598470	NA,A	NA,G	NA,1	NA,-inf	NA,inf	NA,1.08039	0.000671113	0.0014703
3	chr9:70633230:A:G	70633230	NA,G	NA,A	NA,1	NA,inf	NA,inf	NA,1.11358	0.000669254	0.00145643
3	chr9:70587498:C:T	70587498	NA,T	NA,C	NA,1	NA,-inf	NA,inf	NA,1.06277	0.000667631	0.00146518
3	chr9:70485827:T:G	70485827	NA,G	NA,T	NA,1	NA,-inf	NA,inf	NA,1.09561	0.000667128	0.00145879
3	chr9:70243586:G:T	70243586	NA,T	NA,G	NA,1	NA,inf	NA,inf	NA,1.05879	0.000666537	0.00145791
3	chr9:70882051:T:G	70882051	G,G	T,T	1,1	inf,-inf	inf,inf	1.82944,0.030099	0.000663888	0.00143737
3	chr9:70430833:T:C	70430833	NA,C	NA,T	NA,1	NA,-inf	NA,inf	NA,1.08769	0.000662828	0.00144958
3	chr9:70676193:T:C	70676193	NA,C	NA,T	NA,1	NA,inf	NA,inf	NA,1.03778	0.000660421	0.00144608
3	chr9:70596620:G:T	70596620	T,NA	G,NA	1,NA	-inf,NA	inf,NA	1.51677,NA	0.000658984	0.00151724
3	chr9:70694642:G:A	70694642	NA,A	NA,G	NA,1	NA,inf	NA,inf	NA,1.05527	0.000654187	0.00143129
3	chr9:70516311:A:T	70516311	T,NA	A,NA	1,NA	inf,NA	inf,NA	1.55944,NA	0.000652711	0.0015473
3	chr9:70656213:T:C	70656213	NA,C	NA,T	NA,1	NA,inf	NA,inf	NA,1.1025	0.000650952	0.00141649
3	chr9:69929220:T:A	69929220	NA,A	NA,T	NA,1	NA,inf	NA,inf	NA,1.03678	0.000650008	0.00142063
3	chr9:70698471:G:A	70698471	NA,A	NA,G	NA,1	NA,-inf	NA,inf	NA,1.06032	0.000646229	0.00141365
3	chr9:70054371:T:C	70054371	NA,C	NA,T	NA,1	NA,-inf	NA,inf	NA,1.07644	0.000645142	0.00141006
3	chr9:70024202:A:T	70024202	T,T	A,A	1,1	inf,-inf	inf,inf	2.13055,0.495844	0.00064468	0.00155555
3	chr9:70456942:C:T	70456942	NA,T	NA,C	NA,1	NA,-inf	NA,inf	NA,1.06939	0.000643055	0.00140636
3	chr9:70624063:C:G	70624063	NA,G	NA,C	NA,1	NA,inf	NA,inf	NA,1.06772	0.000642221	0.00140089
3	chr9:69925411:C:T	69925411	T,T	C,C	1,1	-inf,-inf	inf,inf	2.20921,0.388381	0.000640255	0.00156328
3	chr9:70920450:T:C	70920450	NA,C	NA,T	NA,1	NA,inf	NA,inf	NA,1.0039	0.000640224	0.00140201
3	chr9:70889605:C:G	70889605	NA,G	NA,C	NA,1	NA,-inf	NA,inf	NA,1.04233	0.000637262	0.0013971
3	chr9:70452909:G:T	70452909	NA,T	NA,G	NA,1	NA,-inf	NA,inf	NA,1.08957	0.000637187	0.00139254
3	chr9:70224693:C:T	70224693	NA,T	NA,C	NA,1	NA,-inf	NA,inf	NA,1.0868	0.000636356	0.00138885
3	chr9:70479829:G:A	70479829	A,A	G,G	1,1	-inf,-inf	inf,inf	3.08037,0.3927	0.000635151	0.00287158
3	chr9:70655207:GGGGC:G	70655207	NA,G	NA,GGGGC	NA,1	NA,inf	NA,inf	NA,1.08091	0.000628904	0.00136859
3	chr9:70467847:G:T	70467847	NA,T	NA,G	NA,1	NA,-inf	NA,inf	NA,1.07947	0.000627654	0.00137192
3	chr9:70307251:G:A	70307251	NA,A	NA,G	NA,1	NA,-inf	NA,inf	NA,1.02328	0.000626877	0.00137475
3	chr9:70188675:A:T	70188675	NA,T	NA,A	NA,1	NA,-inf	NA,inf	NA,1.07653	0.000625957	0.00136622
3	chr9:70313603:T:C	70313603	NA,C	NA,T	NA,1	NA,-inf	NA,inf	NA,1.07631	0.000625414	0.00136497
3	chr9:70698121:T:A	70698121	NA,A	NA,T	NA,1	NA,inf	NA,inf	NA,1.07506	0.000623827	0.00135785
3	chr9:70247005:G:A	70247005	NA,A	NA,G	NA,1	NA,inf	NA,inf	NA,1.037	0.000623462	0.00136009
3	chr9:70289532:G:A	70289532	NA,A	NA,G	NA,1	NA,-inf	NA,inf	NA,1.07398	0.000623063	0.00135985
3	chr9:70488091:T:C	70488091	C,NA	T,NA	1,NA	-inf,NA	inf,NA	1.26486,NA	0.000620118	0.00137217
3	chr9:70665616:T:C	70665616	NA,C	NA,T	NA,1	NA,inf	NA,inf	NA,1.06943	0.000617123	0.00134311
3	chr9:70637488:C:T	70637488	NA,T	NA,C	NA,1	NA,inf	NA,inf	NA,1.06299	0.000616642	0.00134225
3	chr9:70225692:G:T	70225692	NA,T	NA,G	NA,1	NA,-inf	NA,inf	NA,1.06312	0.000612355	0.00133655
3	chr9:70295681:A:G	70295681	NA,G	NA,A	NA,1	NA,-inf	NA,inf	NA,1.06224	0.000611378	0.0013344
3	chr9:70295361:C:T	70295361	NA,T	NA,C	NA,1	NA,-inf	NA,inf	NA,1.06231	0.000611316	0.00133425
3	chr9:70282041:T:G	70282041	NA,G	NA,T	NA,1	NA,-inf	NA,inf	NA,1.06546	0.000609069	0.00132905
3	chr9:70186645:T:C	70186645	NA,C	NA,T	NA,1	NA,-inf	NA,inf	NA,1.00476	0.000608181	0.00133375
3	chr9:70608404:C:T	70608404	NA,T	NA,C	NA,1	NA,-inf	NA,inf	NA,1.01488	0.000607731	0.00133231
3	chr9:70278701:A:G	70278701	NA,G	NA,A	NA,1	NA,-inf	NA,inf	NA,1.05617	0.000605472	0.00132154
3	chr9:70604324:T:C	70604324	NA,C	NA,T	NA,1	NA,inf	NA,inf	NA,1.00151	0.000605061	0.00132106
3	chr9:70379019:C:T	70379019	NA,T	NA,C	NA,1	NA,-inf	NA,inf	NA,1.03062	0.000604942	0.00132315
3	chr9:70362858:AC:A	70362858	NA,A	NA,AC	NA,1	NA,-inf	NA,inf	NA,1.05541	0.000604791	0.00132006
3	chr9:70259688:C:T	70259688	NA,T	NA,C	NA,1	NA,-inf	NA,inf	NA,1.05518	0.000604533	0.00131949
3	chr9:70859030:T:C	70859030	C,NA	T,NA	1,NA	-inf,NA	inf,NA	1.03238,NA	0.000604088	0.00129425
3	chr9:69935087:C:T	69935087	NA,T	NA,C	NA,1	NA,inf	NA,inf	NA,0.992256	0.000603909	0.00131976
3	chr9:70153134:A:T	70153134	NA,T	NA,A	NA,1	NA,-inf	NA,inf	NA,1.05116	0.000600699	0.00131117
3	chr9:70581239:G:GT	70581239	GT,GT	G,G	1,1	-inf,inf	inf,inf	0.650107,1.6439	0.000598455	0.00133963
3	chr9:70866792:T:A	70866792	A,A	T,T	1,1	-inf,-inf	inf,inf	1.60167,0.270359	0.000597367	0.00127539
3	chr9:70160379:T:C	70160379	NA,C	NA,T	NA,1	NA,-inf	NA,inf	NA,1.04732	0.000597026	0.00130317
3	chr9:69951820:T:C	69951820	C,C	T,T	1,1	inf,-inf	inf,inf	1.87944,0.495116	0.000596216	0.00136446
3	chr9:70144343:A:C	70144343	NA,C	NA,A	NA,1	NA,inf	NA,inf	NA,1.00853	0.000595	0.00129812
3	chr9:70181781:T:C	70181781	NA,C	NA,T	NA,1	NA,-inf	NA,inf	NA,1.04457	0.000594396	0.00129744
3	chr9:70242834:A:T	70242834	NA,T	NA,A	NA,1	NA,-inf	NA,inf	NA,1.0439	0.000593741	0.00129601
3	chr9:70239972:T:G	70239972	NA,G	NA,T	NA,1	NA,-inf	NA,inf	NA,1.04168	0.000591682	0.00129153
3	chr9:70485212:G:A	70485212	NA,A	NA,G	NA,1	NA,inf	NA,inf	NA,1.00236	0.000589437	0.00128781
3	chr9:70277759:T:C	70277759	NA,C	NA,T	NA,1	NA,-inf	NA,inf	NA,1.03744	0.000587518	0.00128244
3	chr9:70231420:G:A	70231420	NA,A	NA,G	NA,1	NA,-inf	NA,inf	NA,1.03706	0.000587281	0.00128194
3	chr9:70208627:C:A	70208627	NA,A	NA,C	NA,1	NA,inf	NA,inf	NA,0.991706	0.000586669	0.00128299
3	chr9:70284358:A:G	70284358	NA,G	NA,A	NA,1	NA,-inf	NA,inf	NA,1.03573	0.000585913	0.00127896
3	chr9:70198797:G:C	70198797	NA,C	NA,G	NA,1	NA,-inf	NA,inf	NA,1.03489	0.000585243	0.0012775
3	chr9:70738788:C:T	70738788	T,T	C,C	1,1	inf,inf	inf,inf	0.998333,1.74056	0.000584333	0.00144215
3	chr9:70388155:G:A	70388155	NA,A	NA,G	NA,1	NA,-inf	NA,inf	NA,1.03323	0.00058432	0.00127765
3	chr9:70588872:A:G	70588872	G,NA	A,NA	1,NA	inf,NA	inf,NA	1.49004,NA	0.000581863	0.00136519
3	chr9:70225439:A:C	70225439	NA,C	NA,A	NA,1	NA,-inf	NA,inf	NA,1.03106	0.000581682	0.00126974
3	chr9:70244100:A:C	70244100	NA,C	NA,A	NA,1	NA,-inf	NA,inf	NA,1.03033	0.000580999	0.00126826
3	chr9:69924728:C:T	69924728	NA,T	NA,C	NA,1	NA,-inf	NA,inf	NA,1.01223	0.000579687	0.001267
3	chr9:70582931:A:G	70582931	G,G	A,A	1,1	inf,inf	inf,inf	0.775392,1.78778	0.000578573	0.00137117
3	chr9:70385240:T:C	70385240	NA,C	NA,T	NA,1	NA,-inf	NA,inf	NA,1.02956	0.000577452	0.00126165
3	chr9:70224218:TA:T	70224218	T,T	TA,TA	1,1	inf,inf	inf,inf	0.350657,1.9993	0.000577348	0.00127633
3	chr9:70580781:C:T	70580781	T,T	C,C	1,1	-inf,inf	inf,inf	0.671289,1.60742	0.00057507	0.00128843
3	chr9:70243462:G:C	70243462	NA,C	NA,G	NA,1	NA,-inf	NA,inf	NA,1.02363	0.000574814	0.00125478
3	chr9:70634994:A:G	70634994	G,NA	A,NA	1,NA	-inf,NA	inf,NA	1.19609,NA	0.000574095	0.00127107
3	chr9:70447323:G:T	70447323	NA,T	NA,G	NA,1	NA,-inf	NA,inf	NA,0.990845	0.000573134	0.00125399
3	chr9:70236801:T:C	70236801	NA,C	NA,T	NA,1	NA,-inf	NA,inf	NA,1.02173	0.000573077	0.001251
3	chr9:70236972:C:T	70236972	NA,T	NA,C	NA,1	NA,-inf	NA,inf	NA,1.0203	0.000571768	0.00124815
3	chr9:70231702:A:G	70231702	NA,G	NA,A	NA,1	NA,-inf	NA,inf	NA,1.02793	0.000571608	0.00124648
3	chr9:70225775:T:C	70225775	NA,C	NA,T	NA,1	NA,-inf	NA,inf	NA,1.02793	0.000571608	0.00124648
3	chr9:70278077:T:C	70278077	NA,C	NA,T	NA,1	NA,-inf	NA,inf	NA,1.01923	0.000570691	0.00124579
3	chr9:70430832:G:A	70430832	NA,A	NA,G	NA,1	NA,-inf	NA,inf	NA,1.01053	0.000569558	0.00124548
3	chr9:70232231:T:C	70232231	NA,C	NA,T	NA,1	NA,-inf	NA,inf	NA,1.01785	0.000569553	0.00124332
3	chr9:70132893:T:C	70132893	NA,C	NA,T	NA,1	NA,inf	NA,inf	NA,0.977978	0.00056898	0.00124309
3	chr9:70871427:C:T	70871427	T,T	C,C	1,1	-inf,inf	inf,inf	1.67497,0.115333	0.000568717	0.00121604
3	chr9:70576664:G:A	70576664	NA,A	NA,G	NA,1	NA,inf	NA,inf	NA,0.976562	0.000566731	0.00123872
3	chr9:70285024:T:TA	70285024	NA,TA	NA,T	NA,1	NA,-inf	NA,inf	NA,1.01436	0.00056627	0.00123616
3	chr9:70900411:AT:A	70900411	NA,A	NA,AT	NA,1	NA,-inf	NA,inf	NA,0.983329	0.000566061	0.00123903
3	chr9:70273326:A:AT	70273326	NA,AT	NA,A	NA,1	NA,-inf	NA,inf	NA,1.01106	0.000563269	0.00122962
3	chr9:70231572:A:G	70231572	G,G	A,A	1,1	inf,inf	inf,inf	0.372599,1.97849	0.000562753	0.00124607
3	chr9:70222336:T:C	70222336	NA,C	NA,T	NA,1	NA,-inf	NA,inf	NA,1.00978	0.000562267	0.00122745
3	chr9:70746544:G:A	70746544	A,A	G,G	1,1	inf,inf	inf,inf	0.670343,1.52352	0.000562139	0.00123697
3	chr9:70461366:C:A	70461366	A,NA	C,NA	1,NA	-inf,NA	inf,NA	1.20437,NA	0.000561164	0.0012404
3	chr9:70562356:C:T	70562356	T,NA	C,NA	1,NA	-inf,NA	inf,NA	0.79302,NA	0.000560279	0.00117963
3	chr9:70880194:G:T	70880194	T,T	G,G	1,1	-inf,inf	inf,inf	1.55741,0.188749	0.000557169	0.00117924
3	chr9:70758536:A:C	70758536	NA,C	NA,A	NA,1	NA,inf	NA,inf	NA,0.943131	0.000556753	0.0012181
3	chr9:70236989:A:T	70236989	NA,T	NA,A	NA,1	NA,inf	NA,inf	NA,0.957592	0.000554954	0.00121371
3	chr9:70655219:TC:T	70655219	NA,T	NA,TC	NA,1	NA,inf	NA,inf	NA,1.00362	0.00055477	0.00120773
3	chr9:70376550:T:A	70376550	NA,A	NA,T	NA,1	NA,-inf	NA,inf	NA,0.992744	0.000552817	0.00120718
3	chr9:70584600:C:T	70584600	NA,T	NA,C	NA,1	NA,inf	NA,inf	NA,0.981974	0.000552112	0.00120337
3	chr9:70374509:G:A	70374509	NA,A	NA,G	NA,1	NA,inf	NA,inf	NA,0.944783	0.000550769	0.00120443
3	chr9:70088165:G:A	70088165	NA,A	NA,G	NA,1	NA,inf	NA,inf	NA,0.940857	0.000548838	0.00120068
3	chr9:70175250:G:C	70175250	NA,C	NA,G	NA,1	NA,inf	NA,inf	NA,0.939983	0.000548452	0.00119979
3	chr9:69966965:T:C	69966965	NA,C	NA,T	NA,1	NA,inf	NA,inf	NA,0.91982	0.000547431	0.00119649
3	chr9:70019921:G:T	70019921	NA,T	NA,G	NA,1	NA,inf	NA,inf	NA,0.915301	0.000547279	0.00119636
3	chr9:70295971:T:C	70295971	NA,C	NA,T	NA,1	NA,-inf	NA,inf	NA,0.991526	0.0005461	0.00119222
3	chr9:70153485:C:G	70153485	NA,G	NA,C	NA,1	NA,inf	NA,inf	NA,0.937484	0.000546017	0.00119458
3	chr9:70840346:T:A	70840346	NA,A	NA,T	NA,1	NA,inf	NA,inf	NA,0.928482	0.000545221	0.00119401
3	chr9:70285583:A:G	70285583	NA,G	NA,A	NA,1	NA,-inf	NA,inf	NA,0.989717	0.00054455	0.00118885
3	chr9:70335408:A:G	70335408	NA,G	NA,A	NA,1	NA,inf	NA,inf	NA,0.940915	0.000542889	0.00119054
3	chr9:70364449:T:C	70364449	NA,C	NA,T	NA,1	NA,-inf	NA,inf	NA,0.987712	0.000542514	0.00118439
3	chr9:70573123:CACA:C	70573123	C,NA	CACA,NA	1,NA	-inf,NA	inf,NA	1.46495,NA	0.000541791	0.00126292
3	chr9:70238068:T:C	70238068	NA,C	NA,T	NA,1	NA,-inf	NA,inf	NA,0.985568	0.000541122	0.00118139
3	chr9:70869005:A:G	70869005	G,G	A,A	1,1	-inf,-inf	inf,inf	1.29869,0.605681	0.000539602	0.00115592
3	chr9:70282857:C:T	70282857	NA,T	NA,C	NA,1	NA,inf	NA,inf	NA,0.937499	0.000537297	0.00117516
3	chr9:70016914:G:A	70016914	NA,A	NA,G	NA,1	NA,inf	NA,inf	NA,0.902932	0.000536215	0.00117221
3	chr9:70605544:G:A	70605544	NA,A	NA,G	NA,1	NA,inf	NA,inf	NA,0.910982	0.000535103	0.00116879
3	chr9:70459937:A:G	70459937	NA,G	NA,A	NA,1	NA,-inf	NA,inf	NA,0.965682	0.000532089	0.00116643
3	chr9:70381621:T:C	70381621	NA,C	NA,T	NA,1	NA,-inf	NA,inf	NA,0.967008	0.000530569	0.00115868
3	chr9:69946412:T:A	69946412	NA,A	NA,T	NA,1	NA,inf	NA,inf	NA,0.912722	0.000530405	0.0011611
3	chr9:70902657:T:C	70902657	NA,C	NA,T	NA,1	NA,inf	NA,inf	NA,0.917703	0.000530181	0.00116128
3	chr9:70599569:T:C	70599569	NA,C	NA,T	NA,1	NA,inf	NA,inf	NA,0.919135	0.000529811	0.00115704
3	chr9:70454736:A:G	70454736	NA,G	NA,A	NA,1	NA,-inf	NA,inf	NA,0.9181	0.000528739	0.00115932
3	chr9:70381595:A:T	70381595	NA,T	NA,A	NA,1	NA,-inf	NA,inf	NA,0.964009	0.000528055	0.0011532
3	chr9:70865167:C:T	70865167	T,T	C,C	1,1	-inf,-inf	inf,inf	1.38886,0.0772949	0.000527331	0.00110155
3	chr9:70908566:C:A	70908566	NA,A	NA,C	NA,1	NA,inf	NA,inf	NA,0.92113	0.000527145	0.00115446
3	chr9:69930869:A:G	69930869	G,G	A,A	1,1	-inf,-inf	inf,inf	2.1003,0.0522383	0.000526475	0.00122511
3	chr9:69930626:A:T	69930626	NA,T	NA,A	NA,1	NA,inf	NA,inf	NA,0.90831	0.000526421	0.00115069
3	chr9:70437244:A:G	70437244	NA,G	NA,A	NA,1	NA,inf	NA,inf	NA,0.927628	0.000524701	0.0011473
3	chr9:70698574:G:A	70698574	A,A	G,G	1,1	inf,inf	inf,inf	0.672326,1.06794	0.000522924	0.00109822
3	chr9:69957568:C:T	69957568	T,T	C,C	1,1	-inf,inf	inf,inf	2.21045,0.0155093	0.000521876	0.00124701
3	chr9:70226444:A:T	70226444	T,T	A,A	1,1	inf,inf	inf,inf	0.735185,1.86824	0.000521554	0.00120839
3	chr9:70421401:C:A	70421401	NA,A	NA,C	NA,1	NA,-inf	NA,inf	NA,0.921748	0.000520935	0.00114117
3	chr9:70898696:T:C	70898696	C,C	T,T	1,1	-inf,inf	inf,inf	1.27445,0.765745	0.000519433	0.00113668
3	chr9:70764024:G:A	70764024	NA,A	NA,G	NA,1	NA,-inf	NA,inf	NA,0.913207	0.000519087	0.00113852
3	chr9:70162489:T:C	70162489	NA,C	NA,T	NA,1	NA,inf	NA,inf	NA,0.904436	0.000517394	0.00113185
3	chr9:70586228:G:A	70586228	NA,A	NA,G	NA,1	NA,inf	NA,inf	NA,0.906129	0.000517022	0.00112995
3	chr9:70698263:G:A	70698263	NA,A	NA,G	NA,1	NA,-inf	NA,inf	NA,0.905897	0.000513151	0.0011255
3	chr9:70906897:C:A	70906897	NA,A	NA,C	NA,1	NA,-inf	NA,inf	NA,0.918898	0.000510566	0.00111771
3	chr9:70527003:T:C	70527003	NA,C	NA,T	NA,1	NA,inf	NA,inf	NA,0.896931	0.000506385	0.00110789
3	chr9:70395661:T:C	70395661	NA,C	NA,T	NA,1	NA,-inf	NA,inf	NA,0.898891	0.000505638	0.00110785
3	chr9:69933949:G:A	69933949	NA,A	NA,G	NA,1	NA,inf	NA,inf	NA,0.900294	0.000505263	0.00110495
3	chr9:70281332:G:A	70281332	NA,A	NA,G	NA,1	NA,-inf	NA,inf	NA,0.890471	0.000503896	0.00110426
3	chr9:70430221:C:T	70430221	NA,T	NA,C	NA,1	NA,-inf	NA,inf	NA,0.93159	0.000502509	0.00109976
3	chr9:70598917:C:T	70598917	NA,T	NA,C	NA,1	NA,inf	NA,inf	NA,0.88488	0.000502313	0.00109723
3	chr9:70825482:C:G	70825482	NA,G	NA,C	NA,1	NA,inf	NA,inf	NA,0.877837	0.000502176	0.00109984
3	chr9:70576290:T:C	70576290	NA,C	NA,T	NA,1	NA,-inf	NA,inf	NA,0.935904	0.000501845	0.00109733
3	chr9:70882790:T:C	70882790	NA,C	NA,T	NA,1	NA,inf	NA,inf	NA,0.883305	0.000498522	0.001092
3	chr9:70224351:T:C	70224351	C,C	T,T	1,1	inf,inf	inf,inf	0.316042,1.91336	0.000496707	0.00109698
3	chr9:70861000:G:A	70861000	A,A	G,G	1,1	-inf,-inf	inf,inf	1.69344,0.331774	0.000495603	0.00109304
3	chr9:70005076:G:T	70005076	NA,T	NA,G	NA,1	NA,inf	NA,inf	NA,0.842193	0.000495286	0.00108334
3	chr9:70586079:C:T	70586079	NA,T	NA,C	NA,1	NA,inf	NA,inf	NA,0.875854	0.000494201	0.00107991
3	chr9:70001870:G:A	70001870	NA,A	NA,G	NA,1	NA,inf	NA,inf	NA,0.840642	0.00049419	0.00108093
3	chr9:70918930:T:C	70918930	NA,C	NA,T	NA,1	NA,inf	NA,inf	NA,0.870503	0.000492878	0.00107958
3	chr9:69951603:C:T	69951603	NA,T	NA,C	NA,1	NA,inf	NA,inf	NA,0.866884	0.000492588	0.0010784
3	chr9:70145439:C:T	70145439	NA,T	NA,C	NA,1	NA,-inf	NA,inf	NA,0.903341	0.000491949	0.00107747
3	chr9:70248622:T:C	70248622	C,C	T,T	1,1	-inf,-inf	inf,inf	0.705648,1.84605	0.000491825	0.00113578
3	chr9:70039067:G:A	70039067	NA,A	NA,G	NA,1	NA,-inf	NA,inf	NA,0.882119	0.000490205	0.00107463
3	chr9:70536194:G:A	70536194	NA,A	NA,G	NA,1	NA,inf	NA,inf	NA,0.875721	0.000489392	0.00107083
3	chr9:70124938:T:A	70124938	NA,A	NA,T	NA,1	NA,-inf	NA,inf	NA,0.890115	0.000486699	0.00106498
3	chr9:70349672:A:G	70349672	NA,G	NA,A	NA,1	NA,-inf	NA,inf	NA,0.912571	0.00048287	0.00105449
3	chr9:70455949:T:C	70455949	C,NA	T,NA	1,NA	-inf,NA	inf,NA	1.32185,NA	0.000482823	0.0011157
3	chr9:70587152:G:A	70587152	NA,A	NA,G	NA,1	NA,-inf	NA,inf	NA,0.863513	0.000481255	0.00105654
3	chr9:70772999:T:C	70772999	NA,C	NA,T	NA,1	NA,-inf	NA,inf	NA,0.865833	0.000481215	0.00105545
3	chr9:70887319:C:G	70887319	NA,G	NA,C	NA,1	NA,inf	NA,inf	NA,0.866005	0.000480829	0.00105282
3	chr9:69983686:C:A	69983686	A,A	C,C	1,1	inf,-inf	inf,inf	1.82348,0.686424	0.000480595	0.00115968
3	chr9:70918814:T:C	70918814	NA,C	NA,T	NA,1	NA,inf	NA,inf	NA,0.854137	0.000479951	0.00105128
3	chr9:69931159:T:C	69931159	NA,C	NA,T	NA,1	NA,-inf	NA,inf	NA,0.857256	0.000479684	0.00105184
3	chr9:70378668:G:T	70378668	NA,T	NA,G	NA,1	NA,-inf	NA,inf	NA,0.902469	0.000479298	0.00104698
3	chr9:70536068:C:T	70536068	T,T	C,C	1,1	-inf,inf	inf,inf	2.78405,0.799866	0.00047739	0.00259335
3	chr9:70230616:C:T	70230616	T,T	C,C	1,1	inf,inf	inf,inf	0.738136,1.81479	0.000476729	0.0011053
3	chr9:69949530:C:T	69949530	NA,T	NA,C	NA,1	NA,inf	NA,inf	NA,0.846304	0.000476725	0.0010437
3	chr9:70237776:A:C	70237776	C,C	A,A	1,1	-inf,-inf	inf,inf	0.737757,1.81488	0.000476639	0.00110502
3	chr9:70537054:C:T	70537054	T,T	C,C	1,1	-inf,inf	inf,inf	2.46025,0.990897	0.000476515	0.00212072
3	chr9:70589379:T:C	70589379	NA,C	NA,T	NA,1	NA,inf	NA,inf	NA,0.852524	0.000476174	0.00104012
3	chr9:70544142:T:G	70544142	NA,G	NA,T	NA,1	NA,-inf	NA,inf	NA,0.857414	0.000474982	0.00104143
3	chr9:70630284:A:G	70630284	G,G	A,A	1,1	-inf,-inf	inf,inf	1.02942,0.990827	0.000473863	0.00103461
3	chr9:69950515:T:C	69950515	C,C	T,T	1,1	-inf,-inf	inf,inf	2.03523,0.0853513	0.000472411	0.00109924
3	chr9:69959102:G:A	69959102	A,A	G,G	1,1	inf,-inf	inf,inf	1.08067,1.24166	0.00047185	0.00107704
3	chr9:70676279:GTACGAATGAA:G	70676279	G,NA	GTACGAATGAA,NA	1,NA	inf,NA	inf,NA	1.04258,NA	0.000470161	0.00103117
3	chr9:70083006:A:G	70083006	NA,G	NA,A	NA,1	NA,-inf	NA,inf	NA,0.903776	0.000469618	0.00102755
3	chr9:70243263:C:T	70243263	NA,T	NA,C	NA,1	NA,-inf	NA,inf	NA,0.844022	0.000469455	0.00103021
3	chr9:70922580:A:G	70922580	NA,G	NA,A	NA,1	NA,inf	NA,inf	NA,0.849487	0.000469223	0.00102743
3	chr9:70052875:C:T	70052875	NA,T	NA,C	NA,1	NA,inf	NA,inf	NA,0.842612	0.000468944	0.00102597
3	chr9:70063180:G:C	70063180	NA,C	NA,G	NA,1	NA,inf	NA,inf	NA,0.841869	0.000468393	0.00102476
3	chr9:70202971:C:T	70202971	NA,T	NA,C	NA,1	NA,-inf	NA,inf	NA,0.842148	0.000468086	0.0010272
3	chr9:70147800:T:C	70147800	NA,C	NA,T	NA,1	NA,inf	NA,inf	NA,0.927126	0.000467822	0.00102206
3	chr9:70831264:C:T	70831264	T,T	C,C	1,1	-inf,-inf	inf,inf	1.38617,0.181323	0.00046708	0.000986672
3	chr9:70576669:C:T	70576669	NA,T	NA,C	NA,1	NA,-inf	NA,inf	NA,0.822621	0.000467036	0.00102656
3	chr9:70865821:T:C	70865821	NA,C	NA,T	NA,1	NA,-inf	NA,inf	NA,0.848229	0.000466911	0.00102422
3	chr9:70893044:A:G	70893044	NA,G	NA,A	NA,1	NA,-inf	NA,inf	NA,0.832662	0.000465236	0.00102174
3	chr9:70053952:T:C	70053952	C,C	T,T	1,1	-inf,-inf	inf,inf	1.47788,0.725278	0.000465178	0.00104824
3	chr9:70596295:C:G	70596295	NA,G	NA,C	NA,1	NA,-inf	NA,inf	NA,0.841118	0.000464364	0.00101944
3	chr9:70476933:T:C	70476933	C,NA	T,NA	1,NA	-inf,NA	inf,NA	1.27644,NA	0.000463223	0.00106522
3	chr9:70606896:T:A	70606896	NA,A	NA,T	NA,1	NA,-inf	NA,inf	NA,0.830943	0.00046029	0.00100905
3	chr9:70297826:G:A	70297826	NA,A	NA,G	NA,1	NA,inf	NA,inf	NA,0.828146	0.000459756	0.00100647
3	chr9:70231628:T:A	70231628	A,A	T,T	1,1	inf,inf	inf,inf	0.731758,1.79494	0.000458667	0.00106277
3	chr9:70922986:C:T	70922986	NA,T	NA,C	NA,1	NA,inf	NA,inf	NA,0.833355	0.000457801	0.00100251
3	chr9:70074369:G:C	70074369	NA,C	NA,G	NA,1	NA,-inf	NA,inf	NA,0.868066	0.000457758	0.00100069
3	chr9:70074363:T:C	70074363	NA,C	NA,T	NA,1	NA,-inf	NA,inf	NA,0.868066	0.000457758	0.00100069
3	chr9:70056532:T:C	70056532	NA,C	NA,T	NA,1	NA,-inf	NA,inf	NA,0.825457	0.000457177	0.00100242
3	chr9:69991274:A:T	69991274	NA,T	NA,A	NA,1	NA,-inf	NA,inf	NA,0.83036	0.000454489	0.000996194
3	chr9:69993828:A:T	69993828	NA,T	NA,A	NA,1	NA,-inf	NA,inf	NA,0.83036	0.000454489	0.000996194
3	chr9:70323530:G:A	70323530	NA,A	NA,G	NA,1	NA,-inf	NA,inf	NA,0.820045	0.000451429	0.000990046
3	chr9:70453773:AT:A	70453773	NA,A	NA,AT	NA,1	NA,-inf	NA,inf	NA,0.861604	0.000450217	0.000984328
3	chr9:70619260:T:G	70619260	NA,G	NA,T	NA,1	NA,-inf	NA,inf	NA,0.823783	0.000449764	0.000985483
3	chr9:70670672:T:C	70670672	C,C	T,T	1,1	inf,inf	inf,inf	0.790149,1.71341	0.000449732	0.00108515
3	chr9:70790378:A:G	70790378	NA,G	NA,A	NA,1	NA,-inf	NA,inf	NA,0.806686	0.000446441	0.000980243
3	chr9:70874467:C:A	70874467	A,A	C,C	1,1	-inf,inf	inf,inf	1.85755,0.114902	0.000446261	0.00101398
3	chr9:69984753:C:T	69984753	NA,T	NA,C	NA,1	NA,inf	NA,inf	NA,0.78499	0.000445812	0.00097506
3	chr9:70821241:C:G	70821241	NA,G	NA,C	NA,1	NA,-inf	NA,inf	NA,0.820941	0.0004456	0.000976711
3	chr9:70661875:A:G	70661875	NA,G	NA,A	NA,1	NA,-inf	NA,inf	NA,0.821453	0.000443843	0.000972299
3	chr9:70384234:T:C	70384234	NA,C	NA,T	NA,1	NA,-inf	NA,inf	NA,0.81956	0.000443534	0.000971875
3	chr9:70753861:C:T	70753861	T,T	C,C	1,1	inf,inf	inf,inf	0.894373,1.63229	0.000442651	0.00107575
3	chr9:70854725:C:T	70854725	T,T	C,C	1,1	-inf,inf	inf,inf	1.17854,0.381217	0.000442216	0.000926696
3	chr9:70694698:T:A	70694698	A,NA	T,NA	1,NA	-inf,NA	inf,NA	1.17389,NA	0.000441753	0.00100495
3	chr9:70230577:C:T	70230577	T,T	C,C	1,1	inf,inf	inf,inf	0.691432,1.78871	0.000441713	0.0010187
3	chr9:70619574:C:T	70619574	NA,T	NA,C	NA,1	NA,-inf	NA,inf	NA,0.814299	0.000440718	0.000966316
3	chr9:70849979:A:G	70849979	NA,G	NA,A	NA,1	NA,-inf	NA,inf	NA,0.809537	0.00043794	0.000959934
3	chr9:70025541:A:G	70025541	G,G	A,A	1,1	-inf,inf	inf,inf	1.48687,0.894464	0.00043642	0.00103897
3	chr9:69948782:A:G	69948782	G,G	A,A	1,1	-inf,-inf	inf,inf	1.9398,0.00089096	0.000436302	0.000998785
3	chr9:70458635:G:A	70458635	NA,A	NA,G	NA,1	NA,-inf	NA,inf	NA,0.777876	0.000436178	0.000954417
3	chr9:70790105:G:T	70790105	NA,T	NA,G	NA,1	NA,inf	NA,inf	NA,0.802443	0.000435951	0.000953982
3	chr9:70114463:T:C	70114463	NA,C	NA,T	NA,1	NA,-inf	NA,inf	NA,0.81427	0.000435944	0.000953969
3	chr9:70608540:A:G	70608540	G,G	A,A	1,1	inf,-inf	inf,inf	0.0191541,1.66032	0.000435069	0.000940644
3	chr9:70667496:G:A	70667496	NA,A	NA,G	NA,1	NA,inf	NA,inf	NA,0.803609	0.000435011	0.000951188
3	chr9:70904115:G:A	70904115	NA,A	NA,G	NA,1	NA,inf	NA,inf	NA,0.799031	0.000434513	0.000951717
3	chr9:70116980:A:G	70116980	NA,G	NA,A	NA,1	NA,-inf	NA,inf	NA,0.811931	0.000434372	0.000950534
3	chr9:70231394:C:T	70231394	T,T	C,C	1,1	inf,inf	inf,inf	0.734047,1.75999	0.000433723	0.00100557
3	chr9:69988285:G:A	69988285	NA,A	NA,G	NA,1	NA,-inf	NA,inf	NA,0.798944	0.000432848	0.000948782
3	chr9:70873648:T:C	70873648	C,C	T,T	1,1	-inf,inf	inf,inf	1.39639,0.618636	0.000431829	0.00095306
3	chr9:70414308:T:C	70414308	NA,C	NA,T	NA,1	NA,-inf	NA,inf	NA,0.801698	0.000431187	0.00094474
3	chr9:70839615:G:A	70839615	NA,A	NA,G	NA,1	NA,inf	NA,inf	NA,0.805579	0.000429811	0.000938736
3	chr9:70113532:C:T	70113532	NA,T	NA,C	NA,1	NA,-inf	NA,inf	NA,0.803271	0.00042872	0.000938176
3	chr9:70575417:T:G	70575417	G,G	T,T	1,1	-inf,inf	inf,inf	0.574826,1.5074	0.000428337	0.000956866
3	chr9:70318277:A:G	70318277	NA,G	NA,A	NA,1	NA,-inf	NA,inf	NA,0.811561	0.000426593	0.000934464
3	chr9:70033666:A:G	70033666	G,G	A,A	1,1	inf,-inf	inf,inf	1.82439,0.451403	0.00042581	0.000999667
3	chr9:70594886:A:G	70594886	G,G	A,A	1,1	inf,inf	inf,inf	0.751677,1.60515	0.000425794	0.0010129
3	chr9:70405294:C:G	70405294	NA,G	NA,C	NA,1	NA,inf	NA,inf	NA,0.781186	0.000425788	0.000932798
3	chr9:70322641:GCCTGGCCAACATGATGAAAC:G	70322641	G,NA	GCCTGGCCAACATGATGAAAC,NA	1,NA	inf,NA	inf,NA	1.39494,NA	0.000425643	0.00102406
3	chr9:70095995:T:C	70095995	NA,C	NA,T	NA,1	NA,inf	NA,inf	NA,0.785117	0.000425528	0.000930736
3	chr9:70409675:T:C	70409675	NA,C	NA,T	NA,1	NA,-inf	NA,inf	NA,0.785951	0.000424751	0.000930418
3	chr9:70522349:T:G	70522349	NA,G	NA,T	NA,1	NA,-inf	NA,inf	NA,0.786436	0.000422253	0.000925018
3	chr9:70919326:C:T	70919326	NA,T	NA,C	NA,1	NA,inf	NA,inf	NA,0.77223	0.000421849	0.000923551
3	chr9:70892551:CTCAAG:C	70892551	NA,C	NA,CTCAAG	NA,1	NA,-inf	NA,inf	NA,0.796142	0.000421	0.000921781
3	chr9:70912842:T:C	70912842	NA,C	NA,T	NA,1	NA,-inf	NA,inf	NA,0.773479	0.0004182	0.000917207
3	chr9:70625396:C:G	70625396	NA,G	NA,C	NA,1	NA,inf	NA,inf	NA,0.787352	0.000416534	0.000912374
3	chr9:70356695:A:G	70356695	NA,G	NA,A	NA,1	NA,inf	NA,inf	NA,0.746384	0.000416386	0.000913556
3	chr9:70527922:C:T	70527922	NA,T	NA,C	NA,1	NA,-inf	NA,inf	NA,0.797248	0.000416045	0.000916123
3	chr9:70830875:C:T	70830875	NA,T	NA,C	NA,1	NA,inf	NA,inf	NA,0.783491	0.000415205	0.00090688
3	chr9:69981173:A:G	69981173	NA,G	NA,A	NA,1	NA,inf	NA,inf	NA,0.738985	0.000414343	0.00090638
3	chr9:70641463:T:C	70641463	NA,C	NA,T	NA,1	NA,-inf	NA,inf	NA,0.769001	0.000413936	0.000907862
3	chr9:70411964:A:G	70411964	NA,G	NA,A	NA,1	NA,-inf	NA,inf	NA,0.774288	0.000413369	0.000905722
3	chr9:70245306:G:A	70245306	NA,A	NA,G	NA,1	NA,-inf	NA,inf	NA,0.807942	0.000413156	0.00090246
3	chr9:70895357:C:T	70895357	T,T	C,C	1,1	-inf,inf	inf,inf	1.05345,0.884913	0.000412371	0.000904143
3	chr9:70683987:G:T	70683987	NA,T	NA,G	NA,1	NA,-inf	NA,inf	NA,0.766342	0.000412266	0.00090419
3	chr9:70002609:A:G	70002609	NA,G	NA,A	NA,1	NA,inf	NA,inf	NA,0.749904	0.000411837	0.000901357
3	chr9:70919581:G:T	70919581	T,T	G,G	1,1	-inf,inf	inf,inf	0.713916,1.25819	0.000411693	0.000910111
3	chr9:70209409:T:G	70209409	NA,G	NA,T	NA,1	NA,inf	NA,inf	NA,0.75639	0.000410976	0.000899785
3	chr9:70622530:AG:A	70622530	NA,A	NA,AG	NA,1	NA,-inf	NA,inf	NA,0.765604	0.000410934	0.000900387
3	chr9:70214858:C:T	70214858	T,NA	C,NA	1,NA	inf,NA	inf,NA	1.36658,NA	0.00041082	0.000985718
3	chr9:70033749:C:T	70033749	T,T	C,C	1,1	inf,-inf	inf,inf	1.82942,0.418709	0.000410146	0.000963428
3	chr9:70575629:A:G	70575629	NA,G	NA,A	NA,1	NA,-inf	NA,inf	NA,0.739954	0.000410038	0.000901135
3	chr9:70205774:T:C	70205774	NA,C	NA,T	NA,1	NA,-inf	NA,inf	NA,0.811106	0.000408659	0.00089315
3	chr9:69998621:A:G	69998621	NA,G	NA,A	NA,1	NA,-inf	NA,inf	NA,0.75805	0.000407763	0.000894309
3	chr9:70549147:A:G	70549147	NA,G	NA,A	NA,1	NA,inf	NA,inf	NA,0.756601	0.000407677	0.000891833
3	chr9:70740641:A:G	70740641	G,G	A,A	1,1	inf,inf	inf,inf	0.924845,1.567	0.000407138	0.000992923
3	chr9:70785490:C:T	70785490	NA,T	NA,C	NA,1	NA,inf	NA,inf	NA,0.742989	0.000406083	0.00088957
3	chr9:70746344:G:A	70746344	NA,A	NA,G	NA,1	NA,inf	NA,inf	NA,0.751648	0.000405701	0.000887851
3	chr9:70411662:CAAG:C	70411662	NA,C	NA,CAAG	NA,1	NA,-inf	NA,inf	NA,0.761916	0.000405622	0.000888759
3	chr9:70786193:A:G	70786193	NA,G	NA,A	NA,1	NA,inf	NA,inf	NA,0.755079	0.000405475	0.000887311
3	chr9:69965414:G:A	69965414	A,A	G,G	1,1	inf,-inf	inf,inf	1.07692,1.19817	0.00040202	0.000926752
3	chr9:70433839:TC:T	70433839	NA,T	NA,TC	NA,1	NA,-inf	NA,inf	NA,0.748216	0.000400694	0.000877713
3	chr9:70592587:G:A	70592587	NA,A	NA,G	NA,1	NA,-inf	NA,inf	NA,0.766106	0.000400522	0.000878154
3	chr9:70102460:G:C	70102460	NA,C	NA,G	NA,1	NA,-inf	NA,inf	NA,0.794478	0.0003995	0.00087331
3	chr9:69950316:G:A	69950316	A,NA	G,NA	1,NA	inf,NA	inf,NA	0.780145,NA	0.000398376	0.000855753
3	chr9:70850415:TATAAA:T	70850415	NA,T	NA,TATAAA	NA,1	NA,inf	NA,inf	NA,0.755035	0.000397853	0.000869103
3	chr9:70845155:A:G	70845155	NA,G	NA,A	NA,1	NA,inf	NA,inf	NA,0.754806	0.000397714	0.0008688
3	chr9:69958053:T:C	69958053	NA,C	NA,T	NA,1	NA,-inf	NA,inf	NA,0.74813	0.000397343	0.000871382
3	chr9:70469682:T:A	70469682	NA,A	NA,T	NA,1	NA,-inf	NA,inf	NA,0.784805	0.000397068	0.000868482
3	chr9:70858979:G:C	70858979	NA,C	NA,G	NA,1	NA,inf	NA,inf	NA,0.729077	0.000396944	0.000869524
3	chr9:70382376:G:A	70382376	A,A	G,G	1,1	-inf,-inf	inf,inf	1.59958,0.620954	0.000396632	0.000923767
3	chr9:70403666:C:A	70403666	NA,A	NA,C	NA,1	NA,inf	NA,inf	NA,0.743685	0.00039655	0.000868092
3	chr9:70126534:C:T	70126534	NA,T	NA,C	NA,1	NA,-inf	NA,inf	NA,0.751778	0.000396222	0.000867154
3	chr9:70184084:G:A	70184084	A,A	G,G	1,1	inf,inf	inf,inf	0.703607,1.53866	0.000395667	0.000896905
3	chr9:70674166:T:C	70674166	NA,C	NA,T	NA,1	NA,-inf	NA,inf	NA,0.765118	0.000395298	0.000866093
3	chr9:69950305:G:A	69950305	A,A	G,G	1,1	-inf,-inf	inf,inf	1.93455,0.0728823	0.000394808	0.000916803
3	chr9:70120073:T:A	70120073	NA,A	NA,T	NA,1	NA,-inf	NA,inf	NA,0.749459	0.000394781	0.000864015
3	chr9:70742370:T:C	70742370	NA,C	NA,T	NA,1	NA,inf	NA,inf	NA,0.733051	0.000394229	0.000862772
3	chr9:70575396:T:C	70575396	NA,C	NA,T	NA,1	NA,-inf	NA,inf	NA,0.777959	0.000394137	0.000862101
3	chr9:70244098:C:T	70244098	NA,T	NA,C	NA,1	NA,inf	NA,inf	NA,0.734853	0.000394034	0.000861943
3	chr9:69969173:C:A	69969173	NA,A	NA,C	NA,1	NA,-inf	NA,inf	NA,0.732632	0.000393518	0.00086262
3	chr9:70595517:A:T	70595517	NA,T	NA,A	NA,1	NA,inf	NA,inf	NA,0.739611	0.000393433	0.000860334
3	chr9:69994150:TTC:T	69994150	NA,T	NA,TTC	NA,1	NA,inf	NA,inf	NA,0.71361	0.000392553	0.000859832
3	chr9:70828472:T:C	70828472	NA,C	NA,T	NA,1	NA,inf	NA,inf	NA,0.743319	0.000390802	0.000853711
3	chr9:70120190:C:T	70120190	NA,T	NA,C	NA,1	NA,inf	NA,inf	NA,0.737829	0.000390006	0.000851576
3	chr9:70849774:C:T	70849774	NA,T	NA,C	NA,1	NA,inf	NA,inf	NA,0.742045	0.000389965	0.000851903
3	chr9:70832465:T:G	70832465	NA,G	NA,T	NA,1	NA,inf	NA,inf	NA,0.741803	0.000389884	0.000851728
3	chr9:70572040:C:T	70572040	NA,T	NA,C	NA,1	NA,inf	NA,inf	NA,0.719725	0.000389642	0.00085253
3	chr9:70819188:A:C	70819188	NA,C	NA,A	NA,1	NA,-inf	NA,inf	NA,0.733186	0.000389622	0.000854117
3	chr9:69949949:C:T	69949949	NA,T	NA,C	NA,1	NA,inf	NA,inf	NA,0.719835	0.000389057	0.000851883
3	chr9:70122175:C:T	70122175	T,T	C,C	1,1	inf,inf	inf,inf	0.49151,1.62855	0.000388782	0.000871272
3	chr9:70654234:T:G	70654234	NA,G	NA,T	NA,1	NA,-inf	NA,inf	NA,0.752554	0.000387913	0.000849921
3	chr9:69950932:A:G	69950932	NA,G	NA,A	NA,1	NA,inf	NA,inf	NA,0.718211	0.000387758	0.000849002
3	chr9:70835030:C:T	70835030	T,NA	C,NA	1,NA	-inf,NA	inf,NA	0.710334,NA	0.000386946	0.000825127
3	chr9:70826534:A:G	70826534	NA,G	NA,A	NA,1	NA,inf	NA,inf	NA,0.735824	0.000386592	0.000844547
3	chr9:70817228:A:G	70817228	NA,G	NA,A	NA,1	NA,inf	NA,inf	NA,0.726142	0.000385592	0.000843615
3	chr9:70808811:C:T	70808811	NA,T	NA,C	NA,1	NA,inf	NA,inf	NA,0.734126	0.000385484	0.000842151
3	chr9:69999276:G:C	69999276	C,C	G,G	1,1	inf,-inf	inf,inf	1.88004,0.468449	0.000385206	0.000931446
3	chr9:70657808:G:A	70657808	NA,A	NA,G	NA,1	NA,-inf	NA,inf	NA,0.733809	0.000384698	0.000843633
3	chr9:69992869:G:A	69992869	NA,A	NA,G	NA,1	NA,-inf	NA,inf	NA,0.732948	0.000383178	0.000839972
3	chr9:69977719:ATATCT:A	69977719	NA,A	NA,ATATCT	NA,1	NA,-inf	NA,inf	NA,0.731873	0.000382558	0.000838617
3	chr9:70741272:C:T	70741272	T,T	C,C	1,1	inf,inf	inf,inf	0.881979,1.55325	0.000381971	0.000926424
3	chr9:69938454:C:T	69938454	NA,T	NA,C	NA,1	NA,inf	NA,inf	NA,0.708181	0.000381892	0.00083617
3	chr9:70836919:A:G	70836919	NA,G	NA,A	NA,1	NA,inf	NA,inf	NA,0.726703	0.000381308	0.000833035
3	chr9:70580568:T:C	70580568	NA,C	NA,T	NA,1	NA,-inf	NA,inf	NA,0.753049	0.000380911	0.000833065
3	chr9:70502738:G:T	70502738	NA,T	NA,G	NA,1	NA,-inf	NA,inf	NA,0.741828	0.000380555	0.000836186
3	chr9:70170298:G:A	70170298	NA,A	NA,G	NA,1	NA,-inf	NA,inf	NA,0.762316	0.000380203	0.000831083
3	chr9:70367050:A:C	70367050	NA,C	NA,A	NA,1	NA,-inf	NA,inf	NA,0.761525	0.000379793	0.000830196
3	chr9:70189958:TTAA:T	70189958	NA,T	NA,TTAA	NA,1	NA,inf	NA,inf	NA,0.684404	0.000378505	0.000830484
3	chr9:69949957:G:A	69949957	NA,A	NA,G	NA,1	NA,-inf	NA,inf	NA,0.706767	0.000378353	0.000829674
3	chr9:69923365:C:T	69923365	NA,T	NA,C	NA,1	NA,-inf	NA,inf	NA,0.71214	0.000377437	0.000827768
3	chr9:70135111:T:A	70135111	A,A	T,T	1,1	inf,inf	inf,inf	0.282094,1.73769	0.000375335	0.000826699
3	chr9:70479945:T:C	70479945	NA,C	NA,T	NA,1	NA,inf	NA,inf	NA,0.702308	0.000374033	0.000818233
3	chr9:70781977:A:G	70781977	NA,G	NA,A	NA,1	NA,inf	NA,inf	NA,0.698182	0.000373951	0.000818452
3	chr9:70171117:T:G	70171117	NA,G	NA,T	NA,1	NA,-inf	NA,inf	NA,0.739583	0.000373352	0.000815918
3	chr9:69987231:C:T	69987231	NA,T	NA,C	NA,1	NA,-inf	NA,inf	NA,0.699097	0.000372631	0.000816723
3	chr9:70739270:A:G	70739270	G,NA	A,NA	1,NA	-inf,NA	inf,NA	1.0589,NA	0.000372366	0.000843526
3	chr9:70381700:A:G	70381700	NA,G	NA,A	NA,1	NA,-inf	NA,inf	NA,0.70168	0.000372089	0.000815344
3	chr9:70866020:A:C	70866020	NA,C	NA,A	NA,1	NA,inf	NA,inf	NA,0.734144	0.000372009	0.000812506
3	chr9:70894818:G:C	70894818	C,C	G,G	1,1	-inf,inf	inf,inf	1.52906,0.151852	0.000371281	0.000814143
3	chr9:70173965:A:G	70173965	NA,G	NA,A	NA,1	NA,-inf	NA,inf	NA,0.735413	0.000371088	0.000810982
3	chr9:70895352:G:C	70895352	NA,C	NA,G	NA,1	NA,inf	NA,inf	NA,0.698093	0.000371013	0.000812559
3	chr9:70237945:C:T	70237945	NA,T	NA,C	NA,1	NA,-inf	NA,inf	NA,0.745049	0.000370728	0.00081042
3	chr9:70522574:G:A	70522574	A,A	G,G	1,1	inf,inf	inf,inf	4.13382,0.598289	0.000370408	0.019464
3	chr9:70764117:G:A	70764117	A,A	G,G	1,1	inf,inf	inf,inf	0.887802,1.52877	0.000368559	0.000894396
3	chr9:69983207:G:A	69983207	A,NA	G,NA	1,NA	-inf,NA	inf,NA	1.05277,NA	0.000367673	0.00082104
3	chr9:70756497:T:C	70756497	NA,C	NA,T	NA,1	NA,inf	NA,inf	NA,0.67773	0.000366267	0.000802235
3	chr9:70911619:C:T	70911619	NA,T	NA,C	NA,1	NA,-inf	NA,inf	NA,0.682027	0.000365966	0.00080286
3	chr9:69947099:C:T	69947099	T,T	C,C	1,1	inf,-inf	inf,inf	1.53879,0.550165	0.00036592	0.000831345
3	chr9:70459439:C:T	70459439	NA,T	NA,C	NA,1	NA,inf	NA,inf	NA,0.689094	0.000365333	0.000799247
3	chr9:70777877:C:CAT	70777877	NA,CAT	NA,C	NA,1	NA,inf	NA,inf	NA,0.675672	0.000365142	0.000799773
3	chr9:70148991:T:C	70148991	C,C	T,T	1,1	inf,inf	inf,inf	0.0700883,1.69596	0.000363695	0.000790907
3	chr9:70542616:A:T	70542616	NA,T	NA,A	NA,1	NA,-inf	NA,inf	NA,0.694124	0.000363427	0.000798512
3	chr9:70458257:G:A	70458257	NA,A	NA,G	NA,1	NA,inf	NA,inf	NA,0.685357	0.000363257	0.000794715
3	chr9:70045523:C:T	70045523	NA,T	NA,C	NA,1	NA,inf	NA,inf	NA,0.672335	0.000363156	0.000795305
3	chr9:70210391:CTTCT:C	70210391	NA,C	NA,CTTCT	NA,1	NA,inf	NA,inf	NA,0.685117	0.000363122	0.000794781
3	chr9:70440717:G:A	70440717	NA,A	NA,G	NA,1	NA,-inf	NA,inf	NA,0.692254	0.000363016	0.000796631
3	chr9:70756226:G:A	70756226	A,A	G,G	1,1	inf,inf	inf,inf	0.887965,1.5192	0.00036284	0.000880462
3	chr9:70502292:A:G	70502292	NA,G	NA,A	NA,1	NA,-inf	NA,inf	NA,0.653988	0.000362751	0.000797371
3	chr9:70483476:C:T	70483476	NA,T	NA,C	NA,1	NA,-inf	NA,inf	NA,0.687605	0.000362552	0.000794548
3	chr9:70006454:A:G	70006454	NA,G	NA,A	NA,1	NA,-inf	NA,inf	NA,0.687352	0.000362485	0.000794995
3	chr9:70777514:A:G	70777514	G,G	A,A	1,1	inf,inf	inf,inf	0.974274,1.44974	0.00036224	0.000888559
3	chr9:70829423:C:A	70829423	A,A	C,C	1,1	-inf,inf	inf,inf	1.54101,0.364913	0.000362162	0.000800873
3	chr9:70202735:T:G	70202735	G,G	T,T	1,1	inf,inf	inf,inf	0.660007,1.52744	0.000361407	0.000816024
3	chr9:70871118:G:A	70871118	A,A	G,G	1,1	-inf,inf	inf,inf	1.24076,0.547878	0.000360842	0.000782029
3	chr9:70776665:A:C	70776665	C,C	A,A	1,1	inf,inf	inf,inf	1.01568,1.42108	0.000360505	0.000888536
3	chr9:70827719:G:A	70827719	A,A	G,G	1,1	-inf,inf	inf,inf	1.50735,0.411866	0.000360498	0.00079702
3	chr9:70010461:C:T	70010461	NA,T	NA,C	NA,1	NA,inf	NA,inf	NA,0.650005	0.000360487	0.000788819
3	chr9:70459354:C:A	70459354	NA,A	NA,C	NA,1	NA,inf	NA,inf	NA,0.679947	0.000360383	0.000788438
3	chr9:70417817:C:T	70417817	T,NA	C,NA	1,NA	-inf,NA	inf,NA	1.18624,NA	0.000359473	0.000827076
3	chr9:70760749:G:A	70760749	A,A	G,G	1,1	inf,inf	inf,inf	0.888353,1.51369	0.000359293	0.000871992
3	chr9:70774869:CTGAA:C	70774869	C,C	CTGAA,CTGAA	1,1	inf,inf	inf,inf	0.929458,1.48887	0.000359178	0.000875751
3	chr9:70762973:T:C	70762973	C,NA	T,NA	1,NA	-inf,NA	inf,NA	0.987581,NA	0.000358792	0.000798483
3	chr9:70066199:C:T	70066199	NA,T	NA,C	NA,1	NA,-inf	NA,inf	NA,0.726253	0.000358549	0.000784123
3	chr9:70599520:C:T	70599520	NA,T	NA,C	NA,1	NA,-inf	NA,inf	NA,0.686311	0.00035848	0.000786619
3	chr9:70875368:T:C	70875368	C,C	T,T	1,1	-inf,inf	inf,inf	1.33283,0.564638	0.00035847	0.000790993
3	chr9:70883008:T:G	70883008	NA,G	NA,T	NA,1	NA,inf	NA,inf	NA,0.662247	0.000358092	0.000784039
3	chr9:70184941:T:C	70184941	NA,C	NA,T	NA,1	NA,-inf	NA,inf	NA,0.711024	0.000357972	0.000782366
3	chr9:70827536:G:A	70827536	A,A	G,G	1,1	-inf,inf	inf,inf	1.55495,0.329029	0.000357093	0.000789732
3	chr9:70797524:T:C	70797524	C,C	T,T	1,1	-inf,-inf	inf,inf	1.22318,0.439881	0.000356852	0.000771304
3	chr9:70039665:T:C	70039665	NA,C	NA,T	NA,1	NA,-inf	NA,inf	NA,0.673376	0.000356129	0.000780568
3	chr9:70039660:G:A	70039660	NA,A	NA,G	NA,1	NA,-inf	NA,inf	NA,0.672915	0.000355887	0.000780038
3	chr9:70237154:G:A	70237154	NA,A	NA,G	NA,1	NA,inf	NA,inf	NA,0.672282	0.000355521	0.000777892
3	chr9:70547973:C:T	70547973	NA,T	NA,C	NA,1	NA,-inf	NA,inf	NA,0.667993	0.000355452	0.000779432
3	chr9:70823782:C:T	70823782	T,T	C,C	1,1	-inf,inf	inf,inf	1.5235,0.377845	0.000355396	0.000786074
3	chr9:70198765:A:C	70198765	C,C	A,A	1,1	inf,inf	inf,inf	0.672651,1.4936	0.000354723	0.000802848
3	chr9:70374137:T:C	70374137	C,NA	T,NA	1,NA	inf,NA	inf,NA	0.960489,NA	0.000354693	0.000791348
3	chr9:70202736:T:C	70202736	C,C	T,T	1,1	inf,inf	inf,inf	0.667871,1.51111	0.000354508	0.000800845
3	chr9:70786589:A:G	70786589	G,G	A,A	1,1	-inf,inf	inf,inf	0.90332,1.12314	0.000354188	0.00080114
3	chr9:70513760:C:T	70513760	NA,T	NA,C	NA,1	NA,inf	NA,inf	NA,0.646003	0.000353678	0.000775438
3	chr9:70297461:T:TA	70297461	NA,TA	NA,T	NA,1	NA,-inf	NA,inf	NA,0.660574	0.000352611	0.000772843
3	chr9:70618515:A:G	70618515	NA,G	NA,A	NA,1	NA,-inf	NA,inf	NA,0.663618	0.000352541	0.00077291
3	chr9:70518384:T:G	70518384	NA,G	NA,T	NA,1	NA,inf	NA,inf	NA,0.643538	0.000352392	0.00077275
3	chr9:70274183:G:A	70274183	NA,A	NA,G	NA,1	NA,-inf	NA,inf	NA,0.659827	0.000352222	0.000771992
3	chr9:70489342:G:A	70489342	NA,A	NA,G	NA,1	NA,-inf	NA,inf	NA,0.636009	0.000352147	0.000773379
3	chr9:70618095:T:G	70618095	NA,G	NA,T	NA,1	NA,-inf	NA,inf	NA,0.661003	0.000351965	0.000772492
3	chr9:70439051:T:C	70439051	NA,C	NA,T	NA,1	NA,-inf	NA,inf	NA,0.671068	0.000351945	0.000772319
3	chr9:70363909:T:C	70363909	NA,C	NA,T	NA,1	NA,inf	NA,inf	NA,0.655503	0.00035162	0.000769737
3	chr9:70767442:G:A	70767442	A,A	G,G	1,1	inf,inf	inf,inf	0.837801,1.52446	0.000349471	0.00084281
3	chr9:70582558:T:C	70582558	NA,C	NA,T	NA,1	NA,inf	NA,inf	NA,0.650223	0.000349294	0.000763541
3	chr9:70450625:A:AT	70450625	NA,AT	NA,A	NA,1	NA,inf	NA,inf	NA,0.658747	0.000349284	0.000764199
3	chr9:70303249:AAT:A	70303249	NA,A	NA,AAT	NA,1	NA,-inf	NA,inf	NA,0.650792	0.000349177	0.000766185
3	chr9:70623667:TTTTAC:T	70623667	NA,T	NA,TTTTAC	NA,1	NA,inf	NA,inf	NA,0.64185	0.000349056	0.000764405
3	chr9:70455618:T:C	70455618	NA,C	NA,T	NA,1	NA,inf	NA,inf	NA,0.656761	0.000348271	0.000761985
3	chr9:69966937:A:G	69966937	NA,G	NA,A	NA,1	NA,-inf	NA,inf	NA,0.651945	0.000348063	0.000762939
3	chr9:70043987:C:T	70043987	T,T	C,C	1,1	-inf,-inf	inf,inf	1.72186,0.0129555	0.000347546	0.000789171
3	chr9:69967023:C:T	69967023	T,NA	C,NA	1,NA	inf,NA	inf,NA	1.11644,NA	0.000347537	0.000799826
3	chr9:70822342:T:A	70822342	NA,A	NA,T	NA,1	NA,inf	NA,inf	NA,0.662821	0.000347053	0.000758397
3	chr9:69970226:T:A	69970226	NA,A	NA,T	NA,1	NA,inf	NA,inf	NA,0.635374	0.000346252	0.00075806
3	chr9:70892859:A:G	70892859	NA,G	NA,A	NA,1	NA,-inf	NA,inf	NA,0.638927	0.000346191	0.000760183
3	chr9:69960700:A:G	69960700	NA,G	NA,A	NA,1	NA,-inf	NA,inf	NA,0.676591	0.00034586	0.000756577
3	chr9:70030971:C:T	70030971	NA,T	NA,C	NA,1	NA,-inf	NA,inf	NA,0.649109	0.000345833	0.000758152
3	chr9:70255223:T:G	70255223	NA,G	NA,T	NA,1	NA,inf	NA,inf	NA,0.651261	0.000345619	0.000756714
3	chr9:69950270:G:A	69950270	A,A	G,G	1,1	inf,-inf	inf,inf	1.35637,0.673268	0.000345606	0.000776964
3	chr9:70218559:G:A	70218559	NA,A	NA,G	NA,1	NA,inf	NA,inf	NA,0.651082	0.000345527	0.000756513
3	chr9:70004724:A:G	70004724	NA,G	NA,A	NA,1	NA,-inf	NA,inf	NA,0.653479	0.000345125	0.000756949
3	chr9:70464499:C:T	70464499	NA,T	NA,C	NA,1	NA,inf	NA,inf	NA,0.650097	0.000344968	0.000754772
3	chr9:70576262:A:T	70576262	NA,T	NA,A	NA,1	NA,-inf	NA,inf	NA,0.643609	0.000344793	0.000756142
3	chr9:70259437:C:T	70259437	NA,T	NA,C	NA,1	NA,-inf	NA,inf	NA,0.684438	0.000344535	0.000753057
3	chr9:70434326:G:C	70434326	NA,C	NA,G	NA,1	NA,-inf	NA,inf	NA,0.659541	0.000344091	0.000754493
3	chr9:70692175:A:T	70692175	NA,T	NA,A	NA,1	NA,inf	NA,inf	NA,0.631829	0.000343794	0.000753112
3	chr9:70326851:C:T	70326851	NA,T	NA,C	NA,1	NA,-inf	NA,inf	NA,0.639087	0.000343309	0.000753298
3	chr9:70234200:C:T	70234200	NA,T	NA,C	NA,1	NA,-inf	NA,inf	NA,0.681419	0.000343095	0.00074993
3	chr9:70433810:A:C	70433810	NA,C	NA,A	NA,1	NA,-inf	NA,inf	NA,0.657432	0.000343033	0.000752174
3	chr9:70740469:GA:G	70740469	G,G	GA,GA	1,1	inf,inf	inf,inf	0.870483,1.49276	0.00034108	0.000825818
3	chr9:69951964:A:G	69951964	NA,G	NA,A	NA,1	NA,inf	NA,inf	NA,0.633039	0.000340869	0.000746396
3	chr9:70576675:C:T	70576675	NA,T	NA,C	NA,1	NA,-inf	NA,inf	NA,0.637703	0.00034064	0.000746982
3	chr9:70815498:T:G	70815498	NA,G	NA,T	NA,1	NA,inf	NA,inf	NA,0.65002	0.000340594	0.00074435
3	chr9:70361147:C:T	70361147	NA,T	NA,C	NA,1	NA,inf	NA,inf	NA,0.630541	0.000340218	0.000744916
3	chr9:70643141:A:T	70643141	NA,T	NA,A	NA,1	NA,inf	NA,inf	NA,0.652571	0.000340109	0.000743098
3	chr9:70431577:T:C	70431577	C,NA	T,NA	1,NA	-inf,NA	inf,NA	1.15501,NA	0.000339857	0.000782217
3	chr9:70529413:G:A	70529413	NA,A	NA,G	NA,1	NA,-inf	NA,inf	NA,0.639373	0.000339833	0.0007452
3	chr9:70592977:G:A	70592977	NA,A	NA,G	NA,1	NA,inf	NA,inf	NA,0.624221	0.000339803	0.00074362
3	chr9:70428031:T:A	70428031	A,NA	T,NA	1,NA	-inf,NA	inf,NA	1.15302,NA	0.000339274	0.000780674
3	chr9:70810484:T:C	70810484	C,C	T,T	1,1	-inf,inf	inf,inf	0.300878,1.41303	0.000338667	0.00073439
3	chr9:70023848:T:C	70023848	NA,C	NA,T	NA,1	NA,-inf	NA,inf	NA,0.63529	0.000338598	0.000742319
3	chr9:70620054:C:A	70620054	A,A	C,C	1,1	inf,inf	inf,inf	0.0600829,1.54927	0.000338473	0.000738279
3	chr9:70178963:A:G	70178963	NA,G	NA,A	NA,1	NA,-inf	NA,inf	NA,0.671413	0.000338229	0.000739321
3	chr9:70028174:C:T	70028174	NA,T	NA,C	NA,1	NA,-inf	NA,inf	NA,0.633463	0.000337781	0.000740518
3	chr9:70846068:C:T	70846068	T,T	C,C	1,1	-inf,inf	inf,inf	1.18949,0.0055129	0.000337713	0.000708023
3	chr9:70423634:A:G	70423634	NA,G	NA,A	NA,1	NA,-inf	NA,inf	NA,0.623086	0.000337352	0.000740254
3	chr9:70401569:C:A	70401569	A,A	C,C	1,1	-inf,-inf	inf,inf	1.60996,0.461613	0.000336919	0.000779579
3	chr9:69966944:C:T	69966944	NA,T	NA,C	NA,1	NA,-inf	NA,inf	NA,0.626934	0.000335565	0.000735553
3	chr9:70445247:A:C	70445247	NA,C	NA,A	NA,1	NA,-inf	NA,inf	NA,0.638095	0.000335369	0.00073588
3	chr9:70484910:G:C	70484910	NA,C	NA,G	NA,1	NA,-inf	NA,inf	NA,0.601231	0.000335142	0.00073657
3	chr9:70014933:G:A	70014933	NA,A	NA,G	NA,1	NA,-inf	NA,inf	NA,0.629474	0.000334809	0.000733889
3	chr9:70158086:T:G	70158086	G,NA	T,NA	1,NA	-inf,NA	inf,NA	0.592771,NA	0.000334558	0.000712683
3	chr9:70000635:A:T	70000635	NA,T	NA,A	NA,1	NA,-inf	NA,inf	NA,0.623535	0.000334513	0.000733436
3	chr9:70433531:G:A	70433531	NA,A	NA,G	NA,1	NA,inf	NA,inf	NA,0.633955	0.000334107	0.000730814
3	chr9:70014196:G:A	70014196	NA,A	NA,G	NA,1	NA,inf	NA,inf	NA,0.59869	0.000333922	0.000730778
3	chr9:70521353:C:T	70521353	NA,T	NA,C	NA,1	NA,-inf	NA,inf	NA,0.620002	0.000333239	0.000731415
3	chr9:70616381:T:A	70616381	A,NA	T,NA	1,NA	-inf,NA	inf,NA	1.01938,NA	0.000333213	0.000749079
3	chr9:70808274:G:A	70808274	NA,A	NA,G	NA,1	NA,inf	NA,inf	NA,0.632662	0.000332183	0.000726019
3	chr9:70847488:A:T	70847488	NA,T	NA,A	NA,1	NA,inf	NA,inf	NA,0.62079	0.000332151	0.000726886
3	chr9:70469208:C:T	70469208	NA,T	NA,C	NA,1	NA,inf	NA,inf	NA,0.604482	0.000331877	0.000726699
3	chr9:69982399:C:T	69982399	NA,T	NA,C	NA,1	NA,-inf	NA,inf	NA,0.626605	0.000331814	0.000727748
3	chr9:70823770:G:A	70823770	NA,A	NA,G	NA,1	NA,inf	NA,inf	NA,0.618088	0.000331326	0.000725146
3	chr9:70864043:A:T	70864043	T,T	A,A	1,1	-inf,-inf	inf,inf	1.46913,0.216912	0.000330784	0.000722543
3	chr9:70785957:C:T	70785957	NA,T	NA,C	NA,1	NA,inf	NA,inf	NA,0.617917	0.000330751	0.0007242
3	chr9:69937281:A:G	69937281	NA,G	NA,A	NA,1	NA,-inf	NA,inf	NA,0.628219	0.000330202	0.000723288
3	chr9:70622338:G:A	70622338	A,A	G,G	1,1	inf,inf	inf,inf	1.00146,1.44442	0.000330013	0.000824646
3	chr9:70701464:G:A	70701464	A,A	G,G	1,1	inf,inf	inf,inf	0.737639,1.54835	0.000329898	0.000788083
3	chr9:70701345:A:G	70701345	NA,G	NA,A	NA,1	NA,inf	NA,inf	NA,0.600951	0.000329334	0.000720862
3	chr9:70397836:T:C	70397836	NA,C	NA,T	NA,1	NA,-inf	NA,inf	NA,0.594891	0.000328935	0.000720759
3	chr9:70417754:G:A	70417754	NA,A	NA,G	NA,1	NA,-inf	NA,inf	NA,0.593154	0.000328909	0.000720061
3	chr9:69941241:G:A	69941241	A,NA	G,NA	1,NA	inf,NA	inf,NA	0.758584,NA	0.000328841	0.000714804
3	chr9:70343263:G:A	70343263	NA,A	NA,G	NA,1	NA,-inf	NA,inf	NA,0.61152	0.00032823	0.000719428
3	chr9:70862376:T:C	70862376	NA,C	NA,T	NA,1	NA,-inf	NA,inf	NA,0.62148	0.000328098	0.000719613
3	chr9:70666636:A:G	70666636	NA,G	NA,A	NA,1	NA,-inf	NA,inf	NA,0.63517	0.000327652	0.00071814
3	chr9:70777617:C:G	70777617	G,G	C,C	1,1	inf,inf	inf,inf	1.02149,1.35955	0.00032737	0.000806996
3	chr9:70308409:C:T	70308409	NA,T	NA,C	NA,1	NA,-inf	NA,inf	NA,0.646735	0.000326652	0.000714076
3	chr9:70460226:C:G	70460226	NA,G	NA,C	NA,1	NA,-inf	NA,inf	NA,0.590014	0.000326635	0.000715007
3	chr9:69964956:C:T	69964956	NA,T	NA,C	NA,1	NA,-inf	NA,inf	NA,0.61248	0.00032629	0.000715243
3	chr9:70014742:C:T	70014742	NA,T	NA,C	NA,1	NA,-inf	NA,inf	NA,0.6116	0.00032628	0.000715202
3	chr9:70462165:C:T	70462165	NA,T	NA,C	NA,1	NA,inf	NA,inf	NA,0.610766	0.000325948	0.000713233
3	chr9:69979320:A:G	69979320	G,NA	A,NA	1,NA	-inf,NA	inf,NA	0.997917,NA	0.000325674	0.000729208
3	chr9:70830084:A:C	70830084	C,C	A,A	1,1	-inf,inf	inf,inf	1.50999,0.315789	0.000325464	0.000719654
3	chr9:70542077:C:T	70542077	NA,T	NA,C	NA,1	NA,-inf	NA,inf	NA,0.61863	0.0003251	0.000712075
3	chr9:70127832:G:A	70127832	A,NA	G,NA	1,NA	-inf,NA	inf,NA	0.455841,NA	0.000325022	0.000685342
3	chr9:70782584:A:G	70782584	G,G	A,A	1,1	inf,inf	inf,inf	1.01572,1.35823	0.000324864	0.000800209
3	chr9:70645937:CAGA:C	70645937	NA,C	NA,CAGA	NA,1	NA,-inf	NA,inf	NA,0.604925	0.000324686	0.000712625
3	chr9:70197070:T:TTG	70197070	TTG,TTG	T,T	1,1	inf,inf	inf,inf	0.581584,1.50985	0.000324563	0.000729695
3	chr9:70357471:TAACAG:T	70357471	NA,T	NA,TAACAG	NA,1	NA,-inf	NA,inf	NA,0.641259	0.000324083	0.000708468
3	chr9:70796256:G:A	70796256	A,A	G,G	1,1	inf,inf	inf,inf	1.07584,1.02003	0.000323793	0.000754951
3	chr9:70774448:G:T	70774448	T,T	G,G	1,1	inf,inf	inf,inf	0.882877,1.45313	0.000323146	0.000783322
3	chr9:70589361:C:A	70589361	A,A	C,C	1,1	inf,inf	inf,inf	2.06919,0.276851	0.000322934	0.000872366
3	chr9:70833037:T:C	70833037	NA,C	NA,T	NA,1	NA,inf	NA,inf	NA,0.598744	0.000321837	0.000704358
3	chr9:70360780:C:T	70360780	NA,T	NA,C	NA,1	NA,-inf	NA,inf	NA,0.597072	0.000321217	0.000704053
3	chr9:70637096:G:T	70637096	NA,T	NA,G	NA,1	NA,-inf	NA,inf	NA,0.597333	0.000321182	0.000704916
3	chr9:70022584:G:A	70022584	NA,A	NA,G	NA,1	NA,-inf	NA,inf	NA,0.600504	0.000321135	0.000703927
3	chr9:70460126:T:C	70460126	NA,C	NA,T	NA,1	NA,-inf	NA,inf	NA,0.577846	0.000320905	0.000702486
3	chr9:70460127:AAG:A	70460127	NA,A	NA,AAG	NA,1	NA,-inf	NA,inf	NA,0.577846	0.000320905	0.000702486
3	chr9:70197084:G:C	70197084	C,NA	G,NA	1,NA	-inf,NA	inf,NA	0.523066,NA	0.000320564	0.000680485
3	chr9:70591653:C:T	70591653	T,T	C,C	1,1	inf,inf	inf,inf	0.0297677,1.50575	0.000320405	0.000699494
3	chr9:70444709:G:T	70444709	NA,T	NA,G	NA,1	NA,-inf	NA,inf	NA,0.591727	0.000320204	0.000702294
3	chr9:70217754:CAA:C	70217754	NA,C	NA,CAA	NA,1	NA,inf	NA,inf	NA,0.588894	0.000320199	0.000700602
3	chr9:70423176:C:T	70423176	T,NA	C,NA	1,NA	-inf,NA	inf,NA	1.0437,NA	0.000319637	0.000730565
3	chr9:70779148:TCTC:T	70779148	NA,T	NA,TCTC	NA,1	NA,-inf	NA,inf	NA,0.605963	0.000319426	0.000699521
3	chr9:70255976:C:T	70255976	T,NA	C,NA	1,NA	inf,NA	inf,NA	0.766228,NA	0.000318929	0.000692697
3	chr9:69997625:T:A	69997625	NA,A	NA,T	NA,1	NA,-inf	NA,inf	NA,0.588731	0.000318655	0.000698972
3	chr9:70103333:C:T	70103333	NA,T	NA,C	NA,1	NA,-inf	NA,inf	NA,0.643046	0.000318197	0.000696198
3	chr9:70638976:G:C	70638976	NA,C	NA,G	NA,1	NA,inf	NA,inf	NA,0.561835	0.000317823	0.000696275
3	chr9:70678197:G:A	70678197	NA,A	NA,G	NA,1	NA,inf	NA,inf	NA,0.589092	0.000317802	0.000694793
3	chr9:70609863:G:A	70609863	A,A	G,G	1,1	inf,inf	inf,inf	1.12449,1.35168	0.000317731	0.000809771
3	chr9:70779445:C:T	70779445	T,T	C,C	1,1	inf,inf	inf,inf	1.0428,1.32795	0.000317725	0.000785089
3	chr9:70868993:C:G	70868993	NA,G	NA,C	NA,1	NA,-inf	NA,inf	NA,0.594051	0.000317607	0.000696296
3	chr9:70603845:G:A	70603845	A,A	G,G	1,1	inf,inf	inf,inf	0.183444,1.51666	0.00031753	0.00070096
3	chr9:70756693:C:T	70756693	T,T	C,C	1,1	inf,inf	inf,inf	0.903968,1.4291	0.000316688	0.000769528
3	chr9:70632431:T:C	70632431	C,C	T,T	1,1	-inf,-inf	inf,inf	0.959996,0.818198	0.000316442	0.000692937
3	chr9:70672024:C:T	70672024	NA,T	NA,C	NA,1	NA,-inf	NA,inf	NA,0.599065	0.00031626	0.000692857
3	chr9:70532351:C:T	70532351	NA,T	NA,C	NA,1	NA,-inf	NA,inf	NA,0.587401	0.000315506	0.000691866
3	chr9:70516003:G:A	70516003	NA,A	NA,G	NA,1	NA,-inf	NA,inf	NA,0.593414	0.000315401	0.000690987
3	chr9:70423029:C:T	70423029	NA,T	NA,C	NA,1	NA,-inf	NA,inf	NA,0.581603	0.000315125	0.000690952
3	chr9:69970664:T:G	69970664	NA,G	NA,T	NA,1	NA,-inf	NA,inf	NA,0.581062	0.000314844	0.000690442
3	chr9:70769801:T:C	70769801	C,C	T,T	1,1	inf,inf	inf,inf	0.860295,1.44957	0.000314781	0.000760772
3	chr9:70742095:A:G	70742095	G,G	A,A	1,1	inf,inf	inf,inf	0.835836,1.46296	0.000314659	0.000758282
3	chr9:70108125:C:G	70108125	NA,G	NA,C	NA,1	NA,-inf	NA,inf	NA,0.581723	0.000314524	0.00069099
3	chr9:70624530:G:A	70624530	NA,A	NA,G	NA,1	NA,-inf	NA,inf	NA,0.601626	0.000314444	0.00068815
3	chr9:70916761:CTTTGTTATATGGAAAAA:C	70916761	NA,C	NA,CTTTGTTATATGGAAAAA	NA,1	NA,inf	NA,inf	NA,0.57334	0.000314308	0.000688867
3	chr9:70025572:G:A	70025572	NA,A	NA,G	NA,1	NA,-inf	NA,inf	NA,0.582373	0.000313944	0.000688276
3	chr9:70772520:G:A	70772520	A,A	G,G	1,1	inf,inf	inf,inf	0.902981,1.42374	0.000313942	0.000762549
3	chr9:70697876:C:T	70697876	T,T	C,C	1,1	inf,inf	inf,inf	0.851442,1.46021	0.000313927	0.000760621
3	chr9:70518903:C:G	70518903	NA,G	NA,C	NA,1	NA,-inf	NA,inf	NA,0.590002	0.000313601	0.000686349
3	chr9:70860889:T:C	70860889	C,C	T,T	1,1	-inf,-inf	inf,inf	1.49962,0.0375535	0.000313484	0.000683768
3	chr9:70480403:G:C	70480403	NA,C	NA,G	NA,1	NA,inf	NA,inf	NA,0.583826	0.000313458	0.000685953
3	chr9:70640374:T:C	70640374	NA,C	NA,T	NA,1	NA,-inf	NA,inf	NA,0.598435	0.000312764	0.000684444
3	chr9:70513901:A:G	70513901	NA,G	NA,A	NA,1	NA,-inf	NA,inf	NA,0.587434	0.000312471	0.00068388
3	chr9:70700856:G:A	70700856	A,A	G,G	1,1	inf,inf	inf,inf	0.813144,1.47799	0.00031102	0.000750227
3	chr9:70785254:C:T	70785254	NA,T	NA,C	NA,1	NA,-inf	NA,inf	NA,0.579641	0.000310895	0.000681973
3	chr9:70690826:T:C	70690826	NA,C	NA,T	NA,1	NA,-inf	NA,inf	NA,0.588937	0.000310873	0.000681884
3	chr9:70630861:G:A	70630861	NA,A	NA,G	NA,1	NA,inf	NA,inf	NA,0.546699	0.000310828	0.000680956
3	chr9:69926563:C:T	69926563	T,NA	C,NA	1,NA	-inf,NA	inf,NA	1.08053,NA	0.000310685	0.000716482
3	chr9:70519936:A:G	70519936	G,NA	A,NA	1,NA	-inf,NA	inf,NA	1.07798,NA	0.000310591	0.0007109
3	chr9:70185236:T:C	70185236	C,C	T,T	1,1	inf,inf	inf,inf	0.640879,1.4481	0.000310087	0.000699631
3	chr9:70226489:A:T	70226489	T,NA	A,NA	1,NA	inf,NA	inf,NA	0.615243,NA	0.000310083	0.000665667
3	chr9:70595679:T:G	70595679	NA,G	NA,T	NA,1	NA,inf	NA,inf	NA,0.563045	0.000309905	0.000678173
3	chr9:70459215:C:G	70459215	NA,G	NA,C	NA,1	NA,inf	NA,inf	NA,0.575311	0.000309902	0.000678187
3	chr9:70358637:G:A	70358637	A,NA	G,NA	1,NA	-inf,NA	inf,NA	0.862836,NA	0.000309217	0.000681883
3	chr9:70781831:C:T	70781831	T,T	C,C	1,1	inf,inf	inf,inf	1.00559,1.33538	0.00030921	0.000760658
3	chr9:70547217:C:T	70547217	NA,T	NA,C	NA,1	NA,-inf	NA,inf	NA,0.582784	0.000308945	0.000676679
3	chr9:70586005:C:T	70586005	NA,T	NA,C	NA,1	NA,inf	NA,inf	NA,0.558438	0.000308685	0.00067551
3	chr9:70026460:A:T	70026460	NA,T	NA,A	NA,1	NA,-inf	NA,inf	NA,0.579017	0.000308041	0.000674764
3	chr9:70579205:G:A	70579205	NA,A	NA,G	NA,1	NA,-inf	NA,inf	NA,0.565214	0.000307991	0.000675439
3	chr9:70653088:C:A	70653088	A,NA	C,NA	1,NA	inf,NA	inf,NA	0.64574,NA	0.000307941	0.00066371
3	chr9:70188899:T:C	70188899	C,C	T,T	1,1	inf,inf	inf,inf	0.718879,1.39352	0.000307757	0.000697566
3	chr9:70781092:A:G	70781092	G,G	A,A	1,1	inf,inf	inf,inf	0.111732,1.52305	0.000307463	0.000676854
3	chr9:70543825:G:T	70543825	NA,T	NA,G	NA,1	NA,-inf	NA,inf	NA,0.566858	0.000307311	0.000673851
3	chr9:70417974:C:CA	70417974	CA,CA	C,C	1,1	inf,-inf	inf,inf	0.768125,0.896647	0.000307086	0.000663694
3	chr9:70829217:T:A	70829217	A,A	T,T	1,1	-inf,inf	inf,inf	1.48812,0.29699	0.000307078	0.000679007
3	chr9:70698167:C:T	70698167	T,T	C,C	1,1	inf,inf	inf,inf	0.85185,1.44656	0.000306766	0.000743264
3	chr9:70372099:G:A	70372099	NA,A	NA,G	NA,1	NA,-inf	NA,inf	NA,0.592487	0.000306034	0.000670332
3	chr9:70781093:G:A	70781093	A,A	G,G	1,1	inf,inf	inf,inf	0.125952,1.51735	0.000305349	0.000672558
3	chr9:70408454:GA:G	70408454	G,G	GA,GA	1,1	inf,-inf	inf,inf	0.442216,1.02618	0.00030521	0.000648642
3	chr9:70851984:T:C	70851984	NA,C	NA,T	NA,1	NA,inf	NA,inf	NA,0.56107	0.00030514	0.000667874
3	chr9:70545053:C:T	70545053	T,NA	C,NA	1,NA	-inf,NA	inf,NA	0.431917,NA	0.000305065	0.000644898
3	chr9:69971138:A:C	69971138	C,NA	A,NA	1,NA	inf,NA	inf,NA	0.60051,NA	0.000305015	0.000652737
3	chr9:70917158:G:A	70917158	NA,A	NA,G	NA,1	NA,-inf	NA,inf	NA,0.553701	0.000304446	0.000667994
3	chr9:70398219:A:G	70398219	NA,G	NA,A	NA,1	NA,-inf	NA,inf	NA,0.579066	0.000304161	0.000666318
3	chr9:70327067:G:A	70327067	A,NA	G,NA	1,NA	inf,NA	inf,NA	1.2572,NA	0.000303665	0.000734199
3	chr9:70115703:C:T	70115703	NA,T	NA,C	NA,1	NA,inf	NA,inf	NA,0.54585	0.000303381	0.000664407
3	chr9:70273212:G:A	70273212	NA,A	NA,G	NA,1	NA,inf	NA,inf	NA,0.552624	0.000302876	0.000662789
3	chr9:70236782:A:C	70236782	C,NA	A,NA	1,NA	inf,NA	inf,NA	0.602367,NA	0.000302688	0.000649991
3	chr9:70913280:T:C	70913280	C,C	T,T	1,1	-inf,-inf	inf,inf	0.862952,0.818752	0.000302443	0.00065924
3	chr9:70616660:T:C	70616660	NA,C	NA,T	NA,1	NA,inf	NA,inf	NA,0.531947	0.000300905	0.000659514
3	chr9:70065173:T:G	70065173	NA,G	NA,T	NA,1	NA,-inf	NA,inf	NA,0.585916	0.000300439	0.000657467
3	chr9:70908356:C:T	70908356	NA,T	NA,C	NA,1	NA,inf	NA,inf	NA,0.53596	0.000300325	0.000657914
3	chr9:70755531:C:T	70755531	NA,T	NA,C	NA,1	NA,-inf	NA,inf	NA,0.561251	0.000300194	0.000658519
3	chr9:70333583:T:C	70333583	C,NA	T,NA	1,NA	inf,NA	inf,NA	0.729877,NA	0.000300155	0.000652102
3	chr9:70665566:C:T	70665566	NA,T	NA,C	NA,1	NA,inf	NA,inf	NA,0.535743	0.00030008	0.000657521
3	chr9:70759782:G:C	70759782	NA,C	NA,G	NA,1	NA,-inf	NA,inf	NA,0.56128	0.000299988	0.00065807
3	chr9:70481302:C:A	70481302	NA,A	NA,C	NA,1	NA,-inf	NA,inf	NA,0.562596	0.000299958	0.000656873
3	chr9:69991927:T:G	69991927	G,NA	T,NA	1,NA	inf,NA	inf,NA	0.589553,NA	0.000299664	0.000641365
3	chr9:70034482:G:A	70034482	A,NA	G,NA	1,NA	inf,NA	inf,NA	0.719147,NA	0.000299647	0.000652153
3	chr9:70689481:T:A	70689481	A,NA	T,NA	1,NA	inf,NA	inf,NA	0.768592,NA	0.000298653	0.000654545
3	chr9:70210315:G:C	70210315	NA,C	NA,G	NA,1	NA,-inf	NA,inf	NA,0.543967	0.000298392	0.000654044
3	chr9:70750834:C:T	70750834	T,T	C,C	1,1	inf,inf	inf,inf	0.909987,1.38926	0.000298269	0.000725052
3	chr9:70885635:C:T	70885635	NA,T	NA,C	NA,1	NA,inf	NA,inf	NA,0.535003	0.000298038	0.000652709
3	chr9:70097253:C:T	70097253	NA,T	NA,C	NA,1	NA,inf	NA,inf	NA,0.545214	0.000297245	0.000650734
3	chr9:69933703:C:T	69933703	NA,T	NA,C	NA,1	NA,inf	NA,inf	NA,0.536025	0.000297193	0.000650907
3	chr9:70585922:C:T	70585922	NA,T	NA,C	NA,1	NA,-inf	NA,inf	NA,0.551148	0.000296981	0.00065157
3	chr9:70766373:A:G	70766373	NA,G	NA,A	NA,1	NA,inf	NA,inf	NA,0.529274	0.000296752	0.000650215
3	chr9:70699426:G:A	70699426	NA,A	NA,G	NA,1	NA,inf	NA,inf	NA,0.535827	0.000296716	0.000649843
3	chr9:70822055:C:T	70822055	T,T	C,C	1,1	inf,-inf	inf,inf	1.36478,0.230548	0.000296505	0.000644842
3	chr9:70759538:T:A	70759538	A,A	T,T	1,1	inf,inf	inf,inf	0.84393,1.42193	0.000295961	0.00071377
3	chr9:70670248:G:A	70670248	NA,A	NA,G	NA,1	NA,-inf	NA,inf	NA,0.556151	0.000295805	0.000647477
3	chr9:70545205:G:A	70545205	NA,A	NA,G	NA,1	NA,inf	NA,inf	NA,0.530665	0.000295685	0.0006474
3	chr9:70179275:G:A	70179275	A,NA	G,NA	1,NA	inf,NA	inf,NA	0.721604,NA	0.000295635	0.000642406
3	chr9:70873885:C:T	70873885	NA,T	NA,C	NA,1	NA,-inf	NA,inf	NA,0.539044	0.000295464	0.000647706
3	chr9:70597320:C:T	70597320	T,NA	C,NA	1,NA	inf,NA	inf,NA	0.6841,NA	0.000295312	0.00064011
3	chr9:70268698:T:C	70268698	NA,C	NA,T	NA,1	NA,inf	NA,inf	NA,0.534349	0.000295272	0.000646183
3	chr9:70465451:T:G	70465451	G,G	T,T	1,1	inf,-inf	inf,inf	2.65243,0.562229	0.000295145	0.00152049
3	chr9:70795845:A:G	70795845	NA,G	NA,A	NA,1	NA,inf	NA,inf	NA,0.522512	0.000294888	0.000645583
3	chr9:70262254:T:C	70262254	NA,C	NA,T	NA,1	NA,-inf	NA,inf	NA,0.569982	0.000294637	0.000644355
3	chr9:70567625:T:C	70567625	C,NA	T,NA	1,NA	-inf,NA	inf,NA	0.751763,NA	0.000294506	0.000645131
3	chr9:70414418:G:C	70414418	NA,C	NA,G	NA,1	NA,-inf	NA,inf	NA,0.56388	0.000294337	0.000644767
3	chr9:70495207:G:A	70495207	NA,A	NA,G	NA,1	NA,-inf	NA,inf	NA,0.543554	0.00029425	0.000644554
3	chr9:70911494:C:T	70911494	NA,T	NA,C	NA,1	NA,inf	NA,inf	NA,0.523142	0.000294016	0.000644816
3	chr9:69926974:G:A	69926974	NA,A	NA,G	NA,1	NA,-inf	NA,inf	NA,0.546367	0.000293945	0.000644526
3	chr9:70762141:A:C	70762141	C,C	A,A	1,1	inf,inf	inf,inf	0.862799,1.40715	0.000293619	0.000709762
3	chr9:69962758:A:G	69962758	NA,G	NA,A	NA,1	NA,-inf	NA,inf	NA,0.53701	0.000292866	0.000642338
3	chr9:70822589:TA:T	70822589	NA,T	NA,TA	NA,1	NA,inf	NA,inf	NA,0.529907	0.000292707	0.000640747
3	chr9:70780281:A:G	70780281	G,G	A,A	1,1	inf,inf	inf,inf	0.925686,1.35113	0.000292528	0.000712734
3	chr9:70570785:G:A	70570785	NA,A	NA,G	NA,1	NA,-inf	NA,inf	NA,0.529953	0.000292036	0.000640096
3	chr9:70083348:T:C	70083348	NA,C	NA,T	NA,1	NA,-inf	NA,inf	NA,0.557278	0.000291704	0.000638257
3	chr9:70253648:TG:T	70253648	NA,T	NA,TG	NA,1	NA,-inf	NA,inf	NA,0.528049	0.000291562	0.000640491
3	chr9:69989047:G:A	69989047	NA,A	NA,G	NA,1	NA,inf	NA,inf	NA,0.49805	0.000291436	0.000638532
3	chr9:70572151:T:C	70572151	NA,C	NA,T	NA,1	NA,-inf	NA,inf	NA,0.536053	0.000291355	0.000639139
3	chr9:70632077:T:A	70632077	NA,A	NA,T	NA,1	NA,inf	NA,inf	NA,0.501689	0.000291238	0.000637951
3	chr9:69954402:T:C	69954402	NA,C	NA,T	NA,1	NA,inf	NA,inf	NA,0.518974	0.000290901	0.000637407
3	chr9:70174570:A:G	70174570	NA,G	NA,A	NA,1	NA,inf	NA,inf	NA,0.522129	0.00029059	0.000636313
3	chr9:70823311:T:C	70823311	NA,C	NA,T	NA,1	NA,inf	NA,inf	NA,0.536996	0.000290512	0.000635181
3	chr9:70165477:C:T	70165477	NA,T	NA,C	NA,1	NA,inf	NA,inf	NA,0.52187	0.000290479	0.000636068
3	chr9:70750626:G:C	70750626	C,C	G,G	1,1	inf,inf	inf,inf	0.864099,1.39969	0.000290433	0.000702126
3	chr9:70144824:A:G	70144824	NA,G	NA,A	NA,1	NA,-inf	NA,inf	NA,0.54816	0.000290392	0.000635426
3	chr9:69940454:A:G	69940454	G,G	A,A	1,1	inf,-inf	inf,inf	1.28204,0.723419	0.000290377	0.00066104
3	chr9:70856740:G:C	70856740	C,C	G,G	1,1	inf,inf	inf,inf	0.193334,1.49141	0.000290252	0.000635454
3	chr9:70898562:A:G	70898562	NA,G	NA,A	NA,1	NA,-inf	NA,inf	NA,0.519545	0.000290204	0.000636714
3	chr9:70616492:C:T	70616492	NA,T	NA,C	NA,1	NA,-inf	NA,inf	NA,0.552023	0.000289976	0.000634036
3	chr9:70221535:A:G	70221535	NA,G	NA,A	NA,1	NA,inf	NA,inf	NA,0.523768	0.000288704	0.000632152
3	chr9:70902043:G:A	70902043	NA,A	NA,G	NA,1	NA,-inf	NA,inf	NA,0.512556	0.000288338	0.000632518
3	chr9:70464412:G:A	70464412	NA,A	NA,G	NA,1	NA,-inf	NA,inf	NA,0.539862	0.000288109	0.000631144
3	chr9:70764795:A:C	70764795	NA,C	NA,A	NA,1	NA,inf	NA,inf	NA,0.519218	0.000287677	0.000628441
3	chr9:70462277:G:C	70462277	NA,C	NA,G	NA,1	NA,inf	NA,inf	NA,0.501078	0.000287559	0.000630453
3	chr9:70877331:AAGAT:A	70877331	NA,A	NA,AAGAT	NA,1	NA,-inf	NA,inf	NA,0.520132	0.000287501	0.000630605
3	chr9:70161744:C:T	70161744	NA,T	NA,C	NA,1	NA,inf	NA,inf	NA,0.518847	0.00028743	0.000629457
3	chr9:70187492:A:G	70187492	NA,G	NA,A	NA,1	NA,-inf	NA,inf	NA,0.548435	0.000287344	0.00062839
3	chr9:70522199:C:A	70522199	NA,A	NA,C	NA,1	NA,-inf	NA,inf	NA,0.519168	0.000287236	0.000629746
3	chr9:70892180:C:T	70892180	T,T	C,C	1,1	-inf,inf	inf,inf	1.38522,0.145559	0.000287204	0.000629373
3	chr9:70864220:G:A	70864220	NA,A	NA,G	NA,1	NA,-inf	NA,inf	NA,0.506475	0.000287121	0.0006303
3	chr9:70456926:G:A	70456926	NA,A	NA,G	NA,1	NA,inf	NA,inf	NA,0.51918	0.000286762	0.000627645
3	chr9:70158982:G:T	70158982	T,NA	G,NA	1,NA	inf,NA	inf,NA	1.20604,NA	0.000286575	0.000689049
3	chr9:70765412:GA:G	70765412	G,NA	GA,NA	1,NA	-inf,NA	inf,NA	0.616712,NA	0.000286472	0.000617152
3	chr9:70388389:C:A	70388389	NA,A	NA,C	NA,1	NA,inf	NA,inf	NA,0.512003	0.000285461	0.000624814
3	chr9:70439353:G:C	70439353	NA,C	NA,G	NA,1	NA,-inf	NA,inf	NA,0.492401	0.000284755	0.00062394
3	chr9:70266393:A:G	70266393	NA,G	NA,A	NA,1	NA,inf	NA,inf	NA,0.503917	0.000284192	0.000622215
3	chr9:70317528:T:C	70317528	NA,C	NA,T	NA,1	NA,inf	NA,inf	NA,0.503855	0.000284125	0.000622074
3	chr9:69957257:C:T	69957257	NA,T	NA,C	NA,1	NA,-inf	NA,inf	NA,0.519964	0.000283943	0.00062202
3	chr9:70666657:TAGA:T	70666657	NA,T	NA,TAGA	NA,1	NA,inf	NA,inf	NA,0.49624	0.000283865	0.000621978
3	chr9:70440491:C:T	70440491	NA,T	NA,C	NA,1	NA,-inf	NA,inf	NA,0.508574	0.000283573	0.000622821
3	chr9:70851312:C:T	70851312	NA,T	NA,C	NA,1	NA,-inf	NA,inf	NA,0.520331	0.000283512	0.000621238
3	chr9:70463513:G:A	70463513	NA,A	NA,G	NA,1	NA,-inf	NA,inf	NA,0.527782	0.000283465	0.000620984
3	chr9:70742751:T:C	70742751	C,C	T,T	1,1	inf,inf	inf,inf	0.856867,1.38877	0.000283387	0.000684361
3	chr9:70789734:T:C	70789734	NA,C	NA,T	NA,1	NA,-inf	NA,inf	NA,0.508625	0.000283187	0.000620721
3	chr9:70099713:G:A	70099713	NA,A	NA,G	NA,1	NA,-inf	NA,inf	NA,0.516034	0.000282974	0.000619798
3	chr9:70467674:C:T	70467674	NA,T	NA,C	NA,1	NA,-inf	NA,inf	NA,0.516449	0.000282359	0.000618506
3	chr9:70580473:G:T	70580473	T,T	G,G	1,1	-inf,inf	inf,inf	0.622198,1.23309	0.000282026	0.000631243
3	chr9:70853246:C:T	70853246	NA,T	NA,C	NA,1	NA,inf	NA,inf	NA,0.503584	0.000281935	0.000617172
3	chr9:70746670:A:T	70746670	T,T	A,A	1,1	inf,inf	inf,inf	0.86146,1.3796	0.000281546	0.000679819
3	chr9:70064171:A:T	70064171	NA,T	NA,A	NA,1	NA,-inf	NA,inf	NA,0.536486	0.000281272	0.000615603
3	chr9:70165478:G:A	70165478	NA,A	NA,G	NA,1	NA,inf	NA,inf	NA,0.496326	0.000281232	0.000615751
3	chr9:70386808:CCTT:C	70386808	NA,C	NA,CCTT	NA,1	NA,-inf	NA,inf	NA,0.52959	0.000281151	0.000615881
3	chr9:70843299:G:A	70843299	NA,A	NA,G	NA,1	NA,inf	NA,inf	NA,0.501224	0.00028101	0.00061515
3	chr9:70514596:CA:C	70514596	C,NA	CA,NA	1,NA	-inf,NA	inf,NA	0.54565,NA	0.00028094	0.000603611
3	chr9:70819602:A:G	70819602	NA,G	NA,A	NA,1	NA,inf	NA,inf	NA,0.498583	0.000280618	0.00061433
3	chr9:70472920:GCT:G	70472920	NA,G	NA,GCT	NA,1	NA,-inf	NA,inf	NA,0.527397	0.000280238	0.000613929
3	chr9:70614802:T:A	70614802	A,A	T,T	1,1	-inf,inf	inf,inf	0.131505,1.47093	0.00028009	0.000611122
3	chr9:70539694:A:G	70539694	NA,G	NA,A	NA,1	NA,inf	NA,inf	NA,0.490794	0.000279993	0.000613079
3	chr9:70482861:G:A	70482861	A,NA	G,NA	1,NA	inf,NA	inf,NA	0.998736,NA	0.000279535	0.000646045
3	chr9:70822667:G:A	70822667	NA,A	NA,G	NA,1	NA,-inf	NA,inf	NA,0.485133	0.000279107	0.000612709
3	chr9:70408123:C:T	70408123	T,T	C,C	1,1	inf,-inf	inf,inf	0.423284,0.99326	0.000278445	0.000592217
3	chr9:70792590:C:G	70792590	G,G	C,C	1,1	-inf,inf	inf,inf	1.65871,0.0651307	0.000278191	0.000642448
3	chr9:70890995:G:A	70890995	A,A	G,G	1,1	-inf,inf	inf,inf	1.08057,0.241661	0.000278178	0.000588944
3	chr9:70688887:A:G	70688887	NA,G	NA,A	NA,1	NA,-inf	NA,inf	NA,0.481164	0.00027815	0.000610183
3	chr9:69924313:T:C	69924313	C,C	T,T	1,1	inf,-inf	inf,inf	1.05629,0.881047	0.000277884	0.000626207
3	chr9:69976413:G:A	69976413	A,A	G,G	1,1	inf,-inf	inf,inf	1.72176,0.298517	0.000277515	0.00065721
3	chr9:70064946:C:G	70064946	NA,G	NA,C	NA,1	NA,-inf	NA,inf	NA,0.534489	0.000277246	0.000607055
3	chr9:70809805:A:G	70809805	G,NA	A,NA	1,NA	-inf,NA	inf,NA	0.67587,NA	0.000277073	0.000603829
3	chr9:70166278:C:T	70166278	T,T	C,C	1,1	inf,inf	inf,inf	0.356737,1.54875	0.000276843	0.000618005
3	chr9:70744053:C:T	70744053	NA,T	NA,C	NA,1	NA,inf	NA,inf	NA,0.469384	0.000276819	0.000607077
3	chr9:70052436:T:C	70052436	NA,C	NA,T	NA,1	NA,-inf	NA,inf	NA,0.53262	0.000276543	0.000605514
3	chr9:70507483:T:C	70507483	NA,C	NA,T	NA,1	NA,inf	NA,inf	NA,0.474071	0.000276395	0.000605364
3	chr9:70642798:C:T	70642798	NA,T	NA,C	NA,1	NA,inf	NA,inf	NA,0.475611	0.000276051	0.000604872
3	chr9:70873223:A:G	70873223	NA,G	NA,A	NA,1	NA,-inf	NA,inf	NA,0.489595	0.000276007	0.000605396
3	chr9:70678304:G:A	70678304	NA,A	NA,G	NA,1	NA,-inf	NA,inf	NA,0.499634	0.000275728	0.000604749
3	chr9:70841741:G:A	70841741	A,NA	G,NA	1,NA	inf,NA	inf,NA	0.682562,NA	0.00027557	0.000600379
3	chr9:70378495:A:G	70378495	NA,G	NA,A	NA,1	NA,inf	NA,inf	NA,0.467644	0.000275419	0.000601925
3	chr9:70793318:T:C	70793318	NA,C	NA,T	NA,1	NA,inf	NA,inf	NA,0.471813	0.000275038	0.000602195
3	chr9:69980594:C:T	69980594	T,NA	C,NA	1,NA	inf,NA	inf,NA	0.525958,NA	0.000274839	0.000589611
3	chr9:70873795:T:C	70873795	NA,C	NA,T	NA,1	NA,-inf	NA,inf	NA,0.492056	0.000274538	0.000601858
3	chr9:70067419:G:A	70067419	NA,A	NA,G	NA,1	NA,-inf	NA,inf	NA,0.52647	0.000274362	0.000600751
3	chr9:70664029:T:C	70664029	NA,C	NA,T	NA,1	NA,-inf	NA,inf	NA,0.500535	0.000274147	0.000600168
3	chr9:70340727:T:C	70340727	NA,C	NA,T	NA,1	NA,-inf	NA,inf	NA,0.481138	0.000273704	0.000601185
3	chr9:70657863:C:T	70657863	NA,T	NA,C	NA,1	NA,inf	NA,inf	NA,0.469097	0.000273641	0.000599597
3	chr9:69981343:C:G	69981343	NA,G	NA,C	NA,1	NA,-inf	NA,inf	NA,0.491885	0.000273579	0.00059934
3	chr9:69987226:A:G	69987226	NA,G	NA,A	NA,1	NA,-inf	NA,inf	NA,0.491016	0.000273268	0.000598659
3	chr9:70856836:TAA:CAA	70856836	CAA,CAA	TAA,TAA	1,1	-inf,-inf	inf,inf	1.49616,0.0893237	0.000273193	0.000604056
3	chr9:69944407:A:G	69944407	NA,G	NA,A	NA,1	NA,-inf	NA,inf	NA,0.480757	0.00027282	0.00059798
3	chr9:70904628:G:A	70904628	NA,A	NA,G	NA,1	NA,-inf	NA,inf	NA,0.471313	0.000272699	0.000598198
3	chr9:70060145:C:G	70060145	NA,G	NA,C	NA,1	NA,-inf	NA,inf	NA,0.521424	0.000272636	0.000596971
3	chr9:70128480:T:C	70128480	C,NA	T,NA	1,NA	inf,NA	inf,NA	0.533781,NA	0.000272164	0.000583157
3	chr9:70066268:AAG:A	70066268	NA,A	NA,AAG	NA,1	NA,-inf	NA,inf	NA,0.484488	0.000271822	0.000595576
3	chr9:70756805:C:T	70756805	NA,T	NA,C	NA,1	NA,-inf	NA,inf	NA,0.473028	0.000271554	0.000595655
3	chr9:70675038:C:T	70675038	NA,T	NA,C	NA,1	NA,-inf	NA,inf	NA,0.487879	0.000271487	0.000595442
3	chr9:70898497:C:A	70898497	NA,A	NA,C	NA,1	NA,-inf	NA,inf	NA,0.46824	0.000270837	0.000594212
3	chr9:70399884:A:T	70399884	T,T	A,A	1,1	-inf,-inf	inf,inf	1.44363,0.534564	0.000270825	0.000627718
3	chr9:70465755:G:A	70465755	NA,A	NA,G	NA,1	NA,inf	NA,inf	NA,0.458224	0.000270759	0.000593605
3	chr9:70838960:G:A	70838960	NA,A	NA,G	NA,1	NA,-inf	NA,inf	NA,0.463428	0.000270362	0.000593357
3	chr9:70487478:G:A	70487478	NA,A	NA,G	NA,1	NA,inf	NA,inf	NA,0.461199	0.000270055	0.00059174
3	chr9:70068477:G:A	70068477	NA,A	NA,G	NA,1	NA,-inf	NA,inf	NA,0.479302	0.000269982	0.000591549
3	chr9:69976609:A:G	69976609	G,G	A,A	1,1	inf,-inf	inf,inf	1.71729,0.278314	0.000269607	0.000638298
3	chr9:70090943:TAGAG:T	70090943	NA,T	NA,TAGAG	NA,1	NA,-inf	NA,inf	NA,0.47968	0.000269575	0.000590762
3	chr9:70901680:G:C	70901680	NA,C	NA,G	NA,1	NA,-inf	NA,inf	NA,0.487614	0.000269436	0.000590325
3	chr9:70870132:G:A	70870132	A,A	G,G	1,1	-inf,inf	inf,inf	1.02467,0.733104	0.00026941	0.000593331
3	chr9:69931571:T:C	69931571	C,NA	T,NA	1,NA	-inf,NA	inf,NA	0.848267,NA	0.000268743	0.000598865
3	chr9:70893652:G:GA	70893652	GA,GA	G,G	1,1	-inf,inf	inf,inf	1.2589,0.307601	0.000268231	0.000587249
3	chr9:70116520:C:A	70116520	A,NA	C,NA	1,NA	-inf,NA	inf,NA	0.824991,NA	0.000267983	0.000601781
3	chr9:70852932:T:A	70852932	NA,A	NA,T	NA,1	NA,-inf	NA,inf	NA,0.456732	0.000267967	0.00058811
3	chr9:70795831:C:T	70795831	T,T	C,C	1,1	inf,inf	inf,inf	0.124368,1.45496	0.000267229	0.000585581
3	chr9:70250546:C:A	70250546	NA,A	NA,C	NA,1	NA,inf	NA,inf	NA,0.457808	0.000267047	0.000584534
3	chr9:70922159:A:G	70922159	NA,G	NA,A	NA,1	NA,inf	NA,inf	NA,0.455101	0.000266616	0.000584276
3	chr9:69924793:C:T	69924793	NA,T	NA,C	NA,1	NA,inf	NA,inf	NA,0.456268	0.000266597	0.000584016
3	chr9:70388066:G:A	70388066	A,NA	G,NA	1,NA	-inf,NA	inf,NA	1.02051,NA	0.000266252	0.000616089
3	chr9:70684645:A:G	70684645	NA,G	NA,A	NA,1	NA,-inf	NA,inf	NA,0.473066	0.000266188	0.000583806
3	chr9:70854910:C:T	70854910	NA,T	NA,C	NA,1	NA,-inf	NA,inf	NA,0.450473	0.00026583	0.000583407
3	chr9:70050313:A:G	70050313	G,G	A,A	1,1	-inf,inf	inf,inf	1.51934,0.499884	0.000265502	0.00062475
3	chr9:70380407:C:T	70380407	NA,T	NA,C	NA,1	NA,inf	NA,inf	NA,0.439401	0.000265294	0.000579896
3	chr9:70772563:T:C	70772563	NA,C	NA,T	NA,1	NA,inf	NA,inf	NA,0.452648	0.000265268	0.000580574
3	chr9:70665063:C:A	70665063	NA,A	NA,C	NA,1	NA,inf	NA,inf	NA,0.43622	0.00026479	0.000580737
3	chr9:70381557:A:T	70381557	NA,T	NA,A	NA,1	NA,inf	NA,inf	NA,0.437783	0.00026472	0.000578645
3	chr9:70886658:T:C	70886658	NA,C	NA,T	NA,1	NA,-inf	NA,inf	NA,0.457293	0.000264616	0.000579934
3	chr9:70333641:G:T	70333641	NA,T	NA,G	NA,1	NA,-inf	NA,inf	NA,0.485267	0.00026458	0.000578741
3	chr9:70488956:T:C	70488956	NA,C	NA,T	NA,1	NA,-inf	NA,inf	NA,0.432213	0.00026445	0.000580773
3	chr9:69966891:G:A	69966891	NA,A	NA,G	NA,1	NA,inf	NA,inf	NA,0.449471	0.000264419	0.000579431
3	chr9:70151090:C:T	70151090	T,T	C,C	1,1	inf,inf	inf,inf	0.672681,1.46803	0.00026415	0.000610207
3	chr9:70095358:A:T	70095358	NA,T	NA,A	NA,1	NA,-inf	NA,inf	NA,0.500482	0.000263921	0.000577669
3	chr9:70476195:C:T	70476195	NA,T	NA,C	NA,1	NA,-inf	NA,inf	NA,0.450281	0.000263902	0.000578819
3	chr9:70899871:A:G	70899871	NA,G	NA,A	NA,1	NA,-inf	NA,inf	NA,0.443864	0.000263852	0.000579242
3	chr9:70151228:C:T	70151228	T,T	C,C	1,1	inf,inf	inf,inf	0.667312,1.46933	0.000263825	0.000609078
3	chr9:70103700:G:A	70103700	A,A	G,G	1,1	inf,-inf	inf,inf	1.12919,0.40374	0.000263772	0.000571038
3	chr9:70659009:A:G	70659009	NA,G	NA,A	NA,1	NA,-inf	NA,inf	NA,0.46375	0.000263171	0.000577208
3	chr9:70797851:CA:C	70797851	NA,C	NA,CA	NA,1	NA,inf	NA,inf	NA,0.438704	0.000262986	0.000576404
3	chr9:70053297:G:A	70053297	A,A	G,G	1,1	-inf,inf	inf,inf	1.5532,0.0738773	0.00026292	0.000596044
3	chr9:70380242:C:T	70380242	NA,T	NA,C	NA,1	NA,inf	NA,inf	NA,0.432314	0.000262819	0.000574506
3	chr9:70677648:C:T	70677648	NA,T	NA,C	NA,1	NA,-inf	NA,inf	NA,0.46738	0.000262655	0.000575057
3	chr9:70340931:G:C	70340931	NA,C	NA,G	NA,1	NA,-inf	NA,inf	NA,0.449168	0.00026249	0.000576504
3	chr9:70629992:C:A	70629992	NA,A	NA,C	NA,1	NA,inf	NA,inf	NA,0.420535	0.000262447	0.000575318
3	chr9:70380868:A:G	70380868	NA,G	NA,A	NA,1	NA,inf	NA,inf	NA,0.431137	0.000262371	0.000573523
3	chr9:70055021:C:G	70055021	NA,G	NA,C	NA,1	NA,-inf	NA,inf	NA,0.490784	0.000262268	0.000574314
3	chr9:70010606:C:T	70010606	NA,T	NA,C	NA,1	NA,inf	NA,inf	NA,0.434004	0.000262261	0.000574972
3	chr9:69940486:G:A	69940486	NA,A	NA,G	NA,1	NA,-inf	NA,inf	NA,0.450024	0.000262163	0.000574652
3	chr9:70403796:A:G	70403796	NA,G	NA,A	NA,1	NA,-inf	NA,inf	NA,0.456864	0.00026188	0.000574141
3	chr9:70481343:T:C	70481343	NA,C	NA,T	NA,1	NA,inf	NA,inf	NA,0.430395	0.000261187	0.000572756
3	chr9:70476573:T:C	70476573	NA,C	NA,T	NA,1	NA,-inf	NA,inf	NA,0.441874	0.000261017	0.000572495
3	chr9:70867849:C:T	70867849	NA,T	NA,C	NA,1	NA,-inf	NA,inf	NA,0.434893	0.000260894	0.000572648
3	chr9:70136361:G:A	70136361	NA,A	NA,G	NA,1	NA,-inf	NA,inf	NA,0.457938	0.000260828	0.000570796
3	chr9:70381114:G:A	70381114	NA,A	NA,G	NA,1	NA,inf	NA,inf	NA,0.426043	0.000260667	0.000569823
3	chr9:70065622:G:C	70065622	NA,C	NA,G	NA,1	NA,-inf	NA,inf	NA,0.451778	0.000260482	0.000570745
3	chr9:70100088:T:G	70100088	NA,G	NA,T	NA,1	NA,-inf	NA,inf	NA,0.493365	0.000260419	0.000570065
3	chr9:70697193:G:A	70697193	NA,A	NA,G	NA,1	NA,-inf	NA,inf	NA,0.460746	0.000260383	0.000570104
3	chr9:70823661:A:C	70823661	C,NA	A,NA	1,NA	-inf,NA	inf,NA	0.72063,NA	0.000260019	0.000572941
3	chr9:70911570:C:T	70911570	NA,T	NA,C	NA,1	NA,-inf	NA,inf	NA,0.459529	0.000259929	0.000569512
3	chr9:70850219:C:T	70850219	NA,T	NA,C	NA,1	NA,-inf	NA,inf	NA,0.431242	0.000259891	0.000570481
3	chr9:70673729:C:T	70673729	NA,T	NA,C	NA,1	NA,-inf	NA,inf	NA,0.452771	0.000259823	0.00056932
3	chr9:70840006:G:A	70840006	NA,A	NA,G	NA,1	NA,-inf	NA,inf	NA,0.430771	0.000259745	0.000570161
3	chr9:70428097:A:G	70428097	G,NA	A,NA	1,NA	-inf,NA	inf,NA	0.288226,NA	0.0002597	0.000548284
3	chr9:70832620:T:C	70832620	NA,C	NA,T	NA,1	NA,-inf	NA,inf	NA,0.430564	0.000259653	0.000569958
3	chr9:69972143:T:A	69972143	NA,A	NA,T	NA,1	NA,inf	NA,inf	NA,0.443194	0.000259513	0.000567542
3	chr9:70486527:C:T	70486527	NA,T	NA,C	NA,1	NA,-inf	NA,inf	NA,0.446893	0.000259418	0.000568604
3	chr9:70588333:G:A	70588333	A,NA	G,NA	1,NA	inf,NA	inf,NA	0.633632,NA	0.000259085	0.000565697
3	chr9:70381754:G:T	70381754	NA,T	NA,G	NA,1	NA,inf	NA,inf	NA,0.421419	0.00025908	0.000566369
3	chr9:70672898:C:T	70672898	NA,T	NA,C	NA,1	NA,-inf	NA,inf	NA,0.451243	0.000258957	0.000567951
3	chr9:70519703:C:T	70519703	NA,T	NA,C	NA,1	NA,-inf	NA,inf	NA,0.446527	0.000258728	0.000566454
3	chr9:69991795:T:G	69991795	G,NA	T,NA	1,NA	-inf,NA	inf,NA	0.860045,NA	0.000258118	0.000583356
3	chr9:70837980:T:C	70837980	NA,C	NA,T	NA,1	NA,-inf	NA,inf	NA,0.427571	0.000257992	0.000566184
3	chr9:70463244:C:T	70463244	NA,T	NA,C	NA,1	NA,inf	NA,inf	NA,0.419101	0.000257681	0.000564962
3	chr9:70671829:A:T	70671829	NA,T	NA,A	NA,1	NA,inf	NA,inf	NA,0.429942	0.000257591	0.000564266
3	chr9:70280080:G:A	70280080	NA,A	NA,G	NA,1	NA,-inf	NA,inf	NA,0.456401	0.000257396	0.00056339
3	chr9:70698261:C:T	70698261	NA,T	NA,C	NA,1	NA,inf	NA,inf	NA,0.413745	0.000257287	0.000563748
3	chr9:70495503:G:A	70495503	NA,A	NA,G	NA,1	NA,-inf	NA,inf	NA,0.459668	0.000256961	0.000563002
3	chr9:69990088:C:A	69990088	NA,A	NA,C	NA,1	NA,-inf	NA,inf	NA,0.440715	0.000256858	0.000562967
3	chr9:70089116:T:C	70089116	NA,C	NA,T	NA,1	NA,-inf	NA,inf	NA,0.441318	0.000256827	0.000562613
3	chr9:69990087:G:A	69990087	NA,A	NA,G	NA,1	NA,-inf	NA,inf	NA,0.440148	0.000256675	0.000562566
3	chr9:70400711:G:A	70400711	A,A	G,G	1,1	inf,-inf	inf,inf	0.948623,0.547524	0.00025648	0.000553233
3	chr9:70519228:G:A	70519228	A,A	G,G	1,1	inf,inf	inf,inf	5.0692,0.384455	0.000256448	0.0945083
3	chr9:70572197:A:G	70572197	NA,G	NA,A	NA,1	NA,inf	NA,inf	NA,0.411047	0.000256271	0.000561769
3	chr9:69944115:A:C	69944115	NA,C	NA,A	NA,1	NA,-inf	NA,inf	NA,0.432119	0.0002561	0.000561354
3	chr9:70504213:C:T	70504213	T,NA	C,NA	1,NA	-inf,NA	inf,NA	0.941749,NA	0.000255893	0.000583286
3	chr9:70285868:A:G	70285868	G,NA	A,NA	1,NA	inf,NA	inf,NA	0.522206,NA	0.000255828	0.000551267
3	chr9:70738106:T:C	70738106	NA,C	NA,T	NA,1	NA,inf	NA,inf	NA,0.401929	0.000255586	0.000560141
3	chr9:70598819:C:T	70598819	T,T	C,C	1,1	inf,inf	inf,inf	0.767215,1.28134	0.000255451	0.000606674
3	chr9:70581513:G:A	70581513	NA,A	NA,G	NA,1	NA,inf	NA,inf	NA,0.409627	0.000255329	0.000558618
3	chr9:70483482:G:A	70483482	NA,A	NA,G	NA,1	NA,inf	NA,inf	NA,0.42445	0.000255115	0.000558936
3	chr9:70191188:C:T	70191188	NA,T	NA,C	NA,1	NA,-inf	NA,inf	NA,0.45525	0.000254863	0.000557559
3	chr9:70522493:C:T	70522493	NA,T	NA,C	NA,1	NA,-inf	NA,inf	NA,0.427183	0.000254623	0.000558321
3	chr9:70506550:A:G	70506550	NA,G	NA,A	NA,1	NA,inf	NA,inf	NA,0.410127	0.000254255	0.000557579
3	chr9:69964860:AG:A	69964860	NA,A	NA,AG	NA,1	NA,-inf	NA,inf	NA,0.428654	0.000254098	0.000556993
3	chr9:70626176:C:T	70626176	NA,T	NA,C	NA,1	NA,inf	NA,inf	NA,0.397009	0.000254015	0.000556718
3	chr9:70646919:A:G	70646919	NA,G	NA,A	NA,1	NA,-inf	NA,inf	NA,0.439408	0.000253773	0.000555677
3	chr9:70504866:C:T	70504866	NA,T	NA,C	NA,1	NA,-inf	NA,inf	NA,0.429386	0.000253712	0.000556116
3	chr9:70690034:G:A	70690034	A,A	G,G	1,1	inf,inf	inf,inf	0.796853,1.36189	0.000253678	0.000609947
3	chr9:70579447:A:G	70579447	NA,G	NA,A	NA,1	NA,-inf	NA,inf	NA,0.424596	0.00025356	0.000555587
3	chr9:70910850:G:A	70910850	A,A	G,G	1,1	-inf,inf	inf,inf	1.10518,0.49952	0.000253503	0.000555724
3	chr9:70806884:C:T	70806884	NA,T	NA,C	NA,1	NA,-inf	NA,inf	NA,0.429618	0.000253338	0.000555324
3	chr9:70364953:C:T	70364953	NA,T	NA,C	NA,1	NA,inf	NA,inf	NA,0.416104	0.000253254	0.000554417
3	chr9:70364695:AC:A	70364695	NA,A	NA,AC	NA,1	NA,-inf	NA,inf	NA,0.443323	0.000253222	0.000554277
3	chr9:70602350:G:C	70602350	NA,C	NA,G	NA,1	NA,-inf	NA,inf	NA,0.445602	0.00025301	0.00055347
3	chr9:69956144:C:T	69956144	T,T	C,C	1,1	inf,-inf	inf,inf	1.11875,0.897484	0.000252981	0.00058655
3	chr9:70445927:A:G	70445927	NA,G	NA,A	NA,1	NA,inf	NA,inf	NA,0.414115	0.00025296	0.00055427
3	chr9:70046842:A:C	70046842	NA,C	NA,A	NA,1	NA,inf	NA,inf	NA,0.412812	0.000252803	0.000553289
3	chr9:70134026:C:T	70134026	NA,T	NA,C	NA,1	NA,-inf	NA,inf	NA,0.450358	0.000252663	0.000553054
3	chr9:70525439:C:T	70525439	NA,T	NA,C	NA,1	NA,-inf	NA,inf	NA,0.423237	0.000252643	0.000553657
3	chr9:70067157:C:T	70067157	NA,T	NA,C	NA,1	NA,-inf	NA,inf	NA,0.443062	0.000252531	0.000552804
3	chr9:70840984:A:G	70840984	G,NA	A,NA	1,NA	inf,NA	inf,NA	0.629071,NA	0.000252523	0.000550408
3	chr9:70633067:A:G	70633067	NA,G	NA,A	NA,1	NA,-inf	NA,inf	NA,0.4302	0.000252386	0.000553447
3	chr9:70098221:G:A	70098221	NA,A	NA,G	NA,1	NA,-inf	NA,inf	NA,0.467676	0.000252368	0.000552489
3	chr9:70435110:T:C	70435110	NA,C	NA,T	NA,1	NA,inf	NA,inf	NA,0.411439	0.000252178	0.00055256
3	chr9:70157323:T:C	70157323	NA,C	NA,T	NA,1	NA,-inf	NA,inf	NA,0.439373	0.000252046	0.000551716
3	chr9:70102159:C:T	70102159	NA,T	NA,C	NA,1	NA,-inf	NA,inf	NA,0.465719	0.000251769	0.000551181
3	chr9:70469895:A:G	70469895	NA,G	NA,A	NA,1	NA,inf	NA,inf	NA,0.412909	0.000251428	0.000550898
3	chr9:69948629:C:G	69948629	NA,G	NA,C	NA,1	NA,-inf	NA,inf	NA,0.435944	0.000251305	0.000550943
3	chr9:70070509:T:C	70070509	NA,C	NA,T	NA,1	NA,-inf	NA,inf	NA,0.439728	0.000251304	0.00055011
3	chr9:70754587:T:C	70754587	NA,C	NA,T	NA,1	NA,inf	NA,inf	NA,0.388196	0.000251033	0.000550173
3	chr9:70601630:C:T	70601630	T,T	C,C	1,1	inf,inf	inf,inf	2.29541,0.0798706	0.000250944	0.000784333
3	chr9:70404069:G:A	70404069	NA,A	NA,G	NA,1	NA,inf	NA,inf	NA,0.398019	0.00025089	0.000550064
3	chr9:70083595:T:C	70083595	NA,C	NA,T	NA,1	NA,-inf	NA,inf	NA,0.422893	0.00025075	0.000549547
3	chr9:70098191:G:A	70098191	NA,A	NA,G	NA,1	NA,-inf	NA,inf	NA,0.462337	0.000250749	0.000548953
3	chr9:70845044:A:G	70845044	G,G	A,A	1,1	-inf,inf	inf,inf	1.30758,0.288515	0.000250695	0.000549637
3	chr9:70405273:G:A	70405273	A,A	G,G	1,1	inf,-inf	inf,inf	0.951706,0.52854	0.000250658	0.000540794
3	chr9:70376669:G:C	70376669	NA,C	NA,G	NA,1	NA,inf	NA,inf	NA,0.402627	0.000250504	0.000548916
3	chr9:70878812:G:A	70878812	A,A	G,G	1,1	-inf,inf	inf,inf	1.22414,0.0460458	0.000250469	0.00053461
3	chr9:70124417:C:T	70124417	NA,T	NA,C	NA,1	NA,inf	NA,inf	NA,0.387301	0.000250384	0.000548814
3	chr9:70211426:G:T	70211426	NA,T	NA,G	NA,1	NA,inf	NA,inf	NA,0.414222	0.000250235	0.00054788
3	chr9:70100449:T:C	70100449	NA,C	NA,T	NA,1	NA,-inf	NA,inf	NA,0.458321	0.000249547	0.000546328
3	chr9:70098214:C:G	70098214	NA,G	NA,C	NA,1	NA,-inf	NA,inf	NA,0.457921	0.00024943	0.000546071
3	chr9:70575755:C:T	70575755	NA,T	NA,C	NA,1	NA,inf	NA,inf	NA,0.393607	0.000249376	0.000545668
3	chr9:70129253:A:G	70129253	G,NA	A,NA	1,NA	inf,NA	inf,NA	0.509458,NA	0.000249313	0.00053751
3	chr9:70101668:T:C	70101668	NA,C	NA,T	NA,1	NA,-inf	NA,inf	NA,0.457425	0.000249282	0.000545749
3	chr9:70070487:A:G	70070487	NA,G	NA,A	NA,1	NA,-inf	NA,inf	NA,0.449688	0.000249161	0.000545764
3	chr9:70125106:C:G	70125106	NA,G	NA,C	NA,1	NA,-inf	NA,inf	NA,0.439257	0.000249151	0.0005454
3	chr9:70126396:G:A	70126396	A,A	G,G	1,1	inf,inf	inf,inf	0.47847,1.43005	0.000249088	0.000556603
3	chr9:69987620:A:C	69987620	NA,C	NA,A	NA,1	NA,-inf	NA,inf	NA,0.410099	0.000248952	0.00054575
3	chr9:70022237:A:G	70022237	NA,G	NA,A	NA,1	NA,-inf	NA,inf	NA,0.409625	0.000248916	0.00054567
3	chr9:70375673:T:C	70375673	NA,C	NA,T	NA,1	NA,inf	NA,inf	NA,0.397525	0.000248896	0.000545396
3	chr9:70488692:T:A	70488692	A,NA	T,NA	1,NA	-inf,NA	inf,NA	0.886907,NA	0.000248863	0.000564366
3	chr9:70864099:A:G	70864099	NA,G	NA,A	NA,1	NA,-inf	NA,inf	NA,0.399774	0.000248788	0.000545914
3	chr9:70398190:G:C	70398190	NA,C	NA,G	NA,1	NA,-inf	NA,inf	NA,0.389472	0.0002487	0.000544731
3	chr9:70455464:A:T	70455464	NA,T	NA,A	NA,1	NA,inf	NA,inf	NA,0.391004	0.000248661	0.000545176
3	chr9:70573800:G:A	70573800	A,NA	G,NA	1,NA	-inf,NA	inf,NA	0.639606,NA	0.000248601	0.000544274
3	chr9:70099265:C:T	70099265	NA,T	NA,C	NA,1	NA,-inf	NA,inf	NA,0.455039	0.000248579	0.000544213
3	chr9:70096270:A:AG	70096270	NA,AG	NA,A	NA,1	NA,-inf	NA,inf	NA,0.448151	0.000248566	0.000544286
3	chr9:70638500:A:G	70638500	NA,G	NA,A	NA,1	NA,-inf	NA,inf	NA,0.428363	0.0002483	0.000544108
3	chr9:70479655:T:C	70479655	NA,C	NA,T	NA,1	NA,inf	NA,inf	NA,0.389876	0.00024828	0.000544357
3	chr9:70101194:TTA:T	70101194	NA,T	NA,TTA	NA,1	NA,-inf	NA,inf	NA,0.453773	0.000248202	0.00054339
3	chr9:70042329:G:A	70042329	NA,A	NA,G	NA,1	NA,inf	NA,inf	NA,0.377205	0.000248066	0.000544723
3	chr9:70099267:A:G	70099267	NA,G	NA,A	NA,1	NA,-inf	NA,inf	NA,0.453209	0.000248036	0.000543028
3	chr9:70295203:C:A	70295203	A,NA	C,NA	1,NA	-inf,NA	inf,NA	0.706223,NA	0.000248031	0.000545719
3	chr9:70454021:T:C	70454021	NA,C	NA,T	NA,1	NA,inf	NA,inf	NA,0.388383	0.000247837	0.000543377
3	chr9:70444756:C:T	70444756	NA,T	NA,C	NA,1	NA,inf	NA,inf	NA,0.388273	0.000247803	0.000543302
3	chr9:70870530:A:G	70870530	G,G	A,A	1,1	-inf,-inf	inf,inf	1.18893,0.352751	0.000247799	0.000538117
3	chr9:70102100:T:TGTA	70102100	NA,TGTA	NA,T	NA,1	NA,-inf	NA,inf	NA,0.452334	0.000247778	0.000542465
3	chr9:70440932:A:G	70440932	NA,G	NA,A	NA,1	NA,inf	NA,inf	NA,0.388167	0.00024777	0.00054323
3	chr9:70101004:A:G	70101004	NA,G	NA,A	NA,1	NA,-inf	NA,inf	NA,0.452266	0.000247769	0.000542443
3	chr9:70437303:A:T	70437303	NA,T	NA,A	NA,1	NA,inf	NA,inf	NA,0.388072	0.00024774	0.000543165
3	chr9:70026776:A:G	70026776	NA,G	NA,A	NA,1	NA,inf	NA,inf	NA,0.398354	0.000247525	0.000542278
3	chr9:70863917:G:A	70863917	A,A	G,G	1,1	-inf,-inf	inf,inf	1.3604,0.0758431	0.000247513	0.000538886
3	chr9:70485743:C:T	70485743	NA,T	NA,C	NA,1	NA,inf	NA,inf	NA,0.41638	0.000247402	0.000541263
3	chr9:70204676:GA:G	70204676	NA,G	NA,GA	NA,1	NA,-inf	NA,inf	NA,0.396324	0.000247312	0.000542562
3	chr9:70098629:A:C	70098629	NA,C	NA,A	NA,1	NA,-inf	NA,inf	NA,0.450728	0.000247308	0.000541437
3	chr9:70471809:C:T	70471809	NA,T	NA,C	NA,1	NA,-inf	NA,inf	NA,0.407158	0.000247288	0.000541958
3	chr9:70102436:T:C	70102436	NA,C	NA,T	NA,1	NA,-inf	NA,inf	NA,0.450405	0.000247213	0.00054123
3	chr9:69994751:C:T	69994751	NA,T	NA,C	NA,1	NA,inf	NA,inf	NA,0.376101	0.000247205	0.000542162
3	chr9:70921411:C:T	70921411	NA,T	NA,C	NA,1	NA,inf	NA,inf	NA,0.398059	0.000247047	0.000541345
3	chr9:70103204:C:G	70103204	NA,G	NA,C	NA,1	NA,-inf	NA,inf	NA,0.449607	0.000246977	0.000540715
3	chr9:70128017:TA:T	70128017	NA,T	NA,TA	NA,1	NA,-inf	NA,inf	NA,0.431991	0.000246975	0.000540648
3	chr9:70102124:A:G	70102124	NA,G	NA,A	NA,1	NA,-inf	NA,inf	NA,0.449434	0.000246929	0.000540611
3	chr9:70198592:TTC:T	70198592	NA,T	NA,TTC	NA,1	NA,-inf	NA,inf	NA,0.394578	0.000246779	0.000541391
3	chr9:70100982:T:C	70100982	NA,C	NA,T	NA,1	NA,-inf	NA,inf	NA,0.448739	0.000246726	0.000540168
3	chr9:70117473:G:A	70117473	NA,A	NA,G	NA,1	NA,-inf	NA,inf	NA,0.431124	0.000246726	0.000540105
3	chr9:70102651:T:C	70102651	NA,C	NA,T	NA,1	NA,-inf	NA,inf	NA,0.448684	0.000246711	0.000540133
3	chr9:70146328:A:G	70146328	NA,G	NA,A	NA,1	NA,inf	NA,inf	NA,0.390921	0.000246303	0.000539486
3	chr9:70080721:C:T	70080721	NA,T	NA,C	NA,1	NA,-inf	NA,inf	NA,0.403899	0.000246165	0.000539458
3	chr9:70092083:A:G	70092083	NA,G	NA,A	NA,1	NA,-inf	NA,inf	NA,0.406569	0.000245945	0.000538811
3	chr9:70659425:G:A	70659425	A,NA	G,NA	1,NA	inf,NA	inf,NA	0.913388,NA	0.000245918	0.000563082
3	chr9:69972791:A:G	69972791	NA,G	NA,A	NA,1	NA,-inf	NA,inf	NA,0.400005	0.000245865	0.000538979
3	chr9:70099534:G:A	70099534	NA,A	NA,G	NA,1	NA,-inf	NA,inf	NA,0.445732	0.000245852	0.000538258
3	chr9:70130322:T:A	70130322	NA,A	NA,T	NA,1	NA,-inf	NA,inf	NA,0.427891	0.000245847	0.000538176
3	chr9:70486919:A:G	70486919	NA,G	NA,A	NA,1	NA,-inf	NA,inf	NA,0.374868	0.000245579	0.000539246
3	chr9:69946732:T:C	69946732	C,NA	T,NA	1,NA	inf,NA	inf,NA	0.47904,NA	0.000245525	0.000528352
3	chr9:70405728:G:A	70405728	NA,A	NA,G	NA,1	NA,inf	NA,inf	NA,0.380512	0.000245417	0.000538064
3	chr9:70093683:T:C	70093683	NA,C	NA,T	NA,1	NA,-inf	NA,inf	NA,0.443503	0.000245186	0.000536809
3	chr9:70103223:G:A	70103223	NA,A	NA,G	NA,1	NA,-inf	NA,inf	NA,0.443308	0.00024515	0.000536725
3	chr9:70405597:T:C	70405597	NA,C	NA,T	NA,1	NA,inf	NA,inf	NA,0.379632	0.000245148	0.000537475
3	chr9:70415699:C:T	70415699	NA,T	NA,C	NA,1	NA,inf	NA,inf	NA,0.379409	0.000245085	0.00053734
3	chr9:70409677:CAAAT:C	70409677	NA,C	NA,CAAAT	NA,1	NA,inf	NA,inf	NA,0.379097	0.00024499	0.000537132
3	chr9:70101045:A:G	70101045	NA,G	NA,A	NA,1	NA,-inf	NA,inf	NA,0.441688	0.000244688	0.000535715
3	chr9:70096348:C:T	70096348	NA,T	NA,C	NA,1	NA,-inf	NA,inf	NA,0.434331	0.000244522	0.00053545
3	chr9:70048923:A:G	70048923	NA,G	NA,A	NA,1	NA,inf	NA,inf	NA,0.391648	0.00024443	0.000535063
3	chr9:70779869:T:C	70779869	NA,C	NA,T	NA,1	NA,inf	NA,inf	NA,0.369105	0.00024443	0.000535528
3	chr9:70449454:C:T	70449454	NA,T	NA,C	NA,1	NA,inf	NA,inf	NA,0.369719	0.000244424	0.000535989
3	chr9:70176653:C:A	70176653	NA,A	NA,C	NA,1	NA,inf	NA,inf	NA,0.373004	0.00024428	0.000535671
3	chr9:70102744:T:C	70102744	NA,C	NA,T	NA,1	NA,-inf	NA,inf	NA,0.440224	0.000244268	0.0005348
3	chr9:70573118:T:C	70573118	NA,C	NA,T	NA,1	NA,-inf	NA,inf	NA,0.387798	0.000244086	0.000535404
3	chr9:70908024:AG:A	70908024	NA,A	NA,AG	NA,1	NA,inf	NA,inf	NA,0.379933	0.000243729	0.000534345
3	chr9:70101631:C:T	70101631	NA,T	NA,C	NA,1	NA,-inf	NA,inf	NA,0.438297	0.000243723	0.00053361
3	chr9:70146096:G:A	70146096	A,A	G,G	1,1	inf,inf	inf,inf	0.293648,1.47595	0.000243373	0.000538399
3	chr9:70122843:C:T	70122843	NA,T	NA,C	NA,1	NA,-inf	NA,inf	NA,0.41899	0.00024333	0.000532697
3	chr9:70077044:G:A	70077044	NA,A	NA,G	NA,1	NA,-inf	NA,inf	NA,0.412374	0.000243241	0.000532506
3	chr9:70109459:G:C	70109459	NA,C	NA,G	NA,1	NA,-inf	NA,inf	NA,0.435955	0.000243049	0.000532128
3	chr9:70915555:T:C	70915555	C,C	T,T	1,1	inf,-inf	inf,inf	0.522437,0.995877	0.000243005	0.000527122
3	chr9:70096885:T:C	70096885	NA,C	NA,T	NA,1	NA,-inf	NA,inf	NA,0.429	0.000243	0.000532126
3	chr9:70108930:A:G	70108930	NA,G	NA,A	NA,1	NA,-inf	NA,inf	NA,0.435729	0.000242987	0.000531994
3	chr9:70849850:G:A	70849850	NA,A	NA,G	NA,1	NA,-inf	NA,inf	NA,0.376861	0.000242663	0.000532607
3	chr9:70398598:C:T	70398598	T,T	C,C	1,1	inf,-inf	inf,inf	0.952982,0.498947	0.000242581	0.000523176
3	chr9:70041092:T:A	70041092	NA,A	NA,T	NA,1	NA,-inf	NA,inf	NA,0.389443	0.00024233	0.000531185
3	chr9:70634413:TATA:T	70634413	NA,T	NA,TATA	NA,1	NA,inf	NA,inf	NA,0.358469	0.000242285	0.000531135
3	chr9:70081478:G:A	70081478	NA,A	NA,G	NA,1	NA,inf	NA,inf	NA,0.381188	0.000242256	0.000530571
3	chr9:70417109:T:C	70417109	C,NA	T,NA	1,NA	inf,NA	inf,NA	1.0842,NA	0.000241947	0.000581769
3	chr9:70529810:C:A	70529810	NA,A	NA,C	NA,1	NA,-inf	NA,inf	NA,0.387622	0.000241821	0.000529981
3	chr9:70636746:G:A	70636746	NA,A	NA,G	NA,1	NA,-inf	NA,inf	NA,0.396498	0.000241317	0.000528981
3	chr9:70591658:C:T	70591658	T,T	C,C	1,1	inf,inf	inf,inf	0.00993627,1.34674	0.000241138	0.000526589
3	chr9:70302504:T:A	70302504	NA,A	NA,T	NA,1	NA,inf	NA,inf	NA,0.422384	0.000241111	0.000528149
3	chr9:70051658:G:C	70051658	C,C	G,G	1,1	-inf,inf	inf,inf	1.36777,0.353408	0.000241059	0.000545002
3	chr9:70636747:G:T	70636747	NA,T	NA,G	NA,1	NA,-inf	NA,inf	NA,0.395403	0.000241001	0.00052829
3	chr9:70864233:G:A	70864233	A,A	G,G	1,1	-inf,-inf	inf,inf	1.33797,0.103784	0.000240802	0.000524403
3	chr9:70693794:A:G	70693794	NA,G	NA,A	NA,1	NA,inf	NA,inf	NA,0.369325	0.000240784	0.000527317
3	chr9:70026211:A:G	70026211	NA,G	NA,A	NA,1	NA,-inf	NA,inf	NA,0.378896	0.000240513	0.000527377
3	chr9:70426747:C:T	70426747	NA,T	NA,C	NA,1	NA,-inf	NA,inf	NA,0.374489	0.000240295	0.00052741
3	chr9:70127454:GTTA:G	70127454	G,G	GTTA,GTTA	1,1	inf,inf	inf,inf	0.545987,1.37323	0.000240195	0.00053884
3	chr9:70637357:T:C	70637357	C,C	T,T	1,1	-inf,-inf	inf,inf	0.675278,0.913569	0.00024017	0.000524022
3	chr9:70497751:G:A	70497751	NA,A	NA,G	NA,1	NA,inf	NA,inf	NA,0.385212	0.000239783	0.000524857
3	chr9:70912393:T:C	70912393	NA,C	NA,T	NA,1	NA,inf	NA,inf	NA,0.353547	0.000239605	0.000525207
3	chr9:70078504:G:A	70078504	NA,A	NA,G	NA,1	NA,-inf	NA,inf	NA,0.384952	0.000239484	0.00052487
3	chr9:70098946:T:G	70098946	NA,G	NA,T	NA,1	NA,-inf	NA,inf	NA,0.422987	0.000239432	0.000524238
3	chr9:70105726:G:A	70105726	NA,A	NA,G	NA,1	NA,-inf	NA,inf	NA,0.42261	0.000239323	0.000523993
3	chr9:70103391:CAT:C	70103391	NA,C	NA,CAT	NA,1	NA,-inf	NA,inf	NA,0.42251	0.000239298	0.000523936
3	chr9:70103596:C:T	70103596	NA,T	NA,C	NA,1	NA,-inf	NA,inf	NA,0.422288	0.000239246	0.000523824
3	chr9:70437075:A:G	70437075	NA,G	NA,A	NA,1	NA,inf	NA,inf	NA,0.35978	0.000239233	0.00052452
3	chr9:70316275:G:A	70316275	A,A	G,G	1,1	-inf,-inf	inf,inf	0.545283,1.32763	0.000239195	0.000537695
3	chr9:70854728:A:C	70854728	NA,C	NA,A	NA,1	NA,inf	NA,inf	NA,0.365441	0.000239147	0.000523922
3	chr9:70017880:T:C	70017880	C,C	T,T	1,1	-inf,inf	inf,inf	1.02538,0.913147	0.000239043	0.000552994
3	chr9:70434388:G:T	70434388	NA,T	NA,G	NA,1	NA,inf	NA,inf	NA,0.359161	0.000239031	0.00052407
3	chr9:70328700:G:A	70328700	NA,A	NA,G	NA,1	NA,-inf	NA,inf	NA,0.368001	0.000238954	0.000524219
3	chr9:70102386:C:G	70102386	NA,G	NA,C	NA,1	NA,-inf	NA,inf	NA,0.414149	0.000238834	0.000523021
3	chr9:70754565:C:T	70754565	NA,T	NA,C	NA,1	NA,-inf	NA,inf	NA,0.386995	0.000238676	0.000523195
3	chr9:70771865:T:C	70771865	C,C	T,T	1,1	-inf,inf	inf,inf	0.117403,1.32915	0.00023859	0.000523062
3	chr9:70691029:G:A	70691029	A,NA	G,NA	1,NA	-inf,NA	inf,NA	0.681228,NA	0.000238557	0.000529045
3	chr9:70030948:T:C	70030948	NA,C	NA,T	NA,1	NA,-inf	NA,inf	NA,0.373983	0.00023854	0.000522944
3	chr9:70666285:C:T	70666285	T,NA	C,NA	1,NA	inf,NA	inf,NA	0.903044,NA	0.000238532	0.000547955
3	chr9:70104031:G:A	70104031	NA,A	NA,G	NA,1	NA,-inf	NA,inf	NA,0.419677	0.000238524	0.000522248
3	chr9:70014387:C:T	70014387	NA,T	NA,C	NA,1	NA,-inf	NA,inf	NA,0.374307	0.000238486	0.000522808
3	chr9:70104995:A:G	70104995	NA,G	NA,A	NA,1	NA,-inf	NA,inf	NA,0.418394	0.000238169	0.000521473
3	chr9:70159824:A:G	70159824	NA,G	NA,A	NA,1	NA,-inf	NA,inf	NA,0.365585	0.000238147	0.000522437
3	chr9:70106694:C:T	70106694	NA,T	NA,C	NA,1	NA,-inf	NA,inf	NA,0.417115	0.000237824	0.000520718
3	chr9:70108308:T:C	70108308	NA,C	NA,T	NA,1	NA,-inf	NA,inf	NA,0.417095	0.000237818	0.000520706
3	chr9:70103431:C:T	70103431	NA,T	NA,C	NA,1	NA,inf	NA,inf	NA,0.347716	0.000237797	0.000521695
3	chr9:70166280:C:T	70166280	NA,T	NA,C	NA,1	NA,inf	NA,inf	NA,0.378648	0.000237756	0.000519015
3	chr9:70298560:T:C	70298560	NA,C	NA,T	NA,1	NA,inf	NA,inf	NA,0.362224	0.000237492	0.000519795
3	chr9:70471285:G:A	70471285	NA,A	NA,G	NA,1	NA,inf	NA,inf	NA,0.355041	0.000237472	0.000520673
3	chr9:70034289:A:G	70034289	NA,G	NA,A	NA,1	NA,-inf	NA,inf	NA,0.36887	0.000237395	0.000520505
3	chr9:70471921:A:T	70471921	NA,T	NA,A	NA,1	NA,inf	NA,inf	NA,0.35464	0.000237353	0.000520412
3	chr9:70465814:C:T	70465814	NA,T	NA,C	NA,1	NA,inf	NA,inf	NA,0.354197	0.000237227	0.000520136
3	chr9:70108293:A:G	70108293	NA,G	NA,A	NA,1	NA,-inf	NA,inf	NA,0.414797	0.000237194	0.000519344
3	chr9:70106362:T:TC	70106362	NA,TC	NA,T	NA,1	NA,-inf	NA,inf	NA,0.41467	0.000237162	0.000519274
3	chr9:70469566:C:T	70469566	NA,T	NA,C	NA,1	NA,inf	NA,inf	NA,0.353833	0.000237124	0.00051991
3	chr9:70263842:A:T	70263842	NA,T	NA,A	NA,1	NA,-inf	NA,inf	NA,0.383684	0.000236897	0.000519089
3	chr9:69992124:T:A	69992124	NA,A	NA,T	NA,1	NA,-inf	NA,inf	NA,0.368459	0.000236697	0.000518894
3	chr9:70389074:A:G	70389074	G,G	A,A	1,1	inf,inf	inf,inf	3.03638,0.64467	0.000236558	0.00265671
3	chr9:70106093:T:C	70106093	NA,C	NA,T	NA,1	NA,-inf	NA,inf	NA,0.412261	0.000236516	0.000517861
3	chr9:70482905:A:G	70482905	NA,G	NA,A	NA,1	NA,inf	NA,inf	NA,0.362917	0.000236506	0.000518245
3	chr9:70098004:C:A	70098004	NA,A	NA,C	NA,1	NA,-inf	NA,inf	NA,0.405323	0.000236431	0.00051777
3	chr9:70594473:C:T	70594473	NA,T	NA,C	NA,1	NA,inf	NA,inf	NA,0.355639	0.000236246	0.000517289
3	chr9:70389727:C:T	70389727	NA,T	NA,C	NA,1	NA,-inf	NA,inf	NA,0.356078	0.000236222	0.0005175
3	chr9:70179311:G:C	70179311	NA,C	NA,G	NA,1	NA,inf	NA,inf	NA,0.346705	0.00023602	0.000517556
3	chr9:69933165:A:G	69933165	G,G	A,A	1,1	inf,-inf	inf,inf	0.936966,0.516345	0.00023599	0.000508489
3	chr9:70107832:A:C	70107832	NA,C	NA,A	NA,1	NA,-inf	NA,inf	NA,0.409764	0.000235846	0.0005164
3	chr9:70163410:T:C	70163410	NA,C	NA,T	NA,1	NA,inf	NA,inf	NA,0.346062	0.000235836	0.000517153
3	chr9:70645730:G:A	70645730	NA,A	NA,G	NA,1	NA,-inf	NA,inf	NA,0.373933	0.000235717	0.000516988
3	chr9:70106659:A:G	70106659	NA,G	NA,A	NA,1	NA,-inf	NA,inf	NA,0.408639	0.00023555	0.000515752
3	chr9:70751644:A:C	70751644	NA,C	NA,A	NA,1	NA,-inf	NA,inf	NA,0.362644	0.000235546	0.000516255
3	chr9:70107313:G:A	70107313	NA,A	NA,G	NA,1	NA,-inf	NA,inf	NA,0.408382	0.000235478	0.000515597
3	chr9:70544202:C:T	70544202	NA,T	NA,C	NA,1	NA,inf	NA,inf	NA,0.351514	0.000235401	0.000515881
3	chr9:70804964:T:C	70804964	NA,C	NA,T	NA,1	NA,-inf	NA,inf	NA,0.361105	0.000235378	0.000515918
3	chr9:70532662:G:A	70532662	NA,A	NA,G	NA,1	NA,inf	NA,inf	NA,0.353136	0.000235235	0.000515242
3	chr9:70104051:C:T	70104051	NA,T	NA,C	NA,1	NA,-inf	NA,inf	NA,0.406895	0.000235084	0.000514734
3	chr9:70577058:G:C	70577058	C,C	G,G	1,1	inf,inf	inf,inf	3.91689,0.00330475	0.000235055	0.00744182
3	chr9:70510590:G:C	70510590	NA,C	NA,G	NA,1	NA,-inf	NA,inf	NA,0.357365	0.00023493	0.000515223
3	chr9:70103667:C:T	70103667	NA,T	NA,C	NA,1	NA,-inf	NA,inf	NA,0.406253	0.000234916	0.000514368
3	chr9:70434392:C:T	70434392	NA,T	NA,C	NA,1	NA,inf	NA,inf	NA,0.344629	0.000234899	0.000515013
3	chr9:70124950:A:G	70124950	NA,G	NA,A	NA,1	NA,-inf	NA,inf	NA,0.384377	0.000234641	0.000513895
3	chr9:70069074:G:A	70069074	A,A	G,G	1,1	-inf,inf	inf,inf	1.38407,0.303137	0.000234633	0.000530502
3	chr9:70802140:GGAAAGGA:G	70802140	NA,G	NA,GGAAAGGA	NA,1	NA,inf	NA,inf	NA,0.35947	0.000234539	0.000513744
3	chr9:70802050:A:C	70802050	NA,C	NA,A	NA,1	NA,inf	NA,inf	NA,0.347497	0.000234485	0.00051408
3	chr9:70121069:C:T	70121069	NA,T	NA,C	NA,1	NA,-inf	NA,inf	NA,0.383687	0.000234457	0.000513493
3	chr9:70803636:A:G	70803636	NA,G	NA,A	NA,1	NA,inf	NA,inf	NA,0.338609	0.00023431	0.000513319
3	chr9:70105366:C:T	70105366	NA,T	NA,C	NA,1	NA,-inf	NA,inf	NA,0.403908	0.000234295	0.000513013
3	chr9:70202359:C:T	70202359	NA,T	NA,C	NA,1	NA,-inf	NA,inf	NA,0.351772	0.000234275	0.000513939
3	chr9:69955732:A:G	69955732	NA,G	NA,A	NA,1	NA,-inf	NA,inf	NA,0.357862	0.00023397	0.000512968
3	chr9:70834129:G:A	70834129	NA,A	NA,G	NA,1	NA,-inf	NA,inf	NA,0.348485	0.000233551	0.000512225
3	chr9:70281262:G:A	70281262	A,NA	G,NA	1,NA	inf,NA	inf,NA	0.578351,NA	0.000233475	0.000508207
3	chr9:70187318:C:G	70187318	G,G	C,C	1,1	inf,inf	inf,inf	0.480045,1.38212	0.000233218	0.000523661
3	chr9:70764751:T:C	70764751	NA,C	NA,T	NA,1	NA,-inf	NA,inf	NA,0.358392	0.000232565	0.000509494
3	chr9:70472101:T:C	70472101	NA,C	NA,T	NA,1	NA,-inf	NA,inf	NA,0.328589	0.000232527	0.000509447
3	chr9:70434910:T:A	70434910	NA,A	NA,T	NA,1	NA,-inf	NA,inf	NA,0.329447	0.00023242	0.000509185
3	chr9:70550739:T:C	70550739	NA,C	NA,T	NA,1	NA,inf	NA,inf	NA,0.328154	0.000232331	0.000509529
3	chr9:70264388:G:A	70264388	NA,A	NA,G	NA,1	NA,-inf	NA,inf	NA,0.382386	0.000232251	0.000508379
3	chr9:70546350:G:A	70546350	NA,A	NA,G	NA,1	NA,inf	NA,inf	NA,0.339402	0.000232103	0.000508663
3	chr9:70406902:A:G	70406902	NA,G	NA,A	NA,1	NA,-inf	NA,inf	NA,0.353942	0.00023208	0.000508645
3	chr9:70444263:C:T	70444263	NA,T	NA,C	NA,1	NA,inf	NA,inf	NA,0.343387	0.000232053	0.000508512
3	chr9:70050233:G:GA	70050233	GA,GA	G,G	1,1	-inf,inf	inf,inf	1.47855,0.092579	0.000232037	0.000525473
3	chr9:70868214:T:C	70868214	C,C	T,T	1,1	-inf,inf	inf,inf	0.875346,0.373164	0.000231987	0.000489596
3	chr9:70827808:C:T	70827808	T,T	C,C	1,1	-inf,inf	inf,inf	0.887835,0.340377	0.000231952	0.000488871
3	chr9:70182205:C:T	70182205	NA,T	NA,C	NA,1	NA,inf	NA,inf	NA,0.355228	0.000231781	0.000507194
3	chr9:70470371:G:A	70470371	NA,A	NA,G	NA,1	NA,-inf	NA,inf	NA,0.351969	0.000231321	0.000506651
3	chr9:70763581:T:C	70763581	C,NA	T,NA	1,NA	inf,NA	inf,NA	0.843726,NA	0.000231024	0.000525481
3	chr9:70250882:C:T	70250882	NA,T	NA,C	NA,1	NA,-inf	NA,inf	NA,0.36536	0.000230915	0.00050557
3	chr9:70752586:CAAT:C	70752586	NA,C	NA,CAAT	NA,1	NA,-inf	NA,inf	NA,0.355524	0.000230865	0.000506344
3	chr9:70544770:T:A	70544770	NA,A	NA,T	NA,1	NA,inf	NA,inf	NA,0.333093	0.000230831	0.000505694
3	chr9:70621937:A:G	70621937	NA,G	NA,A	NA,1	NA,-inf	NA,inf	NA,0.346024	0.000230798	0.000506158
3	chr9:70220165:G:A	70220165	A,A	G,G	1,1	inf,inf	inf,inf	0.453311,1.29829	0.000230706	0.000517585
3	chr9:70528571:C:T	70528571	NA,T	NA,C	NA,1	NA,-inf	NA,inf	NA,0.351563	0.000230701	0.000505255
3	chr9:70523828:C:T	70523828	NA,T	NA,C	NA,1	NA,-inf	NA,inf	NA,0.347633	0.000230635	0.000505494
3	chr9:70912372:T:C	70912372	NA,C	NA,T	NA,1	NA,inf	NA,inf	NA,0.335839	0.000230552	0.000505328
3	chr9:70799448:T:C	70799448	NA,C	NA,T	NA,1	NA,inf	NA,inf	NA,0.332949	0.00023055	0.000505442
3	chr9:70747010:A:T	70747010	NA,T	NA,A	NA,1	NA,-inf	NA,inf	NA,0.343601	0.000230402	0.000504994
3	chr9:69969643:A:G	69969643	NA,G	NA,A	NA,1	NA,inf	NA,inf	NA,0.337203	0.000230374	0.000504874
3	chr9:70506525:C:T	70506525	NA,T	NA,C	NA,1	NA,-inf	NA,inf	NA,0.349139	0.000230311	0.00050484
3	chr9:70675276:T:C	70675276	NA,C	NA,T	NA,1	NA,-inf	NA,inf	NA,0.349369	0.000230227	0.000504649
3	chr9:70349048:TTTAA:T	70349048	T,T	TTTAA,TTTAA	1,1	-inf,-inf	inf,inf	0.643617,1.24818	0.00022992	0.000519988
3	chr9:70556286:T:C	70556286	NA,C	NA,T	NA,1	NA,-inf	NA,inf	NA,0.345997	0.000229881	0.000504706
3	chr9:70765213:T:G	70765213	NA,G	NA,T	NA,1	NA,-inf	NA,inf	NA,0.347112	0.000229572	0.000502947
3	chr9:70856732:C:T	70856732	NA,T	NA,C	NA,1	NA,inf	NA,inf	NA,0.340055	0.000229548	0.000502912
3	chr9:70668239:T:C	70668239	NA,C	NA,T	NA,1	NA,inf	NA,inf	NA,0.321002	0.000229446	0.000502822
3	chr9:70280426:A:G	70280426	NA,G	NA,A	NA,1	NA,inf	NA,inf	NA,0.341357	0.000229327	0.000502271
3	chr9:70244708:C:T	70244708	T,T	C,C	1,1	-inf,-inf	inf,inf	0.571361,1.29786	0.00022932	0.0005162
3	chr9:70644664:C:T	70644664	NA,T	NA,C	NA,1	NA,inf	NA,inf	NA,0.313222	0.000229301	0.000502671
3	chr9:70805821:C:A	70805821	NA,A	NA,C	NA,1	NA,inf	NA,inf	NA,0.337453	0.000229189	0.00050196
3	chr9:70215734:G:A	70215734	A,A	G,G	1,1	inf,inf	inf,inf	0.56708,1.2996	0.000229082	0.000515542
3	chr9:70037527:A:T	70037527	NA,T	NA,A	NA,1	NA,inf	NA,inf	NA,0.330868	0.000228959	0.000501235
3	chr9:70686981:C:T	70686981	NA,T	NA,C	NA,1	NA,-inf	NA,inf	NA,0.341948	0.000228888	0.000501499
3	chr9:70185890:G:A	70185890	NA,A	NA,G	NA,1	NA,inf	NA,inf	NA,0.32877	0.000228743	0.000501202
3	chr9:70506951:A:G	70506951	NA,G	NA,A	NA,1	NA,-inf	NA,inf	NA,0.342944	0.000228693	0.000501293
3	chr9:70046117:C:T	70046117	NA,T	NA,C	NA,1	NA,inf	NA,inf	NA,0.31198	0.000228604	0.000501123
3	chr9:70106373:A:G	70106373	NA,G	NA,A	NA,1	NA,-inf	NA,inf	NA,0.375048	0.000228539	0.00050052
3	chr9:70485570:A:C	70485570	NA,C	NA,A	NA,1	NA,-inf	NA,inf	NA,0.334655	0.000228429	0.00050127
3	chr9:70834979:G:A	70834979	NA,A	NA,G	NA,1	NA,-inf	NA,inf	NA,0.349607	0.00022825	0.000500258
3	chr9:70895380:G:A	70895380	NA,A	NA,G	NA,1	NA,-inf	NA,inf	NA,0.335556	0.00022809	0.000499935
3	chr9:70739020:C:A	70739020	NA,A	NA,C	NA,1	NA,-inf	NA,inf	NA,0.334521	0.000228022	0.000499782
3	chr9:70017237:A:G	70017237	NA,G	NA,A	NA,1	NA,inf	NA,inf	NA,0.326722	0.00022798	0.00050027
3	chr9:70332994:A:T	70332994	T,T	A,A	1,1	-inf,-inf	inf,inf	0.615805,1.26002	0.000227975	0.000514734
3	chr9:70663689:G:T	70663689	NA,T	NA,G	NA,1	NA,-inf	NA,inf	NA,0.341192	0.000227962	0.000499819
3	chr9:69962463:A:C	69962463	NA,C	NA,A	NA,1	NA,inf	NA,inf	NA,0.327479	0.000227876	0.000499424
3	chr9:69982480:C:T	69982480	NA,T	NA,C	NA,1	NA,-inf	NA,inf	NA,0.334753	0.000227655	0.000499078
3	chr9:70480123:T:C	70480123	NA,C	NA,T	NA,1	NA,inf	NA,inf	NA,0.331266	0.000227544	0.000498305
3	chr9:70667516:C:A	70667516	NA,A	NA,C	NA,1	NA,inf	NA,inf	NA,0.307195	0.000227465	0.000498565
3	chr9:70295968:C:T	70295968	NA,T	NA,C	NA,1	NA,inf	NA,inf	NA,0.328939	0.000227453	0.00049837
3	chr9:70863842:G:A	70863842	NA,A	NA,G	NA,1	NA,inf	NA,inf	NA,0.331597	0.00022735	0.000497918
3	chr9:70879786:T:C	70879786	NA,C	NA,T	NA,1	NA,-inf	NA,inf	NA,0.33861	0.000227334	0.000498412
3	chr9:70015875:C:G	70015875	G,G	C,C	1,1	-inf,-inf	inf,inf	0.827901,0.621785	0.000227139	0.000487618
3	chr9:70456507:A:G	70456507	NA,G	NA,A	NA,1	NA,-inf	NA,inf	NA,0.329867	0.000226986	0.000497246
3	chr9:70138045:C:A	70138045	NA,A	NA,C	NA,1	NA,-inf	NA,inf	NA,0.342084	0.000226949	0.000496864
3	chr9:70151325:T:C	70151325	NA,C	NA,T	NA,1	NA,-inf	NA,inf	NA,0.34204	0.000226938	0.000496842
3	chr9:70198869:C:A	70198869	NA,A	NA,C	NA,1	NA,-inf	NA,inf	NA,0.333987	0.000226914	0.000497418
3	chr9:70146528:C:G	70146528	NA,G	NA,C	NA,1	NA,-inf	NA,inf	NA,0.341828	0.000226884	0.000496722
3	chr9:70454636:G:A	70454636	NA,A	NA,G	NA,1	NA,-inf	NA,inf	NA,0.329328	0.000226848	0.000496944
3	chr9:70150754:C:T	70150754	NA,T	NA,C	NA,1	NA,-inf	NA,inf	NA,0.341356	0.000226764	0.000496462
3	chr9:70140821:A:T	70140821	NA,T	NA,A	NA,1	NA,-inf	NA,inf	NA,0.341356	0.000226764	0.000496462
3	chr9:70101546:A:G	70101546	NA,G	NA,A	NA,1	NA,inf	NA,inf	NA,0.307842	0.000226763	0.000497472
3	chr9:70827497:C:T	70827497	T,T	C,C	1,1	-inf,inf	inf,inf	1.23682,0.310622	0.000226716	0.000497084
3	chr9:70107171:G:A	70107171	NA,A	NA,G	NA,1	NA,-inf	NA,inf	NA,0.367623	0.000226611	0.000496306
3	chr9:70860029:A:G	70860029	G,G	A,A	1,1	-inf,-inf	inf,inf	1.31692,0.038459	0.000226583	0.000493258
3	chr9:70141848:A:G	70141848	NA,G	NA,A	NA,1	NA,inf	NA,inf	NA,0.305474	0.000226559	0.000496896
3	chr9:70482881:G:A	70482881	NA,A	NA,G	NA,1	NA,-inf	NA,inf	NA,0.331281	0.00022649	0.000496305
3	chr9:70146666:C:A	70146666	NA,A	NA,C	NA,1	NA,-inf	NA,inf	NA,0.340255	0.000226487	0.000495856
3	chr9:70889362:A:G	70889362	NA,G	NA,A	NA,1	NA,-inf	NA,inf	NA,0.317749	0.000226457	0.000497049
3	chr9:70546644:A:G	70546644	NA,G	NA,A	NA,1	NA,-inf	NA,inf	NA,0.328851	0.000226423	0.000496487
3	chr9:70504110:G:A	70504110	A,NA	G,NA	1,NA	inf,NA	inf,NA	0.434026,NA	0.000226311	0.000486362
3	chr9:70476992:C:A	70476992	NA,A	NA,C	NA,1	NA,inf	NA,inf	NA,0.313989	0.000226285	0.000496148
3	chr9:70314207:A:G	70314207	NA,G	NA,A	NA,1	NA,inf	NA,inf	NA,0.326166	0.000226252	0.000495483
3	chr9:70790387:T:C	70790387	NA,C	NA,T	NA,1	NA,-inf	NA,inf	NA,0.327032	0.000225895	0.00049558
3	chr9:69988887:T:C	69988887	NA,C	NA,T	NA,1	NA,inf	NA,inf	NA,0.327731	0.000225756	0.000494005
3	chr9:70518090:G:C	70518090	NA,C	NA,G	NA,1	NA,-inf	NA,inf	NA,0.330791	0.000225594	0.00049451
3	chr9:70486254:T:A	70486254	NA,A	NA,T	NA,1	NA,inf	NA,inf	NA,0.336724	0.000225509	0.000493584
3	chr9:69956110:C:G	69956110	NA,G	NA,C	NA,1	NA,-inf	NA,inf	NA,0.32876	0.000225459	0.000494336
3	chr9:69991238:T:C	69991238	NA,C	NA,T	NA,1	NA,-inf	NA,inf	NA,0.326969	0.000225448	0.000494506
3	chr9:70684247:T:C	70684247	NA,C	NA,T	NA,1	NA,inf	NA,inf	NA,0.305713	0.00022541	0.000493985
3	chr9:70478883:G:A	70478883	NA,A	NA,G	NA,1	NA,-inf	NA,inf	NA,0.327189	0.000225158	0.000493501
3	chr9:70316453:TA:T	70316453	T,T	TA,TA	1,1	-inf,-inf	inf,inf	1.41948,0.989947	0.000225005	0.000583451
3	chr9:70063302:A:G	70063302	NA,G	NA,A	NA,1	NA,-inf	NA,inf	NA,0.343871	0.000224994	0.000492694
3	chr9:70792138:C:A	70792138	NA,A	NA,C	NA,1	NA,-inf	NA,inf	NA,0.32228	0.000224836	0.000493252
3	chr9:70607625:G:A	70607625	NA,A	NA,G	NA,1	NA,-inf	NA,inf	NA,0.334946	0.000224736	0.000492083
3	chr9:70208708:T:C	70208708	NA,C	NA,T	NA,1	NA,-inf	NA,inf	NA,0.330133	0.000224605	0.000492176
3	chr9:70236692:T:C	70236692	NA,C	NA,T	NA,1	NA,-inf	NA,inf	NA,0.329813	0.000224526	0.000492003
3	chr9:70853097:T:A	70853097	A,A	T,T	1,1	-inf,-inf	inf,inf	1.25502,0.241492	0.000224355	0.000492007
3	chr9:70162162:C:T	70162162	NA,T	NA,C	NA,1	NA,-inf	NA,inf	NA,0.32862	0.000224232	0.000491359
3	chr9:70250541:G:A	70250541	NA,A	NA,G	NA,1	NA,-inf	NA,inf	NA,0.328463	0.000224193	0.000491273
3	chr9:70252769:C:T	70252769	NA,T	NA,C	NA,1	NA,-inf	NA,inf	NA,0.328463	0.000224193	0.000491273
3	chr9:70843640:T:G	70843640	NA,G	NA,T	NA,1	NA,inf	NA,inf	NA,0.311052	0.00022407	0.00049116
3	chr9:70253713:C:A	70253713	NA,A	NA,C	NA,1	NA,-inf	NA,inf	NA,0.327699	0.000224004	0.000490861
3	chr9:70119278:A:C	70119278	C,C	A,A	1,1	inf,inf	inf,inf	0.509948,1.31854	0.000224	0.000502046
3	chr9:70137750:C:T	70137750	T,NA	C,NA	1,NA	inf,NA	inf,NA	0.432554,NA	0.000223873	0.000482659
3	chr9:70254128:C:G	70254128	G,G	C,C	1,1	-inf,-inf	inf,inf	0.577483,1.27954	0.000223731	0.000503833
3	chr9:70418830:G:A	70418830	NA,A	NA,G	NA,1	NA,-inf	NA,inf	NA,0.329415	0.000223728	0.000490037
3	chr9:70195157:AT:A	70195157	NA,A	NA,AT	NA,1	NA,-inf	NA,inf	NA,0.326324	0.000223688	0.000490176
3	chr9:70526878:C:T	70526878	NA,T	NA,C	NA,1	NA,-inf	NA,inf	NA,0.32321	0.000223655	0.000490222
3	chr9:70140391:G:A	70140391	NA,A	NA,G	NA,1	NA,-inf	NA,inf	NA,0.336539	0.000223577	0.000489555
3	chr9:70922484:T:C	70922484	C,C	T,T	1,1	-inf,inf	inf,inf	1.15751,0.368626	0.000223533	0.000493184
3	chr9:70761853:C:T	70761853	NA,T	NA,C	NA,1	NA,-inf	NA,inf	NA,0.326285	0.000223436	0.000490043
3	chr9:70245086:G:A	70245086	A,A	G,G	1,1	-inf,-inf	inf,inf	0.561957,1.28734	0.000223429	0.000502685
3	chr9:70467496:T:C	70467496	NA,C	NA,T	NA,1	NA,-inf	NA,inf	NA,0.319317	0.000223168	0.000489138
3	chr9:70876712:A:G	70876712	NA,G	NA,A	NA,1	NA,-inf	NA,inf	NA,0.314925	0.000223134	0.000489262
3	chr9:70761078:TACC:T	70761078	NA,T	NA,TACC	NA,1	NA,inf	NA,inf	NA,0.290076	0.000222994	0.000488808
3	chr9:70001673:C:T	70001673	NA,T	NA,C	NA,1	NA,inf	NA,inf	NA,0.300963	0.000222949	0.000488821
3	chr9:70465671:G:A	70465671	NA,A	NA,G	NA,1	NA,-inf	NA,inf	NA,0.318396	0.000222942	0.000488644
3	chr9:70472773:A:G	70472773	NA,G	NA,A	NA,1	NA,-inf	NA,inf	NA,0.31839	0.000222941	0.000488641
3	chr9:70503082:A:G	70503082	NA,G	NA,A	NA,1	NA,inf	NA,inf	NA,0.320283	0.000222739	0.000487629
3	chr9:70245690:CTG:C	70245690	C,C	CTG,CTG	1,1	-inf,-inf	inf,inf	0.566078,1.28301	0.000222698	0.000501167
3	chr9:70396744:T:C	70396744	NA,C	NA,T	NA,1	NA,-inf	NA,inf	NA,0.330313	0.000222682	0.000487876
3	chr9:70485053:T:C	70485053	NA,C	NA,T	NA,1	NA,-inf	NA,inf	NA,0.291516	0.00022266	0.000487872
3	chr9:70059837:C:A	70059837	NA,A	NA,C	NA,1	NA,-inf	NA,inf	NA,0.318568	0.000222435	0.000487472
3	chr9:69933897:T:C	69933897	NA,C	NA,T	NA,1	NA,-inf	NA,inf	NA,0.317169	0.000222409	0.00048766
3	chr9:70297301:C:G	70297301	G,NA	C,NA	1,NA	inf,NA	inf,NA	0.852012,NA	0.00022238	0.000509402
3	chr9:70250407:T:C	70250407	C,C	T,T	1,1	-inf,-inf	inf,inf	0.539663,1.29639	0.000222351	0.000499592
3	chr9:70060484:A:T	70060484	NA,T	NA,A	NA,1	NA,-inf	NA,inf	NA,0.317688	0.000222222	0.000487004
3	chr9:70058142:G:A	70058142	NA,A	NA,G	NA,1	NA,-inf	NA,inf	NA,0.317492	0.000222174	0.000486901
3	chr9:70696876:C:T	70696876	T,T	C,C	1,1	inf,inf	inf,inf	0.648652,0.554239	0.0002221	0.000467881
3	chr9:70058757:C:T	70058757	NA,T	NA,C	NA,1	NA,-inf	NA,inf	NA,0.317139	0.000222089	0.000486713
3	chr9:70756402:A:C	70756402	NA,C	NA,A	NA,1	NA,inf	NA,inf	NA,0.308783	0.000221783	0.000485908
3	chr9:70521421:G:A	70521421	NA,A	NA,G	NA,1	NA,inf	NA,inf	NA,0.298099	0.000221748	0.000486093
3	chr9:70039475:G:A	70039475	NA,A	NA,G	NA,1	NA,inf	NA,inf	NA,0.292238	0.000221739	0.000486288
3	chr9:70068385:A:G	70068385	NA,G	NA,A	NA,1	NA,inf	NA,inf	NA,0.29592	0.000221729	0.000485995
3	chr9:70331415:AAAAC:A	70331415	A,A	AAAAC,AAAAC	1,1	-inf,-inf	inf,inf	0.645811,1.22571	0.00022165	0.000501483
3	chr9:70343321:T:A	70343321	A,A	T,T	1,1	-inf,-inf	inf,inf	0.607953,1.24704	0.000221524	0.000499959
3	chr9:70671480:T:C	70671480	NA,C	NA,T	NA,1	NA,inf	NA,inf	NA,0.283031	0.00022148	0.000485529
3	chr9:70889449:C:A	70889449	NA,A	NA,C	NA,1	NA,inf	NA,inf	NA,0.292464	0.000221448	0.000485523
3	chr9:70644000:G:A	70644000	NA,A	NA,G	NA,1	NA,inf	NA,inf	NA,0.311938	0.000221345	0.000484828
3	chr9:69964947:A:G	69964947	NA,G	NA,A	NA,1	NA,inf	NA,inf	NA,0.283295	0.000221317	0.000485012
3	chr9:70508158:A:G	70508158	NA,G	NA,A	NA,1	NA,inf	NA,inf	NA,0.313902	0.000221206	0.000484287
3	chr9:70751584:C:T	70751584	NA,T	NA,C	NA,1	NA,-inf	NA,inf	NA,0.321664	0.000221198	0.000484519
3	chr9:70377484:G:A	70377484	NA,A	NA,G	NA,1	NA,inf	NA,inf	NA,0.302934	0.000221165	0.00048412
3	chr9:70124562:C:T	70124562	T,T	C,C	1,1	inf,inf	inf,inf	0.453724,1.36934	0.000221145	0.000493557
3	chr9:70871935:G:A	70871935	NA,A	NA,G	NA,1	NA,inf	NA,inf	NA,0.296468	0.000220909	0.000484146
3	chr9:70380989:A:G	70380989	NA,G	NA,A	NA,1	NA,inf	NA,inf	NA,0.301648	0.000220881	0.0004835
3	chr9:70057759:G:A	70057759	NA,A	NA,G	NA,1	NA,inf	NA,inf	NA,0.292971	0.000220874	0.000484128
3	chr9:70845568:G:A	70845568	NA,A	NA,G	NA,1	NA,-inf	NA,inf	NA,0.293107	0.000220426	0.000483285
3	chr9:70683206:C:T	70683206	NA,T	NA,C	NA,1	NA,-inf	NA,inf	NA,0.309345	0.00022023	0.000482743
3	chr9:70097640:A:C	70097640	NA,C	NA,A	NA,1	NA,-inf	NA,inf	NA,0.32651	0.000220142	0.00048221
3	chr9:70794186:T:G	70794186	G,G	T,T	1,1	inf,inf	inf,inf	0.988784,0.866925	0.000220136	0.000507667
3	chr9:70348430:G:A	70348430	NA,A	NA,G	NA,1	NA,-inf	NA,inf	NA,0.31443	0.000220103	0.000481943
3	chr9:70661090:T:C	70661090	C,NA	T,NA	1,NA	inf,NA	inf,NA	0.529717,NA	0.000219983	0.000480509
3	chr9:69983745:C:T	69983745	NA,T	NA,C	NA,1	NA,-inf	NA,inf	NA,0.308507	0.000219922	0.000482066
3	chr9:70505358:T:G	70505358	NA,G	NA,T	NA,1	NA,inf	NA,inf	NA,0.308487	0.000219916	0.000481474
3	chr9:70645766:A:T	70645766	T,T	A,A	1,1	inf,inf	inf,inf	1.12068,0.300538	0.000219902	0.000480189
3	chr9:70187110:T:A	70187110	A,A	T,T	1,1	inf,inf	inf,inf	0.898017,1.22735	0.000219857	0.000519559
3	chr9:70798356:C:G	70798356	NA,G	NA,C	NA,1	NA,inf	NA,inf	NA,0.301937	0.000219806	0.000481536
3	chr9:70842018:C:A	70842018	NA,A	NA,C	NA,1	NA,-inf	NA,inf	NA,0.289717	0.000219584	0.000481438
3	chr9:69944230:C:T	69944230	NA,T	NA,C	NA,1	NA,-inf	NA,inf	NA,0.301492	0.000219445	0.00048115
3	chr9:70349851:A:G	70349851	G,G	A,A	1,1	-inf,-inf	inf,inf	0.629666,1.22799	0.000219304	0.000495626
3	chr9:70048768:C:G	70048768	NA,G	NA,C	NA,1	NA,-inf	NA,inf	NA,0.297067	0.000219191	0.000481148
3	chr9:70595109:C:T	70595109	NA,T	NA,C	NA,1	NA,inf	NA,inf	NA,0.285779	0.000219189	0.000480636
3	chr9:70795748:T:C	70795748	C,C	T,T	1,1	-inf,-inf	inf,inf	0.537416,0.992061	0.000219141	0.000482006
3	chr9:70115963:C:T	70115963	NA,T	NA,C	NA,1	NA,inf	NA,inf	NA,0.276585	0.000219127	0.000480228
3	chr9:70297540:A:G	70297540	NA,G	NA,A	NA,1	NA,-inf	NA,inf	NA,0.307116	0.000219035	0.000479984
3	chr9:70616855:C:T	70616855	NA,T	NA,C	NA,1	NA,-inf	NA,inf	NA,0.297738	0.000219031	0.000480312
3	chr9:70522197:T:C	70522197	NA,C	NA,T	NA,1	NA,inf	NA,inf	NA,0.279724	0.000218985	0.000479356
3	chr9:70355355:G:T	70355355	NA,T	NA,G	NA,1	NA,-inf	NA,inf	NA,0.306848	0.000218972	0.000479847
3	chr9:70302220:G:A	70302220	NA,A	NA,G	NA,1	NA,inf	NA,inf	NA,0.296443	0.000218958	0.000479554
3	chr9:70198853:A:G	70198853	G,NA	A,NA	1,NA	inf,NA	inf,NA	0.8398,NA	0.000218943	0.000501234
3	chr9:69950921:T:C	69950921	NA,C	NA,T	NA,1	NA,-inf	NA,inf	NA,0.298901	0.000218836	0.000479814
3	chr9:70584350:T:C	70584350	NA,C	NA,T	NA,1	NA,-inf	NA,inf	NA,0.30128	0.000218784	0.000479669
3	chr9:70898432:T:G	70898432	G,G	T,T	1,1	-inf,-inf	inf,inf	0.921781,0.628004	0.000218638	0.000481361
3	chr9:70589180:T:C	70589180	C,C	T,T	1,1	inf,inf	inf,inf	0.127454,1.23969	0.000218611	0.00047843
3	chr9:70198476:C:T	70198476	T,T	C,C	1,1	inf,inf	inf,inf	0.550193,1.28031	0.000218578	0.000491453
3	chr9:70054527:A:G	70054527	NA,G	NA,A	NA,1	NA,-inf	NA,inf	NA,0.29917	0.000218543	0.000479272
3	chr9:70378355:T:G	70378355	NA,G	NA,T	NA,1	NA,inf	NA,inf	NA,0.291097	0.000218374	0.000478035
3	chr9:70512744:C:T	70512744	NA,T	NA,C	NA,1	NA,-inf	NA,inf	NA,0.30064	0.000218337	0.000478612
3	chr9:70772186:T:C	70772186	NA,C	NA,T	NA,1	NA,-inf	NA,inf	NA,0.302192	0.000218285	0.000478265
3	chr9:70524896:TA:T	70524896	NA,T	NA,TA	NA,1	NA,-inf	NA,inf	NA,0.301129	0.000218215	0.000477978
3	chr9:70491690:A:G	70491690	G,G	A,A	1,1	inf,inf	inf,inf	4.22906,0.89265	0.00021808	0.0337093
3	chr9:70751666:A:G	70751666	NA,G	NA,A	NA,1	NA,-inf	NA,inf	NA,0.308092	0.000218075	0.000477699
3	chr9:70378620:C:T	70378620	NA,T	NA,C	NA,1	NA,inf	NA,inf	NA,0.279457	0.000218056	0.000478106
3	chr9:70305613:AG:A	70305613	A,NA	AG,NA	1,NA	inf,NA	inf,NA	0.83641,NA	0.00021804	0.000499074
3	chr9:70503549:T:A	70503549	NA,A	NA,T	NA,1	NA,inf	NA,inf	NA,0.300233	0.000217986	0.000477265
3	chr9:70847163:C:T	70847163	T,T	C,C	1,1	-inf,inf	inf,inf	1.28887,0.163486	0.000217916	0.00047766
3	chr9:70015963:A:C	70015963	C,C	A,A	1,1	-inf,-inf	inf,inf	0.793471,0.635323	0.000217854	0.000467937
3	chr9:69926848:C:T	69926848	NA,T	NA,C	NA,1	NA,-inf	NA,inf	NA,0.29751	0.000217744	0.00047743
3	chr9:70401457:C:T	70401457	NA,T	NA,C	NA,1	NA,-inf	NA,inf	NA,0.296063	0.000217616	0.000476984
3	chr9:70401197:A:C	70401197	NA,C	NA,A	NA,1	NA,-inf	NA,inf	NA,0.295572	0.000217503	0.000476737
3	chr9:70148907:T:C	70148907	NA,C	NA,T	NA,1	NA,inf	NA,inf	NA,0.281941	0.000217468	0.000476475
3	chr9:70849214:G:A	70849214	NA,A	NA,G	NA,1	NA,-inf	NA,inf	NA,0.28073	0.000217465	0.000476798
3	chr9:70284173:C:T	70284173	T,T	C,C	1,1	-inf,-inf	inf,inf	0.585513,1.24835	0.000217274	0.000489714
3	chr9:70456020:G:A	70456020	NA,A	NA,G	NA,1	NA,inf	NA,inf	NA,0.276289	0.000217223	0.000476343
3	chr9:69961217:T:C	69961217	C,C	T,T	1,1	inf,inf	inf,inf	1.10178,0.0227368	0.000217166	0.000465164
3	chr9:70307809:A:G	70307809	G,NA	A,NA	1,NA	inf,NA	inf,NA	0.483006,NA	0.000217029	0.000470013
3	chr9:70190185:G:A	70190185	A,A	G,G	1,1	inf,inf	inf,inf	0.520472,1.30634	0.000217005	0.000486433
3	chr9:70861895:T:G	70861895	NA,G	NA,T	NA,1	NA,-inf	NA,inf	NA,0.282953	0.000216906	0.000475709
3	chr9:70544042:G:A	70544042	NA,A	NA,G	NA,1	NA,inf	NA,inf	NA,0.267199	0.000216889	0.000475644
3	chr9:70180969:G:A	70180969	A,NA	G,NA	1,NA	-inf,NA	inf,NA	0.730303,NA	0.000216857	0.000487984
3	chr9:70033096:T:C	70033096	NA,C	NA,T	NA,1	NA,-inf	NA,inf	NA,0.288125	0.000216801	0.000475357
3	chr9:70560290:G:A	70560290	NA,A	NA,G	NA,1	NA,inf	NA,inf	NA,0.267162	0.000216793	0.000474986
3	chr9:69991006:G:A	69991006	NA,A	NA,G	NA,1	NA,-inf	NA,inf	NA,0.294658	0.000216758	0.000475148
3	chr9:70401151:T:C	70401151	NA,C	NA,T	NA,1	NA,-inf	NA,inf	NA,0.292181	0.000216726	0.000475035
3	chr9:70013601:T:C	70013601	C,C	T,T	1,1	-inf,-inf	inf,inf	0.82136,0.597157	0.000216715	0.0004653
3	chr9:70078644:A:G	70078644	G,G	A,A	1,1	-inf,inf	inf,inf	0.438631,1.19461	0.000216669	0.000485304
3	chr9:70406522:G:C	70406522	NA,C	NA,G	NA,1	NA,inf	NA,inf	NA,0.279755	0.000216588	0.00047456
3	chr9:69982616:G:A	69982616	NA,A	NA,G	NA,1	NA,-inf	NA,inf	NA,0.293644	0.000216526	0.000474637
3	chr9:70663260:G:A	70663260	NA,A	NA,G	NA,1	NA,inf	NA,inf	NA,0.262442	0.000216309	0.000474134
3	chr9:70789578:C:T	70789578	T,T	C,C	1,1	-inf,inf	inf,inf	0.850743,0.868301	0.000216307	0.000488343
3	chr9:70849837:T:C	70849837	NA,C	NA,T	NA,1	NA,-inf	NA,inf	NA,0.286751	0.00021621	0.000474008
3	chr9:70439319:G:T	70439319	NA,T	NA,G	NA,1	NA,-inf	NA,inf	NA,0.290526	0.000216207	0.000474074
3	chr9:70847577:G:T	70847577	T,T	G,G	1,1	-inf,inf	inf,inf	1.27839,0.177304	0.000216185	0.000473862
3	chr9:70580292:G:A	70580292	NA,A	NA,G	NA,1	NA,inf	NA,inf	NA,0.285178	0.000216148	0.000473752
3	chr9:70336501:A:G	70336501	G,G	A,A	1,1	inf,inf	inf,inf	1.01788,0.22499	0.000216127	0.000460113
3	chr9:70910356:G:A	70910356	NA,A	NA,G	NA,1	NA,-inf	NA,inf	NA,0.286506	0.000216123	0.000473713
3	chr9:70177401:C:T	70177401	NA,T	NA,C	NA,1	NA,-inf	NA,inf	NA,0.293083	0.000215924	0.000473186
3	chr9:70911658:G:A	70911658	NA,A	NA,G	NA,1	NA,-inf	NA,inf	NA,0.279841	0.000215909	0.000473606
3	chr9:69968175:C:T	69968175	NA,T	NA,C	NA,1	NA,inf	NA,inf	NA,0.286266	0.000215845	0.000472897
3	chr9:70893125:T:C	70893125	NA,C	NA,T	NA,1	NA,inf	NA,inf	NA,0.2739	0.000215788	0.000472998
3	chr9:70022898:TG:T	70022898	NA,T	NA,TG	NA,1	NA,inf	NA,inf	NA,0.284614	0.000215749	0.000472719
3	chr9:70828288:A:G	70828288	G,G	A,A	1,1	-inf,inf	inf,inf	1.21039,0.306659	0.000215738	0.000473001
3	chr9:70134575:G:A	70134575	NA,A	NA,G	NA,1	NA,-inf	NA,inf	NA,0.311992	0.00021552	0.000472003
3	chr9:70687263:G:A	70687263	NA,A	NA,G	NA,1	NA,inf	NA,inf	NA,0.258936	0.000215503	0.000472367
3	chr9:70041328:A:G	70041328	NA,G	NA,A	NA,1	NA,-inf	NA,inf	NA,0.30661	0.000215493	0.000471887
3	chr9:70667413:G:A	70667413	A,A	G,G	1,1	-inf,-inf	inf,inf	1.5243,0.187837	0.000215379	0.000503347
3	chr9:70188240:G:A	70188240	NA,A	NA,G	NA,1	NA,-inf	NA,inf	NA,0.288915	0.000215343	0.00047194
3	chr9:70241033:A:G	70241033	NA,G	NA,A	NA,1	NA,-inf	NA,inf	NA,0.288813	0.000215321	0.000471892
3	chr9:70867426:G:C	70867426	NA,C	NA,G	NA,1	NA,inf	NA,inf	NA,0.272215	0.00021516	0.000471461
3	chr9:70222436:T:C	70222436	NA,C	NA,T	NA,1	NA,-inf	NA,inf	NA,0.28784	0.000215103	0.000471416
3	chr9:70576762:C:T	70576762	T,T	C,C	1,1	inf,-inf	inf,inf	3.77507,0.00226526	0.000215086	0.00566066
3	chr9:70533131:C:T	70533131	NA,T	NA,C	NA,1	NA,inf	NA,inf	NA,0.265682	0.000215052	0.000471386
3	chr9:70152489:G:A	70152489	A,A	G,G	1,1	inf,inf	inf,inf	0.338474,1.39374	0.000215051	0.000477317
3	chr9:70558403:C:T	70558403	NA,T	NA,C	NA,1	NA,-inf	NA,inf	NA,0.284042	0.000214905	0.000471733
3	chr9:70355941:C:A	70355941	NA,A	NA,C	NA,1	NA,-inf	NA,inf	NA,0.301694	0.000214902	0.000470934
3	chr9:70664497:T:C	70664497	NA,C	NA,T	NA,1	NA,inf	NA,inf	NA,0.256269	0.000214878	0.000471
3	chr9:70534090:T:C	70534090	C,NA	T,NA	1,NA	inf,NA	inf,NA	1.03697,NA	0.000214772	0.000523531
3	chr9:70861082:G:A	70861082	A,A	G,G	1,1	-inf,-inf	inf,inf	1.27291,0.0694258	0.000214387	0.000466338
3	chr9:70491294:C:T	70491294	NA,T	NA,C	NA,1	NA,inf	NA,inf	NA,0.264002	0.000214366	0.00047003
3	chr9:70180432:T:C	70180432	NA,C	NA,T	NA,1	NA,inf	NA,inf	NA,0.279353	0.000214335	0.000469512
3	chr9:70258850:C:T	70258850	T,T	C,C	1,1	-inf,-inf	inf,inf	0.601229,1.23109	0.000214333	0.000483582
3	chr9:70027327:A:G	70027327	NA,G	NA,A	NA,1	NA,-inf	NA,inf	NA,0.279907	0.000214237	0.000469715
3	chr9:70027358:T:A	70027358	NA,A	NA,T	NA,1	NA,-inf	NA,inf	NA,0.279184	0.000214078	0.000469367
3	chr9:70066711:G:T	70066711	NA,T	NA,G	NA,1	NA,-inf	NA,inf	NA,0.286621	0.000213861	0.000468702
3	chr9:70167669:C:T	70167669	NA,T	NA,C	NA,1	NA,inf	NA,inf	NA,0.277076	0.000213803	0.000468346
3	chr9:70390400:A:T	70390400	NA,T	NA,A	NA,1	NA,inf	NA,inf	NA,0.260842	0.000213784	0.000468741
3	chr9:70573450:G:A	70573450	A,A	G,G	1,1	-inf,inf	inf,inf	0.436493,1.20969	0.00021371	0.000476587
3	chr9:69936335:ATCTC:A	69936335	NA,A	NA,ATCTC	NA,1	NA,-inf	NA,inf	NA,0.285584	0.000213642	0.000468655
3	chr9:70834913:T:C	70834913	NA,C	NA,T	NA,1	NA,inf	NA,inf	NA,0.261344	0.000213594	0.000468272
3	chr9:70408890:G:C	70408890	NA,C	NA,G	NA,1	NA,-inf	NA,inf	NA,0.277954	0.00021355	0.000468082
3	chr9:70167676:T:C	70167676	NA,C	NA,T	NA,1	NA,-inf	NA,inf	NA,0.277139	0.00021346	0.000467947
3	chr9:70816779:G:A	70816779	NA,A	NA,G	NA,1	NA,-inf	NA,inf	NA,0.27273	0.000213399	0.000467774
3	chr9:70005109:C:G	70005109	NA,G	NA,C	NA,1	NA,inf	NA,inf	NA,0.274814	0.000213274	0.000467277
3	chr9:70142313:G:A	70142313	NA,A	NA,G	NA,1	NA,-inf	NA,inf	NA,0.275869	0.000213218	0.000467415
3	chr9:69972752:A:G	69972752	NA,G	NA,A	NA,1	NA,inf	NA,inf	NA,0.266108	0.000213165	0.000467224
3	chr9:70531212:G:A	70531212	NA,A	NA,G	NA,1	NA,-inf	NA,inf	NA,0.272585	0.00021298	0.000467095
3	chr9:70442697:A:G	70442697	G,G	A,A	1,1	-inf,inf	inf,inf	2.35798,0.201057	0.000212883	0.000756604
3	chr9:70568377:A:G	70568377	NA,G	NA,A	NA,1	NA,inf	NA,inf	NA,0.249363	0.000212728	0.000466094
3	chr9:70539661:T:C	70539661	C,C	T,T	1,1	-inf,inf	inf,inf	2.34242,0.154365	0.000212552	0.000748054
3	chr9:70904841:A:T	70904841	NA,T	NA,A	NA,1	NA,inf	NA,inf	NA,0.255712	0.000212511	0.000465846
3	chr9:69990992:C:T	69990992	NA,T	NA,C	NA,1	NA,-inf	NA,inf	NA,0.279132	0.000212427	0.000465399
3	chr9:70637391:C:G	70637391	G,G	C,C	1,1	-inf,-inf	inf,inf	0.734434,0.773888	0.00021241	0.000462798
3	chr9:70157204:T:C	70157204	NA,C	NA,T	NA,1	NA,-inf	NA,inf	NA,0.274069	0.000212096	0.000464837
3	chr9:70476344:C:T	70476344	NA,T	NA,C	NA,1	NA,inf	NA,inf	NA,0.264259	0.00021204	0.000464698
3	chr9:70065702:G:A	70065702	NA,A	NA,G	NA,1	NA,inf	NA,inf	NA,0.253978	0.000211936	0.000464554
3	chr9:70680538:T:A	70680538	NA,A	NA,T	NA,1	NA,inf	NA,inf	NA,0.242899	0.00021187	0.000464413
3	chr9:70748128:G:A	70748128	A,NA	G,NA	1,NA	-inf,NA	inf,NA	0.865991,NA	0.000211834	0.000489233
3	chr9:70579834:G:A	70579834	NA,A	NA,G	NA,1	NA,-inf	NA,inf	NA,0.259406	0.00021171	0.000464465
3	chr9:70343262:C:T	70343262	NA,T	NA,C	NA,1	NA,-inf	NA,inf	NA,0.276499	0.000211662	0.000463549
3	chr9:70138706:A:G	70138706	NA,G	NA,A	NA,1	NA,-inf	NA,inf	NA,0.261714	0.000211586	0.000463962
3	chr9:70675837:C:T	70675837	T,T	C,C	1,1	inf,inf	inf,inf	0.734179,1.27998	0.000211526	0.000504
3	chr9:70482158:C:T	70482158	NA,T	NA,C	NA,1	NA,-inf	NA,inf	NA,0.261585	0.000211522	0.000464332
3	chr9:70373189:C:T	70373189	NA,T	NA,C	NA,1	NA,inf	NA,inf	NA,0.250424	0.000211487	0.000463706
3	chr9:70134827:C:T	70134827	NA,T	NA,C	NA,1	NA,-inf	NA,inf	NA,0.263114	0.00021148	0.000463645
3	chr9:70077140:T:C	70077140	NA,C	NA,T	NA,1	NA,-inf	NA,inf	NA,0.259139	0.000211357	0.000463447
3	chr9:70875386:T:A	70875386	NA,A	NA,T	NA,1	NA,-inf	NA,inf	NA,0.266026	0.000211342	0.000463361
3	chr9:70593493:T:C	70593493	NA,C	NA,T	NA,1	NA,-inf	NA,inf	NA,0.271685	0.00021131	0.000463502
3	chr9:70076839:T:A	70076839	NA,A	NA,T	NA,1	NA,-inf	NA,inf	NA,0.258901	0.000211306	0.000463335
3	chr9:69979104:C:T	69979104	NA,T	NA,C	NA,1	NA,inf	NA,inf	NA,0.256967	0.000211234	0.000462997
3	chr9:70861304:A:G	70861304	NA,G	NA,A	NA,1	NA,-inf	NA,inf	NA,0.252151	0.000211155	0.000462937
3	chr9:70141376:A:G	70141376	G,G	A,A	1,1	inf,inf	inf,inf	0.388799,1.32259	0.000211045	0.000469913
3	chr9:70219505:G:A	70219505	A,A	G,G	1,1	inf,inf	inf,inf	0.564153,1.25095	0.000210997	0.000474823
3	chr9:70014746:C:T	70014746	T,T	C,C	1,1	-inf,-inf	inf,inf	0.867337,0.410407	0.000210856	0.000448326
3	chr9:70214911:C:T	70214911	T,T	C,C	1,1	inf,inf	inf,inf	0.540752,1.26335	0.00021083	0.000473783
3	chr9:70383553:T:A	70383553	NA,A	NA,T	NA,1	NA,inf	NA,inf	NA,0.257093	0.000210805	0.00046155
3	chr9:70277854:CTATATT:C	70277854	C,C	CTATATT,CTATATT	1,1	-inf,-inf	inf,inf	0.486596,1.22963	0.000210797	0.00047395
3	chr9:70898456:T:G	70898456	NA,G	NA,T	NA,1	NA,inf	NA,inf	NA,0.247743	0.000210762	0.000462011
3	chr9:70374103:T:TTAAA	70374103	NA,TTAAA	NA,T	NA,1	NA,inf	NA,inf	NA,0.246387	0.000210756	0.000461215
3	chr9:70112150:C:T	70112150	NA,T	NA,C	NA,1	NA,inf	NA,inf	NA,0.23687	0.000210701	0.000462136
3	chr9:69963057:TC:T	69963057	NA,T	NA,TC	NA,1	NA,inf	NA,inf	NA,0.254574	0.00021067	0.000461764
3	chr9:70065880:T:G	70065880	NA,G	NA,T	NA,1	NA,-inf	NA,inf	NA,0.272561	0.000210669	0.000461602
3	chr9:70578316:A:G	70578316	NA,G	NA,A	NA,1	NA,-inf	NA,inf	NA,0.253809	0.000210529	0.000461872
3	chr9:70348305:G:A	70348305	NA,A	NA,G	NA,1	NA,-inf	NA,inf	NA,0.270785	0.000210518	0.000461059
3	chr9:70578833:G:C	70578833	NA,C	NA,G	NA,1	NA,-inf	NA,inf	NA,0.253542	0.000210431	0.000461656
3	chr9:69963908:AGAGT:A	69963908	NA,A	NA,AGAGT	NA,1	NA,inf	NA,inf	NA,0.253706	0.000210419	0.000461204
3	chr9:70294817:G:C	70294817	C,NA	G,NA	1,NA	inf,NA	inf,NA	0.508635,NA	0.000210345	0.000458036
3	chr9:70291196:G:A	70291196	NA,A	NA,G	NA,1	NA,-inf	NA,inf	NA,0.265125	0.000210202	0.000460686
3	chr9:70493803:T:C	70493803	NA,C	NA,T	NA,1	NA,-inf	NA,inf	NA,0.237262	0.000210176	0.000460579
3	chr9:70609454:G:A	70609454	NA,A	NA,G	NA,1	NA,-inf	NA,inf	NA,0.255878	0.000209996	0.000460569
3	chr9:70866447:G:C	70866447	NA,C	NA,G	NA,1	NA,inf	NA,inf	NA,0.248489	0.000209933	0.000460029
3	chr9:70799152:T:C	70799152	NA,C	NA,T	NA,1	NA,-inf	NA,inf	NA,0.246358	0.000209718	0.000460169
3	chr9:70196290:C:T	70196290	T,T	C,C	1,1	inf,inf	inf,inf	0.468906,1.31112	0.000209603	0.00046841
3	chr9:70508247:C:T	70508247	NA,T	NA,C	NA,1	NA,-inf	NA,inf	NA,0.255343	0.000209503	0.000459347
3	chr9:70619886:T:C	70619886	NA,C	NA,T	NA,1	NA,-inf	NA,inf	NA,0.254451	0.000209496	0.00045942
3	chr9:70747490:C:G	70747490	NA,G	NA,C	NA,1	NA,-inf	NA,inf	NA,0.260324	0.000209348	0.000458735
3	chr9:70466730:G:C	70466730	NA,C	NA,G	NA,1	NA,-inf	NA,inf	NA,0.258959	0.000209267	0.000458722
3	chr9:70480442:C:CT	70480442	NA,CT	NA,C	NA,1	NA,-inf	NA,inf	NA,0.250932	0.000209243	0.000459308
3	chr9:70420994:A:G	70420994	NA,G	NA,A	NA,1	NA,-inf	NA,inf	NA,0.258318	0.000209126	0.00045794
3	chr9:70780054:A:C	70780054	NA,C	NA,A	NA,1	NA,-inf	NA,inf	NA,0.246887	0.000209089	0.000458574
3	chr9:70139814:T:C	70139814	C,NA	T,NA	1,NA	-inf,NA	inf,NA	0.723697,NA	0.000209064	0.000470562
3	chr9:70377194:G:A	70377194	A,A	G,G	1,1	inf,inf	inf,inf	1.48677,0.22476	0.000209022	0.000486215
3	chr9:69963933:T:A	69963933	NA,A	NA,T	NA,1	NA,inf	NA,inf	NA,0.246785	0.000208968	0.000458027
3	chr9:70190759:A:G	70190759	G,G	A,A	1,1	inf,inf	inf,inf	0.838356,1.22899	0.000208839	0.000490341
3	chr9:70607542:C:T	70607542	NA,T	NA,C	NA,1	NA,-inf	NA,inf	NA,0.263507	0.000208748	0.000457236
3	chr9:69937491:G:A	69937491	A,A	G,G	1,1	inf,inf	inf,inf	1.19367,0.0248535	0.000208702	0.000454488
3	chr9:70500992:A:T	70500992	NA,T	NA,A	NA,1	NA,inf	NA,inf	NA,0.237113	0.000208604	0.000457393
3	chr9:70880858:C:G	70880858	NA,G	NA,C	NA,1	NA,-inf	NA,inf	NA,0.250749	0.000208596	0.000457409
3	chr9:70754666:A:G	70754666	NA,G	NA,A	NA,1	NA,inf	NA,inf	NA,0.25636	0.000208585	0.000457482
3	chr9:70477756:T:C	70477756	NA,C	NA,T	NA,1	NA,-inf	NA,inf	NA,0.249541	0.000208432	0.000456647
3	chr9:70057350:G:A	70057350	NA,A	NA,G	NA,1	NA,-inf	NA,inf	NA,0.246945	0.000208426	0.000457075
3	chr9:70391791:T:C	70391791	NA,C	NA,T	NA,1	NA,inf	NA,inf	NA,0.246503	0.000208423	0.000456736
3	chr9:70499297:C:CT	70499297	NA,CT	NA,C	NA,1	NA,-inf	NA,inf	NA,0.258021	0.000208374	0.000456747
3	chr9:70208271:A:C	70208271	NA,C	NA,A	NA,1	NA,-inf	NA,inf	NA,0.243188	0.000208365	0.00045708
3	chr9:70631767:T:C	70631767	NA,C	NA,T	NA,1	NA,-inf	NA,inf	NA,0.245364	0.000208348	0.000456843
3	chr9:70603678:T:C	70603678	NA,C	NA,T	NA,1	NA,-inf	NA,inf	NA,0.25735	0.000208344	0.000456986
3	chr9:70473418:G:A	70473418	NA,A	NA,G	NA,1	NA,-inf	NA,inf	NA,0.252571	0.000208205	0.000456381
3	chr9:70060637:C:T	70060637	NA,T	NA,C	NA,1	NA,-inf	NA,inf	NA,0.245529	0.000208139	0.000456446
3	chr9:70063030:T:C	70063030	NA,C	NA,T	NA,1	NA,-inf	NA,inf	NA,0.270547	0.000208136	0.000455943
3	chr9:70744908:T:C	70744908	NA,C	NA,T	NA,1	NA,-inf	NA,inf	NA,0.262788	0.000208109	0.000456467
3	chr9:70178756:A:G	70178756	NA,G	NA,A	NA,1	NA,-inf	NA,inf	NA,0.258913	0.000208098	0.000455772
3	chr9:70639268:C:T	70639268	T,T	C,C	1,1	inf,inf	inf,inf	0.950508,0.507296	0.000207983	0.000454181
3	chr9:70644738:T:C	70644738	NA,C	NA,T	NA,1	NA,inf	NA,inf	NA,0.2393	0.000207964	0.000455354
3	chr9:70259953:T:A	70259953	A,A	T,T	1,1	-inf,-inf	inf,inf	0.568425,1.23124	0.000207839	0.000468033
3	chr9:70193620:TAA:T	70193620	T,T	TAA,TAA	1,1	inf,inf	inf,inf	0.55823,1.23618	0.000207786	0.00046759
3	chr9:70120080:A:G	70120080	NA,G	NA,A	NA,1	NA,-inf	NA,inf	NA,0.267536	0.000207679	0.000455003
3	chr9:70017718:A:T	70017718	NA,T	NA,A	NA,1	NA,-inf	NA,inf	NA,0.246832	0.00020762	0.000455579
3	chr9:70770386:G:C	70770386	NA,C	NA,G	NA,1	NA,-inf	NA,inf	NA,0.246898	0.000207401	0.000454846
3	chr9:70894918:T:C	70894918	NA,C	NA,T	NA,1	NA,-inf	NA,inf	NA,0.235316	0.000207398	0.000455039
3	chr9:70580270:G:T	70580270	NA,T	NA,G	NA,1	NA,-inf	NA,inf	NA,0.237445	0.000207134	0.000454407
3	chr9:70611705:A:G	70611705	NA,G	NA,A	NA,1	NA,-inf	NA,inf	NA,0.241627	0.000207072	0.000454157
3	chr9:70024811:A:G	70024811	NA,G	NA,A	NA,1	NA,-inf	NA,inf	NA,0.240156	0.000206964	0.000454145
3	chr9:70059462:G:A	70059462	NA,A	NA,G	NA,1	NA,-inf	NA,inf	NA,0.239322	0.000206886	0.000453695
3	chr9:69953611:T:C	69953611	NA,C	NA,T	NA,1	NA,inf	NA,inf	NA,0.22726	0.000206881	0.000453707
3	chr9:70201784:G:A	70201784	NA,A	NA,G	NA,1	NA,-inf	NA,inf	NA,0.251706	0.000206683	0.000452687
3	chr9:70293580:A:G	70293580	G,G	A,A	1,1	-inf,-inf	inf,inf	0.576862,1.22262	0.000206648	0.000465565
3	chr9:70596408:G:A	70596408	NA,A	NA,G	NA,1	NA,inf	NA,inf	NA,0.232305	0.000206643	0.000452716
3	chr9:70562164:A:G	70562164	NA,G	NA,A	NA,1	NA,inf	NA,inf	NA,0.220058	0.000206492	0.000452467
3	chr9:70768661:C:T	70768661	NA,T	NA,C	NA,1	NA,inf	NA,inf	NA,0.230387	0.000206436	0.000452494
3	chr9:70630901:T:C	70630901	NA,C	NA,T	NA,1	NA,inf	NA,inf	NA,0.243252	0.000206376	0.000452131
3	chr9:70546303:A:G	70546303	NA,G	NA,A	NA,1	NA,inf	NA,inf	NA,0.219361	0.000206352	0.00045216
3	chr9:70375503:G:A	70375503	A,NA	G,NA	1,NA	inf,NA	inf,NA	0.991972,NA	0.000206256	0.000492162
3	chr9:70859139:C:T	70859139	NA,T	NA,C	NA,1	NA,-inf	NA,inf	NA,0.228473	0.000206252	0.000452519
3	chr9:70144628:A:G	70144628	NA,G	NA,A	NA,1	NA,inf	NA,inf	NA,0.221234	0.000206048	0.00045183
3	chr9:70606764:AT:A	70606764	NA,A	NA,AT	NA,1	NA,-inf	NA,inf	NA,0.256616	0.000205858	0.000450726
3	chr9:70186148:G:GT	70186148	NA,GT	NA,G	NA,1	NA,-inf	NA,inf	NA,0.230708	0.000205854	0.000451564
3	chr9:70058184:C:T	70058184	NA,T	NA,C	NA,1	NA,-inf	NA,inf	NA,0.24922	0.000205849	0.00045098
3	chr9:70611573:G:A	70611573	NA,A	NA,G	NA,1	NA,inf	NA,inf	NA,0.230978	0.000205719	0.000450502
3	chr9:70609258:C:G	70609258	NA,G	NA,C	NA,1	NA,inf	NA,inf	NA,0.230792	0.0002057	0.000450464
3	chr9:70457877:T:C	70457877	NA,C	NA,T	NA,1	NA,inf	NA,inf	NA,0.222378	0.000205654	0.000450185
3	chr9:70245994:G:A	70245994	A,A	G,G	1,1	-inf,-inf	inf,inf	0.591397,1.21097	0.000205641	0.000463701
3	chr9:70039433:G:A	70039433	NA,A	NA,G	NA,1	NA,inf	NA,inf	NA,0.238971	0.000205634	0.0004506
3	chr9:70096114:C:T	70096114	NA,T	NA,C	NA,1	NA,inf	NA,inf	NA,0.21923	0.000205615	0.000450744
3	chr9:70551988:G:A	70551988	NA,A	NA,G	NA,1	NA,-inf	NA,inf	NA,0.229155	0.000205485	0.000451031
3	chr9:70477646:C:T	70477646	NA,T	NA,C	NA,1	NA,-inf	NA,inf	NA,0.234309	0.000205396	0.000450016
3	chr9:69935128:C:A	69935128	NA,A	NA,C	NA,1	NA,-inf	NA,inf	NA,0.244632	0.000205309	0.000450342
3	chr9:70663470:C:G	70663470	NA,G	NA,C	NA,1	NA,inf	NA,inf	NA,0.222759	0.000205258	0.00044995
3	chr9:70303310:T:C	70303310	C,C	T,T	1,1	-inf,-inf	inf,inf	0.553457,1.2318	0.000205237	0.000461751
3	chr9:70898526:G:C	70898526	NA,C	NA,G	NA,1	NA,inf	NA,inf	NA,0.243038	0.000205095	0.000449014
3	chr9:70841120:C:T	70841120	T,T	C,C	1,1	-inf,inf	inf,inf	1.14077,0.344943	0.000205078	0.000447688
3	chr9:70634453:T:C	70634453	NA,C	NA,T	NA,1	NA,inf	NA,inf	NA,0.221731	0.000205004	0.000449412
3	chr9:70612833:G:A	70612833	NA,A	NA,G	NA,1	NA,inf	NA,inf	NA,0.227107	0.00020496	0.000448847
3	chr9:70048449:C:T	70048449	NA,T	NA,C	NA,1	NA,inf	NA,inf	NA,0.215628	0.000204909	0.000449436
3	chr9:70535568:A:G	70535568	NA,G	NA,A	NA,1	NA,inf	NA,inf	NA,0.225285	0.000204896	0.00044893
3	chr9:69935453:C:T	69935453	NA,T	NA,C	NA,1	NA,-inf	NA,inf	NA,0.236293	0.000204857	0.000449176
3	chr9:69977702:A:G	69977702	NA,G	NA,A	NA,1	NA,-inf	NA,inf	NA,0.241271	0.000204778	0.000448685
3	chr9:70124719:T:C	70124719	NA,C	NA,T	NA,1	NA,-inf	NA,inf	NA,0.237798	0.000204749	0.000448757
3	chr9:70573630:C:A	70573630	NA,A	NA,C	NA,1	NA,inf	NA,inf	NA,0.214427	0.000204674	0.0004488
3	chr9:70391165:C:T	70391165	NA,T	NA,C	NA,1	NA,inf	NA,inf	NA,0.209207	0.000204605	0.000448122
3	chr9:70004422:T:A	70004422	NA,A	NA,T	NA,1	NA,-inf	NA,inf	NA,0.225231	0.000204598	0.000448719
3	chr9:70078333:C:T	70078333	NA,T	NA,C	NA,1	NA,-inf	NA,inf	NA,0.237814	0.000204466	0.000448123
3	chr9:70504293:G:GGTTCAA	70504293	NA,GGTTCAA	NA,G	NA,1	NA,-inf	NA,inf	NA,0.235487	0.000204464	0.000449242
3	chr9:70860615:T:C	70860615	C,C	T,T	1,1	-inf,-inf	inf,inf	1.26199,0.0188156	0.000204413	0.000445131
3	chr9:70455026:T:C	70455026	C,NA	T,NA	1,NA	inf,NA	inf,NA	0.753876,NA	0.00020436	0.000463998
3	chr9:70571367:G:A	70571367	A,A	G,G	1,1	inf,inf	inf,inf	3.20809,0.716024	0.000204343	0.00389884
3	chr9:70839429:G:A	70839429	NA,A	NA,G	NA,1	NA,-inf	NA,inf	NA,0.227195	0.000204299	0.000447907
3	chr9:70386523:T:G	70386523	NA,G	NA,T	NA,1	NA,-inf	NA,inf	NA,0.232491	0.000204255	0.000447736
3	chr9:70648982:A:G	70648982	NA,G	NA,A	NA,1	NA,-inf	NA,inf	NA,0.237192	0.000204213	0.000447902
3	chr9:70683933:G:A	70683933	NA,A	NA,G	NA,1	NA,-inf	NA,inf	NA,0.236048	0.000204199	0.000447449
3	chr9:70449554:A:G	70449554	NA,G	NA,A	NA,1	NA,-inf	NA,inf	NA,0.230922	0.000204134	0.000447495
3	chr9:70061950:T:C	70061950	NA,C	NA,T	NA,1	NA,-inf	NA,inf	NA,0.225011	0.000204091	0.000447564
3	chr9:70487908:T:C	70487908	C,C	T,T	1,1	inf,inf	inf,inf	4.3801,0.196754	0.000204041	0.0205279
3	chr9:70494431:A:G	70494431	G,G	A,A	1,1	inf,-inf	inf,inf	5.13843,0.00901034	0.000203986	0.0817468
3	chr9:70700637:A:C	70700637	NA,C	NA,A	NA,1	NA,inf	NA,inf	NA,0.21914	0.000203937	0.000446594
3	chr9:70119571:G:A	70119571	NA,A	NA,G	NA,1	NA,inf	NA,inf	NA,0.202924	0.000203891	0.000447197
3	chr9:70755098:C:T	70755098	NA,T	NA,C	NA,1	NA,inf	NA,inf	NA,0.217366	0.00020388	0.000446902
3	chr9:70107151:GAGGTCC:G	70107151	NA,G	NA,GAGGTCC	NA,1	NA,-inf	NA,inf	NA,0.241619	0.000203876	0.000446803
3	chr9:70414479:C:T	70414479	NA,T	NA,C	NA,1	NA,-inf	NA,inf	NA,0.230227	0.000203864	0.000446875
3	chr9:70859614:T:C	70859614	C,C	T,T	1,1	-inf,-inf	inf,inf	1.24136,0.105256	0.000203767	0.000443757
3	chr9:70178439:C:T	70178439	NA,T	NA,C	NA,1	NA,-inf	NA,inf	NA,0.231988	0.000203737	0.00044654
3	chr9:70467220:A:G	70467220	NA,G	NA,A	NA,1	NA,-inf	NA,inf	NA,0.225687	0.000203724	0.000446402
3	chr9:69984776:C:T	69984776	NA,T	NA,C	NA,1	NA,inf	NA,inf	NA,0.208144	0.000203709	0.000446733
3	chr9:70296425:G:A	70296425	NA,A	NA,G	NA,1	NA,inf	NA,inf	NA,0.225492	0.000203655	0.000445896
3	chr9:70817545:A:G	70817545	NA,G	NA,A	NA,1	NA,-inf	NA,inf	NA,0.224571	0.000203602	0.000446413
3	chr9:70880287:T:C	70880287	NA,C	NA,T	NA,1	NA,inf	NA,inf	NA,0.215301	0.000203586	0.000446238
3	chr9:70148661:G:A	70148661	NA,A	NA,G	NA,1	NA,inf	NA,inf	NA,0.218196	0.000203574	0.000446251
3	chr9:70285432:G:A	70285432	NA,A	NA,G	NA,1	NA,inf	NA,inf	NA,0.225013	0.000203564	0.000445698
3	chr9:69955515:C:A	69955515	A,A	C,C	1,1	inf,-inf	inf,inf	1.06994,0.804822	0.000203557	0.000471129
3	chr9:70072726:G:A	70072726	NA,A	NA,G	NA,1	NA,-inf	NA,inf	NA,0.234093	0.000203405	0.000445819
3	chr9:70148796:G:A	70148796	NA,A	NA,G	NA,1	NA,inf	NA,inf	NA,0.215857	0.000203264	0.000445578
3	chr9:70385988:G:A	70385988	NA,A	NA,G	NA,1	NA,inf	NA,inf	NA,0.219975	0.000203224	0.000445362
3	chr9:70532612:T:C	70532612	C,C	T,T	1,1	-inf,inf	inf,inf	2.40841,0.000957404	0.000203221	0.000753833
3	chr9:70091431:T:G	70091431	G,G	T,T	1,1	-inf,-inf	inf,inf	0.280958,1.35032	0.000203173	0.000447786
3	chr9:70090691:G:C	70090691	C,C	G,G	1,1	-inf,-inf	inf,inf	0.284935,1.34869	0.000203107	0.000447723
3	chr9:70162121:T:C	70162121	NA,C	NA,T	NA,1	NA,inf	NA,inf	NA,0.221062	0.000203098	0.000444949
3	chr9:70505881:C:T	70505881	NA,T	NA,C	NA,1	NA,inf	NA,inf	NA,0.212487	0.000203096	0.000444819
3	chr9:70487377:G:A	70487377	NA,A	NA,G	NA,1	NA,inf	NA,inf	NA,0.21253	0.000203081	0.000444783
3	chr9:70049624:C:T	70049624	NA,T	NA,C	NA,1	NA,-inf	NA,inf	NA,0.235879	0.000203042	0.000445066
3	chr9:70052842:T:C	70052842	NA,C	NA,T	NA,1	NA,-inf	NA,inf	NA,0.234957	0.000202874	0.000444698
3	chr9:70847256:A:G	70847256	NA,G	NA,A	NA,1	NA,inf	NA,inf	NA,0.199918	0.000202865	0.000444736
3	chr9:70459538:A:C	70459538	NA,C	NA,A	NA,1	NA,inf	NA,inf	NA,0.217147	0.000202822	0.000444292
3	chr9:70857888:C:T	70857888	T,T	C,C	1,1	-inf,inf	inf,inf	1.25737,0.00687627	0.000202774	0.000441508
3	chr9:70841824:A:T	70841824	T,T	A,A	1,1	-inf,inf	inf,inf	1.24707,0.161014	0.000202761	0.000444341
3	chr9:70419539:T:C	70419539	NA,C	NA,T	NA,1	NA,-inf	NA,inf	NA,0.230734	0.000202549	0.000443913
3	chr9:70458969:A:G	70458969	NA,G	NA,A	NA,1	NA,inf	NA,inf	NA,0.216753	0.000202502	0.000443836
3	chr9:70784968:T:C	70784968	NA,C	NA,T	NA,1	NA,inf	NA,inf	NA,0.218178	0.0002025	0.00044371
3	chr9:70449803:G:A	70449803	NA,A	NA,G	NA,1	NA,inf	NA,inf	NA,0.216654	0.000202491	0.000443811
3	chr9:70055020:A:G	70055020	NA,G	NA,A	NA,1	NA,-inf	NA,inf	NA,0.240511	0.000202456	0.000443544
3	chr9:70808965:A:G	70808965	NA,G	NA,A	NA,1	NA,-inf	NA,inf	NA,0.218233	0.000202432	0.000443846
3	chr9:70565209:C:T	70565209	NA,T	NA,C	NA,1	NA,inf	NA,inf	NA,0.197781	0.00020241	0.000443557
3	chr9:70900028:T:G	70900028	NA,G	NA,T	NA,1	NA,inf	NA,inf	NA,0.208206	0.000202385	0.000443707
3	chr9:70459747:G:A	70459747	NA,A	NA,G	NA,1	NA,inf	NA,inf	NA,0.215814	0.000202327	0.000443453
3	chr9:70374062:G:T	70374062	NA,T	NA,G	NA,1	NA,-inf	NA,inf	NA,0.22228	0.000202307	0.000443466
3	chr9:70681981:C:A	70681981	NA,A	NA,C	NA,1	NA,inf	NA,inf	NA,0.206912	0.000202233	0.000443324
3	chr9:70598766:C:T	70598766	NA,T	NA,C	NA,1	NA,inf	NA,inf	NA,0.197094	0.000202215	0.000443754
3	chr9:70530186:G:A	70530186	NA,A	NA,G	NA,1	NA,inf	NA,inf	NA,0.209409	0.000202207	0.000443109
3	chr9:70149957:C:A	70149957	A,A	C,C	1,1	-inf,inf	inf,inf	0.811607,0.886537	0.000202178	0.000452179
3	chr9:70384916:G:A	70384916	NA,A	NA,G	NA,1	NA,-inf	NA,inf	NA,0.220369	0.000202014	0.000442818
3	chr9:70046743:ATTCT:A	70046743	NA,A	NA,ATTCT	NA,1	NA,inf	NA,inf	NA,0.21259	0.000201965	0.000442636
3	chr9:70902358:C:T	70902358	NA,T	NA,C	NA,1	NA,inf	NA,inf	NA,0.203613	0.000201952	0.000442717
3	chr9:69954335:G:C	69954335	NA,C	NA,G	NA,1	NA,-inf	NA,inf	NA,0.219009	0.000201939	0.000442741
3	chr9:70578669:C:T	70578669	T,T	C,C	1,1	-inf,inf	inf,inf	0.636835,1.01979	0.000201706	0.000451844
3	chr9:70299436:C:T	70299436	NA,T	NA,C	NA,1	NA,inf	NA,inf	NA,0.216593	0.000201703	0.000441931
3	chr9:70487396:C:T	70487396	NA,T	NA,C	NA,1	NA,inf	NA,inf	NA,0.204783	0.000201635	0.000441633
3	chr9:70354472:G:A	70354472	A,NA	G,NA	1,NA	inf,NA	inf,NA	0.736894,NA	0.000201586	0.000457938
3	chr9:70633689:G:A	70633689	A,NA	G,NA	1,NA	inf,NA	inf,NA	0.841868,NA	0.000201572	0.000468156
3	chr9:70565417:C:A	70565417	NA,A	NA,C	NA,1	NA,inf	NA,inf	NA,0.213276	0.000201555	0.000441739
3	chr9:70531601:C:A	70531601	NA,A	NA,C	NA,1	NA,inf	NA,inf	NA,0.20612	0.000201554	0.000441762
3	chr9:70213751:CAAAG:C	70213751	C,C	CAAAG,CAAAG	1,1	inf,inf	inf,inf	0.459876,1.2153	0.000201548	0.000452404
3	chr9:70745588:T:C	70745588	NA,C	NA,T	NA,1	NA,-inf	NA,inf	NA,0.227228	0.000201504	0.000441958
3	chr9:69977569:A:G	69977569	NA,G	NA,A	NA,1	NA,-inf	NA,inf	NA,0.223318	0.000201475	0.000441469
3	chr9:70434179:T:TG	70434179	NA,TG	NA,T	NA,1	NA,inf	NA,inf	NA,0.206634	0.000201451	0.000441431
3	chr9:70627172:T:C	70627172	NA,C	NA,T	NA,1	NA,-inf	NA,inf	NA,0.214582	0.000201337	0.000441423
3	chr9:70159986:CAG:C	70159986	NA,C	NA,CAG	NA,1	NA,inf	NA,inf	NA,0.212586	0.000201309	0.000440791
3	chr9:70170737:T:G	70170737	G,G	T,T	1,1	inf,inf	inf,inf	0.590048,1.19869	0.000201306	0.000453912
3	chr9:70477908:C:T	70477908	NA,T	NA,C	NA,1	NA,-inf	NA,inf	NA,0.20553	0.000201279	0.000441652
3	chr9:70470308:T:A	70470308	NA,A	NA,T	NA,1	NA,-inf	NA,inf	NA,0.211624	0.000201143	0.000440726
3	chr9:70281133:G:A	70281133	NA,A	NA,G	NA,1	NA,inf	NA,inf	NA,0.19179	0.000201085	0.000441015
3	chr9:70862337:C:CA	70862337	NA,CA	NA,C	NA,1	NA,-inf	NA,inf	NA,0.211467	0.000201045	0.000440922
3	chr9:70809465:T:A	70809465	NA,A	NA,T	NA,1	NA,-inf	NA,inf	NA,0.20979	0.00020104	0.000440779
3	chr9:70039657:T:C	70039657	NA,C	NA,T	NA,1	NA,inf	NA,inf	NA,0.198857	0.000200995	0.000440182
3	chr9:70062453:C:T	70062453	T,NA	C,NA	1,NA	inf,NA	inf,NA	0.343856,NA	0.000200889	0.000432196
3	chr9:70663838:G:C	70663838	C,NA	G,NA	1,NA	-inf,NA	inf,NA	0.739997,NA	0.000200856	0.000456312
3	chr9:70199113:T:C	70199113	NA,C	NA,T	NA,1	NA,-inf	NA,inf	NA,0.21969	0.000200688	0.000439607
3	chr9:70554812:A:T	70554812	NA,T	NA,A	NA,1	NA,-inf	NA,inf	NA,0.216108	0.000200675	0.000439857
3	chr9:70479618:CTTAA:C	70479618	NA,C	NA,CTTAA	NA,1	NA,-inf	NA,inf	NA,0.208836	0.000200655	0.000439661
3	chr9:70510848:G:T	70510848	NA,T	NA,G	NA,1	NA,inf	NA,inf	NA,0.20598	0.00020063	0.000439746
3	chr9:70816304:A:G	70816304	NA,G	NA,A	NA,1	NA,-inf	NA,inf	NA,0.207529	0.000200625	0.000439871
3	chr9:70358686:A:G	70358686	NA,G	NA,A	NA,1	NA,-inf	NA,inf	NA,0.218873	0.000200511	0.000439215
3	chr9:70466551:G:A	70466551	NA,A	NA,G	NA,1	NA,inf	NA,inf	NA,0.18968	0.000200445	0.000439961
3	chr9:70380376:T:C	70380376	NA,C	NA,T	NA,1	NA,-inf	NA,inf	NA,0.216131	0.000200387	0.000439101
3	chr9:70035221:T:C	70035221	NA,C	NA,T	NA,1	NA,-inf	NA,inf	NA,0.208664	0.000200272	0.000439112
3	chr9:70887291:T:A	70887291	NA,A	NA,T	NA,1	NA,inf	NA,inf	NA,0.19313	0.000200244	0.000438934
3	chr9:70211955:T:C	70211955	NA,C	NA,T	NA,1	NA,inf	NA,inf	NA,0.206511	0.00020023	0.000438446
3	chr9:70806420:C:T	70806420	NA,T	NA,C	NA,1	NA,inf	NA,inf	NA,0.194882	0.000200215	0.000438957
3	chr9:70845856:C:A	70845856	A,A	C,C	1,1	-inf,inf	inf,inf	1.13272,0.335572	0.000200193	0.000437028
3	chr9:70504040:A:G	70504040	NA,G	NA,A	NA,1	NA,inf	NA,inf	NA,0.19662	0.000200184	0.000438473
3	chr9:70539209:C:T	70539209	NA,T	NA,C	NA,1	NA,inf	NA,inf	NA,0.197736	0.000200132	0.000438653
3	chr9:70306564:G:T	70306564	NA,T	NA,G	NA,1	NA,inf	NA,inf	NA,0.200924	0.000200121	0.000438533
3	chr9:70389380:G:GAA	70389380	NA,GAA	NA,G	NA,1	NA,inf	NA,inf	NA,0.195236	0.000199977	0.000438169
3	chr9:70589812:T:C	70589812	NA,C	NA,T	NA,1	NA,inf	NA,inf	NA,0.19211	0.000199856	0.000438241
3	chr9:70538535:C:T	70538535	NA,T	NA,C	NA,1	NA,-inf	NA,inf	NA,0.216597	0.000199778	0.000438471
3	chr9:70741235:G:GA	70741235	NA,GA	NA,G	NA,1	NA,-inf	NA,inf	NA,0.198899	0.000199771	0.00043812
3	chr9:70424809:G:A	70424809	A,NA	G,NA	1,NA	-inf,NA	inf,NA	0.88335,NA	0.000199741	0.000468549
3	chr9:69946567:G:T	69946567	NA,T	NA,G	NA,1	NA,-inf	NA,inf	NA,0.204777	0.000199703	0.000437822
3	chr9:70684732:C:T	70684732	T,NA	C,NA	1,NA	-inf,NA	inf,NA	0.417659,NA	0.000199695	0.000433771
3	chr9:70259715:G:T	70259715	T,NA	G,NA	1,NA	-inf,NA	inf,NA	0.744624,NA	0.00019964	0.000452908
3	chr9:69977277:G:A	69977277	NA,A	NA,G	NA,1	NA,-inf	NA,inf	NA,0.204679	0.000199636	0.000437719
3	chr9:70913609:A:C	70913609	NA,C	NA,A	NA,1	NA,inf	NA,inf	NA,0.197363	0.00019959	0.000437079
3	chr9:70205077:T:A	70205077	NA,A	NA,T	NA,1	NA,inf	NA,inf	NA,0.183476	0.00019958	0.000437711
3	chr9:70088671:A:T	70088671	NA,T	NA,A	NA,1	NA,inf	NA,inf	NA,0.186423	0.000199447	0.00043724
3	chr9:70869889:T:A	70869889	A,A	T,T	1,1	-inf,-inf	inf,inf	1.12229,0.267724	0.000199411	0.000433415
3	chr9:70701391:TCTCA:T	70701391	NA,T	NA,TCTCA	NA,1	NA,-inf	NA,inf	NA,0.201961	0.000199411	0.000437142
3	chr9:70858897:G:A	70858897	A,A	G,G	1,1	-inf,-inf	inf,inf	1.24633,0.0288689	0.000199404	0.000434195
3	chr9:70797409:T:C	70797409	NA,C	NA,T	NA,1	NA,inf	NA,inf	NA,0.195806	0.000199371	0.000436922
3	chr9:70065155:T:C	70065155	NA,C	NA,T	NA,1	NA,-inf	NA,inf	NA,0.209851	0.000199354	0.000437023
3	chr9:70831782:G:C	70831782	C,C	G,G	1,1	-inf,inf	inf,inf	1.17542,0.288379	0.000199261	0.000436883
3	chr9:70382837:C:T	70382837	NA,T	NA,C	NA,1	NA,inf	NA,inf	NA,0.176645	0.0001992	0.000436336
3	chr9:70181709:T:G	70181709	G,G	T,T	1,1	inf,inf	inf,inf	0.493679,1.26781	0.000199174	0.000445837
3	chr9:70738962:G:C	70738962	NA,C	NA,G	NA,1	NA,inf	NA,inf	NA,0.202947	0.000199145	0.000436354
3	chr9:70686078:T:A	70686078	NA,A	NA,T	NA,1	NA,-inf	NA,inf	NA,0.203451	0.000199096	0.000436519
3	chr9:70807768:G:C	70807768	NA,C	NA,G	NA,1	NA,-inf	NA,inf	NA,0.198016	0.000198975	0.000436254
3	chr9:70576704:G:A	70576704	NA,A	NA,G	NA,1	NA,-inf	NA,inf	NA,0.193245	0.000198938	0.000436413
3	chr9:70523917:T:C	70523917	NA,C	NA,T	NA,1	NA,-inf	NA,inf	NA,0.205094	0.000198923	0.000435821
3	chr9:70179451:A:G	70179451	G,G	A,A	1,1	inf,inf	inf,inf	0.54385,1.23999	0.000198922	0.000446611
3	chr9:70480274:C:T	70480274	NA,T	NA,C	NA,1	NA,-inf	NA,inf	NA,0.198684	0.000198903	0.000435836
3	chr9:70814124:T:C	70814124	NA,C	NA,T	NA,1	NA,-inf	NA,inf	NA,0.190776	0.000198891	0.000436326
3	chr9:70010212:G:C	70010212	C,C	G,G	1,1	-inf,-inf	inf,inf	0.884995,0.451359	0.000198871	0.000426619
3	chr9:70115394:G:A	70115394	NA,A	NA,G	NA,1	NA,-inf	NA,inf	NA,0.21865	0.000198826	0.000435667
3	chr9:70205717:T:C	70205717	C,C	T,T	1,1	inf,inf	inf,inf	0.82892,1.21195	0.000198758	0.0004699
3	chr9:70606934:T:G	70606934	NA,G	NA,T	NA,1	NA,inf	NA,inf	NA,0.192771	0.000198696	0.000435208
3	chr9:70777812:GTGAT:G	70777812	NA,G	NA,GTGAT	NA,1	NA,-inf	NA,inf	NA,0.197379	0.000198549	0.000435236
3	chr9:70456461:C:T	70456461	NA,T	NA,C	NA,1	NA,-inf	NA,inf	NA,0.199452	0.000198499	0.000435153
3	chr9:70468403:A:G	70468403	NA,G	NA,A	NA,1	NA,inf	NA,inf	NA,0.178426	0.00019845	0.000435562
3	chr9:70488050:C:T	70488050	NA,T	NA,C	NA,1	NA,inf	NA,inf	NA,0.184603	0.00019841	0.000435047
3	chr9:70524606:CTTATT:C	70524606	NA,C	NA,CTTATT	NA,1	NA,inf	NA,inf	NA,0.187762	0.000198398	0.000434784
3	chr9:70797905:T:C	70797905	NA,C	NA,T	NA,1	NA,inf	NA,inf	NA,0.189755	0.000198329	0.000434645
3	chr9:70813396:C:G	70813396	NA,G	NA,C	NA,1	NA,-inf	NA,inf	NA,0.187185	0.000198285	0.000434994
3	chr9:70370260:A:T	70370260	NA,T	NA,A	NA,1	NA,inf	NA,inf	NA,0.175781	0.000198246	0.000434782
3	chr9:70843616:C:T	70843616	T,T	C,C	1,1	-inf,inf	inf,inf	1.13681,0.321757	0.000198226	0.000432791
3	chr9:70187858:T:C	70187858	NA,C	NA,T	NA,1	NA,-inf	NA,inf	NA,0.214563	0.000198191	0.000434306
3	chr9:70168369:G:A	70168369	NA,A	NA,G	NA,1	NA,-inf	NA,inf	NA,0.205178	0.000198183	0.000434141
3	chr9:70112517:G:C	70112517	NA,C	NA,G	NA,1	NA,-inf	NA,inf	NA,0.206132	0.000198178	0.000434382
3	chr9:70600592:G:C	70600592	NA,C	NA,G	NA,1	NA,inf	NA,inf	NA,0.211248	0.000198108	0.000433814
3	chr9:69969914:G:A	69969914	NA,A	NA,G	NA,1	NA,-inf	NA,inf	NA,0.195431	0.000198044	0.000434333
3	chr9:70174107:T:C	70174107	NA,C	NA,T	NA,1	NA,-inf	NA,inf	NA,0.214934	0.00019793	0.000433761
3	chr9:70855032:C:T	70855032	T,T	C,C	1,1	-inf,inf	inf,inf	1.24879,0.117534	0.000197876	0.000433633
3	chr9:70749912:A:G	70749912	NA,G	NA,A	NA,1	NA,inf	NA,inf	NA,0.184771	0.000197795	0.000433215
3	chr9:69929150:G:A	69929150	NA,A	NA,G	NA,1	NA,-inf	NA,inf	NA,0.193401	0.000197679	0.000433378
3	chr9:70801884:T:G	70801884	NA,G	NA,T	NA,1	NA,inf	NA,inf	NA,0.185858	0.000197672	0.000433209
3	chr9:70229312:TCTCACA:T	70229312	NA,T	NA,TCTCACA	NA,1	NA,-inf	NA,inf	NA,0.212839	0.000197589	0.000433016
3	chr9:70212165:G:A	70212165	NA,A	NA,G	NA,1	NA,-inf	NA,inf	NA,0.212597	0.000197552	0.000432936
3	chr9:70220115:G:A	70220115	NA,A	NA,G	NA,1	NA,-inf	NA,inf	NA,0.212597	0.000197552	0.000432936
3	chr9:70240970:C:T	70240970	NA,T	NA,C	NA,1	NA,-inf	NA,inf	NA,0.212597	0.000197552	0.000432936
3	chr9:70232258:A:T	70232258	NA,T	NA,A	NA,1	NA,-inf	NA,inf	NA,0.212597	0.000197552	0.000432936
3	chr9:70231599:T:A	70231599	NA,A	NA,T	NA,1	NA,-inf	NA,inf	NA,0.212597	0.000197552	0.000432936
3	chr9:70223715:T:C	70223715	NA,C	NA,T	NA,1	NA,-inf	NA,inf	NA,0.212597	0.000197552	0.000432936
3	chr9:70177203:C:G	70177203	NA,G	NA,C	NA,1	NA,-inf	NA,inf	NA,0.212597	0.000197552	0.000432936
3	chr9:70288216:A:AT	70288216	NA,AT	NA,A	NA,1	NA,-inf	NA,inf	NA,0.200924	0.000197488	0.000432626
3	chr9:70588392:C:T	70588392	NA,T	NA,C	NA,1	NA,inf	NA,inf	NA,0.170174	0.000197472	0.000432969
3	chr9:70222216:A:G	70222216	NA,G	NA,A	NA,1	NA,-inf	NA,inf	NA,0.21204	0.000197463	0.00043274
3	chr9:70441118:A:G	70441118	NA,G	NA,A	NA,1	NA,inf	NA,inf	NA,0.187873	0.000197441	0.000432761
3	chr9:70386573:T:C	70386573	C,C	T,T	1,1	inf,inf	inf,inf	3.23337,0.0188315	0.000197367	0.0021381
3	chr9:70025471:T:C	70025471	NA,C	NA,T	NA,1	NA,inf	NA,inf	NA,0.18528	0.000197338	0.000432555
3	chr9:70508735:C:T	70508735	T,T	C,C	1,1	-inf,-inf	inf,inf	3.14247,0.24479	0.000197254	0.00207875
3	chr9:70244009:C:T	70244009	NA,T	NA,C	NA,1	NA,-inf	NA,inf	NA,0.210568	0.000197227	0.000432226
3	chr9:70377672:A:G	70377672	NA,G	NA,A	NA,1	NA,-inf	NA,inf	NA,0.192735	0.0001972	0.000432276
3	chr9:70665369:T:C	70665369	NA,C	NA,T	NA,1	NA,inf	NA,inf	NA,0.178255	0.000197176	0.00043225
3	chr9:70678799:A:G	70678799	NA,G	NA,A	NA,1	NA,inf	NA,inf	NA,0.176516	0.000197167	0.000432245
3	chr9:70374389:A:T	70374389	NA,T	NA,A	NA,1	NA,-inf	NA,inf	NA,0.192394	0.000197144	0.000432154
3	chr9:70234987:C:T	70234987	NA,T	NA,C	NA,1	NA,-inf	NA,inf	NA,0.209825	0.000197109	0.000431966
3	chr9:70263689:T:C	70263689	NA,C	NA,T	NA,1	NA,-inf	NA,inf	NA,0.198011	0.00019701	0.000431584
3	chr9:70089888:T:C	70089888	C,C	T,T	1,1	-inf,-inf	inf,inf	0.268672,1.33573	0.000196994	0.000433961
3	chr9:70675158:T:C	70675158	NA,C	NA,T	NA,1	NA,inf	NA,inf	NA,0.175416	0.000196987	0.00043185
3	chr9:70743206:C:T	70743206	NA,T	NA,C	NA,1	NA,-inf	NA,inf	NA,0.193501	0.000196967	0.000431667
3	chr9:70303237:A:G	70303237	NA,G	NA,A	NA,1	NA,-inf	NA,inf	NA,0.197593	0.000196938	0.000431426
3	chr9:70351146:G:A	70351146	NA,A	NA,G	NA,1	NA,-inf	NA,inf	NA,0.19753	0.000196932	0.000431413
3	chr9:70227449:C:T	70227449	NA,T	NA,C	NA,1	NA,inf	NA,inf	NA,0.182096	0.000196911	0.00043152
3	chr9:69961694:G:A	69961694	A,A	G,G	1,1	inf,-inf	inf,inf	1.05206,0.00671849	0.000196907	0.000422078
3	chr9:70390699:T:C	70390699	NA,C	NA,T	NA,1	NA,inf	NA,inf	NA,0.176947	0.000196854	0.000431349
3	chr9:70429529:A:C	70429529	NA,C	NA,A	NA,1	NA,inf	NA,inf	NA,0.17532	0.000196804	0.00043089
3	chr9:70058945:T:C	70058945	NA,C	NA,T	NA,1	NA,inf	NA,inf	NA,0.170764	0.000196772	0.000431565
3	chr9:70097031:G:A	70097031	NA,A	NA,G	NA,1	NA,inf	NA,inf	NA,0.174711	0.000196735	0.000431448
3	chr9:70114660:A:G	70114660	NA,G	NA,A	NA,1	NA,-inf	NA,inf	NA,0.199362	0.000196675	0.00043091
3	chr9:70388676:T:C	70388676	NA,C	NA,T	NA,1	NA,inf	NA,inf	NA,0.175662	0.000196643	0.00043089
3	chr9:70058676:A:G	70058676	NA,G	NA,A	NA,1	NA,inf	NA,inf	NA,0.169928	0.000196634	0.000431263
3	chr9:70001953:C:T	70001953	NA,T	NA,C	NA,1	NA,-inf	NA,inf	NA,0.180003	0.000196555	0.000431061
3	chr9:70205808:C:T	70205808	T,T	C,C	1,1	inf,inf	inf,inf	0.813977,1.21244	0.000196552	0.000463813
3	chr9:70324884:T:C	70324884	NA,C	NA,T	NA,1	NA,-inf	NA,inf	NA,0.195104	0.000196544	0.000430568
3	chr9:70493969:T:C	70493969	NA,C	NA,T	NA,1	NA,-inf	NA,inf	NA,0.187901	0.000196495	0.000430866
3	chr9:70632673:A:T	70632673	NA,T	NA,A	NA,1	NA,-inf	NA,inf	NA,0.193568	0.000196488	0.000430884
3	chr9:70355744:CTA:C	70355744	C,C	CTA,CTA	1,1	-inf,-inf	inf,inf	0.557442,1.20095	0.000196488	0.000442315
3	chr9:69995100:T:C	69995100	NA,C	NA,T	NA,1	NA,-inf	NA,inf	NA,0.179569	0.000196484	0.000430906
3	chr9:69995887:G:A	69995887	NA,A	NA,G	NA,1	NA,-inf	NA,inf	NA,0.179354	0.000196449	0.00043083
3	chr9:69995531:T:G	69995531	NA,G	NA,T	NA,1	NA,-inf	NA,inf	NA,0.179354	0.000196449	0.00043083
3	chr9:70836260:C:G	70836260	NA,G	NA,C	NA,1	NA,inf	NA,inf	NA,0.169668	0.00019643	0.000430598
3	chr9:70439250:C:A	70439250	NA,A	NA,C	NA,1	NA,inf	NA,inf	NA,0.180416	0.000196399	0.000430286
3	chr9:70686835:TTC:T	70686835	NA,T	NA,TTC	NA,1	NA,inf	NA,inf	NA,0.15603	0.000196399	0.000430551
3	chr9:70742887:T:C	70742887	NA,C	NA,T	NA,1	NA,-inf	NA,inf	NA,0.189669	0.000196343	0.000430302
3	chr9:69948138:A:G	69948138	NA,G	NA,A	NA,1	NA,-inf	NA,inf	NA,0.179579	0.000196329	0.000430585
3	chr9:70526358:TAATAA:T	70526358	NA,T	NA,TAATAA	NA,1	NA,inf	NA,inf	NA,0.17569	0.000196304	0.000430279
3	chr9:70159282:A:G	70159282	NA,G	NA,A	NA,1	NA,inf	NA,inf	NA,0.163037	0.000196129	0.00043013
3	chr9:70118126:C:T	70118126	NA,T	NA,C	NA,1	NA,inf	NA,inf	NA,0.16667	0.000196105	0.000430016
3	chr9:70287755:G:A	70287755	NA,A	NA,G	NA,1	NA,-inf	NA,inf	NA,0.192325	0.000196104	0.00042961
3	chr9:70671795:C:T	70671795	NA,T	NA,C	NA,1	NA,inf	NA,inf	NA,0.171624	0.000196101	0.000429895
3	chr9:70491391:G:A	70491391	NA,A	NA,G	NA,1	NA,-inf	NA,inf	NA,0.184838	0.00019601	0.000429802
3	chr9:70362570:T:C	70362570	NA,C	NA,T	NA,1	NA,-inf	NA,inf	NA,0.191599	0.000195992	0.000429366
3	chr9:70602392:A:G	70602392	NA,G	NA,A	NA,1	NA,-inf	NA,inf	NA,0.167993	0.000195923	0.000429843
3	chr9:70210957:C:T	70210957	NA,T	NA,C	NA,1	NA,-inf	NA,inf	NA,0.200234	0.000195919	0.000429412
3	chr9:70850972:A:T	70850972	T,T	A,A	1,1	-inf,inf	inf,inf	1.0962,0.371194	0.000195905	0.000427683
3	chr9:70543756:G:A	70543756	NA,A	NA,G	NA,1	NA,inf	NA,inf	NA,0.174844	0.000195856	0.000429254
3	chr9:70362338:TGTAAA:T	70362338	NA,T	NA,TGTAAA	NA,1	NA,inf	NA,inf	NA,0.180918	0.000195851	0.000428929
3	chr9:70389086:A:T	70389086	NA,T	NA,A	NA,1	NA,inf	NA,inf	NA,0.170689	0.000195831	0.000429117
3	chr9:70213394:TTTTC:T	70213394	NA,T	NA,TTTTC	NA,1	NA,-inf	NA,inf	NA,0.192762	0.000195801	0.000429209
3	chr9:70321414:A:G	70321414	NA,G	NA,A	NA,1	NA,inf	NA,inf	NA,0.161394	0.000195755	0.000429326
3	chr9:70390669:T:C	70390669	NA,C	NA,T	NA,1	NA,inf	NA,inf	NA,0.179888	0.000195715	0.000428637
3	chr9:70183237:T:C	70183237	NA,C	NA,T	NA,1	NA,-inf	NA,inf	NA,0.189682	0.000195709	0.000428748
3	chr9:70679154:C:T	70679154	NA,T	NA,C	NA,1	NA,inf	NA,inf	NA,0.168617	0.000195634	0.000428898
3	chr9:70349623:G:A	70349623	NA,A	NA,G	NA,1	NA,-inf	NA,inf	NA,0.189189	0.000195614	0.000428542
3	chr9:70679994:G:T	70679994	T,T	G,G	1,1	-inf,-inf	inf,inf	1.4796,0.156558	0.000195611	0.000456403
3	chr9:70378039:C:T	70378039	NA,T	NA,C	NA,1	NA,inf	NA,inf	NA,0.158876	0.000195594	0.000428477
3	chr9:70286404:G:T	70286404	NA,T	NA,G	NA,1	NA,-inf	NA,inf	NA,0.177994	0.000195546	0.000428835
3	chr9:70046845:C:A	70046845	NA,A	NA,C	NA,1	NA,inf	NA,inf	NA,0.1615	0.00019554	0.000428859
3	chr9:70858485:C:T	70858485	T,T	C,C	1,1	-inf,-inf	inf,inf	1.23668,0.000461112	0.000195519	0.00042573
3	chr9:70506407:G:A	70506407	A,A	G,G	1,1	-inf,-inf	inf,inf	3.13794,0.241403	0.000195483	0.00205427
3	chr9:70345140:T:C	70345140	NA,C	NA,T	NA,1	NA,-inf	NA,inf	NA,0.188239	0.000195468	0.000428225
3	chr9:70296036:G:A	70296036	NA,A	NA,G	NA,1	NA,-inf	NA,inf	NA,0.188002	0.000195435	0.000428152
3	chr9:70086463:C:T	70086463	NA,T	NA,C	NA,1	NA,-inf	NA,inf	NA,0.190725	0.000195434	0.000428407
3	chr9:70558768:C:T	70558768	NA,T	NA,C	NA,1	NA,-inf	NA,inf	NA,0.180679	0.000195423	0.000428526
3	chr9:70003511:A:G	70003511	G,G	A,A	1,1	-inf,-inf	inf,inf	0.989147,0.0791792	0.000195378	0.00041453
3	chr9:70537687:A:C	70537687	NA,C	NA,A	NA,1	NA,inf	NA,inf	NA,0.168997	0.00019531	0.000428105
3	chr9:70876027:C:A	70876027	NA,A	NA,C	NA,1	NA,-inf	NA,inf	NA,0.16877	0.000195283	0.000428447
3	chr9:70595449:T:G	70595449	NA,G	NA,T	NA,1	NA,inf	NA,inf	NA,0.156805	0.000195192	0.000428282
3	chr9:70478952:G:A	70478952	NA,A	NA,G	NA,1	NA,inf	NA,inf	NA,0.158796	0.000195184	0.000428356
3	chr9:69968324:C:T	69968324	T,T	C,C	1,1	inf,-inf	inf,inf	1.04466,0.000161966	0.000195097	0.000418103
3	chr9:70192736:C:T	70192736	NA,T	NA,C	NA,1	NA,-inf	NA,inf	NA,0.185256	0.000195059	0.000427329
3	chr9:70368584:TCATTTGA:T	70368584	T,T	TCATTTGA,TCATTTGA	1,1	-inf,-inf	inf,inf	0.412423,1.31169	0.000195041	0.000435475
3	chr9:70478977:T:A	70478977	NA,A	NA,T	NA,1	NA,inf	NA,inf	NA,0.157728	0.000195014	0.000427982
3	chr9:70525672:C:T	70525672	NA,T	NA,C	NA,1	NA,-inf	NA,inf	NA,0.175166	0.000195011	0.000427601
3	chr9:70211918:C:A	70211918	NA,A	NA,C	NA,1	NA,inf	NA,inf	NA,0.159966	0.000195005	0.000427592
3	chr9:69929466:A:C	69929466	NA,C	NA,A	NA,1	NA,-inf	NA,inf	NA,0.185006	0.000195005	0.000427698
3	chr9:70534235:G:A	70534235	A,NA	G,NA	1,NA	-inf,NA	inf,NA	0.825295,NA	0.000194945	0.000453957
3	chr9:70528723:A:G	70528723	NA,G	NA,A	NA,1	NA,inf	NA,inf	NA,0.167115	0.000194943	0.000427296
3	chr9:70401376:G:A	70401376	NA,A	NA,G	NA,1	NA,-inf	NA,inf	NA,0.154638	0.000194942	0.000426995
3	chr9:70052618:A:G	70052618	NA,G	NA,A	NA,1	NA,-inf	NA,inf	NA,0.170536	0.000194931	0.000427431
3	chr9:70522048:C:T	70522048	NA,T	NA,C	NA,1	NA,-inf	NA,inf	NA,0.171272	0.000194903	0.000427575
3	chr9:70377301:A:G	70377301	NA,G	NA,A	NA,1	NA,-inf	NA,inf	NA,0.167903	0.000194882	0.000427445
3	chr9:70527940:G:C	70527940	NA,C	NA,G	NA,1	NA,inf	NA,inf	NA,0.166528	0.000194851	0.000427095
3	chr9:70525461:T:A	70525461	NA,A	NA,T	NA,1	NA,-inf	NA,inf	NA,0.174098	0.000194847	0.00042724
3	chr9:70194212:G:A	70194212	NA,A	NA,G	NA,1	NA,-inf	NA,inf	NA,0.183789	0.000194801	0.000426773
3	chr9:70541725:T:C	70541725	NA,C	NA,T	NA,1	NA,-inf	NA,inf	NA,0.179291	0.000194667	0.00042653
3	chr9:70668534:G:A	70668534	NA,A	NA,G	NA,1	NA,inf	NA,inf	NA,0.162574	0.000194665	0.00042675
3	chr9:70240610:G:A	70240610	NA,A	NA,G	NA,1	NA,-inf	NA,inf	NA,0.191743	0.000194638	0.000426614
3	chr9:70178029:G:C	70178029	C,C	G,G	1,1	inf,inf	inf,inf	0.513069,1.24294	0.000194513	0.000435936
3	chr9:70902996:C:T	70902996	NA,T	NA,C	NA,1	NA,inf	NA,inf	NA,0.16491	0.000194511	0.000426402
3	chr9:70308702:T:C	70308702	NA,C	NA,T	NA,1	NA,-inf	NA,inf	NA,0.18188	0.000194494	0.000426102
3	chr9:70503817:T:A	70503817	NA,A	NA,T	NA,1	NA,-inf	NA,inf	NA,0.151806	0.000194306	0.000425893
3	chr9:70243885:A:T	70243885	NA,T	NA,A	NA,1	NA,-inf	NA,inf	NA,0.180396	0.000194276	0.000425628
3	chr9:70154417:C:T	70154417	NA,T	NA,C	NA,1	NA,-inf	NA,inf	NA,0.179821	0.000194194	0.000425451
3	chr9:70013367:A:G	70013367	NA,G	NA,A	NA,1	NA,-inf	NA,inf	NA,0.179421	0.000194159	0.000425484
3	chr9:70129679:C:T	70129679	NA,T	NA,C	NA,1	NA,inf	NA,inf	NA,0.16367	0.000194139	0.000425474
3	chr9:70400699:G:C	70400699	NA,C	NA,G	NA,1	NA,-inf	NA,inf	NA,0.149524	0.000194134	0.000425238
3	chr9:70335452:G:A	70335452	NA,A	NA,G	NA,1	NA,-inf	NA,inf	NA,0.179379	0.000194127	0.000425304
3	chr9:70622770:G:C	70622770	C,C	G,G	1,1	-inf,-inf	inf,inf	0.0245077,1.20186	0.00019404	0.000420338
3	chr9:70296571:A:G	70296571	NA,G	NA,A	NA,1	NA,-inf	NA,inf	NA,0.178765	0.000194034	0.000425099
3	chr9:70615574:T:G	70615574	NA,G	NA,T	NA,1	NA,-inf	NA,inf	NA,0.167482	0.000194033	0.000425508
3	chr9:70318023:G:A	70318023	A,NA	G,NA	1,NA	-inf,NA	inf,NA	0.72157,NA	0.000193928	0.00043957
3	chr9:70798227:A:G	70798227	NA,G	NA,A	NA,1	NA,inf	NA,inf	NA,0.162138	0.000193896	0.000424957
3	chr9:70134126:C:T	70134126	T,NA	C,NA	1,NA	inf,NA	inf,NA	0.391919,NA	0.000193893	0.000419643
3	chr9:70429639:C:T	70429639	T,T	C,C	1,1	-inf,-inf	inf,inf	2.15891,0.356381	0.000193852	0.000652263
3	chr9:70555277:T:C	70555277	NA,C	NA,T	NA,1	NA,inf	NA,inf	NA,0.147775	0.000193825	0.000424787
3	chr9:70907864:G:A	70907864	A,NA	G,NA	1,NA	-inf,NA	inf,NA	0.636824,NA	0.000193814	0.000437128
3	chr9:70335330:G:A	70335330	NA,A	NA,G	NA,1	NA,-inf	NA,inf	NA,0.176895	0.000193758	0.000424498
3	chr9:70182249:C:T	70182249	T,NA	C,NA	1,NA	-inf,NA	inf,NA	0.664048,NA	0.000193754	0.000435278
3	chr9:70610135:CTG:C	70610135	NA,C	NA,CTG	NA,1	NA,inf	NA,inf	NA,0.160707	0.000193742	0.000424494
3	chr9:70477260:G:T	70477260	NA,T	NA,G	NA,1	NA,-inf	NA,inf	NA,0.163964	0.000193703	0.000425057
3	chr9:70510604:A:G	70510604	NA,G	NA,A	NA,1	NA,inf	NA,inf	NA,0.152899	0.000193699	0.000425065
3	chr9:69987333:T:C	69987333	NA,C	NA,T	NA,1	NA,-inf	NA,inf	NA,0.167242	0.000193659	0.000424621
3	chr9:70655393:A:G	70655393	NA,G	NA,A	NA,1	NA,inf	NA,inf	NA,0.155718	0.000193651	0.000424531
3	chr9:70894699:G:A	70894699	NA,A	NA,G	NA,1	NA,-inf	NA,inf	NA,0.167589	0.000193605	0.00042451
3	chr9:70299627:T:A	70299627	NA,A	NA,T	NA,1	NA,-inf	NA,inf	NA,0.175441	0.00019355	0.000424045
3	chr9:70536002:C:T	70536002	T,T	C,C	1,1	inf,-inf	inf,inf	3.84136,0.0691003	0.000193511	0.00637236
3	chr9:70160649:A:G	70160649	NA,G	NA,A	NA,1	NA,-inf	NA,inf	NA,0.175143	0.000193502	0.00042394
3	chr9:70307221:T:C	70307221	NA,C	NA,T	NA,1	NA,-inf	NA,inf	NA,0.175141	0.000193499	0.000423932
3	chr9:70503808:GTTC:G	70503808	NA,G	NA,GTTC	NA,1	NA,-inf	NA,inf	NA,0.146435	0.000193482	0.000424091
3	chr9:70907646:T:C	70907646	NA,C	NA,T	NA,1	NA,inf	NA,inf	NA,0.157996	0.00019346	0.0004241
3	chr9:70339992:C:G	70339992	NA,G	NA,C	NA,1	NA,-inf	NA,inf	NA,0.174786	0.00019345	0.000423828
3	chr9:70161246:C:T	70161246	NA,T	NA,C	NA,1	NA,inf	NA,inf	NA,0.145218	0.000193406	0.000424149
3	chr9:70209218:T:C	70209218	NA,C	NA,T	NA,1	NA,-inf	NA,inf	NA,0.174466	0.000193404	0.000423727
3	chr9:70342092:A:G	70342092	NA,G	NA,A	NA,1	NA,-inf	NA,inf	NA,0.174367	0.000193388	0.000423691
3	chr9:70353646:G:A	70353646	NA,A	NA,G	NA,1	NA,-inf	NA,inf	NA,0.174283	0.000193377	0.000423668
3	chr9:70344597:T:C	70344597	NA,C	NA,T	NA,1	NA,-inf	NA,inf	NA,0.174257	0.000193373	0.00042366
3	chr9:70282600:A:G	70282600	NA,G	NA,A	NA,1	NA,-inf	NA,inf	NA,0.174077	0.000193347	0.000423604
3	chr9:70353588:TG:T	70353588	NA,T	NA,TG	NA,1	NA,-inf	NA,inf	NA,0.173978	0.000193332	0.000423571
3	chr9:70342407:A:T	70342407	NA,T	NA,A	NA,1	NA,-inf	NA,inf	NA,0.173287	0.000193235	0.00042336
3	chr9:70359313:T:C	70359313	NA,C	NA,T	NA,1	NA,-inf	NA,inf	NA,0.173284	0.000193232	0.000423353
3	chr9:70361423:T:C	70361423	NA,C	NA,T	NA,1	NA,-inf	NA,inf	NA,0.173267	0.00019323	0.000423349
3	chr9:70360971:G:A	70360971	NA,A	NA,G	NA,1	NA,-inf	NA,inf	NA,0.17325	0.000193226	0.00042334
3	chr9:70369777:G:C	70369777	NA,C	NA,G	NA,1	NA,inf	NA,inf	NA,0.149725	0.000193212	0.000423655
3	chr9:70163470:G:A	70163470	NA,A	NA,G	NA,1	NA,-inf	NA,inf	NA,0.173033	0.000193196	0.000423274
3	chr9:70345238:AAATT:A	70345238	NA,A	NA,AAATT	NA,1	NA,-inf	NA,inf	NA,0.173026	0.000193195	0.000423272
3	chr9:70360268:G:A	70360268	NA,A	NA,G	NA,1	NA,-inf	NA,inf	NA,0.173017	0.000193194	0.000423269
3	chr9:70228455:T:C	70228455	NA,C	NA,T	NA,1	NA,-inf	NA,inf	NA,0.172984	0.00019319	0.000423261
3	chr9:70238799:A:G	70238799	NA,G	NA,A	NA,1	NA,-inf	NA,inf	NA,0.172893	0.000193176	0.000423231
3	chr9:70301790:T:C	70301790	NA,C	NA,T	NA,1	NA,-inf	NA,inf	NA,0.172855	0.00019317	0.000423218
3	chr9:70188604:C:T	70188604	NA,T	NA,C	NA,1	NA,-inf	NA,inf	NA,0.172769	0.000193159	0.000423193
3	chr9:70292052:A:G	70292052	NA,G	NA,A	NA,1	NA,-inf	NA,inf	NA,0.172765	0.000193158	0.000423191
3	chr9:70213626:G:C	70213626	NA,C	NA,G	NA,1	NA,-inf	NA,inf	NA,0.172715	0.00019315	0.000423175
3	chr9:70291168:T:C	70291168	NA,C	NA,T	NA,1	NA,-inf	NA,inf	NA,0.172715	0.00019315	0.000423175
3	chr9:70323337:T:C	70323337	NA,C	NA,T	NA,1	NA,-inf	NA,inf	NA,0.172675	0.000193145	0.000423162
3	chr9:70270376:C:T	70270376	NA,T	NA,C	NA,1	NA,-inf	NA,inf	NA,0.172655	0.000193142	0.000423156
3	chr9:70255861:C:T	70255861	NA,T	NA,C	NA,1	NA,-inf	NA,inf	NA,0.172598	0.000193134	0.000423139
3	chr9:70300376:A:C	70300376	NA,C	NA,A	NA,1	NA,-inf	NA,inf	NA,0.172577	0.00019313	0.000423131
3	chr9:70279407:C:T	70279407	NA,T	NA,C	NA,1	NA,-inf	NA,inf	NA,0.172576	0.00019313	0.000423131
3	chr9:70184289:C:T	70184289	NA,T	NA,C	NA,1	NA,-inf	NA,inf	NA,0.172553	0.000193127	0.000423124
3	chr9:70360339:A:G	70360339	NA,G	NA,A	NA,1	NA,-inf	NA,inf	NA,0.172539	0.000193125	0.00042312
3	chr9:70164460:A:G	70164460	NA,G	NA,A	NA,1	NA,-inf	NA,inf	NA,0.172521	0.000193122	0.000423114
3	chr9:70313466:T:A	70313466	NA,A	NA,T	NA,1	NA,-inf	NA,inf	NA,0.172503	0.00019312	0.00042311
3	chr9:70920841:T:A	70920841	NA,A	NA,T	NA,1	NA,-inf	NA,inf	NA,0.164353	0.000193118	0.000423678
3	chr9:70176715:T:G	70176715	NA,G	NA,T	NA,1	NA,-inf	NA,inf	NA,0.172481	0.000193117	0.000423102
3	chr9:70275938:G:C	70275938	NA,C	NA,G	NA,1	NA,-inf	NA,inf	NA,0.172467	0.000193115	0.000423098
3	chr9:70755069:G:A	70755069	NA,A	NA,G	NA,1	NA,-inf	NA,inf	NA,0.168479	0.000193115	0.00042325
3	chr9:70257047:C:T	70257047	NA,T	NA,C	NA,1	NA,-inf	NA,inf	NA,0.183222	0.00019311	0.000423229
3	chr9:70313796:A:G	70313796	NA,G	NA,A	NA,1	NA,-inf	NA,inf	NA,0.172387	0.000193104	0.000423074
3	chr9:70310731:G:A	70310731	NA,A	NA,G	NA,1	NA,-inf	NA,inf	NA,0.172407	0.000193102	0.000423071
3	chr9:70302813:A:G	70302813	NA,G	NA,A	NA,1	NA,-inf	NA,inf	NA,0.172369	0.000193101	0.000423067
3	chr9:70342884:T:A	70342884	NA,A	NA,T	NA,1	NA,-inf	NA,inf	NA,0.172334	0.000193095	0.000423055
3	chr9:70350361:G:A	70350361	NA,A	NA,G	NA,1	NA,-inf	NA,inf	NA,0.172327	0.000193095	0.000423054
3	chr9:70297534:A:G	70297534	NA,G	NA,A	NA,1	NA,-inf	NA,inf	NA,0.172318	0.000193093	0.000423051
3	chr9:70166643:G:C	70166643	NA,C	NA,G	NA,1	NA,-inf	NA,inf	NA,0.172306	0.000193092	0.000423047
3	chr9:70213059:A:G	70213059	NA,G	NA,A	NA,1	NA,-inf	NA,inf	NA,0.172295	0.00019309	0.000423043
3	chr9:70291925:A:G	70291925	NA,G	NA,A	NA,1	NA,-inf	NA,inf	NA,0.172253	0.000193084	0.000423031
3	chr9:70298800:G:A	70298800	NA,A	NA,G	NA,1	NA,-inf	NA,inf	NA,0.172253	0.000193084	0.000423031
3	chr9:70348535:A:C	70348535	NA,C	NA,A	NA,1	NA,-inf	NA,inf	NA,0.17218	0.000193073	0.000423007
3	chr9:70613370:C:A	70613370	NA,A	NA,C	NA,1	NA,inf	NA,inf	NA,0.151572	0.00019307	0.000423273
3	chr9:70250596:G:A	70250596	NA,A	NA,G	NA,1	NA,-inf	NA,inf	NA,0.172151	0.000193069	0.000422998
3	chr9:70270189:C:T	70270189	NA,T	NA,C	NA,1	NA,-inf	NA,inf	NA,0.172113	0.000193064	0.000422986
3	chr9:70491295:C:T	70491295	NA,T	NA,C	NA,1	NA,-inf	NA,inf	NA,0.160695	0.000193062	0.000423554
3	chr9:70333055:G:T	70333055	NA,T	NA,G	NA,1	NA,-inf	NA,inf	NA,0.172057	0.000193055	0.000422968
3	chr9:70270161:T:C	70270161	NA,C	NA,T	NA,1	NA,-inf	NA,inf	NA,0.172031	0.000193052	0.000422962
3	chr9:70209212:C:T	70209212	NA,T	NA,C	NA,1	NA,-inf	NA,inf	NA,0.171989	0.000193046	0.000422948
3	chr9:70242634:G:A	70242634	NA,A	NA,G	NA,1	NA,-inf	NA,inf	NA,0.171989	0.000193046	0.000422948
3	chr9:70355399:A:G	70355399	NA,G	NA,A	NA,1	NA,-inf	NA,inf	NA,0.171989	0.000193046	0.000422948
3	chr9:70344818:A:G	70344818	NA,G	NA,A	NA,1	NA,-inf	NA,inf	NA,0.171989	0.000193046	0.000422948
3	chr9:70247189:T:A	70247189	NA,A	NA,T	NA,1	NA,-inf	NA,inf	NA,0.171989	0.000193046	0.000422948
3	chr9:70249069:A:G	70249069	NA,G	NA,A	NA,1	NA,-inf	NA,inf	NA,0.171989	0.000193046	0.000422948
3	chr9:70338752:C:T	70338752	NA,T	NA,C	NA,1	NA,-inf	NA,inf	NA,0.171989	0.000193046	0.000422948
3	chr9:70253531:A:C	70253531	NA,C	NA,A	NA,1	NA,-inf	NA,inf	NA,0.171989	0.000193046	0.000422948
3	chr9:70325249:T:G	70325249	NA,G	NA,T	NA,1	NA,-inf	NA,inf	NA,0.171989	0.000193046	0.000422948
3	chr9:70320514:A:G	70320514	NA,G	NA,A	NA,1	NA,-inf	NA,inf	NA,0.171989	0.000193046	0.000422948
3	chr9:70346905:C:T	70346905	NA,T	NA,C	NA,1	NA,-inf	NA,inf	NA,0.171989	0.000193046	0.000422948
3	chr9:70209211:G:A	70209211	NA,A	NA,G	NA,1	NA,-inf	NA,inf	NA,0.171989	0.000193046	0.000422948
3	chr9:70319082:C:T	70319082	NA,T	NA,C	NA,1	NA,-inf	NA,inf	NA,0.171989	0.000193046	0.000422948
3	chr9:70209788:C:T	70209788	NA,T	NA,C	NA,1	NA,-inf	NA,inf	NA,0.171989	0.000193046	0.000422948
3	chr9:70202385:G:C	70202385	NA,C	NA,G	NA,1	NA,-inf	NA,inf	NA,0.171989	0.000193046	0.000422948
3	chr9:70318292:G:A	70318292	NA,A	NA,G	NA,1	NA,-inf	NA,inf	NA,0.171989	0.000193046	0.000422948
3	chr9:70207381:T:C	70207381	NA,C	NA,T	NA,1	NA,-inf	NA,inf	NA,0.171989	0.000193046	0.000422948
3	chr9:70285638:G:A	70285638	NA,A	NA,G	NA,1	NA,-inf	NA,inf	NA,0.171989	0.000193046	0.000422948
3	chr9:70205803:G:A	70205803	NA,A	NA,G	NA,1	NA,-inf	NA,inf	NA,0.171989	0.000193046	0.000422948
3	chr9:70204824:T:C	70204824	NA,C	NA,T	NA,1	NA,-inf	NA,inf	NA,0.171989	0.000193046	0.000422948
3	chr9:70285802:A:G	70285802	NA,G	NA,A	NA,1	NA,-inf	NA,inf	NA,0.171989	0.000193046	0.000422948
3	chr9:70211833:TTTTC:T	70211833	NA,T	NA,TTTTC	NA,1	NA,-inf	NA,inf	NA,0.171989	0.000193046	0.000422948
3	chr9:70192819:G:C	70192819	NA,C	NA,G	NA,1	NA,-inf	NA,inf	NA,0.171989	0.000193046	0.000422948
3	chr9:70185581:C:T	70185581	NA,T	NA,C	NA,1	NA,-inf	NA,inf	NA,0.171989	0.000193046	0.000422948
3	chr9:70216946:C:G	70216946	NA,G	NA,C	NA,1	NA,-inf	NA,inf	NA,0.171989	0.000193046	0.000422948
3	chr9:70293839:T:C	70293839	NA,C	NA,T	NA,1	NA,-inf	NA,inf	NA,0.171989	0.000193046	0.000422948
3	chr9:70295069:C:G	70295069	NA,G	NA,C	NA,1	NA,-inf	NA,inf	NA,0.171989	0.000193046	0.000422948
3	chr9:70310985:T:G	70310985	NA,G	NA,T	NA,1	NA,-inf	NA,inf	NA,0.171989	0.000193046	0.000422948
3	chr9:70280411:G:C	70280411	NA,C	NA,G	NA,1	NA,inf	NA,inf	NA,0.149056	0.000193042	0.000423273
3	chr9:70310666:T:G	70310666	NA,G	NA,T	NA,1	NA,-inf	NA,inf	NA,0.171938	0.000193039	0.000422932
3	chr9:70324394:A:T	70324394	NA,T	NA,A	NA,1	NA,-inf	NA,inf	NA,0.171795	0.000193018	0.000422887
3	chr9:70355383:G:A	70355383	NA,A	NA,G	NA,1	NA,-inf	NA,inf	NA,0.171758	0.000193013	0.000422876
3	chr9:70267876:C:T	70267876	NA,T	NA,C	NA,1	NA,-inf	NA,inf	NA,0.171734	0.00019301	0.000422869
3	chr9:70258199:AAAG:A	70258199	NA,A	NA,AAAG	NA,1	NA,-inf	NA,inf	NA,0.171705	0.000193005	0.000422859
3	chr9:70325348:G:A	70325348	NA,A	NA,G	NA,1	NA,-inf	NA,inf	NA,0.171679	0.000193001	0.00042285
3	chr9:70344312:C:CAT	70344312	NA,CAT	NA,C	NA,1	NA,-inf	NA,inf	NA,0.171675	0.000193001	0.00042285
3	chr9:70242662:G:A	70242662	NA,A	NA,G	NA,1	NA,-inf	NA,inf	NA,0.171565	0.000192985	0.000422816
3	chr9:70307433:C:T	70307433	NA,T	NA,C	NA,1	NA,-inf	NA,inf	NA,0.171495	0.000192976	0.000422794
3	chr9:70034322:G:T	70034322	NA,T	NA,G	NA,1	NA,inf	NA,inf	NA,0.158686	0.00019297	0.000422972
3	chr9:70242465:T:C	70242465	NA,C	NA,T	NA,1	NA,-inf	NA,inf	NA,0.171434	0.000192967	0.000422775
3	chr9:70211097:T:C	70211097	NA,C	NA,T	NA,1	NA,-inf	NA,inf	NA,0.171365	0.000192957	0.000422754
3	chr9:70258564:G:A	70258564	NA,A	NA,G	NA,1	NA,inf	NA,inf	NA,0.14802	0.000192949	0.000423081
3	chr9:70274880:G:A	70274880	NA,A	NA,G	NA,1	NA,-inf	NA,inf	NA,0.171286	0.000192945	0.000422728
3	chr9:70232978:A:C	70232978	NA,C	NA,A	NA,1	NA,-inf	NA,inf	NA,0.171279	0.000192944	0.000422726
3	chr9:70266285:T:A	70266285	NA,A	NA,T	NA,1	NA,-inf	NA,inf	NA,0.17124	0.000192938	0.000422713
3	chr9:70310782:A:G	70310782	NA,G	NA,A	NA,1	NA,-inf	NA,inf	NA,0.17119	0.000192931	0.000422698
3	chr9:70281850:C:A	70281850	NA,A	NA,C	NA,1	NA,-inf	NA,inf	NA,0.171139	0.000192923	0.00042268
3	chr9:70252012:G:A	70252012	NA,A	NA,G	NA,1	NA,-inf	NA,inf	NA,0.171132	0.000192923	0.00042268
3	chr9:70295833:G:A	70295833	NA,A	NA,G	NA,1	NA,-inf	NA,inf	NA,0.171113	0.000192921	0.000422675
3	chr9:70231879:G:A	70231879	NA,A	NA,G	NA,1	NA,inf	NA,inf	NA,0.142716	0.00019292	0.000423044
3	chr9:70332660:C:G	70332660	NA,G	NA,C	NA,1	NA,-inf	NA,inf	NA,0.170779	0.000192873	0.000422571
3	chr9:70784060:A:C	70784060	NA,C	NA,A	NA,1	NA,-inf	NA,inf	NA,0.155866	0.00019287	0.000422964
3	chr9:70228419:A:C	70228419	NA,C	NA,A	NA,1	NA,-inf	NA,inf	NA,0.170638	0.000192853	0.000422527
3	chr9:70314495:T:A	70314495	NA,A	NA,T	NA,1	NA,-inf	NA,inf	NA,0.170591	0.000192846	0.000422513
3	chr9:70471997:C:T	70471997	NA,T	NA,C	NA,1	NA,-inf	NA,inf	NA,0.15809	0.000192831	0.00042313
3	chr9:70286343:A:G	70286343	NA,G	NA,A	NA,1	NA,-inf	NA,inf	NA,0.170374	0.000192815	0.000422445
3	chr9:70358837:A:G	70358837	NA,G	NA,A	NA,1	NA,-inf	NA,inf	NA,0.170315	0.000192807	0.000422428
3	chr9:69999319:A:G	69999319	NA,G	NA,A	NA,1	NA,-inf	NA,inf	NA,0.173764	0.00019279	0.000422625
3	chr9:70587801:A:G	70587801	NA,G	NA,A	NA,1	NA,inf	NA,inf	NA,0.149025	0.000192748	0.00042257
3	chr9:70580849:C:T	70580849	NA,T	NA,C	NA,1	NA,-inf	NA,inf	NA,0.158054	0.000192722	0.000422645
3	chr9:70594128:G:A	70594128	A,A	G,G	1,1	inf,inf	inf,inf	0.769012,1.11565	0.000192677	0.000457935
3	chr9:70441298:C:T	70441298	T,T	C,C	1,1	-inf,inf	inf,inf	2.2572,0.229057	0.000192661	0.000664466
3	chr9:70750935:A:G	70750935	NA,G	NA,A	NA,1	NA,-inf	NA,inf	NA,0.164446	0.000192659	0.000422294
3	chr9:70088884:T:C	70088884	C,C	T,T	1,1	-inf,-inf	inf,inf	0.250419,1.32806	0.000192658	0.000424071
3	chr9:70392054:G:A	70392054	NA,A	NA,G	NA,1	NA,inf	NA,inf	NA,0.149646	0.000192622	0.000422115
3	chr9:70689983:C:T	70689983	NA,T	NA,C	NA,1	NA,inf	NA,inf	NA,0.148552	0.000192591	0.000422212
3	chr9:70782480:G:A	70782480	NA,A	NA,G	NA,1	NA,-inf	NA,inf	NA,0.162918	0.000192587	0.000422151
3	chr9:70677725:T:A	70677725	A,A	T,T	1,1	-inf,-inf	inf,inf	1.47336,0.148761	0.000192548	0.000449157
3	chr9:70141246:G:T	70141246	NA,T	NA,G	NA,1	NA,-inf	NA,inf	NA,0.178956	0.00019254	0.000421985
3	chr9:70155775:G:A	70155775	NA,A	NA,G	NA,1	NA,-inf	NA,inf	NA,0.167518	0.000192455	0.000421665
3	chr9:70289303:G:A	70289303	NA,A	NA,G	NA,1	NA,inf	NA,inf	NA,0.162226	0.000192396	0.000421877
3	chr9:70015272:T:C	70015272	NA,C	NA,T	NA,1	NA,inf	NA,inf	NA,0.134702	0.000192393	0.000421799
3	chr9:70476547:C:A	70476547	NA,A	NA,C	NA,1	NA,inf	NA,inf	NA,0.140393	0.000192383	0.000422172
3	chr9:70498466:C:G	70498466	NA,G	NA,C	NA,1	NA,inf	NA,inf	NA,0.145328	0.00019238	0.000422066
3	chr9:70761080:C:T	70761080	NA,T	NA,C	NA,1	NA,-inf	NA,inf	NA,0.164179	0.000192343	0.000421563
3	chr9:70510197:T:A	70510197	NA,A	NA,T	NA,1	NA,inf	NA,inf	NA,0.154141	0.000192308	0.000421542
3	chr9:70533671:C:T	70533671	NA,T	NA,C	NA,1	NA,-inf	NA,inf	NA,0.174753	0.00019227	0.000421723
3	chr9:70066098:C:T	70066098	NA,T	NA,C	NA,1	NA,-inf	NA,inf	NA,0.152523	0.000192255	0.000421563
3	chr9:70130318:A:G	70130318	NA,G	NA,A	NA,1	NA,inf	NA,inf	NA,0.157717	0.000192226	0.00042124
3	chr9:70026237:A:G	70026237	NA,G	NA,A	NA,1	NA,inf	NA,inf	NA,0.136015	0.000192223	0.000421296
3	chr9:70006274:C:T	70006274	NA,T	NA,C	NA,1	NA,-inf	NA,inf	NA,0.169173	0.000192223	0.000421397
3	chr9:70548575:G:A	70548575	NA,A	NA,G	NA,1	NA,-inf	NA,inf	NA,0.154822	0.000192192	0.000421488
3	chr9:70502807:C:T	70502807	NA,T	NA,C	NA,1	NA,inf	NA,inf	NA,0.143304	0.000192188	0.000421732
3	chr9:70761393:C:G	70761393	NA,G	NA,C	NA,1	NA,inf	NA,inf	NA,0.150113	0.000192133	0.000420934
3	chr9:70065378:G:A	70065378	NA,A	NA,G	NA,1	NA,-inf	NA,inf	NA,0.151031	0.000192042	0.000421096
3	chr9:70337519:A:G	70337519	NA,G	NA,A	NA,1	NA,-inf	NA,inf	NA,0.164943	0.000192036	0.000420749
3	chr9:70268119:T:C	70268119	NA,C	NA,T	NA,1	NA,-inf	NA,inf	NA,0.164586	0.000192003	0.000420676
3	chr9:70185353:C:T	70185353	T,T	C,C	1,1	inf,inf	inf,inf	0.569584,1.18116	0.000191952	0.000432324
3	chr9:70285238:A:G	70285238	NA,G	NA,A	NA,1	NA,-inf	NA,inf	NA,0.164193	0.000191949	0.000420558
3	chr9:70377876:G:A	70377876	NA,A	NA,G	NA,1	NA,inf	NA,inf	NA,0.135457	0.000191944	0.000421203
3	chr9:70368970:A:G	70368970	G,G	A,A	1,1	-inf,-inf	inf,inf	0.735214,1.24623	0.000191896	0.000447896
3	chr9:70777988:CACAG:C	70777988	C,C	CACAG,CACAG	1,1	inf,inf	inf,inf	0.978293,1.05094	0.000191894	0.00046868
3	chr9:70510120:C:A	70510120	NA,A	NA,C	NA,1	NA,-inf	NA,inf	NA,0.135579	0.000191885	0.000420598
3	chr9:69991819:A:G	69991819	NA,G	NA,A	NA,1	NA,-inf	NA,inf	NA,0.15503	0.000191849	0.000420648
3	chr9:69994238:A:T	69994238	NA,T	NA,A	NA,1	NA,-inf	NA,inf	NA,0.154987	0.000191843	0.000420635
3	chr9:70271437:A:G	70271437	NA,G	NA,A	NA,1	NA,-inf	NA,inf	NA,0.163291	0.000191825	0.000420288
3	chr9:70290346:C:T	70290346	NA,T	NA,C	NA,1	NA,inf	NA,inf	NA,0.140159	0.000191819	0.000420603
3	chr9:70184954:C:G	70184954	NA,G	NA,C	NA,1	NA,-inf	NA,inf	NA,0.162823	0.00019176	0.000420148
3	chr9:70632530:T:G	70632530	NA,G	NA,T	NA,1	NA,inf	NA,inf	NA,0.131312	0.000191751	0.00042037
3	chr9:70360162:A:G	70360162	NA,G	NA,A	NA,1	NA,-inf	NA,inf	NA,0.173389	0.000191746	0.000420257
3	chr9:70003213:T:A	70003213	NA,A	NA,T	NA,1	NA,-inf	NA,inf	NA,0.166125	0.00019172	0.000420285
3	chr9:70393600:A:G	70393600	NA,G	NA,A	NA,1	NA,inf	NA,inf	NA,0.143154	0.00019169	0.000420079
3	chr9:70296539:T:C	70296539	NA,C	NA,T	NA,1	NA,-inf	NA,inf	NA,0.162242	0.00019167	0.00041995
3	chr9:70302970:C:T	70302970	NA,T	NA,C	NA,1	NA,inf	NA,inf	NA,0.138969	0.000191651	0.000420233
3	chr9:70303428:G:A	70303428	NA,A	NA,G	NA,1	NA,inf	NA,inf	NA,0.138832	0.000191631	0.00042019
3	chr9:70314467:A:G	70314467	NA,G	NA,A	NA,1	NA,-inf	NA,inf	NA,0.161823	0.000191616	0.000419834
3	chr9:70919094:A:G	70919094	G,G	A,A	1,1	inf,-inf	inf,inf	0.757074,0.55327	0.000191608	0.000411218
3	chr9:70579498:A:G	70579498	NA,G	NA,A	NA,1	NA,-inf	NA,inf	NA,0.157403	0.000191569	0.00041979
3	chr9:70914088:A:G	70914088	NA,G	NA,A	NA,1	NA,inf	NA,inf	NA,0.146348	0.000191551	0.000419601
3	chr9:70301057:A:G	70301057	NA,G	NA,A	NA,1	NA,inf	NA,inf	NA,0.138179	0.000191539	0.00041999
3	chr9:70283671:T:C	70283671	NA,C	NA,T	NA,1	NA,inf	NA,inf	NA,0.137789	0.00019151	0.000419929
3	chr9:70590742:TA:T	70590742	NA,T	NA,TA	NA,1	NA,-inf	NA,inf	NA,0.1524	0.000191508	0.000420131
3	chr9:70880231:A:G	70880231	NA,G	NA,A	NA,1	NA,inf	NA,inf	NA,0.135521	0.000191434	0.000419824
3	chr9:70493564:C:T	70493564	NA,T	NA,C	NA,1	NA,inf	NA,inf	NA,0.138001	0.00019142	0.000419847
3	chr9:70540850:G:A	70540850	NA,A	NA,G	NA,1	NA,-inf	NA,inf	NA,0.152113	0.000191349	0.000419631
3	chr9:70857807:C:T	70857807	NA,T	NA,C	NA,1	NA,inf	NA,inf	NA,0.143345	0.000191276	0.000419183
3	chr9:70391186:C:T	70391186	NA,T	NA,C	NA,1	NA,inf	NA,inf	NA,0.139797	0.000191218	0.00041905
3	chr9:70005341:A:G	70005341	NA,G	NA,A	NA,1	NA,-inf	NA,inf	NA,0.162004	0.000191194	0.000419135
3	chr9:70060742:CAGAG:C	70060742	NA,C	NA,CAGAG	NA,1	NA,-inf	NA,inf	NA,0.159603	0.000191185	0.000419018
3	chr9:70270710:A:C	70270710	NA,C	NA,A	NA,1	NA,-inf	NA,inf	NA,0.158297	0.000191034	0.000418557
3	chr9:70465742:G:C	70465742	C,C	G,G	1,1	-inf,inf	inf,inf	2.09115,0.281458	0.000191015	0.000596202
3	chr9:70851046:T:C	70851046	C,C	T,T	1,1	-inf,inf	inf,inf	1.10046,0.342791	0.000191	0.000416984
3	chr9:70294489:G:A	70294489	NA,A	NA,G	NA,1	NA,-inf	NA,inf	NA,0.156769	0.000190947	0.00041838
3	chr9:70543266:AC:A	70543266	NA,A	NA,AC	NA,1	NA,inf	NA,inf	NA,0.125813	0.000190921	0.000418311
3	chr9:70569302:T:C	70569302	NA,C	NA,T	NA,1	NA,-inf	NA,inf	NA,0.155381	0.000190918	0.000418312
3	chr9:70058947:G:C	70058947	NA,C	NA,G	NA,1	NA,-inf	NA,inf	NA,0.157576	0.000190914	0.000418427
3	chr9:70149494:T:C	70149494	NA,C	NA,T	NA,1	NA,-inf	NA,inf	NA,0.152505	0.000190914	0.000418499
3	chr9:70387732:C:G	70387732	NA,G	NA,C	NA,1	NA,-inf	NA,inf	NA,0.139281	0.000190898	0.000418396
3	chr9:70003286:C:G	70003286	G,G	C,C	1,1	-inf,-inf	inf,inf	0.974271,0.0898962	0.000190818	0.000404955
3	chr9:70561507:G:C	70561507	NA,C	NA,G	NA,1	NA,inf	NA,inf	NA,0.134851	0.000190785	0.000417946
3	chr9:70515377:A:G	70515377	NA,G	NA,A	NA,1	NA,-inf	NA,inf	NA,0.159077	0.000190774	0.000418559
3	chr9:70576670:G:A	70576670	NA,A	NA,G	NA,1	NA,inf	NA,inf	NA,0.132574	0.000190692	0.000418098
3	chr9:70859414:C:T	70859414	T,T	C,C	1,1	-inf,-inf	inf,inf	1.20549,0.102005	0.000190679	0.000415356
3	chr9:70110198:C:G	70110198	NA,G	NA,C	NA,1	NA,inf	NA,inf	NA,0.12462	0.000190659	0.000418042
3	chr9:70128960:C:T	70128960	NA,T	NA,C	NA,1	NA,-inf	NA,inf	NA,0.171642	0.000190637	0.000417818
3	chr9:70258342:G:A	70258342	NA,A	NA,G	NA,1	NA,inf	NA,inf	NA,0.131643	0.000190632	0.000418
3	chr9:70391242:C:T	70391242	NA,T	NA,C	NA,1	NA,inf	NA,inf	NA,0.135028	0.000190565	0.000417626
3	chr9:70209043:T:C	70209043	NA,C	NA,T	NA,1	NA,inf	NA,inf	NA,0.131156	0.000190565	0.000417852
3	chr9:70532786:T:C	70532786	NA,C	NA,T	NA,1	NA,inf	NA,inf	NA,0.136	0.000190559	0.000417814
3	chr9:70244942:G:T	70244942	NA,T	NA,G	NA,1	NA,inf	NA,inf	NA,0.130798	0.000190516	0.000417746
3	chr9:70864808:C:T	70864808	NA,T	NA,C	NA,1	NA,-inf	NA,inf	NA,0.141068	0.000190515	0.000417795
3	chr9:70231258:C:T	70231258	NA,T	NA,C	NA,1	NA,-inf	NA,inf	NA,0.154199	0.000190495	0.000417392
3	chr9:70236055:A:G	70236055	NA,G	NA,A	NA,1	NA,inf	NA,inf	NA,0.130426	0.000190466	0.000417636
3	chr9:70448415:C:T	70448415	NA,T	NA,C	NA,1	NA,inf	NA,inf	NA,0.126795	0.000190398	0.000417776
3	chr9:70603145:G:T	70603145	NA,T	NA,G	NA,1	NA,inf	NA,inf	NA,0.13509	0.000190396	0.000417375
3	chr9:70110532:C:G	70110532	NA,G	NA,C	NA,1	NA,inf	NA,inf	NA,0.122399	0.000190363	0.000417391
3	chr9:70229998:G:C	70229998	C,NA	G,NA	1,NA	inf,NA	inf,NA	0.768192,NA	0.000190264	0.000435881
3	chr9:70357045:T:TGA	70357045	NA,TGA	NA,T	NA,1	NA,-inf	NA,inf	NA,0.151518	0.000190259	0.000416881
3	chr9:70412412:G:A	70412412	A,A	G,G	1,1	-inf,-inf	inf,inf	1.28972,0.47526	0.000190142	0.000440708
3	chr9:70493839:A:G	70493839	NA,G	NA,A	NA,1	NA,inf	NA,inf	NA,0.127329	0.000190141	0.00041721
3	chr9:70412659:C:T	70412659	NA,T	NA,C	NA,1	NA,-inf	NA,inf	NA,0.137208	0.000190119	0.000417102
3	chr9:70040809:T:C	70040809	NA,C	NA,T	NA,1	NA,-inf	NA,inf	NA,0.141694	0.000190082	0.000416796
3	chr9:70184778:C:A	70184778	NA,A	NA,C	NA,1	NA,inf	NA,inf	NA,0.127175	0.000190038	0.000416695
3	chr9:70110551:A:G	70110551	NA,G	NA,A	NA,1	NA,inf	NA,inf	NA,0.119846	0.000190019	0.000416637
3	chr9:70484162:A:G	70484162	NA,G	NA,A	NA,1	NA,-inf	NA,inf	NA,0.139149	0.000190002	0.000416552
3	chr9:70113765:G:A	70113765	NA,A	NA,G	NA,1	NA,-inf	NA,inf	NA,0.164648	0.000189947	0.000416326
3	chr9:70110600:G:GA	70110600	NA,GA	NA,G	NA,1	NA,inf	NA,inf	NA,0.119163	0.000189927	0.000416436
3	chr9:70287587:G:A	70287587	A,A	G,G	1,1	-inf,inf	inf,inf	0.369455,1.16244	0.000189814	0.000419283
3	chr9:70212772:G:A	70212772	NA,A	NA,G	NA,1	NA,inf	NA,inf	NA,0.125488	0.000189807	0.000416191
3	chr9:70103398:C:G	70103398	NA,G	NA,C	NA,1	NA,-inf	NA,inf	NA,0.12959	0.000189796	0.000416261
3	chr9:70235729:G:A	70235729	NA,A	NA,G	NA,1	NA,inf	NA,inf	NA,0.125286	0.000189779	0.000416126
3	chr9:70769430:G:A	70769430	NA,A	NA,G	NA,1	NA,-inf	NA,inf	NA,0.138421	0.000189776	0.000416035
3	chr9:70348125:T:C	70348125	NA,C	NA,T	NA,1	NA,-inf	NA,inf	NA,0.147694	0.000189767	0.000415809
3	chr9:70342909:G:T	70342909	NA,T	NA,G	NA,1	NA,-inf	NA,inf	NA,0.147532	0.000189752	0.000415778
3	chr9:70372589:T:C	70372589	NA,C	NA,T	NA,1	NA,inf	NA,inf	NA,0.118952	0.000189717	0.000415687
3	chr9:70850702:T:C	70850702	C,C	T,T	1,1	-inf,inf	inf,inf	1.1056,0.329036	0.000189658	0.00041407
3	chr9:70172797:G:T	70172797	NA,T	NA,G	NA,1	NA,-inf	NA,inf	NA,0.128303	0.000189621	0.000415877
3	chr9:69933925:C:T	69933925	NA,T	NA,C	NA,1	NA,inf	NA,inf	NA,0.123266	0.000189548	0.000415376
3	chr9:70700808:A:G	70700808	NA,G	NA,A	NA,1	NA,-inf	NA,inf	NA,0.151048	0.00018954	0.000415693
3	chr9:70911823:A:T	70911823	T,T	A,A	1,1	-inf,inf	inf,inf	0.905802,0.524367	0.000189515	0.000414825
3	chr9:70859254:A:G	70859254	G,G	A,A	1,1	-inf,inf	inf,inf	0.90332,0.0585458	0.000189514	0.000399491
3	chr9:70110293:A:G	70110293	NA,G	NA,A	NA,1	NA,inf	NA,inf	NA,0.115958	0.000189504	0.000415509
3	chr9:70040991:AT:A	70040991	NA,A	NA,AT	NA,1	NA,-inf	NA,inf	NA,0.155296	0.000189465	0.000415153
3	chr9:70507285:C:T	70507285	NA,T	NA,C	NA,1	NA,inf	NA,inf	NA,0.122998	0.00018943	0.000415642
3	chr9:70801951:T:C	70801951	C,NA	T,NA	1,NA	-inf,NA	inf,NA	0.546448,NA	0.000189382	0.000418952
3	chr9:70372989:G:A	70372989	NA,A	NA,G	NA,1	NA,inf	NA,inf	NA,0.116489	0.000189366	0.000415507
3	chr9:70110401:C:T	70110401	NA,T	NA,C	NA,1	NA,inf	NA,inf	NA,0.114214	0.000189277	0.000415011
3	chr9:70607058:A:C	70607058	NA,C	NA,A	NA,1	NA,inf	NA,inf	NA,0.144139	0.000189162	0.000414789
3	chr9:70881887:A:G	70881887	NA,G	NA,A	NA,1	NA,-inf	NA,inf	NA,0.133134	0.000189157	0.000414765
3	chr9:70342320:C:T	70342320	NA,T	NA,C	NA,1	NA,-inf	NA,inf	NA,0.142503	0.000189118	0.000414396
3	chr9:70409988:T:G	70409988	NA,G	NA,T	NA,1	NA,inf	NA,inf	NA,0.122483	0.000189096	0.000414674
3	chr9:70111157:T:C	70111157	NA,C	NA,T	NA,1	NA,inf	NA,inf	NA,0.112807	0.000189076	0.00041457
3	chr9:70820078:G:A	70820078	A,A	G,G	1,1	-inf,inf	inf,inf	0.324303,1.0422	0.000189075	0.000409876
3	chr9:70183998:C:T	70183998	T,T	C,C	1,1	inf,inf	inf,inf	0.472389,1.24592	0.00018897	0.000422503
3	chr9:70326604:T:C	70326604	NA,C	NA,T	NA,1	NA,inf	NA,inf	NA,0.118368	0.000188924	0.000414256
3	chr9:70157784:C:T	70157784	NA,T	NA,C	NA,1	NA,inf	NA,inf	NA,0.112973	0.000188915	0.000414286
3	chr9:70287501:A:G	70287501	NA,G	NA,A	NA,1	NA,-inf	NA,inf	NA,0.140806	0.000188913	0.000413952
3	chr9:70779142:A:G	70779142	NA,G	NA,A	NA,1	NA,-inf	NA,inf	NA,0.130755	0.000188847	0.000414078
3	chr9:70045025:G:A	70045025	NA,A	NA,G	NA,1	NA,inf	NA,inf	NA,0.116909	0.000188805	0.000413989
3	chr9:70568007:T:C	70568007	NA,C	NA,T	NA,1	NA,inf	NA,inf	NA,0.11918	0.000188752	0.000413535
3	chr9:70111689:A:G	70111689	NA,G	NA,A	NA,1	NA,inf	NA,inf	NA,0.110108	0.000188734	0.00041382
3	chr9:70486739:C:T	70486739	NA,T	NA,C	NA,1	NA,inf	NA,inf	NA,0.127216	0.000188721	0.000413692
3	chr9:70311992:G:A	70311992	NA,A	NA,G	NA,1	NA,-inf	NA,inf	NA,0.139	0.000188701	0.000413491
3	chr9:70291235:T:G	70291235	NA,G	NA,T	NA,1	NA,-inf	NA,inf	NA,0.138217	0.000188604	0.000413279
3	chr9:70217087:T:TA	70217087	NA,TA	NA,T	NA,1	NA,inf	NA,inf	NA,0.110386	0.00018859	0.00041357
3	chr9:70563069:C:T	70563069	NA,T	NA,C	NA,1	NA,inf	NA,inf	NA,0.117636	0.000188556	0.000413104
3	chr9:70173724:TG:T	70173724	NA,T	NA,TG	NA,1	NA,inf	NA,inf	NA,0.109672	0.000188501	0.000413376
3	chr9:70068699:T:G	70068699	NA,G	NA,T	NA,1	NA,-inf	NA,inf	NA,0.128053	0.000188445	0.000413214
3	chr9:69940817:G:A	69940817	NA,A	NA,G	NA,1	NA,-inf	NA,inf	NA,0.128328	0.000188393	0.000413097
3	chr9:70204140:T:TA	70204140	NA,TA	NA,T	NA,1	NA,inf	NA,inf	NA,0.108728	0.000188384	0.000413119
3	chr9:70610485:C:T	70610485	NA,T	NA,C	NA,1	NA,inf	NA,inf	NA,0.120851	0.00018838	0.00041276
3	chr9:70581822:A:G	70581822	NA,G	NA,A	NA,1	NA,inf	NA,inf	NA,0.115834	0.000188247	0.000412451
3	chr9:70431187:T:A	70431187	NA,A	NA,T	NA,1	NA,inf	NA,inf	NA,0.109807	0.000188239	0.000413008
3	chr9:70222854:G:T	70222854	NA,T	NA,G	NA,1	NA,inf	NA,inf	NA,0.107237	0.000188199	0.000412711
3	chr9:70487226:C:T	70487226	NA,T	NA,C	NA,1	NA,-inf	NA,inf	NA,0.123613	0.00018816	0.000412751
3	chr9:70073111:G:C	70073111	NA,C	NA,G	NA,1	NA,inf	NA,inf	NA,0.11549	0.000188152	0.000412476
3	chr9:69960523:T:G	69960523	NA,G	NA,T	NA,1	NA,-inf	NA,inf	NA,0.129419	0.000188151	0.000412539
3	chr9:69978455:T:C	69978455	C,NA	T,NA	1,NA	inf,NA	inf,NA	0.455643,NA	0.000188091	0.000410966
3	chr9:70179642:C:T	70179642	T,T	C,C	1,1	inf,inf	inf,inf	0.766092,1.21718	0.000188077	0.000440175
3	chr9:70394715:T:G	70394715	NA,G	NA,T	NA,1	NA,inf	NA,inf	NA,0.105758	0.000188037	0.000412036
3	chr9:70758540:A:G	70758540	NA,G	NA,A	NA,1	NA,-inf	NA,inf	NA,0.128331	0.000187983	0.000412072
3	chr9:70523496:T:C	70523496	NA,C	NA,T	NA,1	NA,-inf	NA,inf	NA,0.125891	0.000187966	0.000412166
3	chr9:70532089:A:G	70532089	NA,G	NA,A	NA,1	NA,-inf	NA,inf	NA,0.133969	0.000187922	0.000412325
3	chr9:70085270:A:G	70085270	G,G	A,A	1,1	-inf,inf	inf,inf	0.374842,1.14298	0.00018792	0.000419604
3	chr9:70388603:A:G	70388603	NA,G	NA,A	NA,1	NA,inf	NA,inf	NA,0.104264	0.000187857	0.000411645
3	chr9:70177803:A:G	70177803	NA,G	NA,A	NA,1	NA,inf	NA,inf	NA,0.113168	0.000187833	0.000411771
3	chr9:70739382:T:G	70739382	NA,G	NA,T	NA,1	NA,-inf	NA,inf	NA,0.116619	0.000187743	0.000411771
3	chr9:70687204:A:G	70687204	NA,G	NA,A	NA,1	NA,-inf	NA,inf	NA,0.130086	0.000187739	0.000411565
3	chr9:70818333:G:C	70818333	NA,C	NA,G	NA,1	NA,-inf	NA,inf	NA,0.118194	0.000187705	0.000411537
3	chr9:70494140:T:C	70494140	C,C	T,T	1,1	inf,inf	inf,inf	5.04448,0.00312746	0.000187679	0.0672888
3	chr9:70012455:C:G	70012455	NA,G	NA,C	NA,1	NA,inf	NA,inf	NA,0.115653	0.000187677	0.000411397
3	chr9:70195597:T:C	70195597	NA,C	NA,T	NA,1	NA,-inf	NA,inf	NA,0.118332	0.000187675	0.000411674
3	chr9:70526781:G:A	70526781	NA,A	NA,G	NA,1	NA,-inf	NA,inf	NA,0.122249	0.000187618	0.00041146
3	chr9:70801779:T:G	70801779	NA,G	NA,T	NA,1	NA,inf	NA,inf	NA,0.117285	0.000187616	0.00041144
3	chr9:70681788:T:TA	70681788	NA,TA	NA,T	NA,1	NA,-inf	NA,inf	NA,0.115014	0.000187587	0.000411366
3	chr9:70301623:C:T	70301623	NA,T	NA,C	NA,1	NA,-inf	NA,inf	NA,0.128042	0.00018758	0.000411248
3	chr9:70001791:GCATATATGGT:G	70001791	NA,G	NA,GCATATATGGT	NA,1	NA,inf	NA,inf	NA,0.116108	0.000187571	0.000411192
3	chr9:70371826:A:G	70371826	NA,G	NA,A	NA,1	NA,-inf	NA,inf	NA,0.111118	0.000187536	0.000411025
3	chr9:70764632:A:G	70764632	NA,G	NA,A	NA,1	NA,-inf	NA,inf	NA,0.119191	0.000187481	0.000411082
3	chr9:70304300:A:G	70304300	NA,G	NA,A	NA,1	NA,-inf	NA,inf	NA,0.128502	0.000187476	0.000410827
3	chr9:70395244:T:A	70395244	NA,A	NA,T	NA,1	NA,inf	NA,inf	NA,0.101022	0.000187472	0.000410809
3	chr9:70045938:GA:G	70045938	NA,G	NA,GA	NA,1	NA,inf	NA,inf	NA,0.105514	0.000187434	0.000410986
3	chr9:70112647:A:G	70112647	NA,G	NA,A	NA,1	NA,-inf	NA,inf	NA,0.128679	0.000187395	0.000410798
3	chr9:70567464:A:G	70567464	NA,G	NA,A	NA,1	NA,inf	NA,inf	NA,0.097916	0.000187373	0.000410648
3	chr9:70827718:C:T	70827718	NA,T	NA,C	NA,1	NA,-inf	NA,inf	NA,0.128922	0.000187322	0.000410783
3	chr9:70107069:C:T	70107069	NA,T	NA,C	NA,1	NA,inf	NA,inf	NA,0.10818	0.000187274	0.000410551
3	chr9:70690960:T:C	70690960	NA,C	NA,T	NA,1	NA,inf	NA,inf	NA,0.107566	0.000187265	0.000410553
3	chr9:70224785:C:A	70224785	NA,A	NA,C	NA,1	NA,inf	NA,inf	NA,0.0992983	0.000187254	0.000410635
3	chr9:70196502:C:A	70196502	NA,A	NA,C	NA,1	NA,inf	NA,inf	NA,0.0989605	0.000187215	0.000410549
3	chr9:70378700:T:G	70378700	NA,G	NA,T	NA,1	NA,inf	NA,inf	NA,0.0983086	0.000187139	0.000410586
3	chr9:70111511:A:G	70111511	NA,G	NA,A	NA,1	NA,inf	NA,inf	NA,0.0966702	0.000187114	0.000410269
3	chr9:70857902:T:C	70857902	C,C	T,T	1,1	-inf,inf	inf,inf	0.900608,0.022048	0.000187093	0.000394409
3	chr9:70783789:G:C	70783789	NA,C	NA,G	NA,1	NA,-inf	NA,inf	NA,0.121146	0.000187072	0.00041029
3	chr9:70204900:C:T	70204900	NA,T	NA,C	NA,1	NA,-inf	NA,inf	NA,0.107192	0.000187069	0.000410264
3	chr9:70256341:G:A	70256341	NA,A	NA,G	NA,1	NA,-inf	NA,inf	NA,0.107192	0.000187069	0.000410264
3	chr9:70841689:T:C	70841689	NA,C	NA,T	NA,1	NA,-inf	NA,inf	NA,0.10676	0.000187055	0.000410123
3	chr9:70510063:G:C	70510063	NA,C	NA,G	NA,1	NA,-inf	NA,inf	NA,0.118562	0.000187037	0.000410143
3	chr9:70017733:T:C	70017733	C,C	T,T	1,1	-inf,-inf	inf,inf	0.811225,0.502391	0.000186891	0.000401303
3	chr9:70389448:T:C	70389448	C,NA	T,NA	1,NA	-inf,NA	inf,NA	0.147255,NA	0.0001868	0.000398949
3	chr9:70035050:G:A	70035050	NA,A	NA,G	NA,1	NA,-inf	NA,inf	NA,0.122217	0.00018679	0.000409505
3	chr9:70112245:C:T	70112245	NA,T	NA,C	NA,1	NA,inf	NA,inf	NA,0.0938814	0.000186787	0.000409553
3	chr9:70657405:T:G	70657405	NA,G	NA,T	NA,1	NA,-inf	NA,inf	NA,0.119507	0.000186781	0.000409606
3	chr9:69994488:G:A	69994488	NA,A	NA,G	NA,1	NA,-inf	NA,inf	NA,0.109403	0.000186775	0.000409568
3	chr9:70908022:G:A	70908022	NA,A	NA,G	NA,1	NA,inf	NA,inf	NA,0.106247	0.000186752	0.00040942
3	chr9:70260174:G:A	70260174	NA,A	NA,G	NA,1	NA,-inf	NA,inf	NA,0.106872	0.000186744	0.000409633
3	chr9:70688855:T:G	70688855	NA,G	NA,T	NA,1	NA,inf	NA,inf	NA,0.102752	0.000186736	0.00040941
3	chr9:70393763:C:T	70393763	NA,T	NA,C	NA,1	NA,inf	NA,inf	NA,0.103849	0.000186706	0.00040921
3	chr9:70560929:A:G	70560929	NA,G	NA,A	NA,1	NA,inf	NA,inf	NA,0.0910707	0.000186603	0.000408969
3	chr9:70589101:T:A	70589101	NA,A	NA,T	NA,1	NA,-inf	NA,inf	NA,0.108818	0.000186546	0.000409052
3	chr9:70512055:T:C	70512055	NA,C	NA,T	NA,1	NA,inf	NA,inf	NA,0.0998112	0.000186545	0.000409031
3	chr9:70850917:T:C	70850917	C,C	T,T	1,1	-inf,inf	inf,inf	1.09699,0.32738	0.000186509	0.000407212
3	chr9:70463910:C:T	70463910	NA,T	NA,C	NA,1	NA,inf	NA,inf	NA,0.115019	0.0001865	0.000408883
3	chr9:70746418:C:A	70746418	NA,A	NA,C	NA,1	NA,inf	NA,inf	NA,0.11523	0.000186491	0.000408973
3	chr9:70226048:G:A	70226048	NA,A	NA,G	NA,1	NA,-inf	NA,inf	NA,0.105796	0.000186482	0.000409026
3	chr9:70805603:T:C	70805603	NA,C	NA,T	NA,1	NA,-inf	NA,inf	NA,0.112067	0.00018647	0.000408876
3	chr9:70111264:A:AATG	70111264	NA,AATG	NA,A	NA,1	NA,inf	NA,inf	NA,0.0908593	0.00018646	0.000408835
3	chr9:70111607:A:G	70111607	NA,G	NA,A	NA,1	NA,inf	NA,inf	NA,0.0906727	0.00018644	0.00040879
3	chr9:70836821:G:A	70836821	A,A	G,G	1,1	-inf,inf	inf,inf	1.18903,0.187314	0.000186404	0.000408617
3	chr9:70302458:A:G	70302458	NA,G	NA,A	NA,1	NA,inf	NA,inf	NA,0.100366	0.000186379	0.000408592
3	chr9:70464376:CT:C	70464376	NA,C	NA,CT	NA,1	NA,inf	NA,inf	NA,0.113518	0.000186342	0.000408537
3	chr9:70496259:T:C	70496259	C,C	T,T	1,1	inf,inf	inf,inf	4.50401,0.0273768	0.000186333	0.0235728
3	chr9:70892651:G:A	70892651	NA,A	NA,G	NA,1	NA,inf	NA,inf	NA,0.106608	0.000186327	0.000408485
3	chr9:69957031:A:G	69957031	NA,G	NA,A	NA,1	NA,-inf	NA,inf	NA,0.113913	0.000186319	0.000408442
3	chr9:70452156:T:C	70452156	NA,C	NA,T	NA,1	NA,inf	NA,inf	NA,0.100514	0.000186314	0.000408374
3	chr9:70894657:T:C	70894657	NA,C	NA,T	NA,1	NA,-inf	NA,inf	NA,0.107813	0.000186308	0.000408619
3	chr9:70605775:A:G	70605775	G,G	A,A	1,1	-inf,inf	inf,inf	0.317361,0.856706	0.00018626	0.000397129
3	chr9:70850257:T:G	70850257	NA,G	NA,T	NA,1	NA,-inf	NA,inf	NA,0.107482	0.000186252	0.000408464
3	chr9:70291985:G:A	70291985	NA,A	NA,G	NA,1	NA,-inf	NA,inf	NA,0.12788	0.000186249	0.000408235
3	chr9:70111260:G:A	70111260	NA,A	NA,G	NA,1	NA,inf	NA,inf	NA,0.0886344	0.000186218	0.000408304
3	chr9:69986178:A:G	69986178	NA,G	NA,A	NA,1	NA,inf	NA,inf	NA,0.103557	0.00018621	0.000408088
3	chr9:70481812:G:T	70481812	NA,T	NA,G	NA,1	NA,inf	NA,inf	NA,0.103168	0.000186199	0.000408091
3	chr9:70303307:T:C	70303307	NA,C	NA,T	NA,1	NA,-inf	NA,inf	NA,0.102165	0.000186172	0.000408079
3	chr9:70505087:C:G	70505087	NA,G	NA,C	NA,1	NA,inf	NA,inf	NA,0.0964974	0.000186105	0.000408069
3	chr9:70881079:G:C	70881079	C,C	G,G	1,1	-inf,-inf	inf,inf	1.15485,0.123615	0.000186073	0.000404648
3	chr9:70628222:C:G	70628222	NA,G	NA,C	NA,1	NA,-inf	NA,inf	NA,0.113785	0.000186069	0.000408023
3	chr9:70849396:C:T	70849396	T,T	C,C	1,1	-inf,inf	inf,inf	1.08002,0.353721	0.000186065	0.000406362
3	chr9:70421101:G:T	70421101	NA,T	NA,G	NA,1	NA,-inf	NA,inf	NA,0.0878779	0.000186046	0.000407666
3	chr9:70122762:T:C	70122762	NA,C	NA,T	NA,1	NA,-inf	NA,inf	NA,0.0977294	0.000186044	0.00040801
3	chr9:70142153:A:G	70142153	NA,G	NA,A	NA,1	NA,inf	NA,inf	NA,0.0935722	0.000186029	0.000407904
3	chr9:70305764:T:C	70305764	NA,C	NA,T	NA,1	NA,inf	NA,inf	NA,0.0968653	0.000186007	0.000407779
3	chr9:70549005:T:G	70549005	NA,G	NA,T	NA,1	NA,-inf	NA,inf	NA,0.108135	0.000185997	0.000408031
3	chr9:70860367:C:T	70860367	T,T	C,C	1,1	-inf,-inf	inf,inf	1.20178,0.0582179	0.000185966	0.000405024
3	chr9:69951208:C:A	69951208	NA,A	NA,C	NA,1	NA,inf	NA,inf	NA,0.0843863	0.000185948	0.000407545
3	chr9:70849411:C:A	70849411	A,A	C,C	1,1	-inf,inf	inf,inf	1.0733,0.363424	0.000185945	0.000406117
3	chr9:70286639:T:C	70286639	NA,C	NA,T	NA,1	NA,inf	NA,inf	NA,0.108051	0.000185936	0.000407767
3	chr9:70308334:G:A	70308334	NA,A	NA,G	NA,1	NA,-inf	NA,inf	NA,0.123605	0.000185897	0.000407486
3	chr9:70318361:C:G	70318361	NA,G	NA,C	NA,1	NA,inf	NA,inf	NA,0.0955069	0.000185865	0.000407468
3	chr9:70585417:C:T	70585417	NA,T	NA,C	NA,1	NA,inf	NA,inf	NA,0.0981301	0.000185857	0.000407256
3	chr9:70623957:T:C	70623957	NA,C	NA,T	NA,1	NA,-inf	NA,inf	NA,0.107749	0.000185849	0.00040747
3	chr9:70478502:G:A	70478502	NA,A	NA,G	NA,1	NA,-inf	NA,inf	NA,0.0990206	0.000185841	0.000407578
3	chr9:70112858:A:G	70112858	NA,G	NA,A	NA,1	NA,-inf	NA,inf	NA,0.10895	0.000185821	0.000407325
3	chr9:70051730:T:C	70051730	C,C	T,T	1,1	inf,inf	inf,inf	0.44706,1.13878	0.000185807	0.00041726
3	chr9:70111984:G:A	70111984	NA,A	NA,G	NA,1	NA,inf	NA,inf	NA,0.0890587	0.000185779	0.000407415
3	chr9:70235351:C:T	70235351	NA,T	NA,C	NA,1	NA,inf	NA,inf	NA,0.0938171	0.000185697	0.000407101
3	chr9:70235365:G:A	70235365	NA,A	NA,G	NA,1	NA,inf	NA,inf	NA,0.0938171	0.000185697	0.000407101
3	chr9:70089398:A:G	70089398	NA,G	NA,A	NA,1	NA,-inf	NA,inf	NA,0.0996977	0.000185693	0.000407334
3	chr9:70242504:T:C	70242504	NA,C	NA,T	NA,1	NA,inf	NA,inf	NA,0.084868	0.000185671	0.000407157
3	chr9:70859732:G:A	70859732	A,A	G,G	1,1	-inf,-inf	inf,inf	1.18943,0.101243	0.000185609	0.000404285
3	chr9:70771813:T:C	70771813	NA,C	NA,T	NA,1	NA,-inf	NA,inf	NA,0.108914	0.000185588	0.000406983
3	chr9:70787926:T:C	70787926	NA,C	NA,T	NA,1	NA,inf	NA,inf	NA,0.0982782	0.000185588	0.000406805
3	chr9:69935947:G:A	69935947	NA,A	NA,G	NA,1	NA,inf	NA,inf	NA,0.0974289	0.000185577	0.000406755
3	chr9:70397661:A:C	70397661	NA,C	NA,A	NA,1	NA,-inf	NA,inf	NA,0.0981291	0.000185541	0.000406884
3	chr9:70862005:G:A	70862005	NA,A	NA,G	NA,1	NA,-inf	NA,inf	NA,0.0988221	0.000185538	0.000406832
3	chr9:70849441:G:A	70849441	A,A	G,G	1,1	-inf,inf	inf,inf	1.08977,0.337159	0.000185517	0.000405191
3	chr9:70114342:T:C	70114342	NA,C	NA,T	NA,1	NA,-inf	NA,inf	NA,0.0962053	0.0001855	0.00040686
3	chr9:70249939:T:C	70249939	NA,C	NA,T	NA,1	NA,inf	NA,inf	NA,0.0830305	0.000185488	0.000406754
3	chr9:70785274:G:A	70785274	NA,A	NA,G	NA,1	NA,-inf	NA,inf	NA,0.101833	0.000185482	0.000406723
3	chr9:70332227:A:G	70332227	NA,G	NA,A	NA,1	NA,-inf	NA,inf	NA,0.0947292	0.000185475	0.000406832
3	chr9:70547281:G:C	70547281	NA,C	NA,G	NA,1	NA,-inf	NA,inf	NA,0.0881167	0.000185443	0.000406494
3	chr9:70111869:G:T	70111869	NA,T	NA,G	NA,1	NA,inf	NA,inf	NA,0.0813147	0.00018544	0.0004066
3	chr9:70054894:T:C	70054894	NA,C	NA,T	NA,1	NA,inf	NA,inf	NA,0.080235	0.000185421	0.00040658
3	chr9:70111910:G:A	70111910	NA,A	NA,G	NA,1	NA,inf	NA,inf	NA,0.0809846	0.000185407	0.000406527
3	chr9:70288983:T:C	70288983	NA,C	NA,T	NA,1	NA,-inf	NA,inf	NA,0.118223	0.000185375	0.000406348
3	chr9:70063961:A:C	70063961	NA,C	NA,A	NA,1	NA,-inf	NA,inf	NA,0.110742	0.000185367	0.000406383
3	chr9:70094186:T:C	70094186	NA,C	NA,T	NA,1	NA,inf	NA,inf	NA,0.0869679	0.000185352	0.000406418
3	chr9:70119821:C:T	70119821	NA,T	NA,C	NA,1	NA,inf	NA,inf	NA,0.093403	0.000185317	0.000406134
3	chr9:70675821:T:C	70675821	NA,C	NA,T	NA,1	NA,inf	NA,inf	NA,0.0883703	0.000185295	0.000406281
3	chr9:70181334:G:A	70181334	NA,A	NA,G	NA,1	NA,-inf	NA,inf	NA,0.115772	0.000185293	0.000406152
3	chr9:70276070:G:A	70276070	NA,A	NA,G	NA,1	NA,-inf	NA,inf	NA,0.118062	0.000185287	0.000406139
3	chr9:70179168:TA:T	70179168	NA,T	NA,TA	NA,1	NA,-inf	NA,inf	NA,0.115244	0.000185241	0.00040604
3	chr9:70460836:G:A	70460836	A,A	G,G	1,1	-inf,inf	inf,inf	2.10121,0.229159	0.000185236	0.000577794
3	chr9:70166910:T:C	70166910	NA,C	NA,T	NA,1	NA,-inf	NA,inf	NA,0.0896101	0.000185218	0.000406192
3	chr9:70395901:C:G	70395901	NA,G	NA,C	NA,1	NA,inf	NA,inf	NA,0.089289	0.000185204	0.000405938
3	chr9:70162631:C:T	70162631	NA,T	NA,C	NA,1	NA,-inf	NA,inf	NA,0.0891522	0.000185173	0.000406093
3	chr9:70150587:C:T	70150587	NA,T	NA,C	NA,1	NA,inf	NA,inf	NA,0.088377	0.000185162	0.000405933
3	chr9:70428495:G:A	70428495	NA,A	NA,G	NA,1	NA,inf	NA,inf	NA,0.0872668	0.000185159	0.000405675
3	chr9:70768374:A:G	70768374	NA,G	NA,A	NA,1	NA,-inf	NA,inf	NA,0.104407	0.000185151	0.000406021
3	chr9:70064383:C:T	70064383	NA,T	NA,C	NA,1	NA,-inf	NA,inf	NA,0.0974049	0.000185146	0.000405975
3	chr9:70742889:T:TC	70742889	NA,TC	NA,T	NA,1	NA,inf	NA,inf	NA,0.0950895	0.000185117	0.00040578
3	chr9:70064482:A:G	70064482	NA,G	NA,A	NA,1	NA,-inf	NA,inf	NA,0.0969071	0.000185098	0.00040587
3	chr9:70044314:C:T	70044314	NA,T	NA,C	NA,1	NA,-inf	NA,inf	NA,0.107632	0.00018508	0.000405757
3	chr9:70367904:CCTT:C	70367904	NA,C	NA,CCTT	NA,1	NA,-inf	NA,inf	NA,0.115763	0.000185073	0.000405672
3	chr9:70326889:G:A	70326889	NA,A	NA,G	NA,1	NA,inf	NA,inf	NA,0.0873648	0.000185051	0.000405688
3	chr9:70544502:A:G	70544502	NA,G	NA,A	NA,1	NA,inf	NA,inf	NA,0.0829402	0.000185037	0.000405807
3	chr9:70759596:G:A	70759596	NA,A	NA,G	NA,1	NA,inf	NA,inf	NA,0.100066	0.000185008	0.000405706
3	chr9:70365915:A:G	70365915	NA,G	NA,A	NA,1	NA,-inf	NA,inf	NA,0.114833	0.000184978	0.000405466
3	chr9:70192182:T:C	70192182	NA,C	NA,T	NA,1	NA,-inf	NA,inf	NA,0.093726	0.000184965	0.000405607
3	chr9:69977418:A:G	69977418	NA,G	NA,A	NA,1	NA,-inf	NA,inf	NA,0.0890755	0.000184921	0.000405561
3	chr9:70187176:C:T	70187176	NA,T	NA,C	NA,1	NA,-inf	NA,inf	NA,0.0928216	0.000184875	0.000405409
3	chr9:70158117:A:G	70158117	NA,G	NA,A	NA,1	NA,inf	NA,inf	NA,0.0849786	0.00018483	0.000405205
3	chr9:70744831:G:C	70744831	NA,C	NA,G	NA,1	NA,-inf	NA,inf	NA,0.0890194	0.000184827	0.000405349
3	chr9:70897525:C:T	70897525	NA,T	NA,C	NA,1	NA,-inf	NA,inf	NA,0.0807536	0.000184825	0.000405523
3	chr9:70341135:G:T	70341135	NA,T	NA,G	NA,1	NA,-inf	NA,inf	NA,0.112844	0.000184807	0.000405092
3	chr9:70309250:T:C	70309250	NA,C	NA,T	NA,1	NA,-inf	NA,inf	NA,0.112552	0.000184806	0.000405089
3	chr9:70310763:CATCAG:C	70310763	NA,C	NA,CATCAG	NA,1	NA,-inf	NA,inf	NA,0.112812	0.000184804	0.000405086
3	chr9:70763520:A:G	70763520	NA,G	NA,A	NA,1	NA,-inf	NA,inf	NA,0.0978205	0.0001848	0.000405121
3	chr9:70351882:C:T	70351882	NA,T	NA,C	NA,1	NA,-inf	NA,inf	NA,0.112329	0.000184761	0.000404992
3	chr9:70364048:G:C	70364048	NA,C	NA,G	NA,1	NA,-inf	NA,inf	NA,0.111997	0.000184731	0.000404927
3	chr9:70344499:G:A	70344499	NA,A	NA,G	NA,1	NA,-inf	NA,inf	NA,0.111947	0.000184726	0.000404917
3	chr9:70310761:T:C	70310761	NA,C	NA,T	NA,1	NA,-inf	NA,inf	NA,0.11193	0.000184725	0.000404914
3	chr9:70275710:T:C	70275710	NA,C	NA,T	NA,1	NA,-inf	NA,inf	NA,0.111904	0.000184723	0.000404909
3	chr9:70381502:A:G	70381502	NA,G	NA,A	NA,1	NA,-inf	NA,inf	NA,0.084092	0.00018472	0.00040489
3	chr9:70276911:G:A	70276911	NA,A	NA,G	NA,1	NA,-inf	NA,inf	NA,0.084057	0.000184686	0.000405022
3	chr9:70328185:A:T	70328185	NA,T	NA,A	NA,1	NA,-inf	NA,inf	NA,0.11103	0.000184645	0.00040474
3	chr9:70040965:C:T	70040965	NA,T	NA,C	NA,1	NA,inf	NA,inf	NA,0.0913675	0.000184563	0.000404513
3	chr9:70401752:C:T	70401752	NA,T	NA,C	NA,1	NA,-inf	NA,inf	NA,0.0982178	0.000184529	0.000404413
3	chr9:70111113:C:T	70111113	NA,T	NA,C	NA,1	NA,inf	NA,inf	NA,0.0717827	0.000184517	0.000404574
3	chr9:70546319:T:G	70546319	NA,G	NA,T	NA,1	NA,-inf	NA,inf	NA,0.0882062	0.000184516	0.000404636
3	chr9:70335589:A:G	70335589	NA,G	NA,A	NA,1	NA,-inf	NA,inf	NA,0.0819304	0.000184496	0.000404604
3	chr9:70205640:G:A	70205640	NA,A	NA,G	NA,1	NA,-inf	NA,inf	NA,0.0849672	0.000184473	0.000404679
3	chr9:70326054:A:G	70326054	G,NA	A,NA	1,NA	-inf,NA	inf,NA	0.308319,NA	0.000184472	0.000399259
3	chr9:70110085:T:A	70110085	NA,A	NA,T	NA,1	NA,-inf	NA,inf	NA,0.100175	0.000184452	0.00040432
3	chr9:70026279:C:T	70026279	NA,T	NA,C	NA,1	NA,inf	NA,inf	NA,0.0854079	0.000184416	0.000404295
3	chr9:70544812:C:T	70544812	NA,T	NA,C	NA,1	NA,-inf	NA,inf	NA,0.0869006	0.000184398	0.000404377
3	chr9:70274933:A:G	70274933	NA,G	NA,A	NA,1	NA,-inf	NA,inf	NA,0.0973907	0.000184392	0.000404131
3	chr9:70796152:C:T	70796152	NA,T	NA,C	NA,1	NA,-inf	NA,inf	NA,0.0820224	0.000184379	0.000404223
3	chr9:70005597:G:T	70005597	T,T	G,G	1,1	-inf,-inf	inf,inf	0.962146,0.083401	0.000184376	0.000391526
3	chr9:70419892:G:A	70419892	NA,A	NA,G	NA,1	NA,inf	NA,inf	NA,0.0727711	0.000184355	0.00040429
3	chr9:70367433:G:T	70367433	NA,T	NA,G	NA,1	NA,-inf	NA,inf	NA,0.080686	0.000184345	0.000404087
3	chr9:70071224:G:A	70071224	NA,A	NA,G	NA,1	NA,inf	NA,inf	NA,0.0690691	0.000184344	0.000404218
3	chr9:70300568:A:G	70300568	G,NA	A,NA	1,NA	inf,NA	inf,NA	0.435492,NA	0.000184338	0.000403384
3	chr9:70436167:T:A	70436167	NA,A	NA,T	NA,1	NA,-inf	NA,inf	NA,0.084932	0.00018433	0.000404285
3	chr9:70071593:G:A	70071593	NA,A	NA,G	NA,1	NA,inf	NA,inf	NA,0.0683296	0.000184274	0.000404065
3	chr9:70480098:T:A	70480098	NA,A	NA,T	NA,1	NA,-inf	NA,inf	NA,0.0812684	0.000184232	0.000404025
3	chr9:70666818:TG:T	70666818	T,T	TG,TG	1,1	inf,inf	inf,inf	1.05746,0.252016	0.000184224	0.000403126
3	chr9:69947184:A:G	69947184	NA,G	NA,A	NA,1	NA,-inf	NA,inf	NA,0.0832548	0.000184224	0.000404117
3	chr9:70812448:G:T	70812448	NA,T	NA,G	NA,1	NA,-inf	NA,inf	NA,0.0807337	0.000184216	0.000404012
3	chr9:70373210:T:G	70373210	NA,G	NA,T	NA,1	NA,-inf	NA,inf	NA,0.0732188	0.0001842	0.000403778
3	chr9:69941892:T:A	69941892	NA,A	NA,T	NA,1	NA,inf	NA,inf	NA,0.0793926	0.000184135	0.000403612
3	chr9:70396700:G:A	70396700	NA,A	NA,G	NA,1	NA,inf	NA,inf	NA,0.0774596	0.000184088	0.00040351
3	chr9:70650646:A:G	70650646	NA,G	NA,A	NA,1	NA,inf	NA,inf	NA,0.0762055	0.000184081	0.000403595
3	chr9:70118151:AACCCCTGAGTTCCAGGCT:A	70118151	NA,A	NA,AACCCCTGAGTTCCAGGCT	NA,1	NA,-inf	NA,inf	NA,0.0809673	0.000184079	0.000403641
3	chr9:70544034:G:A	70544034	NA,A	NA,G	NA,1	NA,-inf	NA,inf	NA,0.0976106	0.000184074	0.000403554
3	chr9:70850808:G:A	70850808	NA,A	NA,G	NA,1	NA,inf	NA,inf	NA,0.0774617	0.000184073	0.000403603
3	chr9:70843509:G:A	70843509	NA,A	NA,G	NA,1	NA,-inf	NA,inf	NA,0.083616	0.000184034	0.000403531
3	chr9:70805067:A:G	70805067	NA,G	NA,A	NA,1	NA,-inf	NA,inf	NA,0.078518	0.000184023	0.000403585
3	chr9:69929303:C:T	69929303	NA,T	NA,C	NA,1	NA,inf	NA,inf	NA,0.0720227	0.00018402	0.000403459
3	chr9:70774424:G:A	70774424	NA,A	NA,G	NA,1	NA,inf	NA,inf	NA,0.0890513	0.000184015	0.000403525
3	chr9:70485505:G:A	70485505	NA,A	NA,G	NA,1	NA,inf	NA,inf	NA,0.0698582	0.000184013	0.000403609
3	chr9:70394584:A:C	70394584	NA,C	NA,A	NA,1	NA,inf	NA,inf	NA,0.0760046	0.000183974	0.000403263
3	chr9:70353052:G:A	70353052	NA,A	NA,G	NA,1	NA,-inf	NA,inf	NA,0.10288	0.000183954	0.000403235
3	chr9:70070087:T:C	70070087	NA,C	NA,T	NA,1	NA,inf	NA,inf	NA,0.0687823	0.000183942	0.000403295
3	chr9:70324487:T:C	70324487	NA,C	NA,T	NA,1	NA,-inf	NA,inf	NA,0.0762013	0.000183942	0.00040321
3	chr9:70622167:G:A	70622167	NA,A	NA,G	NA,1	NA,inf	NA,inf	NA,0.0748998	0.000183876	0.00040315
3	chr9:70009879:T:C	70009879	C,C	T,T	1,1	-inf,-inf	inf,inf	0.828784,0.467142	0.000183868	0.000394686
3	chr9:70165625:T:C	70165625	NA,C	NA,T	NA,1	NA,inf	NA,inf	NA,0.0851611	0.000183868	0.000403044
3	chr9:70194194:G:T	70194194	NA,T	NA,G	NA,1	NA,inf	NA,inf	NA,0.0739549	0.000183843	0.000403049
3	chr9:69978745:A:C	69978745	NA,C	NA,A	NA,1	NA,inf	NA,inf	NA,0.0640533	0.000183834	0.000403092
3	chr9:70520645:T:C	70520645	NA,C	NA,T	NA,1	NA,inf	NA,inf	NA,0.0719764	0.000183832	0.000403076
3	chr9:70829021:G:A	70829021	NA,A	NA,G	NA,1	NA,-inf	NA,inf	NA,0.0794151	0.000183804	0.000402994
3	chr9:70394478:A:G	70394478	NA,G	NA,A	NA,1	NA,inf	NA,inf	NA,0.0739371	0.000183792	0.000402868
3	chr9:70056884:G:A	70056884	NA,A	NA,G	NA,1	NA,inf	NA,inf	NA,0.0626577	0.000183771	0.000402959
3	chr9:70228070:T:C	70228070	NA,C	NA,T	NA,1	NA,inf	NA,inf	NA,0.0670553	0.000183764	0.000403135
3	chr9:70827484:C:T	70827484	NA,T	NA,C	NA,1	NA,-inf	NA,inf	NA,0.0787884	0.000183752	0.00040288
3	chr9:70055834:A:T	70055834	NA,T	NA,A	NA,1	NA,inf	NA,inf	NA,0.0622469	0.000183736	0.000402882
3	chr9:70410665:T:C	70410665	NA,C	NA,T	NA,1	NA,inf	NA,inf	NA,0.0789494	0.000183705	0.000402734
3	chr9:70208525:T:G	70208525	G,G	T,T	1,1	inf,inf	inf,inf	0.574759,1.15087	0.000183663	0.000413837
3	chr9:70123706:C:T	70123706	NA,T	NA,C	NA,1	NA,inf	NA,inf	NA,0.0714012	0.000183628	0.00040258
3	chr9:70578546:C:T	70578546	NA,T	NA,C	NA,1	NA,inf	NA,inf	NA,0.0681749	0.000183569	0.000402369
3	chr9:70472255:C:A	70472255	NA,A	NA,C	NA,1	NA,-inf	NA,inf	NA,0.0732865	0.000183543	0.000402569
3	chr9:70429783:G:A	70429783	NA,A	NA,G	NA,1	NA,-inf	NA,inf	NA,0.0864766	0.000183541	0.000402277
3	chr9:70064770:C:G	70064770	NA,G	NA,C	NA,1	NA,-inf	NA,inf	NA,0.0914473	0.000183538	0.000402386
3	chr9:70806685:G:A	70806685	NA,A	NA,G	NA,1	NA,inf	NA,inf	NA,0.0567767	0.000183521	0.000402258
3	chr9:70561855:AG:A	70561855	NA,A	NA,AG	NA,1	NA,-inf	NA,inf	NA,0.0749809	0.000183398	0.000402173
3	chr9:70287583:T:C	70287583	NA,C	NA,T	NA,1	NA,-inf	NA,inf	NA,0.0958081	0.000183394	0.000402016
3	chr9:70560656:G:A	70560656	NA,A	NA,G	NA,1	NA,-inf	NA,inf	NA,0.0748497	0.000183388	0.00040215
3	chr9:70568132:G:A	70568132	NA,A	NA,G	NA,1	NA,-inf	NA,inf	NA,0.0748497	0.000183388	0.00040215
3	chr9:69973973:A:G	69973973	NA,G	NA,A	NA,1	NA,-inf	NA,inf	NA,0.0723481	0.000183381	0.000402142
3	chr9:70044555:T:C	70044555	NA,C	NA,T	NA,1	NA,-inf	NA,inf	NA,0.0741661	0.000183369	0.000402073
3	chr9:70401788:G:A	70401788	NA,A	NA,G	NA,1	NA,inf	NA,inf	NA,0.0722985	0.000183344	0.000401851
3	chr9:70006360:A:C	70006360	NA,C	NA,A	NA,1	NA,-inf	NA,inf	NA,0.0800403	0.000183343	0.000401978
3	chr9:70308250:C:G	70308250	NA,G	NA,C	NA,1	NA,-inf	NA,inf	NA,0.0949677	0.00018333	0.000401877
3	chr9:70481315:T:G	70481315	NA,G	NA,T	NA,1	NA,-inf	NA,inf	NA,0.0767968	0.00018324	0.00040199
3	chr9:70181227:C:A	70181227	NA,A	NA,C	NA,1	NA,-inf	NA,inf	NA,0.0731061	0.000183197	0.000401721
3	chr9:70371372:G:A	70371372	NA,A	NA,G	NA,1	NA,inf	NA,inf	NA,0.0631678	0.000183172	0.000401635
3	chr9:70810409:C:T	70810409	NA,T	NA,C	NA,1	NA,-inf	NA,inf	NA,0.0709625	0.000183147	0.000401555
3	chr9:70805407:G:A	70805407	NA,A	NA,G	NA,1	NA,-inf	NA,inf	NA,0.070993	0.000183142	0.000401567
3	chr9:70449982:G:A	70449982	NA,A	NA,G	NA,1	NA,inf	NA,inf	NA,0.0652425	0.000183134	0.000401315
3	chr9:70378793:A:G	70378793	NA,G	NA,A	NA,1	NA,-inf	NA,inf	NA,0.0667595	0.000183122	0.000401685
3	chr9:70056293:G:A	70056293	NA,A	NA,G	NA,1	NA,inf	NA,inf	NA,0.0587053	0.000183112	0.000401479
3	chr9:70891948:T:C	70891948	NA,C	NA,T	NA,1	NA,-inf	NA,inf	NA,0.0684795	0.000183111	0.000401537
3	chr9:70895207:T:C	70895207	NA,C	NA,T	NA,1	NA,-inf	NA,inf	NA,0.0680916	0.000183082	0.000401472
3	chr9:70405868:G:A	70405868	NA,A	NA,G	NA,1	NA,inf	NA,inf	NA,0.0684568	0.000183075	0.000401271
3	chr9:70271340:G:A	70271340	NA,A	NA,G	NA,1	NA,-inf	NA,inf	NA,0.0909433	0.000183031	0.000401227
3	chr9:70088100:G:A	70088100	A,A	G,G	1,1	-inf,-inf	inf,inf	0.254116,1.29495	0.000182952	0.000402829
3	chr9:70768449:T:C	70768449	NA,C	NA,T	NA,1	NA,-inf	NA,inf	NA,0.0833842	0.000182944	0.000401203
3	chr9:70445643:A:G	70445643	NA,G	NA,A	NA,1	NA,-inf	NA,inf	NA,0.0783189	0.000182937	0.000400993
3	chr9:70589928:C:T	70589928	NA,T	NA,C	NA,1	NA,-inf	NA,inf	NA,0.08592	0.000182912	0.000400881
3	chr9:70834408:G:A	70834408	NA,A	NA,G	NA,1	NA,-inf	NA,inf	NA,0.0676782	0.000182888	0.000400988
3	chr9:70109020:G:A	70109020	NA,A	NA,G	NA,1	NA,inf	NA,inf	NA,0.0615138	0.00018287	0.000400925
3	chr9:70527207:C:T	70527207	NA,T	NA,C	NA,1	NA,-inf	NA,inf	NA,0.0629535	0.000182866	0.000400997
3	chr9:70808281:A:T	70808281	NA,T	NA,A	NA,1	NA,-inf	NA,inf	NA,0.0669301	0.000182848	0.000400902
3	chr9:70813164:C:T	70813164	NA,T	NA,C	NA,1	NA,-inf	NA,inf	NA,0.066849	0.000182844	0.000400893
3	chr9:70149956:C:T	70149956	NA,T	NA,C	NA,1	NA,-inf	NA,inf	NA,0.061842	0.000182837	0.00040095
3	chr9:70151422:C:T	70151422	NA,T	NA,C	NA,1	NA,inf	NA,inf	NA,0.0576673	0.000182804	0.000400828
3	chr9:70494981:C:T	70494981	NA,T	NA,C	NA,1	NA,inf	NA,inf	NA,0.0580764	0.000182799	0.000400922
3	chr9:70817008:G:A	70817008	NA,A	NA,G	NA,1	NA,inf	NA,inf	NA,0.0622809	0.000182783	0.000400753
3	chr9:70836923:G:T	70836923	T,NA	G,NA	1,NA	-inf,NA	inf,NA	0.538963,NA	0.000182774	0.000407137
3	chr9:70493733:T:G	70493733	NA,G	NA,T	NA,1	NA,inf	NA,inf	NA,0.0824711	0.000182772	0.000400762
3	chr9:70496186:C:A	70496186	NA,A	NA,C	NA,1	NA,-inf	NA,inf	NA,0.0613988	0.000182608	0.000400449
3	chr9:70494984:C:T	70494984	NA,T	NA,C	NA,1	NA,-inf	NA,inf	NA,0.0613988	0.000182608	0.000400449
3	chr9:70510517:TCTC:T	70510517	T,T	TCTC,TCTC	1,1	inf,-inf	inf,inf	4.77856,0.242835	0.000182538	0.0454311
3	chr9:70557974:C:T	70557974	NA,T	NA,C	NA,1	NA,inf	NA,inf	NA,0.0538707	0.000182524	0.000400259
3	chr9:70407277:G:A	70407277	NA,A	NA,G	NA,1	NA,inf	NA,inf	NA,0.0491061	0.000182519	0.000400279
3	chr9:70624401:G:A	70624401	NA,A	NA,G	NA,1	NA,-inf	NA,inf	NA,0.0590745	0.000182516	0.000400269
3	chr9:70536224:T:A	70536224	NA,A	NA,T	NA,1	NA,-inf	NA,inf	NA,0.0742744	0.000182487	0.000400278
3	chr9:70891233:C:T	70891233	NA,T	NA,C	NA,1	NA,inf	NA,inf	NA,0.0615059	0.000182403	0.000399908
3	chr9:70159536:A:G	70159536	G,G	A,A	1,1	inf,inf	inf,inf	0.548391,1.16112	0.000182401	0.000410303
3	chr9:70553977:C:T	70553977	NA,T	NA,C	NA,1	NA,-inf	NA,inf	NA,0.0611345	0.000182389	0.000399952
3	chr9:70443160:T:C	70443160	NA,C	NA,T	NA,1	NA,inf	NA,inf	NA,0.0502884	0.000182378	0.000399949
3	chr9:70382524:T:G	70382524	NA,G	NA,T	NA,1	NA,inf	NA,inf	NA,0.0464398	0.000182368	0.000399741
3	chr9:70814558:G:A	70814558	NA,A	NA,G	NA,1	NA,inf	NA,inf	NA,0.0568119	0.000182368	0.000399834
3	chr9:70132812:C:A	70132812	NA,A	NA,C	NA,1	NA,inf	NA,inf	NA,0.0495454	0.000182368	0.000399905
3	chr9:70889872:G:A	70889872	NA,A	NA,G	NA,1	NA,-inf	NA,inf	NA,0.0575856	0.000182361	0.000399917
3	chr9:70447168:C:T	70447168	NA,T	NA,C	NA,1	NA,inf	NA,inf	NA,0.0543441	0.000182354	0.000399645
3	chr9:70056832:C:T	70056832	NA,T	NA,C	NA,1	NA,inf	NA,inf	NA,0.0444252	0.000182353	0.000399847
3	chr9:69997252:G:A	69997252	NA,A	NA,G	NA,1	NA,-inf	NA,inf	NA,0.0740441	0.000182343	0.000399772
3	chr9:70072561:A:C	70072561	NA,C	NA,A	NA,1	NA,-inf	NA,inf	NA,0.0505188	0.000182312	0.000399701
3	chr9:70519170:A:T	70519170	NA,T	NA,A	NA,1	NA,inf	NA,inf	NA,0.0518724	0.000182308	0.000399733
3	chr9:70141222:A:G	70141222	NA,G	NA,A	NA,1	NA,inf	NA,inf	NA,0.0542091	0.000182304	0.000399649
3	chr9:70087121:CT:C	70087121	NA,C	NA,CT	NA,1	NA,-inf	NA,inf	NA,0.0562373	0.000182289	0.000399785
3	chr9:70118751:C:T	70118751	NA,T	NA,C	NA,1	NA,inf	NA,inf	NA,0.0482356	0.000182289	0.000399733
3	chr9:70885993:A:G	70885993	NA,G	NA,A	NA,1	NA,-inf	NA,inf	NA,0.057597	0.000182268	0.000399672
3	chr9:70124638:A:G	70124638	NA,G	NA,A	NA,1	NA,inf	NA,inf	NA,0.0478089	0.000182261	0.000399671
3	chr9:70453405:A:G	70453405	NA,G	NA,A	NA,1	NA,inf	NA,inf	NA,0.0529432	0.000182258	0.000399439
3	chr9:70091996:T:A	70091996	NA,A	NA,T	NA,1	NA,inf	NA,inf	NA,0.0525185	0.000182243	0.000399556
3	chr9:70658923:T:C	70658923	NA,C	NA,T	NA,1	NA,-inf	NA,inf	NA,0.0611667	0.00018224	0.000399586
3	chr9:70414605:A:T	70414605	NA,T	NA,A	NA,1	NA,-inf	NA,inf	NA,0.0574818	0.000182234	0.000399635
3	chr9:70843258:A:G	70843258	NA,G	NA,A	NA,1	NA,-inf	NA,inf	NA,0.0601169	0.000182185	0.000399489
3	chr9:70607390:C:T	70607390	NA,T	NA,C	NA,1	NA,-inf	NA,inf	NA,0.0576604	0.000182182	0.000399483
3	chr9:70072002:C:T	70072002	NA,T	NA,C	NA,1	NA,-inf	NA,inf	NA,0.0551434	0.000182119	0.000399399
3	chr9:70378868:G:A	70378868	NA,A	NA,G	NA,1	NA,inf	NA,inf	NA,0.0421793	0.000182088	0.000399136
3	chr9:70284920:G:A	70284920	NA,A	NA,G	NA,1	NA,inf	NA,inf	NA,0.0538672	0.000182071	0.000399281
3	chr9:70888058:T:A	70888058	NA,A	NA,T	NA,1	NA,-inf	NA,inf	NA,0.0529594	0.000182066	0.000399266
3	chr9:70163923:C:A	70163923	NA,A	NA,C	NA,1	NA,inf	NA,inf	NA,0.0505215	0.000182053	0.000399102
3	chr9:70369302:G:C	70369302	NA,C	NA,G	NA,1	NA,-inf	NA,inf	NA,0.0504554	0.000182048	0.000399092
3	chr9:69924570:C:T	69924570	NA,T	NA,C	NA,1	NA,-inf	NA,inf	NA,0.0619341	0.000182046	0.000399164
3	chr9:70451601:T:C	70451601	NA,C	NA,T	NA,1	NA,inf	NA,inf	NA,0.088137	0.000182043	0.000399541
3	chr9:70519467:GTTTC:G	70519467	NA,G	NA,GTTTC	NA,1	NA,-inf	NA,inf	NA,0.0649263	0.000182034	0.000399195
3	chr9:70838118:A:G	70838118	NA,G	NA,A	NA,1	NA,-inf	NA,inf	NA,0.0563487	0.000182033	0.000399131
3	chr9:70012002:T:A	70012002	NA,A	NA,T	NA,1	NA,-inf	NA,inf	NA,0.0662165	0.000182031	0.000399116
3	chr9:70019699:T:C	70019699	NA,C	NA,T	NA,1	NA,-inf	NA,inf	NA,0.0499811	0.000182023	0.000399157
3	chr9:70072615:C:T	70072615	NA,T	NA,C	NA,1	NA,inf	NA,inf	NA,0.0389155	0.000182003	0.000399077
3	chr9:70331471:G:A	70331471	NA,A	NA,G	NA,1	NA,-inf	NA,inf	NA,0.0496873	0.000181996	0.000398979
3	chr9:70849213:C:T	70849213	T,T	C,C	1,1	-inf,inf	inf,inf	1.08947,0.320667	0.000181958	0.000397444
3	chr9:70582955:G:A	70582955	NA,A	NA,G	NA,1	NA,-inf	NA,inf	NA,0.0539418	0.00018195	0.000398973
```
