## Supplementary material for "Characterization of shared and ancestry-specific signals driving complex traits using multi-ancestry fine-mapping": susiex_nc3.cs80.snp

```
BP	SNP	PIP(CS1)	LogBF(CS1,Pop1)	LogBF(CS1,Pop2)	PIP(CS2)	LogBF(CS2,Pop1)	LogBF(CS2,Pop2)	PIP(CS3)	LogBF(CS3,Pop1)	LogBF(CS3,Pop2)
69923182	chr9:69923182:G:T	1.53544e-05	-1.19397	-0.773859	8.99574e-05	-1.08349	-0.761999	8.99639e-05	-1.08345	-0.761996
69923249	chr9:69923249:G:A	1.8613e-05	-0.626083	-1.14929	0.00012413	-0.374062	-1.14944	0.000124155	-0.373883	-1.14944
69923365	chr9:69923365:C:T	7.30974e-05	-1.01967e-10	-0.407436	0.000377431	-1.01967e-10	-0.411441	0.000377437	-1.01967e-10	-0.411449
69924313	chr9:69924313:T:C	7.04763e-05	-0.285148	-0.158805	0.000277963	-0.62569	-0.0916507	0.000277884	-0.626051	-0.0915969
69924324	chr9:69924324:C:T	1.24219e-05	-1.04905	-1.13072	4.53729e-05	-1.40015	-1.12977	4.53688e-05	-1.40027	-1.12976
69924346	chr9:69924346:C:G	0.000322633	1.76989	-0.692601	0.000733123	0.928037	-0.675552	0.000732758	0.927464	-0.675502
69924570	chr9:69924570:C:T	3.51222e-05	-1.01967e-10	-1.1404	0.000182042	-1.01967e-10	-1.14059	0.000182046	-1.01967e-10	-1.14059
69924728	chr9:69924728:C:T	0.000108109	-1.01967e-10	-0.0160933	0.000579662	-1.01967e-10	0.0176161	0.000579687	-1.01967e-10	0.0176352
69924793	chr9:69924793:C:T	5.09273e-05	-1.01967e-10	-0.76883	0.00026659	-1.01967e-10	-0.759117	0.000266597	-1.01967e-10	-0.759114
69925411	chr9:69925411:C:T	0.000283214	1.78411	-0.837136	0.00064058	0.94069	-0.823144	0.000640255	0.940116	-0.823103
69925812	chr9:69925812:T:C	3.47863e-05	-1.01967e-10	-1.15001	0.000180335	-1.01967e-10	-1.15001	0.00018034	-1.01967e-10	-1.15001
69925838	chr9:69925838:T:C	2.28273e-05	-0.516435	-1.05484	0.000132813	-0.399793	-1.0561	0.000132832	-0.399676	-1.05609
69925893	chr9:69925893:A:G	3.18988e-05	-1.23666	-2.24825e-10	0.000180454	-1.14935	-2.24825e-10	0.000180473	-1.14927	-2.24825e-10
69926185	chr9:69926185:C:T	2.43154e-05	-1.50812	-2.24825e-10	0.000124148	-1.52336	-2.24825e-10	0.000124152	-1.52335	-2.24825e-10
69926563	chr9:69926563:C:T	9.52223e-05	-0.143015	-2.24825e-10	0.000310731	-0.605901	-2.24825e-10	0.000310685	-0.606075	-2.24825e-10
69926848	chr9:69926848:C:T	4.20115e-05	-1.01967e-10	-0.961285	0.00021774	-1.01967e-10	-0.961525	0.000217744	-1.01967e-10	-0.961533
69926972	chr9:69926972:G:T	1.98649e-05	-0.762557	-0.94772	0.000129265	-0.532448	-0.950519	0.00012929	-0.532282	-0.950515
69926974	chr9:69926974:G:A	5.67645e-05	-1.01967e-10	-0.660318	0.000293936	-1.01967e-10	-0.661467	0.000293945	-1.01967e-10	-0.661459
69927029	chr9:69927029:G:A	1.6543e-05	-0.756401	-1.13687	0.000108084	-0.52438	-1.13754	0.000108104	-0.524215	-1.13754
69927297	chr9:69927297:A:G	3.48953e-05	-1.01967e-10	-1.14688	0.000180905	-1.01967e-10	-1.14685	0.00018091	-1.01967e-10	-1.14686
69927616	chr9:69927616:T:C	2.61383e-05	-1.43583	-2.24825e-10	0.000124486	-1.52064	-2.24825e-10	0.000124487	-1.52066	-2.24825e-10
69927759	chr9:69927759:A:T	1.96153e-05	-0.772633	-0.950287	0.000127516	-0.543509	-0.953075	0.000127541	-0.543345	-0.953071
69928314	chr9:69928314:G:C	2.0232e-05	-0.674134	-1.01783	0.000116498	-0.568619	-1.01833	0.000116514	-0.568513	-1.01833
69928548	chr9:69928548:G:A	2.52658e-05	-0.781548	-0.688229	0.000115078	-0.933495	-0.665719	0.000115082	-0.933501	-0.66571
69928816	chr9:69928816:T:C	2.93483e-05	-1.32	-2.24825e-10	0.000158873	-1.27672	-2.24825e-10	0.000158888	-1.27665	-2.24825e-10
69928829	chr9:69928829:T:G	2.24044e-05	-0.553944	-1.03603	0.000127011	-0.464464	-1.03609	0.000127028	-0.464361	-1.03609
69929150	chr9:69929150:G:A	3.80794e-05	-1.01967e-10	-1.05956	0.000197674	-1.01967e-10	-1.05821	0.000197679	-1.01967e-10	-1.05821
69929220	chr9:69929220:T:A	0.000121236	-1.01967e-10	0.0985091	0.000649968	-1.01967e-10	0.132094	0.000650008	-1.01967e-10	0.132131
69929303	chr9:69929303:C:T	3.54711e-05	-1.01967e-10	-1.13051	0.000184015	-1.01967e-10	-1.12981	0.00018402	-1.01967e-10	-1.12981
69929306	chr9:69929306:C:T	2.20818e-05	-0.456746	-1.14773	0.000125477	-0.365018	-1.14769	0.000125494	-0.364911	-1.14769
69929466	chr9:69929466:A:C	3.77427e-05	-1.01967e-10	-1.06844	0.000195003	-1.01967e-10	-1.07181	0.000195005	-1.01967e-10	-1.07183
69929755	chr9:69929755:AG:A	2.39866e-05	-1.52174	-2.24825e-10	0.000142585	-1.38489	-2.24825e-10	0.000142609	-1.38475	-2.24825e-10
69930261	chr9:69930261:T:C	2.22135e-05	-0.559113	-1.03942	0.000125905	-0.469801	-1.0395	0.000125922	-0.469699	-1.03949
69930626	chr9:69930626:A:T	9.82604e-05	-1.01967e-10	-0.111608	0.000526391	-1.01967e-10	-0.0787843	0.000526421	-1.01967e-10	-0.0787522
69930651	chr9:69930651:C:A	1.86572e-05	-0.807111	-0.965887	0.000120732	-0.582685	-0.968573	0.000120754	-0.582524	-0.968569
69930869	chr9:69930869:A:G	0.000172423	1.59032	-1.1396	0.000526674	1.0579	-1.13614	0.000526475	1.05749	-1.13614
69931159	chr9:69931159:T:C	9.27968e-05	-1.01967e-10	-0.168818	0.000479676	-1.01967e-10	-0.171718	0.000479684	-1.01967e-10	-0.171725
69931564	chr9:69931564:T:G	2.39019e-05	-0.856465	-0.668805	0.000145095	-0.713317	-0.654121	0.000145106	-0.713263	-0.654122
69931571	chr9:69931571:T:C	6.14574e-05	-0.580884	-2.24825e-10	0.00026877	-0.750973	-2.24825e-10	0.000268743	-0.751099	-2.24825e-10
69931838	chr9:69931838:C:A	2.05842e-05	-0.694827	-0.979877	0.000135282	-0.455009	-0.982457	0.000135309	-0.454838	-0.982453
69932569	chr9:69932569:G:A	2.91181e-05	-0.725555	-0.602313	0.000133613	-0.872251	-0.577633	0.000133617	-0.872253	-0.577623
69933165	chr9:69933165:A:G	3.66066e-05	-0.395022	-0.703978	0.000235966	-0.191328	-0.689815	0.00023599	-0.191247	-0.689816
69933703	chr9:69933703:C:T	5.66519e-05	-1.01967e-10	-0.662304	0.000297185	-1.01967e-10	-0.650475	0.000297193	-1.01967e-10	-0.650471
69933857	chr9:69933857:TAAGG:T	2.05396e-05	-0.732466	-0.944407	0.000134223	-0.498115	-0.94721	0.00013425	-0.497947	-0.947206
69933897	chr9:69933897:T:C	4.29133e-05	-1.01967e-10	-0.940048	0.000222406	-1.01967e-10	-0.940325	0.000222409	-1.01967e-10	-0.940334
69933925	chr9:69933925:C:T	3.63359e-05	-1.01967e-10	-1.10642	0.000189543	-1.01967e-10	-1.10022	0.000189548	-1.01967e-10	-1.10021
69933949	chr9:69933949:G:A	9.48099e-05	-1.01967e-10	-0.147356	0.000505226	-1.01967e-10	-0.119823	0.000505263	-1.01967e-10	-0.119774
69934392	chr9:69934392:A:G	1.9234e-05	-0.795865	-0.946684	0.000124628	-0.570024	-0.949475	0.000124651	-0.569862	-0.949471
69934832	chr9:69934832:A:G	2.28803e-05	-0.98226	-0.586691	0.000144674	-0.799609	-0.570735	0.00014469	-0.799525	-0.570737
69935087	chr9:69935087:C:T	0.000112475	-1.01967e-10	0.0235036	0.000603874	-1.01967e-10	0.0585373	0.000603909	-1.01967e-10	0.0585712
69935128	chr9:69935128:C:A	3.97834e-05	-1.01967e-10	-1.01578	0.000205308	-1.01967e-10	-1.02032	0.000205309	-1.01967e-10	-1.02034
69935453	chr9:69935453:C:T	3.95246e-05	-1.01967e-10	-1.02231	0.000204853	-1.01967e-10	-1.02254	0.000204857	-1.01967e-10	-1.02254
69935808	chr9:69935808:G:A	3.48365e-05	-1.01967e-10	-1.14856	0.000180565	-1.01967e-10	-1.14874	0.000180569	-1.01967e-10	-1.14874
69935947	chr9:69935947:G:A	3.5654e-05	-1.01967e-10	-1.12537	0.000185572	-1.01967e-10	-1.12139	0.000185577	-1.01967e-10	-1.12138
69936335	chr9:69936335:ATCTC:A	4.14331e-05	-1.01967e-10	-0.97515	0.000213643	-1.01967e-10	-0.980523	0.000213642	-1.01967e-10	-0.98055
69937281	chr9:69937281:A:G	6.3045e-05	-1.01967e-10	-0.555381	0.000330192	-1.01967e-10	-0.545153	0.000330202	-1.01967e-10	-0.545149
69937491	chr9:69937491:G:A	3.71866e-05	0.0637893	-1.14707	0.000208659	0.140125	-1.14425	0.000208702	0.1403	-1.14425
69938115	chr9:69938115:C:G	1.4068e-05	-1.01194	-1.04338	6.43432e-05	-1.14357	-1.03702	6.43439e-05	-1.14358	-1.03703
69938454	chr9:69938454:C:T	7.25993e-05	-1.01967e-10	-0.414274	0.00038188	-1.01967e-10	-0.399721	0.000381892	-1.01967e-10	-0.399716
69938718	chr9:69938718:A:G	2.73266e-05	-1.39137	-2.24825e-10	0.000148594	-1.34361	-2.24825e-10	0.000148594	-1.34364	-2.24825e-10
69939073	chr9:69939073:C:A	3.59487e-05	-0.0628071	-1.05433	0.000140047	-0.3483	-1.05455	0.00014001	-0.348601	-1.05453
69940325	chr9:69940325:C:A	2.39748e-05	-1.52223	-2.24825e-10	0.000125197	-1.51494	-2.24825e-10	0.000125202	-1.51493	-2.24825e-10
69940454	chr9:69940454:A:G	8.0313e-05	0.0837671	-0.397065	0.00029048	-0.337314	-0.335979	0.000290377	-0.337744	-0.335927
69940486	chr9:69940486:G:A	5.04268e-05	-1.01967e-10	-0.778706	0.000262157	-1.01967e-10	-0.775884	0.000262163	-1.01967e-10	-0.775887
69940665	chr9:69940665:T:G	1.50195e-05	-0.911807	-1.07808	6.77781e-05	-1.05594	-1.07265	6.77789e-05	-1.05595	-1.07265
69940817	chr9:69940817:G:A	3.63644e-05	-1.01967e-10	-1.10564	0.000188389	-1.01967e-10	-1.10632	0.000188393	-1.01967e-10	-1.10632
69941048	chr9:69941048:G:A	2.99425e-05	-0.703483	-0.596468	0.000181492	-0.577296	-0.566323	0.000181512	-0.577269	-0.566263
69941241	chr9:69941241:G:A	5.72882e-05	-0.651135	-2.24825e-10	0.00032882	-0.549319	-2.24825e-10	0.000328841	-0.549277	-2.24825e-10
69941835	chr9:69941835:C:T	1.81985e-05	-0.740886	-1.057	0.000119135	-0.505849	-1.05873	0.000119158	-0.505681	-1.05872
69941892	chr9:69941892:T:A	3.53935e-05	-1.01967e-10	-1.1327	0.00018413	-1.01967e-10	-1.12919	0.000184135	-1.01967e-10	-1.12918
69941921	chr9:69941921:G:A	1.89348e-05	-0.641403	-1.11683	0.000125486	-0.394833	-1.1178	0.000125512	-0.394657	-1.1178
69943182	chr9:69943182:T:C	9.95488e-06	-1.30585	-1.09532	5.00129e-05	-1.34346	-1.08909	5.00131e-05	-1.3435	-1.08907
69943725	chr9:69943725:C:T	2.31209e-05	-0.446761	-1.11173	0.000131899	-0.351132	-1.11166	0.000131917	-0.351023	-1.11165
69944115	chr9:69944115:A:C	4.92499e-05	-1.01967e-10	-0.802323	0.000256094	-1.01967e-10	-0.799283	0.0002561	-1.01967e-10	-0.799284
69944230	chr9:69944230:C:T	4.23289e-05	-1.01967e-10	-0.95376	0.000219443	-1.01967e-10	-0.953738	0.000219445	-1.01967e-10	-0.953751
69944407	chr9:69944407:A:G	5.24496e-05	-1.01967e-10	-0.739377	0.000272813	-1.01967e-10	-0.736041	0.00027282	-1.01967e-10	-0.736042
69944651	chr9:69944651:C:A	1.96316e-05	-1.52035	-0.201737	0.000106494	-1.52302	-0.15372	0.000106505	-1.52302	-0.153642
69944988	chr9:69944988:T:C	9.59913e-06	-1.30768	-1.12987	4.81599e-05	-1.34436	-1.12594	4.81597e-05	-1.3444	-1.12593
69945710	chr9:69945710:T:G	1.47102e-05	-1.40678	-0.603913	7.58397e-05	-1.44067	-0.575537	7.58424e-05	-1.44066	-0.575538
69945830	chr9:69945830:C:T	1.09466e-05	-1.16121	-1.14499	6.67383e-05	-0.997981	-1.14607	6.67477e-05	-0.997863	-1.14607
69945955	chr9:69945955:G:A	2.15459e-05	-0.62596	-1.00308	0.000144131	-0.377144	-0.996964	0.00014416	-0.376963	-0.996963
69946412	chr9:69946412:T:A	0.000100702	-1.01967e-10	-0.0870607	0.000530385	-1.01967e-10	-0.0712255	0.000530405	-1.01967e-10	-0.0712125
69946567	chr9:69946567:G:T	3.84769e-05	-1.01967e-10	-1.04917	0.000199697	-1.01967e-10	-1.04803	0.000199703	-1.01967e-10	-1.04802
69946732	chr9:69946732:T:C	3.74085e-05	-1.07733	-2.24825e-10	0.000245497	-0.841545	-2.24825e-10	0.000245525	-0.841454	-2.24825e-10
69946790	chr9:69946790:G:A	1.14542e-05	-1.13954	-1.12134	5.45809e-05	-1.23062	-1.11453	5.45835e-05	-1.23061	-1.11451
69947099	chr9:69947099:C:T	9.95797e-05	0.566298	-0.664569	0.000366051	0.218505	-0.66056	0.00036592	0.218151	-0.660588
69947184	chr9:69947184:A:G	3.57207e-05	-1.01967e-10	-1.1235	0.00018422	-1.01967e-10	-1.1287	0.000184224	-1.01967e-10	-1.1287
69947203	chr9:69947203:A:T	2.28614e-05	-0.419781	-1.15	0.000130337	-0.324706	-1.15	0.000130354	-0.324597	-1.15
69947297	chr9:69947297:A:G	0.000898091	2.6203	-0.519258	0.00314554	2.22326	-0.514351	0.00314424	2.22285	-0.514377
69947457	chr9:69947457:T:C	1.73794e-05	-0.813726	-1.03022	7.76472e-05	-0.969455	-1.0232	7.76481e-05	-0.969467	-1.0232
69947833	chr9:69947833:T:C	2.51887e-05	-0.964196	-0.508637	0.000151981	-0.82943	-0.491641	0.000151992	-0.829379	-0.491643
69947863	chr9:69947863:G:A	1.48044e-05	-0.871674	-1.13263	6.6319e-05	-1.02017	-1.13018	6.63199e-05	-1.02018	-1.13018
69948023	chr9:69948023:T:C	2.18142e-05	-0.466951	-1.14972	0.000124119	-0.373885	-1.1497	0.000124135	-0.373778	-1.1497
69948138	chr9:69948138:A:G	3.79854e-05	-1.01967e-10	-1.06203	0.000196324	-1.01967e-10	-1.06506	0.000196329	-1.01967e-10	-1.06506
69948629	chr9:69948629:C:G	4.84182e-05	-1.01967e-10	-0.819353	0.000251307	-1.01967e-10	-0.818153	0.000251305	-1.01967e-10	-0.818184
69948674	chr9:69948674:CTT:C	1.9305e-05	-0.955698	-0.783165	0.000115999	-0.820623	-0.770624	0.000116008	-0.820574	-0.77062
69948782	chr9:69948782:A:G	0.000126351	1.28971	-1.14988	0.000436433	0.883137	-1.14933	0.000436302	0.882812	-1.14933
69949530	chr9:69949530:C:T	9.05794e-05	-1.01967e-10	-0.193002	0.000476707	-1.01967e-10	-0.177926	0.000476725	-1.01967e-10	-0.177914
69949949	chr9:69949949:C:T	7.39898e-05	-1.01967e-10	-0.395302	0.000389045	-1.01967e-10	-0.381133	0.000389057	-1.01967e-10	-0.381128
69949957	chr9:69949957:G:A	7.31745e-05	-1.01967e-10	-0.406382	0.000378345	-1.01967e-10	-0.409021	0.000378353	-1.01967e-10	-0.409026
69950270	chr9:69950270:G:A	8.58231e-05	0.228274	-0.475214	0.000345713	-0.0804478	-0.418771	0.000345606	-0.0808269	-0.418726
69950305	chr9:69950305:G:A	0.000127303	1.27776	-1.13042	0.000394949	0.760132	-1.1262	0.000394808	0.759738	-1.12619
69950316	chr9:69950316:G:A	5.92628e-05	-0.617248	-2.24825e-10	0.000398321	-0.357571	-2.24825e-10	0.000398376	-0.357457	-2.24825e-10
69950353	chr9:69950353:C:T	2.01916e-05	-0.930375	-0.763587	0.000121728	-0.792339	-0.750698	0.000121738	-0.792288	-0.750694
69950367	chr9:69950367:G:C	3.5731e-05	-1.12321	-2.24825e-10	0.000165604	-1.23523	-2.24825e-10	0.000165599	-1.23529	-2.24825e-10
69950515	chr9:69950515:T:C	0.000154617	1.46664	-1.12492	0.000472586	0.932972	-1.11958	0.000472411	0.932565	-1.11957
69950883	chr9:69950883:T:C	2.04e-05	-0.955154	-0.728543	0.000122675	-0.820211	-0.715076	0.000122685	-0.820161	-0.715072
69950921	chr9:69950921:T:C	4.22113e-05	-1.01967e-10	-0.956542	0.000218833	-1.01967e-10	-0.956519	0.000218836	-1.01967e-10	-0.956532
69950932	chr9:69950932:A:G	7.37041e-05	-1.01967e-10	-0.399171	0.000387747	-1.01967e-10	-0.384476	0.000387758	-1.01967e-10	-0.384471
69951106	chr9:69951106:G:A	1.07819e-05	-1.18113	-1.14023	5.67245e-05	-1.17222	-1.13441	5.67221e-05	-1.17229	-1.1344
69951208	chr9:69951208:C:A	3.57033e-05	-1.01967e-10	-1.12399	0.000185941	-1.01967e-10	-1.1194	0.000185948	-1.01967e-10	-1.11938
69951302	chr9:69951302:A:G	1.73484e-05	-0.765085	-1.08064	0.000113213	-0.533422	-1.08214	0.000113234	-0.533256	-1.08214
69951603	chr9:69951603:C:T	9.35779e-05	-1.01967e-10	-0.160435	0.00049257	-1.01967e-10	-0.145193	0.000492588	-1.01967e-10	-0.14518
69951820	chr9:69951820:T:C	0.000172368	1.18762	-0.737218	0.00059644	0.777396	-0.731246	0.000596216	0.777019	-0.731269
69951964	chr9:69951964:A:G	6.4827e-05	-1.01967e-10	-0.527507	0.00034086	-1.01967e-10	-0.513356	0.000340869	-1.01967e-10	-0.513355
69952523	chr9:69952523:C:T	1.07164e-05	-1.21301	-1.11444	5.53387e-05	-1.22221	-1.10914	5.5339e-05	-1.22225	-1.10913
69952591	chr9:69952591:G:A	3.07543e-05	-1.2732	-2.24825e-10	0.000163997	-1.24498	-2.24825e-10	0.000164006	-1.24495	-2.24825e-10
69953271	chr9:69953271:T:A	2.17301e-05	-0.903623	-0.71691	0.000131766	-0.760771	-0.703033	0.000131776	-0.760719	-0.703028
69953531	chr9:69953531:CT:C	2.86972e-05	-0.790736	-0.551695	0.000177064	-0.634017	-0.5343	0.00017708	-0.63396	-0.534293
69953535	chr9:69953535:A:C	2.6533e-05	-0.821158	-0.599681	0.000163067	-0.667608	-0.583056	0.000163082	-0.667553	-0.58305
69953611	chr9:69953611:T:C	4.00109e-05	-1.01967e-10	-1.01008	0.000206874	-1.01967e-10	-1.01272	0.000206881	-1.01967e-10	-1.01271
69953785	chr9:69953785:A:G	3.48009e-05	-1.01967e-10	-1.14959	0.000180354	-1.01967e-10	-1.1499	0.000180359	-1.01967e-10	-1.1499
69954046	chr9:69954046:C:T	1.68127e-05	-0.796875	-1.08022	6.90893e-05	-1.02975	-1.07967	6.90888e-05	-1.02979	-1.07967
69954335	chr9:69954335:G:C	3.89222e-05	-1.01967e-10	-1.03766	0.000201935	-1.01967e-10	-1.03688	0.000201939	-1.01967e-10	-1.03689
69954372	chr9:69954372:T:C	2.99624e-05	-0.689167	-0.610118	0.000132936	-0.870318	-0.584644	0.000132922	-0.87046	-0.584632
69954402	chr9:69954402:T:C	5.57296e-05	-1.01967e-10	-0.678718	0.000290893	-1.01967e-10	-0.671873	0.000290901	-1.01967e-10	-0.67187
69954494	chr9:69954494:C:T	5.01605e-05	0.363742	-1.14774	0.000152468	-0.171731	-1.14614	0.000152404	-0.172181	-1.14614
69954728	chr9:69954728:A:G	2.70394e-05	-1.40193	-2.24825e-10	0.000131037	-1.46935	-2.24825e-10	0.000131035	-1.46939	-2.24825e-10
69955308	chr9:69955308:T:C	4.73683e-05	0.23232	-1.0736	0.000163389	-0.182208	-1.06649	0.000163328	-0.182616	-1.06648
69955504	chr9:69955504:C:A	4.50567e-05	0.185292	-1.0766	0.000156383	-0.222888	-1.06963	0.000156325	-0.223289	-1.06962
69955515	chr9:69955515:C:A	6.40074e-05	-0.271757	-0.268473	0.000203632	-0.828724	-0.199791	0.000203557	-0.829169	-0.199736
69955732	chr9:69955732:A:G	4.51114e-05	-1.01967e-10	-0.890094	0.000233963	-1.01967e-10	-0.889667	0.00023397	-1.01967e-10	-0.889661
69956110	chr9:69956110:C:G	4.34911e-05	-1.01967e-10	-0.926673	0.000225456	-1.01967e-10	-0.926703	0.000225459	-1.01967e-10	-0.926712
69956144	chr9:69956144:C:T	8.05977e-05	-0.189658	-0.120101	0.000253076	-0.766199	-0.0449396	0.000252981	-0.766663	-0.0448754
69956176	chr9:69956176:G:A	1.79608e-05	-0.66353	-1.14751	7.22143e-05	-0.917793	-1.1474	7.22135e-05	-0.917828	-1.1474
69956259	chr9:69956259:G:A	0.000210708	-1.01967e-10	0.651245	0.00116418	-1.01967e-10	0.714941	0.00116431	-1.01967e-10	0.715032
69956492	chr9:69956492:T:C	2.56877e-05	-1.45322	-2.24825e-10	0.00014261	-1.38471	-2.24825e-10	0.000142623	-1.38464	-2.24825e-10
69956769	chr9:69956769:C:A	2.45318e-05	-0.381314	-1.11795	0.000167339	-0.105301	-1.11951	0.000167378	-0.105094	-1.1195
69957031	chr9:69957031:A:G	3.58556e-05	-1.01967e-10	-1.11973	0.000186316	-1.01967e-10	-1.11739	0.000186319	-1.01967e-10	-1.11739
69957100	chr9:69957100:T:TA	2.36715e-05	-0.414935	-1.12002	0.000160872	-0.142703	-1.12152	0.000160909	-0.142499	-1.12151
69957129	chr9:69957129:C:T	1.0428e-05	-1.5112	-0.843529	5.90164e-05	-1.44358	-0.823434	5.90225e-05	-1.44351	-0.823429
69957257	chr9:69957257:C:T	5.42543e-05	-1.01967e-10	-0.705546	0.000283935	-1.01967e-10	-0.696085	0.000283943	-1.01967e-10	-0.696081
69957568	chr9:69957568:C:T	0.000203486	1.76623	-1.14986	0.000522129	1.06292	-1.14984	0.000521876	1.06241	-1.14984
69957787	chr9:69957787:C:T	0.00045076	2.35462	-0.942913	0.00107803	1.58255	-0.944488	0.00107748	1.58199	-0.944464
69958053	chr9:69958053:T:C	7.69215e-05	-1.01967e-10	-0.356443	0.000397336	-1.01967e-10	-0.360047	0.000397343	-1.01967e-10	-0.360052
69958327	chr9:69958327:A:G	2.77733e-05	-1.37515	-2.24825e-10	0.000135645	-1.43479	-2.24825e-10	0.000135644	-1.43482	-2.24825e-10
69958764	chr9:69958764:A:G	3.05163e-05	-1.28097	-2.24825e-10	0.000170469	-1.20628	-2.24825e-10	0.000170484	-1.20621	-2.24825e-10
69958997	chr9:69958997:G:A	0.000360343	1.55519	-0.367358	0.00251443	1.82638	-0.341406	0.00251438	1.82628	-0.341354
69959102	chr9:69959102:G:A	0.000133537	-0.250157	0.445308	0.000471998	-0.73269	0.544836	0.00047185	-0.733109	0.544917
69959607	chr9:69959607:C:T	2.50515e-05	-0.70763	-0.770666	0.000111116	-0.885615	-0.74864	0.000111104	-0.885753	-0.74863
69959811	chr9:69959811:C:A	2.73958e-05	-1.47075	0.0819048	0.000169205	-1.36022	0.146503	0.000169244	-1.36011	0.1466
69959822	chr9:69959822:G:A	2.42298e-05	-0.363007	-1.14864	0.000165834	-0.0849668	-1.14888	0.000165872	-0.0847584	-1.14888
69960523	chr9:69960523:T:G	3.62891e-05	-1.01967e-10	-1.10771	0.000188148	-1.01967e-10	-1.1076	0.000188151	-1.01967e-10	-1.10761
69960700	chr9:69960700:A:G	6.5035e-05	-1.01967e-10	-0.524303	0.000345847	-1.01967e-10	-0.498832	0.00034586	-1.01967e-10	-0.49882
69960845	chr9:69960845:T:C	2.36758e-05	-0.671495	-0.863279	0.000104192	-0.8544	-0.844193	0.000104181	-0.854543	-0.844184
69961217	chr9:69961217:T:C	3.09468e-05	-0.118192	-1.14877	0.000217112	0.184162	-1.14858	0.000217166	0.18439	-1.14858
69961328	chr9:69961328:T:C	3.08415e-05	-1.27037	-2.24825e-10	0.000165615	-1.23517	-2.24825e-10	0.000165624	-1.23513	-2.24825e-10
69961350	chr9:69961350:C:T	2.21491e-05	-0.45171	-1.14972	0.000150058	-0.183983	-1.14983	0.000150092	-0.183782	-1.14983
69961464	chr9:69961464:A:G	2.22116e-05	-1.02642	-0.572197	0.000126832	-0.954226	-0.54774	0.000126855	-0.95408	-0.547729
69961694	chr9:69961694:G:A	2.8363e-05	-0.204608	-1.14954	0.000196858	0.0873147	-1.14966	0.000196907	0.0875358	-1.14966
69962420	chr9:69962420:A:G	2.4404e-05	-0.354654	-1.14983	0.000167188	-0.0758018	-1.14991	0.000167227	-0.0755926	-1.14991
69962463	chr9:69962463:A:C	4.37501e-05	-1.01967e-10	-0.920735	0.00022787	-1.01967e-10	-0.916054	0.000227876	-1.01967e-10	-0.916052
69962667	chr9:69962667:T:A	2.17557e-05	-0.729572	-0.889781	9.63078e-05	-0.905682	-0.871598	9.62978e-05	-0.905818	-0.871589
69962758	chr9:69962758:A:G	5.67304e-05	-1.01967e-10	-0.660918	0.00029286	-1.01967e-10	-0.665133	0.000292866	-1.01967e-10	-0.665137
69962878	chr9:69962878:C:G	2.38812e-05	-0.37733	-1.14881	0.000163091	-0.101491	-1.14903	0.000163128	-0.101284	-1.14903
69962941	chr9:69962941:A:G	2.43412e-05	-0.357125	-1.14993	0.000166668	-0.078844	-1.14998	0.000166707	-0.0786347	-1.14998
69963057	chr9:69963057:TC:T	4.04899e-05	-1.01967e-10	-0.998178	0.000210665	-1.01967e-10	-0.99456	0.00021067	-1.01967e-10	-0.994558
69963908	chr9:69963908:AGAGT:A	4.04335e-05	-1.01967e-10	-0.99957	0.000210413	-1.01967e-10	-0.995756	0.000210419	-1.01967e-10	-0.995754
69963933	chr9:69963933:T:A	4.01577e-05	-1.01967e-10	-1.00641	0.000208962	-1.01967e-10	-1.00267	0.000208968	-1.01967e-10	-1.00267
69964394	chr9:69964394:G:A	0.0003667	2.35485	-1.14954	0.000724759	1.39098	-1.14997	0.000724313	1.39034	-1.14997
69964860	chr9:69964860:AG:A	4.88904e-05	-1.01967e-10	-0.809648	0.000254094	-1.01967e-10	-0.807125	0.000254098	-1.01967e-10	-0.807134
69964947	chr9:69964947:A:G	4.24578e-05	-1.01967e-10	-0.95072	0.000221305	-1.01967e-10	-0.945286	0.000221317	-1.01967e-10	-0.945259
69964956	chr9:69964956:C:T	6.28167e-05	-1.01967e-10	-0.559008	0.000326283	-1.01967e-10	-0.557063	0.00032629	-1.01967e-10	-0.557066
69965414	chr9:69965414:G:A	0.000122834	-0.259728	0.371333	0.000402158	-0.818505	0.470522	0.00040202	-0.818954	0.470604
69965863	chr9:69965863:C:T	2.42414e-05	-0.36324	-1.14793	0.000165857	-0.0854716	-1.14823	0.000165896	-0.0852627	-1.14823
69966662	chr9:69966662:T:C	0.000286649	1.5704	-0.611372	0.000874246	0.994304	-0.565771	0.000873785	0.993708	-0.565727
69966882	chr9:69966882:C:T	2.50997e-05	-1.47637	-2.24825e-10	0.000124587	-1.51982	-2.24825e-10	0.00012459	-1.51983	-2.24825e-10
69966891	chr9:69966891:G:A	5.06972e-05	-1.01967e-10	-0.773359	0.000264412	-1.01967e-10	-0.767321	0.000264419	-1.01967e-10	-0.767318
69966937	chr9:69966937:A:G	6.69871e-05	-1.01967e-10	-0.49473	0.000348057	-1.01967e-10	-0.492463	0.000348063	-1.01967e-10	-0.49247
69966944	chr9:69966944:C:T	6.45857e-05	-1.01967e-10	-0.531236	0.000335559	-1.01967e-10	-0.529032	0.000335565	-1.01967e-10	-0.529038
69966965	chr9:69966965:T:C	0.000102101	-1.01967e-10	-0.0732633	0.000547369	-1.01967e-10	-0.0397055	0.000547431	-1.01967e-10	-0.0396158
69967023	chr9:69967023:C:T	0.000104908	-0.0461421	-2.24825e-10	0.000347575	-0.493849	-2.24825e-10	0.000347537	-0.493982	-2.24825e-10
69967188	chr9:69967188:C:T	3.2376e-05	-1.22181	-2.24825e-10	0.000173697	-1.18751	-2.24825e-10	0.000173708	-1.18748	-2.24825e-10
69967908	chr9:69967908:A:G	1.44378e-05	-0.961715	-1.06767	6.08612e-05	-1.16767	-1.06856	6.0861e-05	-1.1677	-1.06856
69968175	chr9:69968175:C:T	4.12759e-05	-1.01967e-10	-0.97895	0.00021584	-1.01967e-10	-0.97029	0.000215845	-1.01967e-10	-0.970291
69968324	chr9:69968324:C:T	2.80054e-05	-0.216874	-1.14996	0.000195049	0.0784177	-1.15	0.000195097	0.0786389	-1.14999
69969173	chr9:69969173:C:A	7.58083e-05	-1.01967e-10	-0.371022	0.000393509	-1.01967e-10	-0.369725	0.000393518	-1.01967e-10	-0.369727
69969643	chr9:69969643:A:G	4.4206e-05	-1.01967e-10	-0.910369	0.000230368	-1.01967e-10	-0.905152	0.000230374	-1.01967e-10	-0.905149
69969859	chr9:69969859:C:T	2.49859e-05	-0.349551	-1.13137	0.000171323	-0.0713551	-1.12992	0.000171363	-0.0711433	-1.12992
69969914	chr9:69969914:G:A	3.83049e-05	-1.01967e-10	-1.05365	0.000198039	-1.01967e-10	-1.05636	0.000198044	-1.01967e-10	-1.05636
69970194	chr9:69970194:G:A	1.6699e-05	-0.777859	-1.10602	0.000118229	-0.469144	-1.10306	0.000118232	-0.469154	-1.10305
69970226	chr9:69970226:T:A	6.57369e-05	-1.01967e-10	-0.513569	0.000346237	-1.01967e-10	-0.497706	0.000346252	-1.01967e-10	-0.497686
69970664	chr9:69970664:T:G	6.08988e-05	-1.01967e-10	-0.590016	0.000314837	-1.01967e-10	-0.592773	0.000314844	-1.01967e-10	-0.592777
69971138	chr9:69971138:A:C	4.2864e-05	-0.941197	-2.24825e-10	0.000304977	-0.624593	-2.24825e-10	0.000305015	-0.62449	-2.24825e-10
69971333	chr9:69971333:C:T	2.82481e-05	-1.3582	-2.24825e-10	0.000171223	-1.20186	-2.24825e-10	0.00017124	-1.20179	-2.24825e-10
69971459	chr9:69971459:A:G	1.964e-05	-0.83495	-0.886712	8.81908e-05	-0.996986	-0.86834	8.81826e-05	-0.997112	-0.868331
69971590	chr9:69971590:G:A	2.30743e-05	-0.414097	-1.14641	0.00015689	-0.142493	-1.14679	0.000156926	-0.142288	-1.14679
69971799	chr9:69971799:A:G	2.54382e-05	-0.32076	-1.14222	0.000174695	-0.0405351	-1.14125	0.000174737	-0.0403215	-1.14125
69972143	chr9:69972143:T:A	4.86168e-05	-1.01967e-10	-0.81526	0.000259505	-1.01967e-10	-0.786053	0.000259513	-1.01967e-10	-0.786047
69972752	chr9:69972752:A:G	4.09626e-05	-1.01967e-10	-0.986569	0.000213159	-1.01967e-10	-0.982789	0.000213165	-1.01967e-10	-0.982787
69972791	chr9:69972791:A:G	4.73404e-05	-1.01967e-10	-0.841866	0.000245857	-1.01967e-10	-0.840077	0.000245865	-1.01967e-10	-0.84007
69973281	chr9:69973281:T:A	1.0886e-05	-1.16343	-1.14833	6.90572e-05	-0.961219	-1.14867	6.90717e-05	-0.961034	-1.14867
69973780	chr9:69973780:G:A	1.00953e-05	-1.24663	-1.14053	6.27218e-05	-1.06505	-1.14107	6.27338e-05	-1.06488	-1.14107
69973973	chr9:69973973:A:G	3.54316e-05	-1.01967e-10	-1.13163	0.000183376	-1.01967e-10	-1.13329	0.000183381	-1.01967e-10	-1.13329
69974698	chr9:69974698:A:G	3.4899e-05	-1.01967e-10	-1.14677	0.000181003	-1.01967e-10	-1.14631	0.000181008	-1.01967e-10	-1.14631
69975175	chr9:69975175:G:A	2.19418e-05	-0.461713	-1.14912	0.000174574	-0.033863	-1.14862	0.000174581	-0.0338479	-1.14862
69975534	chr9:69975534:T:G	1.00387e-05	-1.24981	-1.14297	6.23026e-05	-1.06938	-1.14344	6.23145e-05	-1.06922	-1.14344
69975601	chr9:69975601:T:C	3.71545e-05	-1.08414	-2.24825e-10	0.000156996	-1.28861	-2.24825e-10	0.000156987	-1.28869	-2.24825e-10
69976139	chr9:69976139:A:G	1.95942e-05	-0.811008	-0.912987	8.74231e-05	-0.978716	-0.895353	8.74147e-05	-0.978845	-0.895344
69976413	chr9:69976413:G:A	0.000102147	0.859166	-0.931982	0.000277682	0.179726	-0.898079	0.000277515	0.17907	-0.898047
69976428	chr9:69976428:T:G	1.00177e-05	-1.26571	-1.12916	5.61881e-05	-1.18586	-1.13026	5.61846e-05	-1.18595	-1.13026
69976609	chr9:69976609:A:G	9.90473e-05	0.850928	-0.95456	0.000269769	0.175104	-0.922366	0.000269607	0.17445	-0.922336
69976649	chr9:69976649:T:C	9.78591e-06	-1.26912	-1.14916	5.49918e-05	-1.18828	-1.14936	5.49886e-05	-1.18837	-1.14936
69977277	chr9:69977277:G:A	3.85057e-05	-1.01967e-10	-1.04842	0.000199633	-1.01967e-10	-1.04835	0.000199636	-1.01967e-10	-1.04836
69977388	chr9:69977388:C:A	1.00729e-05	-1.24371	-1.14567	5.68541e-05	-1.15914	-1.1452	5.68506e-05	-1.15923	-1.1452
69977418	chr9:69977418:A:G	3.57712e-05	-1.01967e-10	-1.12209	0.000184916	-1.01967e-10	-1.12493	0.000184921	-1.01967e-10	-1.12493
69977561	chr9:69977561:G:A	2.82456e-05	-1.35829	-2.24825e-10	0.000137418	-1.4218	-2.24825e-10	0.000137417	-1.42183	-2.24825e-10
69977569	chr9:69977569:A:G	3.85812e-05	-1.01967e-10	-1.04646	0.000201469	-1.01967e-10	-1.03919	0.000201475	-1.01967e-10	-1.03919
69977702	chr9:69977702:A:G	3.91931e-05	-1.01967e-10	-1.03073	0.000204772	-1.01967e-10	-1.02293	0.000204778	-1.01967e-10	-1.02293
69977719	chr9:69977719:ATATCT:A	7.37174e-05	-1.01967e-10	-0.39899	0.000382544	-1.01967e-10	-0.397985	0.000382558	-1.01967e-10	-0.397972
69978089	chr9:69978089:TAC:T	2.27355e-05	-0.442289	-1.13301	0.000180841	-0.0127037	-1.13451	0.000180847	-0.012691	-1.13451
69978455	chr9:69978455:T:C	3.48434e-05	-1.14836	-2.24825e-10	0.000188079	-1.10796	-2.24825e-10	0.000188091	-1.10793	-2.24825e-10
69978528	chr9:69978528:T:C	2.39692e-05	-1.52246	-2.24825e-10	0.0001298	-1.47883	-2.24825e-10	0.00012981	-1.47878	-2.24825e-10
69978745	chr9:69978745:A:C	3.54771e-05	-1.01967e-10	-1.13034	0.000183828	-1.01967e-10	-1.13083	0.000183834	-1.01967e-10	-1.13082
69978932	chr9:69978932:T:A	3.49388e-05	-1.01967e-10	-1.14563	0.00018127	-1.01967e-10	-1.14484	0.000181275	-1.01967e-10	-1.14484
69979104	chr9:69979104:C:T	4.05966e-05	-1.01967e-10	-0.995544	0.000211228	-1.01967e-10	-0.991888	0.000211234	-1.01967e-10	-0.991886
69979320	chr9:69979320:A:G	7.79722e-05	-0.342878	-2.24825e-10	0.000325718	-0.558796	-2.24825e-10	0.000325674	-0.558955	-2.24825e-10
69980065	chr9:69980065:G:T	1.01957e-05	-1.2373	-1.13996	5.75876e-05	-1.15224	-1.13928	5.75841e-05	-1.15233	-1.13928
69980085	chr9:69980085:A:G	9.81506e-06	-1.27975	-1.13556	5.20287e-05	-1.25667	-1.13637	5.20242e-05	-1.25678	-1.13637
69980594	chr9:69980594:C:T	4.0071e-05	-1.00858	-2.24825e-10	0.000274798	-0.728793	-2.24825e-10	0.000274839	-0.728666	-2.24825e-10
69981173	chr9:69981173:A:G	7.79728e-05	-1.01967e-10	-0.34287	0.0004143	-1.01967e-10	-0.318238	0.000414343	-1.01967e-10	-0.318159
69981316	chr9:69981316:T:C	2.46854e-05	-1.49302	-2.24825e-10	0.000124002	-1.52453	-2.24825e-10	0.000124005	-1.52453	-2.24825e-10
69981343	chr9:69981343:C:G	5.22929e-05	-1.01967e-10	-0.742368	0.000273572	-1.01967e-10	-0.733265	0.000273579	-1.01967e-10	-0.733262
69981462	chr9:69981462:G:A	2.91134e-05	-1.32803	-2.24825e-10	0.000160395	-1.26719	-2.24825e-10	0.000160394	-1.26722	-2.24825e-10
69981542	chr9:69981542:T:C	2.04875e-05	-0.548756	-1.13066	0.000138801	-0.279205	-1.13258	0.000138794	-0.279276	-1.13258
69982186	chr9:69982186:TTAA:T	1.00433e-05	-1.24665	-1.14568	6.23566e-05	-1.06592	-1.14604	6.23685e-05	-1.06575	-1.14604
69982192	chr9:69982192:G:C	1.01264e-05	-1.24117	-1.14291	6.29708e-05	-1.05878	-1.14338	6.29829e-05	-1.05861	-1.14338
69982193	chr9:69982193:TTTTA:T	1.01175e-05	-1.24162	-1.14334	6.29083e-05	-1.05936	-1.14379	6.29204e-05	-1.05919	-1.14379
69982399	chr9:69982399:C:T	6.42805e-05	-1.01967e-10	-0.535974	0.000331807	-1.01967e-10	-0.540276	0.000331814	-1.01967e-10	-0.540279
69982454	chr9:69982454:G:A	9.82026e-06	-1.27495	-1.13983	5.20835e-05	-1.25148	-1.1405	5.2079e-05	-1.25159	-1.1405
69982480	chr9:69982480:C:T	4.38457e-05	-1.01967e-10	-0.918553	0.000227648	-1.01967e-10	-0.917026	0.000227655	-1.01967e-10	-0.91702
69982616	chr9:69982616:G:A	4.16547e-05	-1.01967e-10	-0.969815	0.000216522	-1.01967e-10	-0.967136	0.000216526	-1.01967e-10	-0.967144
69982649	chr9:69982649:G:A	1.82875e-05	-0.845404	-0.947609	8.17981e-05	-1.00931	-0.93126	8.17905e-05	-1.00944	-0.931253
69982983	chr9:69982983:G:A	2.46635e-05	-0.347561	-1.14634	7.90273e-05	-0.825299	-1.14974	7.89976e-05	-0.825699	-1.14974
69983207	chr9:69983207:G:A	8.58444e-05	-0.246693	-2.24825e-10	0.000367721	-0.437505	-2.24825e-10	0.000367673	-0.437658	-2.24825e-10
69983590	chr9:69983590:T:C	2.0072e-05	-0.553879	-1.14602	0.000135983	-0.285419	-1.14688	0.000135976	-0.285491	-1.14688
69983686	chr9:69983686:C:A	0.000198598	1.04025	-0.448199	0.000480912	0.210245	-0.37939	0.000480595	0.2095	-0.379329
69983745	chr9:69983745:C:T	4.22929e-05	-1.01967e-10	-0.95461	0.000219918	-1.01967e-10	-0.951572	0.000219922	-1.01967e-10	-0.95158
69984487	chr9:69984487:A:G	1.48449e-05	-0.925262	-1.07631	5.27695e-05	-1.30892	-1.06998	5.27621e-05	-1.30907	-1.06999
69984665	chr9:69984665:G:T	9.72766e-06	-1.27463	-1.14962	5.16309e-05	-1.25097	-1.14974	5.16265e-05	-1.25108	-1.14974
69984689	chr9:69984689:A:T	1.02501e-05	-1.2281	-1.14384	6.39812e-05	-1.04196	-1.14428	6.39936e-05	-1.04179	-1.14428
69984753	chr9:69984753:C:T	8.37551e-05	-1.01967e-10	-0.271332	0.000445766	-1.01967e-10	-0.245035	0.000445812	-1.01967e-10	-0.244955
69984776	chr9:69984776:C:T	3.93801e-05	-1.01967e-10	-1.02597	0.000203702	-1.01967e-10	-1.02817	0.000203709	-1.01967e-10	-1.02816
69985211	chr9:69985211:A:G	9.82187e-06	-1.28108	-1.13354	5.2057e-05	-1.25808	-1.13441	5.20525e-05	-1.25819	-1.13441
69985217	chr9:69985217:A:G	9.75838e-06	-1.27112	-1.14998	5.1803e-05	-1.24738	-1.15001	5.17985e-05	-1.24748	-1.15001
69985676	chr9:69985676:T:G	9.67187e-06	-1.29517	-1.13484	5.12341e-05	-1.27275	-1.13567	5.12299e-05	-1.27286	-1.13567
69986178	chr9:69986178:A:G	3.57202e-05	-1.01967e-10	-1.12351	0.000186206	-1.01967e-10	-1.11798	0.00018621	-1.01967e-10	-1.11798
69986683	chr9:69986683:T:C	3.50796e-05	-1.01967e-10	-1.14161	0.000181734	-1.01967e-10	-1.14228	0.000181738	-1.01967e-10	-1.14228
69987071	chr9:69987071:C:T	2.18752e-05	-0.689233	-0.924644	9.56904e-05	-0.876316	-0.907395	9.56797e-05	-0.87646	-0.907386
69987226	chr9:69987226:A:G	5.2234e-05	-1.01967e-10	-0.743496	0.00027326	-1.01967e-10	-0.734403	0.000273268	-1.01967e-10	-0.7344
69987231	chr9:69987231:C:T	7.16598e-05	-1.01967e-10	-0.427299	0.000372624	-1.01967e-10	-0.424258	0.000372631	-1.01967e-10	-0.424265
69987333	chr9:69987333:T:C	3.73576e-05	-1.01967e-10	-1.07869	0.000193656	-1.01967e-10	-1.07874	0.000193659	-1.01967e-10	-1.07875
69987357	chr9:69987357:G:A	9.5062e-06	-1.2996	-1.14768	5.03726e-05	-1.27738	-1.148	5.03686e-05	-1.27748	-1.148
69987411	chr9:69987411:G:A	1.87008e-05	-0.62635	-1.14431	0.000125667	-0.368003	-1.14319	0.000125661	-0.368072	-1.14319
69987620	chr9:69987620:A:C	4.79399e-05	-1.01967e-10	-0.82928	0.000248944	-1.01967e-10	-0.8276	0.000248952	-1.01967e-10	-0.827593
69988050	chr9:69988050:A:G	9.85155e-06	-1.26212	-1.14948	5.23222e-05	-1.23809	-1.14932	5.23176e-05	-1.2382	-1.14932
69988285	chr9:69988285:G:A	8.33521e-05	-1.01967e-10	-0.276156	0.000432841	-1.01967e-10	-0.274458	0.000432848	-1.01967e-10	-0.274466
69988386	chr9:69988386:ATTAT:A	3.49912e-05	-1.01967e-10	-1.14413	0.000181174	-1.01967e-10	-1.14537	0.000181179	-1.01967e-10	-1.14537
69988887	chr9:69988887:T:C	4.25691e-05	-1.01967e-10	-0.948101	0.00022575	-1.01967e-10	-0.9254	0.000225756	-1.01967e-10	-0.925396
69989047	chr9:69989047:G:A	5.57972e-05	-1.01967e-10	-0.677506	0.000291417	-1.01967e-10	-0.670074	0.000291436	-1.01967e-10	-0.670034
69990087	chr9:69990087:G:A	4.93105e-05	-1.01967e-10	-0.801091	0.000256671	-1.01967e-10	-0.797032	0.000256675	-1.01967e-10	-0.797042
69990088	chr9:69990088:C:A	4.93454e-05	-1.01967e-10	-0.800384	0.000256855	-1.01967e-10	-0.796319	0.000256858	-1.01967e-10	-0.796329
69990346	chr9:69990346:C:T	2.07891e-05	-0.780193	-0.884609	6.52468e-05	-1.30641	-0.860238	6.52324e-05	-1.30665	-0.860245
69990537	chr9:69990537:T:G	1.59599e-05	-0.779243	-1.14991	8.45734e-05	-0.757198	-1.15001	8.45582e-05	-0.757401	-1.15001
69990538	chr9:69990538:C:T	1.6086e-05	-0.77137	-1.14991	8.52453e-05	-0.749285	-1.15001	8.52299e-05	-0.74949	-1.15001
69990658	chr9:69990658:C:A	2.08117e-05	-0.514993	-1.14872	0.000163748	-0.0982393	-1.14826	0.000163755	-0.0982266	-1.14826
69990663	chr9:69990663:C:A	0.000577875	2.16488	-0.504752	0.00471612	2.59318	-0.479267	0.00471624	2.59313	-0.479218
69990916	chr9:69990916:C:A	0.000134044	-1.01967e-10	0.198942	0.000721387	-1.01967e-10	0.236347	0.000721474	-1.01967e-10	0.236444
69990992	chr9:69990992:C:T	4.06127e-05	-1.01967e-10	-0.995149	0.000212422	-1.01967e-10	-0.986255	0.000212427	-1.01967e-10	-0.986253
69991006	chr9:69991006:G:A	4.16996e-05	-1.01967e-10	-0.968737	0.000216755	-1.01967e-10	-0.966062	0.000216758	-1.01967e-10	-0.96607
69991146	chr9:69991146:G:A	1.86999e-05	-0.648694	-1.12202	0.000143547	-0.258243	-1.11992	0.000143553	-0.258233	-1.11992
69991238	chr9:69991238:T:C	4.36846e-05	-1.01967e-10	-0.922234	0.000225444	-1.01967e-10	-0.926757	0.000225448	-1.01967e-10	-0.926761
69991274	chr9:69991274:A:T	8.75107e-05	-1.01967e-10	-0.227469	0.000454481	-1.01967e-10	-0.225672	0.000454489	-1.01967e-10	-0.22568
69991570	chr9:69991570:A:G	2.48926e-05	-1.48466	-2.24825e-10	0.000148728	-1.34271	-2.24825e-10	0.000148749	-1.34259	-2.24825e-10
69991795	chr9:69991795:T:G	6.72057e-05	-0.491472	-2.24825e-10	0.000258134	-0.79135	-2.24825e-10	0.000258118	-0.791438	-2.24825e-10
69991819	chr9:69991819:A:G	3.70049e-05	-1.01967e-10	-1.08818	0.000191845	-1.01967e-10	-1.08814	0.000191849	-1.01967e-10	-1.08815
69991927	chr9:69991927:T:G	4.21901e-05	-0.957043	-2.24825e-10	0.000299626	-0.642294	-2.24825e-10	0.000299664	-0.642191	-2.24825e-10
69992050	chr9:69992050:G:A	2.03255e-05	-0.539432	-1.14792	0.000160898	-0.115503	-1.14855	0.000160905	-0.115483	-1.14856
69992124	chr9:69992124:T:A	4.55842e-05	-1.01967e-10	-0.879669	0.00023669	-1.01967e-10	-0.878078	0.000236697	-1.01967e-10	-0.878072
69992432	chr9:69992432:A:T	1.90988e-05	-0.665922	-1.08368	0.00012892	-0.405151	-1.08049	0.000128916	-0.405213	-1.08048
69992869	chr9:69992869:G:A	7.38339e-05	-1.01967e-10	-0.397412	0.000383164	-1.01967e-10	-0.396366	0.000383178	-1.01967e-10	-0.396354
69992954	chr9:69992954:A:C	0.000214641	-1.01967e-10	0.669738	0.00118866	-1.01967e-10	0.735753	0.0011888	-1.01967e-10	0.735848
69992992	chr9:69992992:G:A	0.000176142	-1.01967e-10	0.472061	0.000972112	-1.01967e-10	0.534642	0.000972223	-1.01967e-10	0.534732
69993103	chr9:69993103:C:T	1.83869e-05	-0.877478	-0.910112	0.000132756	-0.552502	-0.903811	0.000132759	-0.552522	-0.903793
69993242	chr9:69993242:C:T	2.19918e-05	-0.728618	-0.879942	0.000147442	-0.476041	-0.875352	0.000147439	-0.476103	-0.875336
69993589	chr9:69993589:T:C	2.19148e-05	-0.484734	-1.12734	0.000151738	-0.197194	-1.12548	0.000151733	-0.197261	-1.12547
69993828	chr9:69993828:A:T	8.75107e-05	-1.01967e-10	-0.227469	0.000454481	-1.01967e-10	-0.225672	0.000454489	-1.01967e-10	-0.22568
69994150	chr9:69994150:TTC:T	7.49558e-05	-1.01967e-10	-0.382331	0.000392536	-1.01967e-10	-0.372199	0.000392553	-1.01967e-10	-0.372181
69994238	chr9:69994238:A:T	3.70037e-05	-1.01967e-10	-1.08821	0.000191839	-1.01967e-10	-1.08817	0.000191843	-1.01967e-10	-1.08818
69994488	chr9:69994488:G:A	3.6072e-05	-1.01967e-10	-1.11371	0.00018677	-1.01967e-10	-1.11495	0.000186775	-1.01967e-10	-1.11495
69994616	chr9:69994616:T:C	1.52724e-05	-0.855422	-1.11776	7.48082e-05	-0.908009	-1.12189	7.47931e-05	-0.908237	-1.12189
69994657	chr9:69994657:G:A	1.6796e-05	-0.977706	-0.900382	7.69856e-05	-1.11951	-0.881699	7.69794e-05	-1.11962	-0.881694
69994749	chr9:69994749:T:A	8.70186e-06	-1.51924	-1.01646	4.60384e-05	-1.5121	-1.00325	4.60414e-05	-1.51207	-1.00325
69994751	chr9:69994751:C:T	4.78471e-05	-1.01967e-10	-0.831219	0.000247194	-1.01967e-10	-0.834655	0.000247205	-1.01967e-10	-0.834634
69994850	chr9:69994850:TG:T	1.50629e-05	-0.868305	-1.11869	7.37972e-05	-0.920939	-1.12257	7.37825e-05	-0.921164	-1.12257
69995040	chr9:69995040:A:G	1.89864e-05	-0.90865	-0.846854	8.6734e-05	-1.06074	-0.821238	8.67266e-05	-1.06086	-0.821231
69995100	chr9:69995100:T:C	3.79965e-05	-1.01967e-10	-1.06174	0.000196479	-1.01967e-10	-1.06427	0.000196484	-1.01967e-10	-1.06427
69995531	chr9:69995531:T:G	3.79896e-05	-1.01967e-10	-1.06192	0.000196445	-1.01967e-10	-1.06445	0.000196449	-1.01967e-10	-1.06445
69995887	chr9:69995887:G:A	3.79896e-05	-1.01967e-10	-1.06192	0.000196445	-1.01967e-10	-1.06445	0.000196449	-1.01967e-10	-1.06445
69996095	chr9:69996095:G:A	2.59071e-05	-1.44471	-2.24825e-10	0.000124121	-1.52357	-2.24825e-10	0.000124123	-1.52358	-2.24825e-10
69996305	chr9:69996305:CT:C	1.93592e-05	-0.611083	-1.12498	5.72514e-05	-1.17712	-1.12026	5.724e-05	-1.17734	-1.12026
69996764	chr9:69996764:G:T	7.57814e-06	-1.52443	-1.14954	4.04067e-05	-1.49739	-1.14845	4.04099e-05	-1.49733	-1.14845
69997252	chr9:69997252:G:A	3.51367e-05	-1.01967e-10	-1.13998	0.000182339	-1.01967e-10	-1.13896	0.000182343	-1.01967e-10	-1.13897
69997625	chr9:69997625:T:A	6.18087e-05	-1.01967e-10	-0.575185	0.000318649	-1.01967e-10	-0.58074	0.000318655	-1.01967e-10	-0.580743
69998621	chr9:69998621:A:G	7.90198e-05	-1.01967e-10	-0.329531	0.000407757	-1.01967e-10	-0.334158	0.000407763	-1.01967e-10	-0.334166
69999032	chr9:69999032:A:G	3.43673e-05	-1.16212	-2.24825e-10	0.000146983	-1.35451	-2.24825e-10	0.000146982	-1.35455	-2.24825e-10
69999276	chr9:69999276:G:C	0.000161057	1.1382	-0.755672	0.000385456	0.3112	-0.701602	0.000385206	0.310484	-0.701558
69999319	chr9:69999319:A:G	3.70996e-05	-1.01967e-10	-1.08562	0.000192787	-1.01967e-10	-1.08324	0.00019279	-1.01967e-10	-1.08325
70000145	chr9:70000145:CTCAGA:C	0.000244635	0.80054	-2.24825e-10	0.00117123	0.720985	-2.24825e-10	0.00117114	0.720882	-2.24825e-10
70000635	chr9:70000635:A:T	6.45735e-05	-1.01967e-10	-0.531426	0.000334505	-1.01967e-10	-0.532177	0.000334513	-1.01967e-10	-0.532178
70000953	chr9:70000953:A:G	8.7472e-06	-1.50837	-1.02213	4.53553e-05	-1.5211	-1.00921	4.53575e-05	-1.52108	-1.0092
70001068	chr9:70001068:G:A	9.26991e-06	-1.51534	-0.957117	4.87617e-05	-1.51625	-0.941636	4.87645e-05	-1.51622	-0.941631
70001673	chr9:70001673:C:T	4.29959e-05	-1.01967e-10	-0.938125	0.000222944	-1.01967e-10	-0.937906	0.000222949	-1.01967e-10	-0.937909
70001791	chr9:70001791:GCATATATGGT:G	3.6103e-05	-1.01967e-10	-1.11285	0.000187566	-1.01967e-10	-1.1107	0.000187571	-1.01967e-10	-1.1107
70001870	chr9:70001870:G:A	9.29492e-05	-1.01967e-10	-0.167177	0.000494131	-1.01967e-10	-0.142027	0.00049419	-1.01967e-10	-0.141932
70001932	chr9:70001932:T:C	9.21387e-06	-1.52241	-0.956111	4.93262e-05	-1.50577	-0.940601	4.93298e-05	-1.50573	-0.940596
70001953	chr9:70001953:C:T	3.80102e-05	-1.01967e-10	-1.06137	0.00019655	-1.01967e-10	-1.06391	0.000196555	-1.01967e-10	-1.06391
70002149	chr9:70002149:C:A	7.58878e-06	-1.52482	-1.14774	4.06567e-05	-1.49392	-1.14575	4.066e-05	-1.49386	-1.14575
70002573	chr9:70002573:A:G	2.39184e-05	-1.52458	-2.24825e-10	0.000126643	-1.50346	-2.24825e-10	0.000126649	-1.50344	-2.24825e-10
70002583	chr9:70002583:T:C	9.29872e-06	-1.52153	-0.947823	4.96484e-05	-1.5079	-0.931967	4.96519e-05	-1.50785	-0.931962
70002609	chr9:70002609:A:G	7.79348e-05	-1.01967e-10	-0.343357	0.000411819	-1.01967e-10	-0.324244	0.000411837	-1.01967e-10	-0.324225
70003007	chr9:70003007:A:T	1.51477e-05	-1.03844	-0.942942	6.9902e-05	-1.17136	-0.926379	6.98971e-05	-1.17146	-0.926371
70003213	chr9:70003213:T:A	3.68979e-05	-1.01967e-10	-1.09108	0.000191718	-1.01967e-10	-1.08881	0.00019172	-1.01967e-10	-1.08882
70003286	chr9:70003286:C:G	2.33755e-05	-0.420821	-1.12672	0.000190807	0.031158	-1.12472	0.000190818	0.0311833	-1.12472
70003511	chr9:70003511:A:G	2.3833e-05	-0.396407	-1.13175	0.000195367	0.0600248	-1.12997	0.000195378	0.0600501	-1.12997
70004157	chr9:70004157:G:A	2.05051e-05	-0.582445	-1.09611	5.96915e-05	-1.16637	-1.08927	5.96789e-05	-1.1666	-1.08927
70004422	chr9:70004422:T:A	3.95867e-05	-1.01967e-10	-1.02074	0.000204593	-1.01967e-10	-1.02381	0.000204598	-1.01967e-10	-1.02381
70004724	chr9:70004724:A:G	6.68708e-05	-1.01967e-10	-0.496467	0.000345118	-1.01967e-10	-0.500942	0.000345125	-1.01967e-10	-0.500946
70005076	chr9:70005076:G:T	9.31675e-05	-1.01967e-10	-0.164831	0.000495227	-1.01967e-10	-0.139813	0.000495286	-1.01967e-10	-0.139718
70005109	chr9:70005109:C:G	4.07975e-05	-1.01967e-10	-0.990608	0.000213269	-1.01967e-10	-0.982275	0.000213274	-1.01967e-10	-0.982276
70005341	chr9:70005341:A:G	3.67997e-05	-1.01967e-10	-1.09374	0.000191191	-1.01967e-10	-1.09155	0.000191194	-1.01967e-10	-1.09156
70005597	chr9:70005597:G:T	2.2826e-05	-0.441426	-1.1299	0.000184366	0.000127698	-1.12803	0.000184376	0.000151555	-1.12803
70006274	chr9:70006274:C:T	3.7005e-05	-1.01967e-10	-1.08818	0.00019222	-1.01967e-10	-1.08619	0.000192223	-1.01967e-10	-1.0862
70006360	chr9:70006360:A:C	3.53441e-05	-1.01967e-10	-1.1341	0.000183338	-1.01967e-10	-1.1335	0.000183343	-1.01967e-10	-1.1335
70006368	chr9:70006368:A:T	0.000227445	0.727679	-2.24825e-10	0.00108669	0.646066	-2.24825e-10	0.00108661	0.645963	-2.24825e-10
70006454	chr9:70006454:A:G	7.02154e-05	-1.01967e-10	-0.447662	0.000362477	-1.01967e-10	-0.451868	0.000362485	-1.01967e-10	-0.451871
70007675	chr9:70007675:C:T	1.03301e-05	-1.26449	-1.09968	6.39176e-05	-1.08942	-1.09782	6.39294e-05	-1.08926	-1.09782
70008196	chr9:70008196:A:G	0.000612233	2.45418	-0.736295	0.00204069	1.96752	-0.691304	0.00203942	1.96683	-0.691265
70008803	chr9:70008803:T:C	2.87341e-05	-1.34114	-2.24825e-10	0.00015805	-1.28191	-2.24825e-10	0.000158049	-1.28195	-2.24825e-10
70009278	chr9:70009278:T:C	1.29658e-05	-1.11506	-1.02185	5.99579e-05	-1.24092	-1.01027	5.9954e-05	-1.24102	-1.01026
70009879	chr9:70009879:T:C	2.69899e-05	-0.652986	-0.750779	0.000183871	-0.386985	-0.743608	0.000183868	-0.387047	-0.743586
70009906	chr9:70009906:T:C	1.80651e-05	-0.687473	-1.11777	0.000118087	-0.453024	-1.12038	0.00011808	-0.453104	-1.12039
70010212	chr9:70010212:G:C	2.89227e-05	-0.564062	-0.77054	0.000198875	-0.286377	-0.765773	0.000198871	-0.286442	-0.765752
70010320	chr9:70010320:C:A	4.81943e-05	-0.121692	-0.702297	0.000148865	-0.650536	-0.69125	0.000148825	-0.650811	-0.691273
70010461	chr9:70010461:C:T	6.80553e-05	-1.01967e-10	-0.478909	0.000360455	-1.01967e-10	-0.457461	0.000360487	-1.01967e-10	-0.457397
70010606	chr9:70010606:C:T	5.05514e-05	-1.01967e-10	-0.776238	0.000262255	-1.01967e-10	-0.775511	0.000262261	-1.01967e-10	-0.775514
70012002	chr9:70012002:T:A	3.51043e-05	-1.01967e-10	-1.1409	0.000182027	-1.01967e-10	-1.14067	0.000182031	-1.01967e-10	-1.14068
70012187	chr9:70012187:C:T	3.48157e-05	-1.01967e-10	-1.14916	0.000180598	-1.01967e-10	-1.14855	0.000180603	-1.01967e-10	-1.14855
70012455	chr9:70012455:C:G	3.60955e-05	-1.01967e-10	-1.11306	0.000187673	-1.01967e-10	-1.11013	0.000187677	-1.01967e-10	-1.11013
70012506	chr9:70012506:A:G	1.62131e-05	-0.810804	-1.10261	0.000105161	-0.590355	-1.09898	0.000105157	-0.590428	-1.09897
70013313	chr9:70013313:T:C	2.65782e-05	-0.637078	-0.782062	0.000181472	-0.366386	-0.77734	0.000181469	-0.366448	-0.777319
70013367	chr9:70013367:A:G	3.72232e-05	-1.01967e-10	-1.0823	0.000194154	-1.01967e-10	-1.07618	0.000194159	-1.01967e-10	-1.07618
70013601	chr9:70013601:T:C	3.19276e-05	-0.664552	-0.571208	0.000216718	-0.400498	-0.565733	0.000216715	-0.400561	-0.565709
70014196	chr9:70014196:G:A	6.31162e-05	-1.01967e-10	-0.554252	0.000333894	-1.01967e-10	-0.534006	0.000333922	-1.01967e-10	-0.533945
70014387	chr9:70014387:C:T	4.59233e-05	-1.01967e-10	-0.872257	0.000238478	-1.01967e-10	-0.870551	0.000238486	-1.01967e-10	-0.870544
70014742	chr9:70014742:C:T	6.27988e-05	-1.01967e-10	-0.559293	0.000326271	-1.01967e-10	-0.5571	0.00032628	-1.01967e-10	-0.557098
70014746	chr9:70014746:C:T	2.66838e-05	-0.593722	-0.821449	0.000210842	-0.17749	-0.816232	0.000210856	-0.177468	-0.81621
70014860	chr9:70014860:T:C	2.58451e-05	-1.44711	-2.24825e-10	0.000143805	-1.37637	-2.24825e-10	0.000143812	-1.37635	-2.24825e-10
70014895	chr9:70014895:T:C	2.44844e-05	-1.50119	-2.24825e-10	0.000144398	-1.37225	-2.24825e-10	0.000144418	-1.37214	-2.24825e-10
70014933	chr9:70014933:G:A	6.44345e-05	-1.01967e-10	-0.53358	0.000334801	-1.01967e-10	-0.531293	0.000334809	-1.01967e-10	-0.531292
70015022	chr9:70015022:C:T	7.34925e-05	0.423008	-0.825054	0.000172131	-0.384264	-0.812309	0.000172067	-0.384646	-0.812325
70015272	chr9:70015272:T:C	3.70713e-05	-1.01967e-10	-1.08639	0.000192386	-1.01967e-10	-1.08532	0.000192393	-1.01967e-10	-1.08531
70015875	chr9:70015875:C:G	3.34027e-05	-0.654289	-0.536304	0.000227143	-0.388693	-0.530558	0.000227139	-0.388756	-0.530533
70015963	chr9:70015963:A:C	3.22876e-05	-0.707935	-0.516612	0.000217856	-0.450243	-0.510749	0.000217854	-0.450305	-0.510723
70016505	chr9:70016505:T:G	3.48308e-05	-1.01967e-10	-1.14873	0.000180578	-1.01967e-10	-1.14866	0.000180583	-1.01967e-10	-1.14866
70016914	chr9:70016914:G:A	0.000100235	-1.01967e-10	-0.0917142	0.000536155	-1.01967e-10	-0.0604052	0.000536215	-1.01967e-10	-0.060317
70017237	chr9:70017237:A:G	4.43877e-05	-1.01967e-10	-0.906268	0.000227975	-1.01967e-10	-0.915593	0.00022798	-1.01967e-10	-0.915597
70017718	chr9:70017718:A:T	4.04009e-05	-1.01967e-10	-1.00038	0.000207617	-1.01967e-10	-1.00913	0.00020762	-1.01967e-10	-1.00914
70017733	chr9:70017733:T:C	2.75642e-05	-0.680382	-0.702329	0.000186893	-0.417178	-0.697112	0.000186891	-0.41724	-0.69709
70017880	chr9:70017880:T:C	7.49363e-05	-0.256584	-0.126007	0.000239108	-0.761142	-0.106771	0.000239043	-0.761399	-0.106811
70018336	chr9:70018336:C:A	5.79323e-05	0.141548	-0.781502	0.000145551	-0.59641	-0.76789	0.000145502	-0.596754	-0.767907
70018603	chr9:70018603:T:A	1.8611e-05	-0.923877	-0.851598	0.000123831	-0.678654	-0.84726	0.000123832	-0.678686	-0.84724
70018672	chr9:70018672:A:G	2.17521e-05	-0.874877	-0.744644	0.000145964	-0.621577	-0.739895	0.000145965	-0.621611	-0.739873
70019256	chr9:70019256:A:G	2.69184e-05	-0.940751	-0.465667	0.000178639	-0.699669	-0.459791	0.000178643	-0.699702	-0.459763
70019577	chr9:70019577:T:C	1.63559e-05	-0.990729	-0.91391	0.000107405	-0.758033	-0.910193	0.000107406	-0.758063	-0.910176
70019674	chr9:70019674:T:C	3.4856e-05	-1.01967e-10	-1.148	0.0001807	-1.01967e-10	-1.14799	0.000180704	-1.01967e-10	-1.14799
70019699	chr9:70019699:T:C	3.51611e-05	-1.01967e-10	-1.13929	0.000182019	-1.01967e-10	-1.14072	0.000182023	-1.01967e-10	-1.14072
70019921	chr9:70019921:G:T	0.000102275	-1.01967e-10	-0.071567	0.000547217	-1.01967e-10	-0.0399828	0.000547279	-1.01967e-10	-0.0398939
70021041	chr9:70021041:C:T	5.89505e-05	0.253804	-0.876336	0.000168888	-0.347235	-0.868355	0.000168836	-0.347553	-0.868374
70021084	chr9:70021084:A:G	0.000160171	-1.01967e-10	0.377015	0.000880219	-1.01967e-10	0.435342	0.000880315	-1.01967e-10	0.435427
70021492	chr9:70021492:T:C	3.49155e-05	-1.01967e-10	-1.1463	0.000181009	-1.01967e-10	-1.14628	0.000181013	-1.01967e-10	-1.14629
70022203	chr9:70022203:C:A	0.000413603	2.16377	-0.838095	0.00145319	1.7376	-0.800914	0.00145237	1.73699	-0.800892
70022237	chr9:70022237:A:G	4.79318e-05	-1.01967e-10	-0.829451	0.000248908	-1.01967e-10	-0.827744	0.000248916	-1.01967e-10	-0.827737
70022584	chr9:70022584:G:A	6.18088e-05	-1.01967e-10	-0.575184	0.000321126	-1.01967e-10	-0.572994	0.000321135	-1.01967e-10	-0.572992
70022788	chr9:70022788:G:A	2.08327e-05	-0.784157	-0.878547	9.31324e-05	-0.953834	-0.856972	9.31231e-05	-0.953968	-0.856962
70022898	chr9:70022898:TG:T	4.12865e-05	-1.01967e-10	-0.978693	0.000215747	-1.01967e-10	-0.970721	0.000215749	-1.01967e-10	-0.970735
70023224	chr9:70023224:T:C	3.49076e-05	-1.01967e-10	-1.14653	0.000180931	-1.01967e-10	-1.14671	0.000180936	-1.01967e-10	-1.14671
70023397	chr9:70023397:C:CA	2.1689e-05	-1.07008	-0.552346	0.000140366	-0.853494	-0.547082	0.000140369	-0.853523	-0.547057
70023848	chr9:70023848:T:C	6.52916e-05	-1.01967e-10	-0.520365	0.000338589	-1.01967e-10	-0.520043	0.000338598	-1.01967e-10	-0.520041
70023879	chr9:70023879:A:G	0.000458588	2.34489	-0.91597	0.0013691	1.76162	-0.884534	0.00136825	1.76095	-0.884513
70023886	chr9:70023886:A:C	3.48211e-05	-1.01967e-10	-1.14901	0.000180521	-1.01967e-10	-1.14898	0.000180525	-1.01967e-10	-1.14898
70024202	chr9:70024202:A:T	0.00026648	1.602	-0.715926	0.000645152	0.783026	-0.658369	0.00064468	0.782221	-0.658319
70024726	chr9:70024726:A:C	1.73235e-05	-1.22711	-0.620053	0.000111968	-1.01219	-0.614432	0.000111972	-1.0122	-0.614408
70024737	chr9:70024737:T:C	2.1109e-05	-1.23789	-0.411638	0.000135935	-1.02748	-0.405167	0.000135941	-1.02749	-0.40514
70024796	chr9:70024796:T:C	1.71548e-05	-1.24093	-0.616027	0.000110311	-1.03115	-0.610375	0.000110315	-1.03116	-0.610351
70024811	chr9:70024811:A:G	4.02807e-05	-1.01967e-10	-1.00336	0.000206959	-1.01967e-10	-1.01231	0.000206964	-1.01967e-10	-1.01231
70024997	chr9:70024997:G:A	0.000249995	1.36245	-0.540233	0.000709961	0.696758	-0.476377	0.000709489	0.696012	-0.47632
70025292	chr9:70025292:A:G	1.76972e-05	-1.1756	-0.65022	0.000116069	-0.945918	-0.644724	0.000116073	-0.945929	-0.644701
70025406	chr9:70025406:C:T	1.74435e-05	-1.20423	-0.636034	0.000113448	-0.98305	-0.630431	0.000113453	-0.98306	-0.630407
70025471	chr9:70025471:T:C	3.79378e-05	-1.01967e-10	-1.06328	0.000197333	-1.01967e-10	-1.05994	0.000197338	-1.01967e-10	-1.05994
70025496	chr9:70025496:C:T	1.77006e-05	-1.19627	-0.629362	0.000115401	-0.972688	-0.62373	0.000115405	-0.972699	-0.623706
70025541	chr9:70025541:A:G	0.000166298	0.567286	-0.152733	0.000436584	-0.134159	-0.131689	0.00043642	-0.134524	-0.131723
70025572	chr9:70025572:G:A	6.05329e-05	-1.01967e-10	-0.596042	0.000313936	-1.01967e-10	-0.59564	0.000313944	-1.01967e-10	-0.595638
70026053	chr9:70026053:C:T	1.6012e-05	-1.19462	-0.731269	0.000104361	-0.970866	-0.726106	0.000104365	-0.970876	-0.726085
70026086	chr9:70026086:C:G	2.76276e-05	-0.485694	-0.894719	0.000119209	-0.691912	-0.872038	0.000119193	-0.692074	-0.872033
70026211	chr9:70026211:A:G	4.64354e-05	-1.01967e-10	-0.861167	0.000240509	-1.01967e-10	-0.862071	0.000240513	-1.01967e-10	-0.862078
70026237	chr9:70026237:A:G	3.69095e-05	-1.01967e-10	-1.09076	0.000192215	-1.01967e-10	-1.08621	0.000192223	-1.01967e-10	-1.0862
70026279	chr9:70026279:C:T	3.55143e-05	-1.01967e-10	-1.12929	0.000184412	-1.01967e-10	-1.12766	0.000184416	-1.01967e-10	-1.12766
70026460	chr9:70026460:A:T	5.88204e-05	-1.01967e-10	-0.62474	0.000308033	-1.01967e-10	-0.614622	0.000308041	-1.01967e-10	-0.614619
70026776	chr9:70026776:A:G	4.73216e-05	-1.01967e-10	-0.842263	0.000247516	-1.01967e-10	-0.833355	0.000247525	-1.01967e-10	-0.833342
70027327	chr9:70027327:A:G	4.13079e-05	-1.01967e-10	-0.978174	0.000214234	-1.01967e-10	-0.977759	0.000214237	-1.01967e-10	-0.977771
70027358	chr9:70027358:T:A	4.12774e-05	-1.01967e-10	-0.978915	0.000214075	-1.01967e-10	-0.978502	0.000214078	-1.01967e-10	-0.978513
70028174	chr9:70028174:C:T	6.51222e-05	-1.01967e-10	-0.522964	0.000337772	-1.01967e-10	-0.522457	0.000337781	-1.01967e-10	-0.522455
70028387	chr9:70028387:T:C	1.9362e-05	-1.23501	-0.500907	0.00012479	-1.02314	-0.495057	0.000124795	-1.02315	-0.495031
70028745	chr9:70028745:C:T	0.000316518	1.83633	-0.778178	0.00113275	1.42609	-0.738521	0.00113214	1.42551	-0.738498
70029031	chr9:70029031:T:C	2.20803e-05	-1.29364	-0.310904	0.000139771	-1.10132	-0.303504	0.000139778	-1.10133	-0.303471
70030155	chr9:70030155:CT:C	2.13495e-05	-1.25537	-0.382829	0.000150688	-0.955853	-0.373762	0.000150704	-0.955804	-0.37373
70030948	chr9:70030948:T:C	4.59498e-05	-1.01967e-10	-0.87168	0.000238533	-1.01967e-10	-0.870321	0.00023854	-1.01967e-10	-0.870314
70030971	chr9:70030971:C:T	6.66612e-05	-1.01967e-10	-0.499606	0.000345824	-1.01967e-10	-0.498899	0.000345833	-1.01967e-10	-0.498897
70031224	chr9:70031224:A:G	3.50602e-05	-1.01967e-10	-1.14216	0.000181687	-1.01967e-10	-1.14254	0.000181691	-1.01967e-10	-1.14254
70031235	chr9:70031235:T:A	1.97939e-05	-1.25307	-0.46078	0.00012696	-1.0481	-0.452863	0.000126965	-1.04811	-0.452836
70031425	chr9:70031425:G:A	2.4576e-05	-0.623484	-0.873974	0.00010767	-0.813833	-0.851929	0.000107657	-0.813983	-0.851921
70031887	chr9:70031887:G:T	0.000502852	1.52107	-2.24825e-10	0.00188855	1.19874	-2.24825e-10	0.00188801	1.19843	-2.24825e-10
70032202	chr9:70032202:A:G	3.47907e-05	-1.01967e-10	-1.14988	0.000180357	-1.01967e-10	-1.14989	0.000180362	-1.01967e-10	-1.14989
70032723	chr9:70032723:G:A	2.08669e-05	-1.30736	-0.353701	0.000131475	-1.12045	-0.345567	0.000131481	-1.12046	-0.345538
70032954	chr9:70032954:T:A	2.26907e-05	-1.28171	-0.295568	0.000144335	-1.08555	-0.287141	0.000144341	-1.08556	-0.287111
70033096	chr9:70033096:T:C	4.18248e-05	-1.01967e-10	-0.96574	0.000216796	-1.01967e-10	-0.965872	0.000216801	-1.01967e-10	-0.965871
70033490	chr9:70033490:T:TAA	2.19957e-05	-1.26857	-0.339813	0.000140509	-1.06797	-0.331584	0.000140515	-1.06798	-0.331555
70033666	chr9:70033666:A:G	0.000148085	1.04329	-0.74473	0.000426079	0.407549	-0.697752	0.00042581	0.406848	-0.697707
70033749	chr9:70033749:C:T	0.000143162	1.05266	-0.787909	0.000410406	0.415755	-0.743437	0.000410146	0.415053	-0.743394
70034081	chr9:70034081:T:C	2.32995e-05	-0.783523	-0.767273	0.000102054	-0.978003	-0.741328	0.000102042	-0.978148	-0.741319
70034091	chr9:70034091:A:T	2.01071e-05	-0.555866	-1.14229	0.000118919	-0.428551	-1.13783	0.000118903	-0.428715	-1.13783
70034289	chr9:70034289:A:G	4.57993e-05	-1.01967e-10	-0.874961	0.000237389	-1.01967e-10	-0.875128	0.000237395	-1.01967e-10	-0.875127
70034294	chr9:70034294:G:C	1.99025e-05	-1.27372	-0.434662	0.000126752	-1.07539	-0.427211	0.000126757	-1.0754	-0.427184
70034322	chr9:70034322:G:T	3.70886e-05	-1.01967e-10	-1.08592	0.000192965	-1.01967e-10	-1.08232	0.00019297	-1.01967e-10	-1.08232
70034482	chr9:70034482:G:A	5.29974e-05	-0.728986	-2.24825e-10	0.000299629	-0.642282	-2.24825e-10	0.000299647	-0.642246	-2.24825e-10
70034504	chr9:70034504:T:TA	1.80276e-05	-0.657314	-1.15001	0.000105525	-0.536321	-1.14956	0.000105511	-0.536477	-1.14956
70034869	chr9:70034869:C:A	0.000390484	1.26816	-2.24825e-10	0.00130496	0.829099	-2.24825e-10	0.00130439	0.828638	-2.24825e-10
70035050	chr9:70035050:G:A	3.59774e-05	-1.01967e-10	-1.11634	0.000186787	-1.01967e-10	-1.11486	0.00018679	-1.01967e-10	-1.11487
70035221	chr9:70035221:T:C	3.86256e-05	-1.01967e-10	-1.04532	0.000200269	-1.01967e-10	-1.04517	0.000200272	-1.01967e-10	-1.04518
70035459	chr9:70035459:T:A	7.6945e-06	-1.51444	-1.14428	3.94343e-05	-1.52503	-1.14516	3.9435e-05	-1.52504	-1.14516
70035800	chr9:70035800:C:T	1.14609e-05	-1.43533	-0.824959	7.09017e-05	-1.27452	-0.809011	7.09172e-05	-1.27434	-0.809003
70037527	chr9:70037527:A:T	4.33968e-05	-1.01967e-10	-0.928843	0.000228951	-1.01967e-10	-0.911318	0.000228959	-1.01967e-10	-0.911309
70039067	chr9:70039067:G:A	9.45563e-05	-1.01967e-10	-0.150034	0.0004902	-1.01967e-10	-0.150015	0.000490205	-1.01967e-10	-0.150028
70039433	chr9:70039433:G:A	3.93968e-05	-1.01967e-10	-1.02554	0.000205628	-1.01967e-10	-1.01876	0.000205634	-1.01967e-10	-1.01875
70039475	chr9:70039475:G:A	4.28863e-05	-1.01967e-10	-0.940676	0.000221731	-1.01967e-10	-0.943363	0.000221739	-1.01967e-10	-0.943353
70039657	chr9:70039657:T:C	3.82526e-05	-1.01967e-10	-1.05502	0.00020099	-1.01967e-10	-1.04157	0.000200995	-1.01967e-10	-1.04157
70039660	chr9:70039660:G:A	6.84434e-05	-1.01967e-10	-0.473222	0.000355883	-1.01967e-10	-0.470227	0.000355887	-1.01967e-10	-0.47024
70039665	chr9:70039665:T:C	6.84899e-05	-1.01967e-10	-0.472543	0.000356125	-1.01967e-10	-0.469547	0.000356129	-1.01967e-10	-0.46956
70040809	chr9:70040809:T:C	3.66854e-05	-1.01967e-10	-1.09685	0.000190079	-1.01967e-10	-1.09739	0.000190082	-1.01967e-10	-1.0974
70040965	chr9:70040965:C:T	3.54385e-05	-1.01967e-10	-1.13143	0.000184558	-1.01967e-10	-1.12686	0.000184563	-1.01967e-10	-1.12686
70040991	chr9:70040991:AT:A	3.6278e-05	-1.01967e-10	-1.10802	0.00018946	-1.01967e-10	-1.10065	0.000189465	-1.01967e-10	-1.10065
70041092	chr9:70041092:T:A	4.66081e-05	-1.01967e-10	-0.857456	0.000242328	-1.01967e-10	-0.854537	0.00024233	-1.01967e-10	-0.854551
70041175	chr9:70041175:A:G	9.21373e-06	-1.47545	-1.00308	4.70287e-05	-1.52404	-0.970029	4.70307e-05	-1.52403	-0.97002
70041328	chr9:70041328:A:G	4.09731e-05	-1.01967e-10	-0.986313	0.000215485	-1.01967e-10	-0.971937	0.000215493	-1.01967e-10	-0.971924
70042329	chr9:70042329:G:A	4.86816e-05	-1.01967e-10	-0.813928	0.000248061	-1.01967e-10	-0.831154	0.000248066	-1.01967e-10	-0.831158
70043364	chr9:70043364:C:A	9.98008e-06	-1.32903	-1.06961	4.36708e-05	-1.48381	-1.08434	4.3667e-05	-1.4839	-1.08436
70043987	chr9:70043987:C:T	9.41818e-05	0.995973	-1.14998	0.00034763	0.656188	-1.14988	0.000347546	0.655922	-1.14988
70044314	chr9:70044314:C:T	3.56488e-05	-1.01967e-10	-1.12551	0.000185076	-1.01967e-10	-1.12406	0.00018508	-1.01967e-10	-1.12407
70044555	chr9:70044555:T:C	3.53869e-05	-1.01967e-10	-1.13289	0.000183364	-1.01967e-10	-1.13335	0.000183369	-1.01967e-10	-1.13335
70045025	chr9:70045025:G:A	3.6434e-05	-1.01967e-10	-1.10373	0.000188799	-1.01967e-10	-1.10414	0.000188805	-1.01967e-10	-1.10414
70045523	chr9:70045523:C:T	6.9193e-05	-1.01967e-10	-0.462329	0.000363138	-1.01967e-10	-0.450045	0.000363156	-1.01967e-10	-0.45002
70045938	chr9:70045938:GA:G	3.61724e-05	-1.01967e-10	-1.11093	0.000187428	-1.01967e-10	-1.11143	0.000187434	-1.01967e-10	-1.11143
70046117	chr9:70046117:C:T	4.3996e-05	-1.01967e-10	-0.91513	0.000228596	-1.01967e-10	-0.912874	0.000228604	-1.01967e-10	-0.912861
70046185	chr9:70046185:T:C	1.37754e-05	-1.52285	-0.553503	7.29989e-05	-1.51706	-0.537325	7.29995e-05	-1.51703	-0.537368
70046743	chr9:70046743:ATTCT:A	3.87701e-05	-1.01967e-10	-1.04158	0.000201957	-1.01967e-10	-1.03677	0.000201965	-1.01967e-10	-1.03676
70046842	chr9:70046842:A:C	4.77801e-05	-1.01967e-10	-0.83262	0.000252794	-1.01967e-10	-0.812253	0.000252803	-1.01967e-10	-0.812242
70046845	chr9:70046845:C:A	3.78364e-05	-1.01967e-10	-1.06596	0.000195535	-1.01967e-10	-1.06909	0.00019554	-1.01967e-10	-1.06909
70047773	chr9:70047773:C:T	1.2006e-05	-1.13907	-1.07475	6.39649e-05	-1.11088	-1.07561	6.39708e-05	-1.1108	-1.07563
70047896	chr9:70047896:TC:T	2.96745e-05	-1.30894	-2.24825e-10	0.000144765	-1.36972	-2.24825e-10	0.000144769	-1.36971	-2.24825e-10
70048061	chr9:70048061:A:AG	7.69698e-06	-1.50938	-1.14903	4.0082e-05	-1.50575	-1.14815	4.00835e-05	-1.50574	-1.14815
70048069	chr9:70048069:C:G	1.0709e-05	-1.47537	-0.852773	5.28087e-05	-1.52395	-0.854199	5.28077e-05	-1.52397	-0.85423
70048144	chr9:70048144:A:G	3.47865e-05	-1.01967e-10	-1.15	0.000180339	-1.01967e-10	-1.14999	0.000180343	-1.01967e-10	-1.14999
70048449	chr9:70048449:C:T	3.96822e-05	-1.01967e-10	-1.01833	0.000204903	-1.01967e-10	-1.02229	0.000204909	-1.01967e-10	-1.02229
70048472	chr9:70048472:T:C	3.48662e-05	-1.01967e-10	-1.14771	0.000180713	-1.01967e-10	-1.14792	0.000180718	-1.01967e-10	-1.14792
70048598	chr9:70048598:C:T	1.14994e-05	-1.27178	-0.985153	5.51934e-05	-1.36481	-0.969171	5.51903e-05	-1.36488	-0.969181
70048756	chr9:70048756:G:A	2.55522e-05	-1.32874	-0.129767	0.000116276	-1.47137	-0.117495	0.000116274	-1.4714	-0.117503
70048768	chr9:70048768:C:G	4.28393e-05	-1.01967e-10	-0.941773	0.000219185	-1.01967e-10	-0.954911	0.000219191	-1.01967e-10	-0.954911
70048909	chr9:70048909:G:A	0.000232789	1.60576	-0.854858	0.00144734	1.77642	-0.843769	0.00144767	1.77668	-0.843818
70048923	chr9:70048923:A:G	4.62898e-05	-1.01967e-10	-0.864308	0.000244426	-1.01967e-10	-0.845917	0.00024443	-1.01967e-10	-0.845924
70049034	chr9:70049034:A:G	2.13938e-05	-0.812692	-0.823436	7.4982e-05	-1.21448	-0.813096	7.49639e-05	-1.21471	-0.813133
70049493	chr9:70049493:A:G	3.48969e-05	-1.01967e-10	-1.14683	0.000180867	-1.01967e-10	-1.14707	0.000180872	-1.01967e-10	-1.14706
70049624	chr9:70049624:C:T	3.90438e-05	-1.01967e-10	-1.03455	0.000203038	-1.01967e-10	-1.03144	0.000203042	-1.01967e-10	-1.03144
70050233	chr9:70050233:G:GA	6.14309e-05	0.542527	-1.12384	0.000232088	0.228432	-1.12614	0.000232037	0.228191	-1.12615
70050313	chr9:70050313:A:G	9.37707e-05	0.548575	-0.706952	0.000265598	-0.0685259	-0.69432	0.000265502	-0.0689053	-0.694324
70050759	chr9:70050759:T:C	3.4983e-05	-1.01967e-10	-1.14437	0.000181742	-1.01967e-10	-1.14224	0.000181747	-1.01967e-10	-1.14224
70051658	chr9:70051658:G:C	6.29199e-05	0.34034	-0.897706	0.000241112	0.0452018	-0.904768	0.000241059	0.0449764	-0.904788
70051730	chr9:70051730:T:C	4.56782e-05	-1.15017	0.272562	0.000185826	-1.40223	0.282213	0.000185807	-1.40235	0.282205
70052306	chr9:70052306:T:G	3.50011e-05	-1.01967e-10	-1.14385	0.00018139	-1.01967e-10	-1.14418	0.000181395	-1.01967e-10	-1.14418
70052436	chr9:70052436:T:C	5.25229e-05	-1.01967e-10	-0.737981	0.000276554	-1.01967e-10	-0.722422	0.000276543	-1.01967e-10	-0.722487
70052618	chr9:70052618:A:G	3.76271e-05	-1.01967e-10	-1.0715	0.000194926	-1.01967e-10	-1.07221	0.000194931	-1.01967e-10	-1.07221
70052842	chr9:70052842:T:C	3.90118e-05	-1.01967e-10	-1.03537	0.00020287	-1.01967e-10	-1.03226	0.000202874	-1.01967e-10	-1.03227
70052875	chr9:70052875:C:T	8.83994e-05	-1.01967e-10	-0.217365	0.00046893	-1.01967e-10	-0.194376	0.000468944	-1.01967e-10	-0.194369
70053297	chr9:70053297:G:A	7.0251e-05	0.680546	-1.1277	0.000262979	0.358656	-1.13141	0.00026292	0.358408	-1.13141
70053952	chr9:70053952:T:C	0.000118111	0.544838	-0.472446	0.000465278	0.232191	-0.434385	0.000465178	0.231941	-0.434373
70054146	chr9:70054146:G:C	3.47882e-05	-1.01967e-10	-1.14995	0.000180349	-1.01967e-10	-1.14993	0.000180353	-1.01967e-10	-1.14993
70054371	chr9:70054371:T:C	0.000120366	-1.01967e-10	0.0913074	0.000645125	-1.01967e-10	0.124615	0.000645142	-1.01967e-10	0.124618
70054388	chr9:70054388:A:T	4.88413e-05	-0.810653	-2.24825e-10	0.000181496	-1.14359	-2.24825e-10	0.000181481	-1.1437	-2.24825e-10
70054527	chr9:70054527:A:G	4.22568e-05	-1.01967e-10	-0.955463	0.000218538	-1.01967e-10	-0.957867	0.000218543	-1.01967e-10	-0.95787
70054645	chr9:70054645:A:G	2.56985e-05	-1.1089	-0.343894	0.000112712	-1.31593	-0.304062	0.000112703	-1.31603	-0.304066
70054724	chr9:70054724:G:A	1.89186e-05	-1.05422	-0.704867	8.11291e-05	-1.27312	-0.675672	8.11217e-05	-1.27323	-0.675672
70054764	chr9:70054764:G:A	2.86723e-05	-0.501538	-0.84176	9.83278e-05	-0.925389	-0.831134	9.83005e-05	-0.925655	-0.831169
70054894	chr9:70054894:T:C	3.57911e-05	-1.01967e-10	-1.12153	0.000185416	-1.01967e-10	-1.12223	0.000185421	-1.01967e-10	-1.12223
70055020	chr9:70055020:A:G	3.86933e-05	-1.01967e-10	-1.04356	0.000202452	-1.01967e-10	-1.03433	0.000202456	-1.01967e-10	-1.03433
70055021	chr9:70055021:C:G	4.9863e-05	-1.01967e-10	-0.78995	0.000262278	-1.01967e-10	-0.775425	0.000262268	-1.01967e-10	-0.775485
70055413	chr9:70055413:G:A	2.01448e-05	-0.547013	-1.14927	6.4062e-05	-1.03568	-1.1493	6.40454e-05	-1.03596	-1.1493
70055657	chr9:70055657:T:C	3.47886e-05	-1.01967e-10	-1.14994	0.000180351	-1.01967e-10	-1.14992	0.000180356	-1.01967e-10	-1.14992
70055834	chr9:70055834:A:T	3.54617e-05	-1.01967e-10	-1.13078	0.000183731	-1.01967e-10	-1.13136	0.000183736	-1.01967e-10	-1.13135
70056143	chr9:70056143:A:G	1.74995e-05	-1.05552	-0.781537	7.371e-05	-1.27816	-0.766531	7.3703e-05	-1.27827	-0.766535
70056293	chr9:70056293:G:A	3.53057e-05	-1.01967e-10	-1.13519	0.000183108	-1.01967e-10	-1.13475	0.000183112	-1.01967e-10	-1.13475
70056532	chr9:70056532:T:C	8.83695e-05	-1.01967e-10	-0.217702	0.000457163	-1.01967e-10	-0.219788	0.000457177	-1.01967e-10	-0.219783
70056546	chr9:70056546:T:A	0.000180496	0.496481	-2.24825e-10	0.00085902	0.410964	-2.24825e-10	0.000858958	0.410867	-2.24825e-10
70056734	chr9:70056734:T:G	1.77019e-05	-1.06638	-0.759178	7.48144e-05	-1.28602	-0.743803	7.48073e-05	-1.28613	-0.743807
70056767	chr9:70056767:G:A	1.79614e-05	-1.05338	-0.757626	7.56729e-05	-1.27624	-0.742173	7.56656e-05	-1.27635	-0.742177
70056832	chr9:70056832:C:T	3.51913e-05	-1.01967e-10	-1.13843	0.000182348	-1.01967e-10	-1.13891	0.000182353	-1.01967e-10	-1.13891
70056884	chr9:70056884:G:A	3.54686e-05	-1.01967e-10	-1.13058	0.000183766	-1.01967e-10	-1.13116	0.000183771	-1.01967e-10	-1.13116
70057110	chr9:70057110:T:C	1.71805e-05	-1.06508	-0.790373	7.25746e-05	-1.28463	-0.77558	7.25678e-05	-1.28475	-0.775584
70057350	chr9:70057350:G:A	4.02886e-05	-1.01967e-10	-1.00316	0.000208421	-1.01967e-10	-1.00527	0.000208426	-1.01967e-10	-1.00527
70057581	chr9:70057581:C:T	3.17992e-05	-0.0938164	-1.14597	0.000107038	-0.524979	-1.14667	0.000107009	-0.525269	-1.14667
70057621	chr9:70057621:C:T	1.34142e-05	-0.964755	-1.13816	4.53869e-05	-1.38476	-1.14485	4.53784e-05	-1.38496	-1.14486
70057759	chr9:70057759:G:A	4.24575e-05	-1.01967e-10	-0.950726	0.000220865	-1.01967e-10	-0.947279	0.000220874	-1.01967e-10	-0.947262
70057986	chr9:70057986:G:A	1.01727e-05	-1.51625	-0.863277	5.31618e-05	-1.51473	-0.856757	5.31625e-05	-1.51471	-0.856795
70058123	chr9:70058123:T:C	2.38466e-05	-1.1804	-0.34719	0.000107148	-1.36306	-0.307551	0.000107141	-1.36315	-0.307555
70058142	chr9:70058142:G:A	4.26283e-05	-1.01967e-10	-0.946712	0.000222167	-1.01967e-10	-0.941401	0.000222174	-1.01967e-10	-0.941391
70058184	chr9:70058184:C:T	3.93468e-05	-1.01967e-10	-1.02682	0.000205843	-1.01967e-10	-1.01772	0.000205849	-1.01967e-10	-1.01771
70058620	chr9:70058620:C:T	3.68405e-05	-0.0777896	-1.01484	0.000126563	-0.485363	-1.01873	0.000126529	-0.485642	-1.01874
70058661	chr9:70058661:T:TG	3.19007e-05	-0.469251	-0.76735	9.0424e-05	-1.07615	-0.764166	9.04027e-05	-1.07638	-0.764195
70058676	chr9:70058676:A:G	3.80542e-05	-1.01967e-10	-1.06022	0.000196628	-1.01967e-10	-1.06351	0.000196634	-1.01967e-10	-1.06351
70058757	chr9:70058757:C:T	4.26121e-05	-1.01967e-10	-0.947092	0.000222081	-1.01967e-10	-0.941786	0.000222089	-1.01967e-10	-0.941776
70058945	chr9:70058945:T:C	3.80814e-05	-1.01967e-10	-1.0595	0.000196766	-1.01967e-10	-1.06281	0.000196772	-1.01967e-10	-1.06281
70058947	chr9:70058947:G:C	3.6653e-05	-1.01967e-10	-1.09773	0.00019091	-1.01967e-10	-1.09303	0.000190914	-1.01967e-10	-1.09303
70059371	chr9:70059371:G:GTTTTAACATTTCCAAAGT	3.47952e-05	-1.01967e-10	-1.14975	0.000180444	-1.01967e-10	-1.14941	0.000180448	-1.01967e-10	-1.14941
70059462	chr9:70059462:G:A	3.99889e-05	-1.01967e-10	-1.01063	0.00020688	-1.01967e-10	-1.01269	0.000206886	-1.01967e-10	-1.01269
70059543	chr9:70059543:G:T	3.48463e-05	-1.01967e-10	-1.14828	0.000180829	-1.01967e-10	-1.14727	0.000180834	-1.01967e-10	-1.14727
70059823	chr9:70059823:C:T	1.37233e-05	-0.947406	-1.13273	4.59388e-05	-1.37635	-1.14117	4.59297e-05	-1.37657	-1.14117
70059837	chr9:70059837:C:A	4.26777e-05	-1.01967e-10	-0.945554	0.000222427	-1.01967e-10	-0.940228	0.000222435	-1.01967e-10	-0.940218
70060145	chr9:70060145:C:G	5.17902e-05	-1.01967e-10	-0.752028	0.000272647	-1.01967e-10	-0.736651	0.000272636	-1.01967e-10	-0.736715
70060433	chr9:70060433:A:G	1.53312e-05	-0.925371	-1.04397	5.02749e-05	-1.36499	-1.06234	5.02637e-05	-1.36521	-1.06236
70060484	chr9:70060484:A:T	4.26372e-05	-1.01967e-10	-0.946502	0.000222214	-1.01967e-10	-0.941188	0.000222222	-1.01967e-10	-0.941178
70060637	chr9:70060637:C:T	4.02329e-05	-1.01967e-10	-1.00454	0.000208134	-1.01967e-10	-1.00665	0.000208139	-1.01967e-10	-1.00665
70060742	chr9:70060742:CAGAG:C	3.67028e-05	-1.01967e-10	-1.09638	0.000191181	-1.01967e-10	-1.09161	0.000191185	-1.01967e-10	-1.09161
70060853	chr9:70060853:G:C	2.24126e-05	-0.84802	-0.741584	7.95662e-05	-1.2383	-0.729941	7.95473e-05	-1.23852	-0.729983
70061141	chr9:70061141:T:C	2.03452e-05	-0.938506	-0.74788	7.39166e-05	-1.30563	-0.736265	7.39006e-05	-1.30582	-0.736307
70061801	chr9:70061801:T:C	2.05356e-05	-0.951262	-0.725806	7.50816e-05	-1.3129	-0.713354	7.50655e-05	-1.3131	-0.713397
70061876	chr9:70061876:C:T	1.36001e-05	-1.0126	-1.07656	4.66732e-05	-1.41001	-1.09165	4.66645e-05	-1.4102	-1.09167
70061950	chr9:70061950:T:C	3.94446e-05	-1.01967e-10	-1.02433	0.000204086	-1.01967e-10	-1.02629	0.000204091	-1.01967e-10	-1.02629
70062453	chr9:70062453:C:T	3.04942e-05	-1.28169	-2.24825e-10	0.000200865	-1.04219	-2.24825e-10	0.000200889	-1.0421	-2.24825e-10
70063030	chr9:70063030:T:C	3.97356e-05	-1.01967e-10	-1.01698	0.000208131	-1.01967e-10	-1.00666	0.000208136	-1.01967e-10	-1.00666
70063180	chr9:70063180:G:C	8.82963e-05	-1.01967e-10	-0.218531	0.000468378	-1.01967e-10	-0.195553	0.000468393	-1.01967e-10	-0.195546
70063302	chr9:70063302:A:G	4.2782e-05	-1.01967e-10	-0.943111	0.000224988	-1.01967e-10	-0.928783	0.000224994	-1.01967e-10	-0.92878
70063961	chr9:70063961:A:C	3.57e-05	-1.01967e-10	-1.12408	0.000185363	-1.01967e-10	-1.12251	0.000185367	-1.01967e-10	-1.12251
70064171	chr9:70064171:A:T	5.31762e-05	-1.01967e-10	-0.725619	0.000281264	-1.01967e-10	-0.705534	0.000281272	-1.01967e-10	-0.705531
70064383	chr9:70064383:C:T	3.57352e-05	-1.01967e-10	-1.12309	0.000185141	-1.01967e-10	-1.12371	0.000185146	-1.01967e-10	-1.12371
70064482	chr9:70064482:A:G	3.57259e-05	-1.01967e-10	-1.12335	0.000185094	-1.01967e-10	-1.12397	0.000185098	-1.01967e-10	-1.12397
70064494	chr9:70064494:G:A	0.000381343	1.30154	-0.0570724	0.00245817	1.47169	-0.0093428	0.00245869	1.47195	-0.00942033
70064762	chr9:70064762:A:G	3.05569e-05	-1.10323	-0.176408	0.000143448	-1.25161	-0.127239	0.000143425	-1.25174	-0.127308
70064770	chr9:70064770:C:G	3.5362e-05	-1.01967e-10	-1.13359	0.000183533	-1.01967e-10	-1.13243	0.000183538	-1.01967e-10	-1.13243
70064946	chr9:70064946:C:G	5.2658e-05	-1.01967e-10	-0.73541	0.000277257	-1.01967e-10	-0.719884	0.000277246	-1.01967e-10	-0.719949
70065155	chr9:70065155:T:C	3.8372e-05	-1.01967e-10	-1.0519	0.000199352	-1.01967e-10	-1.04976	0.000199354	-1.01967e-10	-1.04977
70065173	chr9:70065173:T:G	5.67206e-05	-1.01967e-10	-0.661091	0.000300431	-1.01967e-10	-0.63961	0.000300439	-1.01967e-10	-0.639607
70065378	chr9:70065378:G:A	3.70675e-05	-1.01967e-10	-1.08649	0.000192037	-1.01967e-10	-1.08714	0.000192042	-1.01967e-10	-1.08714
70065622	chr9:70065622:G:C	4.98857e-05	-1.01967e-10	-0.789495	0.000260472	-1.01967e-10	-0.782335	0.000260482	-1.01967e-10	-0.78232
70065702	chr9:70065702:G:A	4.07521e-05	-1.01967e-10	-0.991721	0.000211928	-1.01967e-10	-0.988582	0.000211936	-1.01967e-10	-0.988567
70065880	chr9:70065880:T:G	4.03297e-05	-1.01967e-10	-1.00214	0.000210664	-1.01967e-10	-0.994563	0.000210669	-1.01967e-10	-0.994564
70066098	chr9:70066098:C:T	3.71088e-05	-1.01967e-10	-1.08537	0.00019225	-1.01967e-10	-1.08603	0.000192255	-1.01967e-10	-1.08603
70066199	chr9:70066199:C:T	6.71786e-05	-1.01967e-10	-0.491874	0.000358572	-1.01967e-10	-0.4627	0.000358549	-1.01967e-10	-0.462787
70066268	chr9:70066268:AAG:A	5.20441e-05	-1.01967e-10	-0.747138	0.000271812	-1.01967e-10	-0.739719	0.000271822	-1.01967e-10	-0.739704
70066711	chr9:70066711:G:T	4.10441e-05	-1.01967e-10	-0.984582	0.00021386	-1.01967e-10	-0.979507	0.000213861	-1.01967e-10	-0.979525
70067157	chr9:70067157:C:T	4.78401e-05	-1.01967e-10	-0.831365	0.000252521	-1.01967e-10	-0.813334	0.000252531	-1.01967e-10	-0.81332
70067419	chr9:70067419:G:A	5.21203e-05	-1.01967e-10	-0.745674	0.000274373	-1.01967e-10	-0.730342	0.000274362	-1.01967e-10	-0.730406
70068385	chr9:70068385:A:G	4.26146e-05	-1.01967e-10	-0.947033	0.00022172	-1.01967e-10	-0.943414	0.000221729	-1.01967e-10	-0.943397
70068477	chr9:70068477:G:A	5.16952e-05	-1.01967e-10	-0.753865	0.000269972	-1.01967e-10	-0.746511	0.000269982	-1.01967e-10	-0.746496
70068699	chr9:70068699:T:G	3.63782e-05	-1.01967e-10	-1.10526	0.00018844	-1.01967e-10	-1.10605	0.000188445	-1.01967e-10	-1.10605
70068995	chr9:70068995:G:A	8.39262e-06	-1.52082	-1.05105	4.70084e-05	-1.46915	-1.02535	4.70128e-05	-1.46909	-1.02535
70069074	chr9:70069074:G:A	6.1269e-05	0.369922	-0.953877	0.000234684	0.0735721	-0.96016	0.000234633	0.0733453	-0.960177
70069118	chr9:70069118:G:A	2.59587e-05	-0.445369	-0.997353	0.000108974	-0.670169	-0.983555	0.000108958	-0.670347	-0.983548
70070087	chr9:70070087:T:C	3.54636e-05	-1.01967e-10	-1.13072	0.000183937	-1.01967e-10	-1.13024	0.000183942	-1.01967e-10	-1.13023
70070487	chr9:70070487:A:G	4.75187e-05	-1.01967e-10	-0.838106	0.00024917	-1.01967e-10	-0.826694	0.000249161	-1.01967e-10	-0.826755
70070509	chr9:70070509:T:C	4.75987e-05	-1.01967e-10	-0.836423	0.000251294	-1.01967e-10	-0.818203	0.000251304	-1.01967e-10	-0.818189
70070527	chr9:70070527:T:A	2.33881e-05	-0.427163	-1.11984	6.25539e-05	-1.07867	-1.13013	6.25323e-05	-1.07903	-1.13014
70070901	chr9:70070901:A:G	2.43174e-05	-0.530699	-0.977336	8.33952e-05	-0.951901	-0.969337	8.33725e-05	-0.952166	-0.969368
70071180	chr9:70071180:T:C	2.10944e-05	-0.666306	-0.983914	7.01861e-05	-1.1174	-0.976278	7.0167e-05	-1.11767	-0.976309
70071224	chr9:70071224:G:A	3.55821e-05	-1.01967e-10	-1.12739	0.000184339	-1.01967e-10	-1.12805	0.000184344	-1.01967e-10	-1.12805
70071243	chr9:70071243:G:C	2.51783e-05	-1.14726	-0.325989	0.000111739	-1.33969	-0.288975	0.00011173	-1.33979	-0.288979
70071409	chr9:70071409:C:G	2.39228e-05	-1.5244	-2.24825e-10	0.000131886	-1.46289	-2.24825e-10	0.000131897	-1.46283	-2.24825e-10
70071450	chr9:70071450:G:A	2.04697e-05	-0.748135	-0.932147	7.45548e-05	-1.111	-0.922294	7.45377e-05	-1.11122	-0.922324
70071593	chr9:70071593:G:A	3.55685e-05	-1.01967e-10	-1.12777	0.000184269	-1.01967e-10	-1.12843	0.000184274	-1.01967e-10	-1.12843
70072002	chr9:70072002:C:T	3.52119e-05	-1.01967e-10	-1.13784	0.000182115	-1.01967e-10	-1.14019	0.000182119	-1.01967e-10	-1.14019
70072561	chr9:70072561:A:C	3.51271e-05	-1.01967e-10	-1.14026	0.000182308	-1.01967e-10	-1.13913	0.000182312	-1.01967e-10	-1.13913
70072615	chr9:70072615:C:T	3.5122e-05	-1.01967e-10	-1.1404	0.000181998	-1.01967e-10	-1.14083	0.000182003	-1.01967e-10	-1.14083
70072726	chr9:70072726:G:A	3.90715e-05	-1.01967e-10	-1.03384	0.0002034	-1.01967e-10	-1.02965	0.000203405	-1.01967e-10	-1.02965
70073111	chr9:70073111:G:C	3.62254e-05	-1.01967e-10	-1.10947	0.000188148	-1.01967e-10	-1.1076	0.000188152	-1.01967e-10	-1.1076
70073235	chr9:70073235:A:G	1.6187e-05	-1.04693	-0.868092	6.2025e-05	-1.35873	-0.858558	6.20139e-05	-1.3589	-0.858593
70073548	chr9:70073548:G:A	3.50382e-05	-1.01967e-10	-1.14279	0.000181577	-1.01967e-10	-1.14315	0.000181582	-1.01967e-10	-1.14315
70073558	chr9:70073558:G:A	1.90377e-05	-0.911898	-0.840909	7.27717e-05	-1.22691	-0.830595	7.2757e-05	-1.2271	-0.83063
70073823	chr9:70073823:T:C	3.50223e-05	-1.01967e-10	-1.14325	0.000181533	-1.01967e-10	-1.14339	0.000181538	-1.01967e-10	-1.14339
70074363	chr9:70074363:T:C	8.54901e-05	-1.01967e-10	-0.250829	0.000457734	-1.01967e-10	-0.21854	0.000457758	-1.01967e-10	-0.218512
70074369	chr9:70074369:G:C	8.54901e-05	-1.01967e-10	-0.250829	0.000457734	-1.01967e-10	-0.21854	0.000457758	-1.01967e-10	-0.218512
70074443	chr9:70074443:T:C	2.78646e-05	-1.4829	0.111024	0.000146184	-1.52467	0.16471	0.000146175	-1.52468	0.164631
70074648	chr9:70074648:C:A	3.49311e-05	-1.01967e-10	-1.14585	0.000181037	-1.01967e-10	-1.14613	0.000181041	-1.01967e-10	-1.14613
70076673	chr9:70076673:G:A	1.80568e-05	-0.678995	-1.12671	5.40065e-05	-1.24286	-1.11287	5.3993e-05	-1.24315	-1.11284
70076839	chr9:70076839:T:A	4.07914e-05	-1.01967e-10	-0.990759	0.0002113	-1.01967e-10	-0.99155	0.000211306	-1.01967e-10	-0.991548
70077044	chr9:70077044:G:A	4.61159e-05	-1.01967e-10	-0.868072	0.000243231	-1.01967e-10	-0.850816	0.000243241	-1.01967e-10	-0.850802
70077140	chr9:70077140:T:C	4.08012e-05	-1.01967e-10	-0.990517	0.000211351	-1.01967e-10	-0.991308	0.000211357	-1.01967e-10	-0.991306
70077588	chr9:70077588:A:G	1.73839e-05	-0.85997	-0.983713	6.15844e-05	-1.24664	-0.977776	6.15704e-05	-1.24686	-0.977807
70077944	chr9:70077944:A:G	2.84084e-05	-1.43626	0.0837193	0.000143519	-1.5125	0.134143	0.000143506	-1.51254	0.134064
70077951	chr9:70077951:T:C	2.79637e-05	-1.42189	0.0535671	0.000139979	-1.50673	0.103389	0.000139966	-1.50677	0.103311
70078017	chr9:70078017:A:AC	2.58211e-05	-0.837053	-0.610983	9.15635e-05	-1.22771	-0.600088	9.15408e-05	-1.22793	-0.600134
70078021	chr9:70078021:T:C	2.06179e-05	-0.941616	-0.731456	7.57981e-05	-1.29531	-0.721446	7.57818e-05	-1.29551	-0.721488
70078023	chr9:70078023:CCTACTTAT:C	1.95841e-05	-0.991162	-0.733348	7.33574e-05	-1.32612	-0.723361	7.33426e-05	-1.32631	-0.723402
70078333	chr9:70078333:C:T	3.92552e-05	-1.01967e-10	-1.02915	0.000204459	-1.01967e-10	-1.02446	0.000204466	-1.01967e-10	-1.02445
70078504	chr9:70078504:G:A	4.59875e-05	-1.01967e-10	-0.870859	0.000239478	-1.01967e-10	-0.866366	0.000239484	-1.01967e-10	-0.866367
70078519	chr9:70078519:A:G	3.08317e-05	-1.34029	0.0696092	0.00014906	-1.46544	0.124961	0.00014904	-1.46552	0.124883
70078558	chr9:70078558:C:T	3.1271e-05	-1.32849	0.071947	0.000149988	-1.45824	0.123966	0.000149969	-1.45832	0.1239
70078644	chr9:70078644:A:G	5.20246e-05	-1.13898	0.391464	0.00021668	-1.35236	0.385948	0.000216669	-1.35242	0.385935
70078723	chr9:70078723:T:A	1.7419e-05	-1.07908	-0.762591	7.46125e-05	-1.29529	-0.737227	7.46058e-05	-1.2954	-0.737231
70079112	chr9:70079112:T:C	1.81594e-05	-0.782239	-1.0178	7.13937e-05	-1.05462	-1.022	7.13812e-05	-1.05481	-1.02201
70079536	chr9:70079536:T:C	3.57668e-05	-1.35306	0.230852	0.000174542	-1.47263	0.289972	0.000174519	-1.47271	0.289889
70080588	chr9:70080588:G:T	3.31842e-05	-1.37292	0.175765	0.000163231	-1.48328	0.233616	0.000163211	-1.48334	0.233534
70080613	chr9:70080613:C:T	3.05646e-05	-1.34586	0.0664715	0.000148159	-1.4685	0.121957	0.00014814	-1.46857	0.121878
70080721	chr9:70080721:C:T	4.72186e-05	-1.01967e-10	-0.844441	0.000246158	-1.01967e-10	-0.838856	0.000246165	-1.01967e-10	-0.838851
70081134	chr9:70081134:A:G	3.21722e-05	-1.38265	0.154526	0.00015893	-1.48834	0.21197	0.000158911	-1.4884	0.211889
70081136	chr9:70081136:A:G	2.8983e-05	-1.30022	-0.0323006	0.000137287	-1.44279	0.0200343	0.000137266	-1.44288	0.0199475
70081478	chr9:70081478:G:A	4.61455e-05	-1.01967e-10	-0.86743	0.000242251	-1.01967e-10	-0.854856	0.000242256	-1.01967e-10	-0.854856
70081524	chr9:70081524:G:A	0.00156247	2.65479	-2.24825e-10	0.00479481	2.13046	-2.24825e-10	0.00479212	2.12988	-2.24825e-10
70081652	chr9:70081652:A:G	3.26189e-05	-1.36954	0.155205	0.000160113	-1.48159	0.212641	0.000160093	-1.48166	0.21256
70081716	chr9:70081716:G:A	3.2537e-05	-1.36725	0.150394	0.000159542	-1.48025	0.207726	0.000159522	-1.48031	0.207645
70081822	chr9:70081822:T:C	3.21881e-05	-1.3888	0.161166	0.000159506	-1.49146	0.218716	0.000159488	-1.49152	0.218635
70082046	chr9:70082046:G:A	2.05081e-05	-0.532425	-1.14599	7.70585e-05	-0.856339	-1.14392	7.70427e-05	-0.856569	-1.14392
70082113	chr9:70082113:A:T	2.3081e-05	-0.854144	-0.706073	8.25432e-05	-1.23867	-0.692835	8.25234e-05	-1.23889	-0.692878
70082567	chr9:70082567:A:G	1.30717e-05	-1.15276	-0.976017	5.31033e-05	-1.41821	-0.95438	5.30987e-05	-1.41832	-0.954377
70082883	chr9:70082883:C:T	3.14745e-05	-1.36836	0.118305	0.000154292	-1.48089	0.174902	0.000154273	-1.48095	0.174822
70083006	chr9:70083006:A:G	8.85801e-05	-1.01967e-10	-0.215322	0.000469652	-1.01967e-10	-0.192838	0.000469618	-1.01967e-10	-0.192934
70083182	chr9:70083182:G:C	1.58531e-05	-0.789354	-1.14651	4.95962e-05	-1.30033	-1.14058	4.95848e-05	-1.30059	-1.14057
70083348	chr9:70083348:T:C	5.49789e-05	-1.01967e-10	-0.692279	0.000291691	-1.01967e-10	-0.669132	0.000291704	-1.01967e-10	-0.669112
70083595	chr9:70083595:T:C	4.81394e-05	-1.01967e-10	-0.825128	0.000250744	-1.01967e-10	-0.820395	0.00025075	-1.01967e-10	-0.820396
70084743	chr9:70084743:C:A	1.96824e-05	-1.38936	-0.330142	9.62578e-05	-1.49154	-0.286257	9.62482e-05	-1.4916	-0.286324
70085270	chr9:70085270:A:G	4.38082e-05	-1.22313	0.303725	0.000187927	-1.40715	0.298373	0.00018792	-1.4072	0.29836
70085652	chr9:70085652:C:T	2.06242e-05	-1.38844	-0.284324	0.000100936	-1.49099	-0.239351	0.000100925	-1.49105	-0.23942
70086385	chr9:70086385:T:C	1.48518e-05	-0.914236	-1.08687	6.07934e-05	-1.16027	-1.07708	6.07846e-05	-1.16044	-1.07708
70086463	chr9:70086463:C:T	3.75955e-05	-1.01967e-10	-1.07234	0.00019543	-1.01967e-10	-1.06963	0.000195434	-1.01967e-10	-1.06963
70086715	chr9:70086715:C:A	4.6076e-05	-0.868938	-2.24825e-10	0.000162393	-1.25481	-2.24825e-10	0.000162368	-1.25499	-2.24825e-10
70086829	chr9:70086829:A:G	3.13601e-05	-1.36414	0.110446	0.0001534	-1.47884	0.167065	0.000153381	-1.47891	0.166985
70086888	chr9:70086888:G:T	3.18574e-05	-1.37209	0.134125	0.000156512	-1.48295	0.191247	0.000156493	-1.48301	0.191167
70087036	chr9:70087036:C:T	8.69414e-06	-1.49564	-1.04094	4.49087e-05	-1.52462	-1.01558	4.49101e-05	-1.52462	-1.01557
70087121	chr9:70087121:CT:C	3.52566e-05	-1.01967e-10	-1.13658	0.000182285	-1.01967e-10	-1.13926	0.000182289	-1.01967e-10	-1.13926
70087973	chr9:70087973:C:G	1.35573e-05	-0.983867	-1.10844	5.63307e-05	-1.21321	-1.10038	5.63232e-05	-1.21337	-1.10038
70088051	chr9:70088051:C:T	3.47661e-05	-1.36745	0.216858	0.000170799	-1.48039	0.27605	0.000170777	-1.48046	0.275967
70088100	chr9:70088100:G:A	3.69491e-05	-1.38076	0.291074	0.000182975	-1.48733	0.351847	0.000182952	-1.48739	0.351761
70088165	chr9:70088165:G:A	0.000103438	-1.01967e-10	-0.0602612	0.000548821	-1.01967e-10	-0.0370568	0.000548838	-1.01967e-10	-0.0370495
70088671	chr9:70088671:A:T	3.84059e-05	-1.01967e-10	-1.05102	0.000199442	-1.01967e-10	-1.04931	0.000199447	-1.01967e-10	-1.0493
70088884	chr9:70088884:T:C	3.87833e-05	-1.38445	0.343214	0.000192682	-1.48938	0.405587	0.000192658	-1.48944	0.4055
70089116	chr9:70089116:T:C	4.9058e-05	-1.01967e-10	-0.806226	0.00025682	-1.01967e-10	-0.796454	0.000256827	-1.01967e-10	-0.796451
70089398	chr9:70089398:A:G	3.60002e-05	-1.01967e-10	-1.1157	0.000185689	-1.01967e-10	-1.12076	0.000185693	-1.01967e-10	-1.12076
70089888	chr9:70089888:T:C	4.0001e-05	-1.36596	0.355638	0.00019702	-1.47979	0.418266	0.000196994	-1.47986	0.418179
70090175	chr9:70090175:C:T	3.49993e-05	-1.01967e-10	-1.1439	0.000181267	-1.01967e-10	-1.14486	0.000181271	-1.01967e-10	-1.14486
70090237	chr9:70090237:C:G	1.47666e-05	-1.2024	-0.804466	7.12609e-05	-1.3033	-0.775184	7.12566e-05	-1.3034	-0.775161
70090691	chr9:70090691:G:C	4.15381e-05	-1.34886	0.376243	0.000203135	-1.47027	0.439317	0.000203107	-1.47035	0.439229
70090943	chr9:70090943:TAGAG:T	5.17186e-05	-1.01967e-10	-0.753411	0.000269569	-1.01967e-10	-0.748006	0.000269575	-1.01967e-10	-0.748007
70091024	chr9:70091024:TTAAC:T	1.40416e-05	-0.920767	-1.13644	5.718e-05	-1.16514	-1.13348	5.7172e-05	-1.16531	-1.13348
70091050	chr9:70091050:G:A	3.50624e-05	-1.01967e-10	-1.1421	0.000181929	-1.01967e-10	-1.14121	0.000181933	-1.01967e-10	-1.14122
70091431	chr9:70091431:T:G	4.14713e-05	-1.35309	0.378861	0.0002032	-1.47265	0.442017	0.000203173	-1.47273	0.441929
70091996	chr9:70091996:T:A	3.51211e-05	-1.01967e-10	-1.14043	0.000182238	-1.01967e-10	-1.13951	0.000182243	-1.01967e-10	-1.13951
70092083	chr9:70092083:A:G	4.70108e-05	-1.01967e-10	-0.848852	0.000245938	-1.01967e-10	-0.839748	0.000245945	-1.01967e-10	-0.839744
70092309	chr9:70092309:A:AG	3.48502e-05	-1.01967e-10	-1.14817	0.000180804	-1.01967e-10	-1.14741	0.000180809	-1.01967e-10	-1.14741
70093375	chr9:70093375:A:G	2.59795e-05	-1.44192	-2.24825e-10	0.000124068	-1.524	-2.24825e-10	0.00012407	-1.52401	-2.24825e-10
70093683	chr9:70093683:T:C	4.6514e-05	-1.01967e-10	-0.859477	0.000245193	-1.01967e-10	-0.842785	0.000245186	-1.01967e-10	-0.842837
70094186	chr9:70094186:T:C	3.57663e-05	-1.01967e-10	-1.12222	0.000185347	-1.01967e-10	-1.1226	0.000185352	-1.01967e-10	-1.12259
70095238	chr9:70095238:C:T	2.51837e-05	-1.47303	-2.24825e-10	0.000123936	-1.52506	-2.24825e-10	0.000123939	-1.52506	-2.24825e-10
70095305	chr9:70095305:G:C	2.04549e-05	-0.696398	-0.984607	7.90165e-05	-0.986199	-0.988973	7.90016e-05	-0.986401	-0.988985
70095358	chr9:70095358:A:T	4.99303e-05	-1.01967e-10	-0.788602	0.000263914	-1.01967e-10	-0.769205	0.000263921	-1.01967e-10	-0.769204
70095647	chr9:70095647:A:G	1.5632e-05	-1.17362	-0.776288	6.90552e-05	-1.35822	-0.751699	6.90496e-05	-1.35832	-0.751711
70095995	chr9:70095995:T:C	7.99479e-05	-1.01967e-10	-0.317854	0.000425509	-1.01967e-10	-0.291544	0.000425528	-1.01967e-10	-0.291521
70096114	chr9:70096114:C:T	3.95782e-05	-1.01967e-10	-1.02095	0.000205609	-1.01967e-10	-1.01885	0.000205615	-1.01967e-10	-1.01885
70096192	chr9:70096192:A:G	1.41366e-05	-1.37367	-0.676794	6.96931e-05	-1.44455	-0.656182	6.96901e-05	-1.44459	-0.6562
70096270	chr9:70096270:A:AG	4.72311e-05	-1.01967e-10	-0.844177	0.000248575	-1.01967e-10	-0.829086	0.000248566	-1.01967e-10	-0.829144
70096296	chr9:70096296:C:G	1.17275e-05	-1.25	-0.987294	5.25198e-05	-1.41002	-0.973616	5.25137e-05	-1.41013	-0.973651
70096348	chr9:70096348:C:T	4.64811e-05	-1.01967e-10	-0.860183	0.00024453	-1.01967e-10	-0.845491	0.000244522	-1.01967e-10	-0.845549
70096885	chr9:70096885:T:C	4.61989e-05	-1.01967e-10	-0.866273	0.000243008	-1.01967e-10	-0.851733	0.000243	-1.01967e-10	-0.85179
70097031	chr9:70097031:G:A	3.80355e-05	-1.01967e-10	-1.06071	0.000196731	-1.01967e-10	-1.06299	0.000196735	-1.01967e-10	-1.06299
70097253	chr9:70097253:C:T	5.63715e-05	-1.01967e-10	-0.667266	0.00029724	-1.01967e-10	-0.65029	0.000297245	-1.01967e-10	-0.650296
70097640	chr9:70097640:A:C	4.19979e-05	-1.01967e-10	-0.961609	0.000220137	-1.01967e-10	-0.95058	0.000220142	-1.01967e-10	-0.95058
70098004	chr9:70098004:C:A	4.4978e-05	-1.01967e-10	-0.893056	0.000236438	-1.01967e-10	-0.879142	0.000236431	-1.01967e-10	-0.879196
70098191	chr9:70098191:G:A	4.75338e-05	-1.01967e-10	-0.837789	0.000250757	-1.01967e-10	-0.820345	0.000250749	-1.01967e-10	-0.820399
70098214	chr9:70098214:C:G	4.72903e-05	-1.01967e-10	-0.842924	0.000249437	-1.01967e-10	-0.825622	0.00024943	-1.01967e-10	-0.825676
70098221	chr9:70098221:G:A	4.78326e-05	-1.01967e-10	-0.831521	0.000252376	-1.01967e-10	-0.813908	0.000252368	-1.01967e-10	-0.813963
70098597	chr9:70098597:C:T	3.47899e-05	-1.01967e-10	-1.1499	0.000180384	-1.01967e-10	-1.14974	0.000180388	-1.01967e-10	-1.14974
70098629	chr9:70098629:A:C	4.68989e-05	-1.01967e-10	-0.851236	0.000247315	-1.01967e-10	-0.834167	0.000247308	-1.01967e-10	-0.83422
70098946	chr9:70098946:T:G	4.54466e-05	-1.01967e-10	-0.882692	0.000239438	-1.01967e-10	-0.866532	0.000239432	-1.01967e-10	-0.866583
70098980	chr9:70098980:T:G	1.5393e-05	-1.15914	-0.806182	6.72118e-05	-1.3545	-0.782482	6.7206e-05	-1.3546	-0.782493
70099009	chr9:70099009:T:A	1.4299e-05	-1.20046	-0.838576	6.32165e-05	-1.38228	-0.815979	6.32116e-05	-1.38238	-0.81599
70099188	chr9:70099188:G:C	3.49362e-05	-1.01967e-10	-1.14571	0.000181331	-1.01967e-10	-1.14451	0.000181335	-1.01967e-10	-1.14451
70099265	chr9:70099265:C:T	4.71332e-05	-1.01967e-10	-0.846252	0.000248586	-1.01967e-10	-0.829039	0.000248579	-1.01967e-10	-0.829092
70099267	chr9:70099267:A:G	4.70339e-05	-1.01967e-10	-0.84836	0.000248043	-1.01967e-10	-0.831226	0.000248036	-1.01967e-10	-0.831279
70099534	chr9:70099534:G:A	4.66304e-05	-1.01967e-10	-0.856976	0.000245859	-1.01967e-10	-0.840071	0.000245852	-1.01967e-10	-0.840124
70099713	chr9:70099713:G:A	5.39684e-05	-1.01967e-10	-0.710831	0.000282966	-1.01967e-10	-0.699501	0.000282974	-1.01967e-10	-0.699497
70100088	chr9:70100088:T:G	4.93128e-05	-1.01967e-10	-0.801047	0.000260427	-1.01967e-10	-0.782505	0.000260419	-1.01967e-10	-0.782562
70100449	chr9:70100449:T:C	4.73127e-05	-1.01967e-10	-0.842451	0.000249555	-1.01967e-10	-0.825151	0.000249547	-1.01967e-10	-0.825205
70100982	chr9:70100982:T:C	4.67917e-05	-1.01967e-10	-0.853524	0.000246734	-1.01967e-10	-0.836519	0.000246726	-1.01967e-10	-0.836572
70101004	chr9:70101004:A:G	4.69828e-05	-1.01967e-10	-0.849447	0.000247776	-1.01967e-10	-0.832304	0.000247769	-1.01967e-10	-0.832357
70101045	chr9:70101045:A:G	4.64157e-05	-1.01967e-10	-0.861592	0.000244695	-1.01967e-10	-0.844818	0.000244688	-1.01967e-10	-0.84487
70101194	chr9:70101194:TTA:T	4.70638e-05	-1.01967e-10	-0.847724	0.000248209	-1.01967e-10	-0.830557	0.000248202	-1.01967e-10	-0.83061
70101546	chr9:70101546:A:G	4.40237e-05	-1.01967e-10	-0.914502	0.000226756	-1.01967e-10	-0.920953	0.000226763	-1.01967e-10	-0.920946
70101631	chr9:70101631:C:T	4.62385e-05	-1.01967e-10	-0.865416	0.00024373	-1.01967e-10	-0.848767	0.000243723	-1.01967e-10	-0.848819
70101668	chr9:70101668:T:C	4.72631e-05	-1.01967e-10	-0.843499	0.00024929	-1.01967e-10	-0.826213	0.000249282	-1.01967e-10	-0.826267
70102100	chr9:70102100:T:TGTA	4.69859e-05	-1.01967e-10	-0.849382	0.000247785	-1.01967e-10	-0.832265	0.000247778	-1.01967e-10	-0.832319
70102124	chr9:70102124:A:G	4.68292e-05	-1.01967e-10	-0.852723	0.000246936	-1.01967e-10	-0.835698	0.000246929	-1.01967e-10	-0.835751
70102159	chr9:70102159:C:T	4.77222e-05	-1.01967e-10	-0.833832	0.000251777	-1.01967e-10	-0.816285	0.000251769	-1.01967e-10	-0.81634
70102386	chr9:70102386:C:G	4.54237e-05	-1.01967e-10	-0.883195	0.000238841	-1.01967e-10	-0.869029	0.000238834	-1.01967e-10	-0.869084
70102436	chr9:70102436:T:C	4.68814e-05	-1.01967e-10	-0.851608	0.00024722	-1.01967e-10	-0.834549	0.000247213	-1.01967e-10	-0.834603
70102460	chr9:70102460:G:C	7.45038e-05	-1.01967e-10	-0.388379	0.000399525	-1.01967e-10	-0.354552	0.0003995	-1.01967e-10	-0.354638
70102651	chr9:70102651:T:C	4.67888e-05	-1.01967e-10	-0.853586	0.000246718	-1.01967e-10	-0.836584	0.000246711	-1.01967e-10	-0.836637
70102744	chr9:70102744:T:C	4.63383e-05	-1.01967e-10	-0.86326	0.000244275	-1.01967e-10	-0.846533	0.000244268	-1.01967e-10	-0.846585
70103204	chr9:70103204:C:G	4.6838e-05	-1.01967e-10	-0.852535	0.000246984	-1.01967e-10	-0.835505	0.000246977	-1.01967e-10	-0.835558
70103223	chr9:70103223:G:A	4.65011e-05	-1.01967e-10	-0.859754	0.000245157	-1.01967e-10	-0.842931	0.00024515	-1.01967e-10	-0.842983
70103281	chr9:70103281:T:C	7.64474e-06	-1.51724	-1.14797	3.9979e-05	-1.51346	-1.14301	3.99812e-05	-1.51343	-1.14301
70103333	chr9:70103333:C:T	5.99274e-05	-1.01967e-10	-0.606095	0.000318212	-1.01967e-10	-0.582109	0.000318197	-1.01967e-10	-0.582182
70103391	chr9:70103391:CAT:C	4.54135e-05	-1.01967e-10	-0.88342	0.000239304	-1.01967e-10	-0.867094	0.000239298	-1.01967e-10	-0.867144
70103398	chr9:70103398:C:G	3.67244e-05	-1.01967e-10	-1.09579	0.000189791	-1.01967e-10	-1.0989	0.000189796	-1.01967e-10	-1.0989
70103401	chr9:70103401:T:C	2.01073e-05	-0.710736	-0.987409	7.79025e-05	-0.997632	-0.991738	7.7888e-05	-0.997832	-0.99175
70103431	chr9:70103431:C:T	4.61873e-05	-1.01967e-10	-0.866524	0.000237789	-1.01967e-10	-0.873445	0.000237797	-1.01967e-10	-0.873437
70103596	chr9:70103596:C:T	4.54046e-05	-1.01967e-10	-0.883617	0.000239253	-1.01967e-10	-0.867309	0.000239246	-1.01967e-10	-0.867359
70103667	chr9:70103667:C:T	4.46065e-05	-1.01967e-10	-0.901351	0.000234922	-1.01967e-10	-0.885576	0.000234916	-1.01967e-10	-0.885625
70103700	chr9:70103700:G:A	4.3629e-05	-0.0197652	-0.903742	0.00026373	0.118199	-0.888103	0.000263772	0.118383	-0.888151
70104031	chr9:70104031:G:A	4.5272e-05	-1.01967e-10	-0.88654	0.00023853	-1.01967e-10	-0.870332	0.000238524	-1.01967e-10	-0.870382
70104051	chr9:70104051:C:T	4.46374e-05	-1.01967e-10	-0.900657	0.00023509	-1.01967e-10	-0.884862	0.000235084	-1.01967e-10	-0.884911
70104399	chr9:70104399:T:C	1.37968e-05	-1.22064	-0.854155	6.14092e-05	-1.39559	-0.831673	6.1405e-05	-1.39568	-0.83168
70104692	chr9:70104692:C:T	3.49357e-05	-1.01967e-10	-1.14572	0.00018105	-1.01967e-10	-1.14605	0.000181055	-1.01967e-10	-1.14605
70104765	chr9:70104765:A:G	1.7306e-05	-1.23571	-0.612466	7.89868e-05	-1.40182	-0.573727	7.89756e-05	-1.40193	-0.573781
70104995	chr9:70104995:A:G	4.52066e-05	-1.01967e-10	-0.887987	0.000238176	-1.01967e-10	-0.87182	0.000238169	-1.01967e-10	-0.87187
70105366	chr9:70105366:C:T	4.44929e-05	-1.01967e-10	-0.903899	0.000234301	-1.01967e-10	-0.888224	0.000234295	-1.01967e-10	-0.888273
70105484	chr9:70105484:A:G	3.47867e-05	-1.01967e-10	-1.14999	0.000180336	-1.01967e-10	-1.15001	0.00018034	-1.01967e-10	-1.15001
70105512	chr9:70105512:G:A	1.91194e-05	-0.746979	-1.00155	5.65913e-05	-1.28454	-1.02443	5.65753e-05	-1.28482	-1.02446
70105522	chr9:70105522:G:A	1.97209e-05	-0.72272	-0.994831	7.66448e-05	-1.00665	-0.998992	7.66307e-05	-1.00685	-0.999003
70105655	chr9:70105655:C:T	3.47904e-05	-1.01967e-10	-1.14989	0.000180449	-1.01967e-10	-1.14938	0.000180453	-1.01967e-10	-1.14938
70105726	chr9:70105726:G:A	4.5419e-05	-1.01967e-10	-0.883299	0.00023933	-1.01967e-10	-0.866986	0.000239323	-1.01967e-10	-0.867037
70105914	chr9:70105914:A:G	1.7472e-05	-1.23401	-0.60462	7.97111e-05	-1.40074	-0.565675	7.96998e-05	-1.40086	-0.56573
70106093	chr9:70106093:T:C	4.49012e-05	-1.01967e-10	-0.894764	0.000236522	-1.01967e-10	-0.878789	0.000236516	-1.01967e-10	-0.878838
70106362	chr9:70106362:T:TC	4.50208e-05	-1.01967e-10	-0.892105	0.000237168	-1.01967e-10	-0.876059	0.000237162	-1.01967e-10	-0.876108
70106373	chr9:70106373:A:G	4.35082e-05	-1.01967e-10	-0.92628	0.000228545	-1.01967e-10	-0.913096	0.000228539	-1.01967e-10	-0.913146
70106659	chr9:70106659:A:G	4.47236e-05	-1.01967e-10	-0.898727	0.000235556	-1.01967e-10	-0.882882	0.00023555	-1.01967e-10	-0.882931
70106694	chr9:70106694:C:T	4.51426e-05	-1.01967e-10	-0.889402	0.00023783	-1.01967e-10	-0.873273	0.000237824	-1.01967e-10	-0.873323
70106776	chr9:70106776:G:C	1.81796e-05	-1.22909	-0.569842	8.28984e-05	-1.39749	-0.529727	8.28864e-05	-1.3976	-0.529783
70106929	chr9:70106929:ATGG:A	3.49025e-05	-1.01967e-10	-1.14667	0.000181129	-1.01967e-10	-1.14562	0.000181134	-1.01967e-10	-1.14562
70107069	chr9:70107069:C:T	3.60557e-05	-1.01967e-10	-1.11416	0.00018727	-1.01967e-10	-1.11228	0.000187274	-1.01967e-10	-1.11228
70107151	chr9:70107151:GAGGTCC:G	3.91104e-05	-1.01967e-10	-1.03284	0.000203874	-1.01967e-10	-1.02733	0.000203876	-1.01967e-10	-1.02734
70107171	chr9:70107171:G:A	4.31496e-05	-1.01967e-10	-0.934556	0.000226616	-1.01967e-10	-0.92157	0.000226611	-1.01967e-10	-0.92162
70107313	chr9:70107313:G:A	4.47106e-05	-1.01967e-10	-0.899018	0.000235484	-1.01967e-10	-0.883185	0.000235478	-1.01967e-10	-0.883234
70107419	chr9:70107419:A:G	1.1576e-05	-1.23646	-1.01384	5.15501e-05	-1.40115	-1.00112	5.15441e-05	-1.40126	-1.00115
70107832	chr9:70107832:A:C	4.47784e-05	-1.01967e-10	-0.897504	0.000235852	-1.01967e-10	-0.881624	0.000235846	-1.01967e-10	-0.881673
70107864	chr9:70107864:G:A	3.49412e-05	-1.01967e-10	-1.14556	0.000181078	-1.01967e-10	-1.1459	0.000181082	-1.01967e-10	-1.1459
70107949	chr9:70107949:G:A	1.86791e-05	-0.752351	-1.01947	5.5548e-05	-1.28735	-1.04023	5.55326e-05	-1.28763	-1.04026
70108125	chr9:70108125:C:G	6.20852e-05	-1.01967e-10	-0.570722	0.000314518	-1.01967e-10	-0.593787	0.000314524	-1.01967e-10	-0.593792
70108146	chr9:70108146:G:A	1.66947e-05	-1.11703	-0.767104	7.18445e-05	-1.3274	-0.742926	7.18378e-05	-1.32751	-0.742936
70108293	chr9:70108293:A:G	4.50263e-05	-1.01967e-10	-0.891982	0.0002372	-1.01967e-10	-0.875923	0.000237194	-1.01967e-10	-0.875973
70108308	chr9:70108308:T:C	4.51415e-05	-1.01967e-10	-0.889427	0.000237824	-1.01967e-10	-0.873296	0.000237818	-1.01967e-10	-0.873346
70108621	chr9:70108621:A:G	2.00149e-05	-0.719178	-0.983572	7.76873e-05	-1.00418	-0.987952	7.76729e-05	-1.00438	-0.987964
70108776	chr9:70108776:G:T	2.6406e-05	-1.42564	-2.24825e-10	0.000142001	-1.38899	-2.24825e-10	0.000142009	-1.38896	-2.24825e-10
70108930	chr9:70108930:A:G	4.60949e-05	-1.01967e-10	-0.868527	0.000242993	-1.01967e-10	-0.851794	0.000242987	-1.01967e-10	-0.851846
70109020	chr9:70109020:G:A	3.52345e-05	-1.01967e-10	-1.1372	0.000182866	-1.01967e-10	-1.13607	0.00018287	-1.01967e-10	-1.13608
70109191	chr9:70109191:G:A	1.82425e-05	-1.22396	-0.571519	8.30366e-05	-1.3941	-0.531449	8.30244e-05	-1.39421	-0.531505
70109412	chr9:70109412:A:AGGT	3.4932e-05	-1.01967e-10	-1.14583	0.000181026	-1.01967e-10	-1.14619	0.000181031	-1.01967e-10	-1.14619
70109459	chr9:70109459:G:C	4.61059e-05	-1.01967e-10	-0.868288	0.000243055	-1.01967e-10	-0.851539	0.000243049	-1.01967e-10	-0.851591
70110085	chr9:70110085:T:A	3.5468e-05	-1.01967e-10	-1.1306	0.000184447	-1.01967e-10	-1.12747	0.000184452	-1.01967e-10	-1.12747
70110133	chr9:70110133:C:T	3.48346e-05	-1.01967e-10	-1.14862	0.00018056	-1.01967e-10	-1.14876	0.000180565	-1.01967e-10	-1.14876
70110198	chr9:70110198:C:G	3.67787e-05	-1.01967e-10	-1.09431	0.000190654	-1.01967e-10	-1.09437	0.000190659	-1.01967e-10	-1.09436
70110293	chr9:70110293:A:G	3.65557e-05	-1.01967e-10	-1.10039	0.000189499	-1.01967e-10	-1.10045	0.000189504	-1.01967e-10	-1.10044
70110401	chr9:70110401:C:T	3.65118e-05	-1.01967e-10	-1.10159	0.000189272	-1.01967e-10	-1.10164	0.000189277	-1.01967e-10	-1.10164
70110532	chr9:70110532:C:G	3.67213e-05	-1.01967e-10	-1.09587	0.000190357	-1.01967e-10	-1.09592	0.000190363	-1.01967e-10	-1.09592
70110551	chr9:70110551:A:G	3.66549e-05	-1.01967e-10	-1.09768	0.000190013	-1.01967e-10	-1.09773	0.000190019	-1.01967e-10	-1.09773
70110600	chr9:70110600:G:GA	3.66372e-05	-1.01967e-10	-1.09817	0.000189922	-1.01967e-10	-1.09822	0.000189927	-1.01967e-10	-1.09821
70110849	chr9:70110849:A:G	2.39139e-05	-1.52477	-2.24825e-10	0.00014446	-1.37182	-2.24825e-10	0.000144483	-1.37169	-2.24825e-10
70111113	chr9:70111113:C:T	3.55927e-05	-1.01967e-10	-1.12709	0.000184512	-1.01967e-10	-1.12712	0.000184517	-1.01967e-10	-1.12711
70111157	chr9:70111157:T:C	3.64722e-05	-1.01967e-10	-1.10268	0.000189071	-1.01967e-10	-1.10271	0.000189076	-1.01967e-10	-1.1027
70111260	chr9:70111260:G:A	3.59213e-05	-1.01967e-10	-1.1179	0.000186213	-1.01967e-10	-1.11794	0.000186218	-1.01967e-10	-1.11794
70111264	chr9:70111264:A:AATG	3.59681e-05	-1.01967e-10	-1.1166	0.000186455	-1.01967e-10	-1.11664	0.00018646	-1.01967e-10	-1.11663
70111511	chr9:70111511:A:G	3.60942e-05	-1.01967e-10	-1.1131	0.000187109	-1.01967e-10	-1.11314	0.000187114	-1.01967e-10	-1.11313
70111607	chr9:70111607:A:G	3.5964e-05	-1.01967e-10	-1.11671	0.000186435	-1.01967e-10	-1.11675	0.00018644	-1.01967e-10	-1.11675
70111681	chr9:70111681:G:T	6.12577e-05	0.527132	-1.11127	5.79507e-05	-1.15229	-1.13294	5.7919e-05	-1.15285	-1.13296
70111689	chr9:70111689:A:G	3.64069e-05	-1.01967e-10	-1.10447	0.000188729	-1.01967e-10	-1.10452	0.000188734	-1.01967e-10	-1.10452
70111869	chr9:70111869:G:T	3.57719e-05	-1.01967e-10	-1.12207	0.000185435	-1.01967e-10	-1.12212	0.00018544	-1.01967e-10	-1.12212
70111910	chr9:70111910:G:A	3.57655e-05	-1.01967e-10	-1.12225	0.000185402	-1.01967e-10	-1.1223	0.000185407	-1.01967e-10	-1.1223
70111984	chr9:70111984:G:A	3.59102e-05	-1.01967e-10	-1.11821	0.000185774	-1.01967e-10	-1.1203	0.000185779	-1.01967e-10	-1.1203
70112098	chr9:70112098:G:A	1.52882e-05	-1.42406	-0.548087	7.43523e-05	-1.5249	-0.51111	7.43498e-05	-1.5249	-0.511174
70112150	chr9:70112150:C:T	4.08038e-05	-1.01967e-10	-0.990454	0.000210693	-1.01967e-10	-0.994424	0.000210701	-1.01967e-10	-0.994414
70112219	chr9:70112219:G:C	1.1732e-05	-1.12363	-1.11328	4.46598e-05	-1.43405	-1.11171	4.46551e-05	-1.43418	-1.11171
70112245	chr9:70112245:C:T	3.60322e-05	-1.01967e-10	-1.11482	0.000186782	-1.01967e-10	-1.11489	0.000186787	-1.01967e-10	-1.11488
70112517	chr9:70112517:G:C	3.80848e-05	-1.01967e-10	-1.05941	0.000198174	-1.01967e-10	-1.05569	0.000198178	-1.01967e-10	-1.05569
70112647	chr9:70112647:A:G	3.60601e-05	-1.01967e-10	-1.11404	0.000187391	-1.01967e-10	-1.11163	0.000187395	-1.01967e-10	-1.11163
70112826	chr9:70112826:G:A	9.69369e-06	-1.27988	-1.14787	4.29192e-05	-1.43729	-1.14822	4.29169e-05	-1.43737	-1.14822
70112858	chr9:70112858:A:G	3.57352e-05	-1.01967e-10	-1.12309	0.000185817	-1.01967e-10	-1.12007	0.000185821	-1.01967e-10	-1.12007
70113532	chr9:70113532:C:T	8.10019e-05	-1.01967e-10	-0.304756	0.000428707	-1.01967e-10	-0.284055	0.00042872	-1.01967e-10	-0.284049
70113765	chr9:70113765:G:A	3.64859e-05	-1.01967e-10	-1.1023	0.000189943	-1.01967e-10	-1.0981	0.000189947	-1.01967e-10	-1.09811
70113783	chr9:70113783:A:T	2.01867e-05	-0.800895	-0.893311	6.44809e-05	-1.29727	-0.88119	6.44677e-05	-1.2975	-0.881189
70113817	chr9:70113817:C:T	2.15698e-05	-1.14666	-0.481279	9.399e-05	-1.35148	-0.450155	9.39819e-05	-1.35159	-0.450161
70113892	chr9:70113892:T:A	3.01954e-05	-0.179108	-1.11243	6.485e-05	-1.06149	-1.11126	6.48225e-05	-1.06193	-1.11127
70113906	chr9:70113906:G:A	2.96903e-05	-0.1959	-1.11251	6.4212e-05	-1.0713	-1.11134	6.4185e-05	-1.07173	-1.11135
70114077	chr9:70114077:A:G	3.34376e-05	-0.270268	-0.919279	7.53152e-05	-1.11394	-0.909209	7.52835e-05	-1.11435	-0.909246
70114320	chr9:70114320:A:G	1.28618e-05	-1.16267	-0.982295	5.05755e-05	-1.44132	-0.980039	5.05707e-05	-1.44144	-0.98004
70114342	chr9:70114342:T:C	3.59118e-05	-1.01967e-10	-1.11816	0.000185496	-1.01967e-10	-1.1218	0.0001855	-1.01967e-10	-1.1218
70114463	chr9:70114463:T:C	8.23555e-05	-1.01967e-10	-0.288184	0.000435931	-1.01967e-10	-0.267345	0.000435944	-1.01967e-10	-0.267339
70114491	chr9:70114491:C:G	2.91337e-05	-0.660331	-0.667003	8.87216e-05	-1.21575	-0.643576	8.87005e-05	-1.21602	-0.643571
70114654	chr9:70114654:A:C	3.0226e-05	-0.203294	-1.08723	6.56151e-05	-1.0754	-1.08562	6.55874e-05	-1.07583	-1.08564
70114660	chr9:70114660:A:G	3.76203e-05	-1.01967e-10	-1.07169	0.000196669	-1.01967e-10	-1.06331	0.000196675	-1.01967e-10	-1.0633
70114819	chr9:70114819:A:G	2.48902e-05	-1.35941	-0.125344	0.000112885	-1.48886	-0.12959	0.000112884	-1.48889	-0.129601
70114909	chr9:70114909:A:G	1.34309e-05	-1.06627	-1.0354	4.97581e-05	-1.40471	-1.03294	4.97519e-05	-1.40486	-1.03294
70115394	chr9:70115394:G:A	3.80747e-05	-1.01967e-10	-1.05968	0.000198821	-1.01967e-10	-1.05242	0.000198826	-1.01967e-10	-1.05242
70115607	chr9:70115607:C:T	1.8372e-05	-1.31395	-0.474447	8.55987e-05	-1.45388	-0.441282	8.5594e-05	-1.45394	-0.441297
70115620	chr9:70115620:T:G	1.92495e-05	-1.28609	-0.455654	8.86956e-05	-1.43756	-0.422059	8.86901e-05	-1.43763	-0.422073
70115703	chr9:70115703:C:T	5.7781e-05	-1.01967e-10	-0.642569	0.000303371	-1.01967e-10	-0.629871	0.000303381	-1.01967e-10	-0.629862
70115963	chr9:70115963:C:T	4.20464e-05	-1.01967e-10	-0.960454	0.000219121	-1.01967e-10	-0.955207	0.000219127	-1.01967e-10	-0.9552
70116501	chr9:70116501:G:GTC	3.49592e-05	-0.298172	-0.846876	7.97943e-05	-1.13005	-0.83533	7.97609e-05	-1.13045	-0.835373
70116520	chr9:70116520:C:A	6.5932e-05	-0.510605	-2.24825e-10	0.000267973	-0.753943	-2.24825e-10	0.000267983	-0.75393	-2.24825e-10
70116556	chr9:70116556:C:T	3.64792e-05	-1.01822	-0.0842628	0.000146038	-1.31775	-0.0432142	0.000146001	-1.31792	-0.0433231
70116980	chr9:70116980:A:G	8.20622e-05	-1.01967e-10	-0.291752	0.000434359	-1.01967e-10	-0.270957	0.000434372	-1.01967e-10	-0.270951
70117389	chr9:70117389:A:G	1.3443e-05	-1.02185	-1.07893	4.87498e-05	-1.38134	-1.07678	4.87431e-05	-1.38151	-1.07678
70117473	chr9:70117473:G:A	4.67451e-05	-1.01967e-10	-0.85452	0.000246718	-1.01967e-10	-0.836584	0.000246726	-1.01967e-10	-0.836574
70117739	chr9:70117739:G:A	1.69962e-05	-1.3204	-0.545839	7.92841e-05	-1.45735	-0.514443	7.928e-05	-1.45741	-0.514457
70117779	chr9:70117779:AG:A	2.91716e-05	-0.844575	-0.481457	9.73583e-05	-1.31881	-0.447617	9.73384e-05	-1.31903	-0.447631
70118126	chr9:70118126:C:T	3.78651e-05	-1.01967e-10	-1.0652	0.000196098	-1.01967e-10	-1.06621	0.000196105	-1.01967e-10	-1.0662
70118151	chr9:70118151:AACCCCTGAGTTCCAGGCT:A	3.55346e-05	-1.01967e-10	-1.12872	0.000184074	-1.01967e-10	-1.12949	0.000184079	-1.01967e-10	-1.12949
70118751	chr9:70118751:C:T	3.5206e-05	-1.01967e-10	-1.13801	0.000182284	-1.01967e-10	-1.13926	0.000182289	-1.01967e-10	-1.13926
70119075	chr9:70119075:T:C	1.075e-05	-1.43857	-0.885756	6.34856e-05	-1.34049	-0.853522	6.34912e-05	-1.34043	-0.853517
70119278	chr9:70119278:A:C	5.40599e-05	-1.06624	0.357104	0.00022406	-1.3459	0.412989	0.000224	-1.34606	0.412851
70119571	chr9:70119571:G:A	3.94781e-05	-1.01967e-10	-1.02348	0.000203885	-1.01967e-10	-1.02727	0.000203891	-1.01967e-10	-1.02727
70119821	chr9:70119821:C:T	3.55528e-05	-1.01967e-10	-1.12821	0.000185312	-1.01967e-10	-1.12279	0.000185317	-1.01967e-10	-1.12279
70119940	chr9:70119940:A:G	1.27569e-05	-1.13593	-1.01723	8.21053e-05	-0.953862	-0.982964	8.21164e-05	-0.953758	-0.982957
70120073	chr9:70120073:T:A	7.46794e-05	-1.01967e-10	-0.386024	0.000394769	-1.01967e-10	-0.366527	0.000394781	-1.01967e-10	-0.366521
70120080	chr9:70120080:A:G	3.97104e-05	-1.01967e-10	-1.01762	0.000207674	-1.01967e-10	-1.00886	0.000207679	-1.01967e-10	-1.00886
70120190	chr9:70120190:C:T	7.17837e-05	-1.01967e-10	-0.425572	0.000389994	-1.01967e-10	-0.378696	0.000390006	-1.01967e-10	-0.378692
70121069	chr9:70121069:C:T	4.46605e-05	-1.01967e-10	-0.90014	0.000234451	-1.01967e-10	-0.88758	0.000234457	-1.01967e-10	-0.88758
70121277	chr9:70121277:A:G	2.58117e-05	-1.4484	-2.24825e-10	0.0001294	-1.48192	-2.24825e-10	0.000129403	-1.48192	-2.24825e-10
70122175	chr9:70122175:C:T	9.3825e-05	-1.09276	0.934964	0.000388889	-1.366	0.984469	0.000388782	-1.36615	0.984312
70122665	chr9:70122665:A:C	1.67833e-05	-1.27069	-0.608155	7.6657e-05	-1.4278	-0.57769	7.66524e-05	-1.42787	-0.577698
70122762	chr9:70122762:T:C	3.59749e-05	-1.01967e-10	-1.11641	0.000186039	-1.01967e-10	-1.11887	0.000186044	-1.01967e-10	-1.11887
70122843	chr9:70122843:C:T	4.61273e-05	-1.01967e-10	-0.867825	0.000243322	-1.01967e-10	-0.850445	0.00024333	-1.01967e-10	-0.850436
70122844	chr9:70122844:G:A	2.41686e-05	-1.51417	-2.24825e-10	0.000131054	-1.46922	-2.24825e-10	0.000131062	-1.46918	-2.24825e-10
70123423	chr9:70123423:A:G	1.52052e-05	-0.905581	-1.07201	4.46941e-05	-1.45326	-1.09172	4.46859e-05	-1.45344	-1.09175
70123706	chr9:70123706:C:T	3.53748e-05	-1.01967e-10	-1.13323	0.000183624	-1.01967e-10	-1.13194	0.000183628	-1.01967e-10	-1.13194
70124417	chr9:70124417:C:T	4.81421e-05	-1.01967e-10	-0.825073	0.000250374	-1.01967e-10	-0.821872	0.000250384	-1.01967e-10	-0.821856
70124562	chr9:70124562:C:T	5.12873e-05	-1.14129	0.379504	0.000221196	-1.39141	0.445632	0.000221145	-1.39155	0.445516
70124638	chr9:70124638:A:G	3.52003e-05	-1.01967e-10	-1.13817	0.000182256	-1.01967e-10	-1.13942	0.000182261	-1.01967e-10	-1.13941
70124719	chr9:70124719:T:C	3.93227e-05	-1.01967e-10	-1.02743	0.000204743	-1.01967e-10	-1.02307	0.000204749	-1.01967e-10	-1.02307
70124938	chr9:70124938:T:A	9.19116e-05	-1.01967e-10	-0.178402	0.000486694	-1.01967e-10	-0.157193	0.000486699	-1.01967e-10	-0.157206
70124950	chr9:70124950:A:G	4.46944e-05	-1.01967e-10	-0.899381	0.000234635	-1.01967e-10	-0.886796	0.000234641	-1.01967e-10	-0.886796
70125106	chr9:70125106:C:G	4.71914e-05	-1.01967e-10	-0.845018	0.000249143	-1.01967e-10	-0.826801	0.000249151	-1.01967e-10	-0.826792
70125478	chr9:70125478:T:C	1.48235e-05	-0.859773	-1.14324	4.29165e-05	-1.43706	-1.14851	4.29088e-05	-1.43726	-1.14852
70126058	chr9:70126058:A:G	3.9295e-05	-1.10964	0.0815094	0.000163986	-1.37517	0.130128	0.000163944	-1.37532	0.12999
70126331	chr9:70126331:C:T	1.40302e-05	-0.964693	-1.09332	4.95232e-05	-1.35098	-1.09141	4.95156e-05	-1.35116	-1.09141
70126382	chr9:70126382:G:A	1.40784e-05	-0.95726	-1.09733	4.95229e-05	-1.34695	-1.09544	4.95152e-05	-1.34713	-1.09544
70126396	chr9:70126396:G:A	5.8458e-05	-1.10774	0.476822	0.000249148	-1.37145	0.544664	0.000249088	-1.37159	0.544544
70126534	chr9:70126534:C:T	7.49392e-05	-1.01967e-10	-0.382553	0.00039621	-1.01967e-10	-0.362885	0.000396222	-1.01967e-10	-0.362879
70127454	chr9:70127454:GTTA:G	5.84733e-05	-1.01321	0.382552	0.000240258	-1.31269	0.449574	0.000240195	-1.31286	0.449458
70127496	chr9:70127496:A:G	1.53682e-05	-0.9319	-1.03503	5.34999e-05	-1.33286	-1.03229	5.34911e-05	-1.33305	-1.03229
70127832	chr9:70127832:G:A	3.55352e-05	-1.12871	-2.24825e-10	0.000324913	-0.56127	-2.24825e-10	0.000325022	-0.560959	-2.24825e-10
70128017	chr9:70128017:TA:T	4.679e-05	-1.01967e-10	-0.853559	0.000246967	-1.01967e-10	-0.835574	0.000246975	-1.01967e-10	-0.835565
70128250	chr9:70128250:C:A	4.276e-05	-0.178482	-0.765145	9.29247e-05	-1.06086	-0.752184	9.28818e-05	-1.06129	-0.752234
70128480	chr9:70128480:T:C	3.89596e-05	-1.03671	-2.24825e-10	0.000272128	-0.738555	-2.24825e-10	0.000272164	-0.738448	-2.24825e-10
70128788	chr9:70128788:T:C	1.66321e-05	-1.28132	-0.606575	8.82117e-05	-1.27737	-0.587716	8.82092e-05	-1.27741	-0.587734
70128813	chr9:70128813:C:T	3.48235e-05	-1.01967e-10	-1.14894	0.000180495	-1.01967e-10	-1.14913	0.000180499	-1.01967e-10	-1.14913
70128960	chr9:70128960:C:T	3.65979e-05	-1.01967e-10	-1.09924	0.000190634	-1.01967e-10	-1.09447	0.000190637	-1.01967e-10	-1.09448
70129253	chr9:70129253:A:G	3.89948e-05	-1.0358	-2.24825e-10	0.000249284	-0.826236	-2.24825e-10	0.000249313	-0.826146	-2.24825e-10
70129679	chr9:70129679:C:T	3.72529e-05	-1.01967e-10	-1.0815	0.000194134	-1.01967e-10	-1.07628	0.000194139	-1.01967e-10	-1.07628
70129839	chr9:70129839:A:G	7.6881e-06	-1.5198	-1.13975	4.00293e-05	-1.51654	-1.13867	4.00309e-05	-1.51653	-1.13867
70130016	chr9:70130016:G:GTGTGTT	3.4837e-05	-1.01967e-10	-1.14855	0.000180527	-1.01967e-10	-1.14895	0.000180532	-1.01967e-10	-1.14895
70130318	chr9:70130318:A:G	3.68438e-05	-1.01967e-10	-1.09254	0.000192221	-1.01967e-10	-1.08618	0.000192226	-1.01967e-10	-1.08618
70130322	chr9:70130322:T:A	4.65726e-05	-1.01967e-10	-0.858217	0.000245839	-1.01967e-10	-0.840151	0.000245847	-1.01967e-10	-0.840142
70130445	chr9:70130445:ATT:A	2.74801e-05	-1.38577	-2.24825e-10	0.000125084	-1.51584	-2.24825e-10	0.000125083	-1.51587	-2.24825e-10
70130447	chr9:70130447:T:TAAA	2.74638e-05	-1.38636	-2.24825e-10	0.000125065	-1.516	-2.24825e-10	0.000125064	-1.51603	-2.24825e-10
70131091	chr9:70131091:C:T	2.42063e-05	-1.51262	-2.24825e-10	0.000130921	-1.47023	-2.24825e-10	0.000130929	-1.4702	-2.24825e-10
70132812	chr9:70132812:C:A	3.52204e-05	-1.01967e-10	-1.1376	0.000182363	-1.01967e-10	-1.13883	0.000182368	-1.01967e-10	-1.13883
70132893	chr9:70132893:T:C	0.000105586	-1.01967e-10	-0.0397053	0.00056897	-1.01967e-10	-0.00100083	0.00056898	-1.01967e-10	-0.00100752
70133403	chr9:70133403:C:T	8.97814e-06	-1.5222	-0.982238	4.77811e-05	-1.51302	-0.96518	4.77825e-05	-1.513	-0.965192
70133516	chr9:70133516:C:T	1.38393e-05	-1.05772	-1.014	5.07968e-05	-1.40613	-1.01086	5.07904e-05	-1.40628	-1.01086
70134026	chr9:70134026:C:T	4.78238e-05	-1.01967e-10	-0.831706	0.000252655	-1.01967e-10	-0.812805	0.000252663	-1.01967e-10	-0.812796
70134126	chr9:70134126:C:T	3.19152e-05	-1.23615	-2.24825e-10	0.000193886	-1.07756	-2.24825e-10	0.000193893	-1.07755	-2.24825e-10
70134285	chr9:70134285:C:T	9.26419e-06	-1.46229	-1.01078	4.55042e-05	-1.51784	-1.00919	4.55043e-05	-1.51785	-1.00919
70134575	chr9:70134575:G:A	4.10326e-05	-1.01967e-10	-0.984863	0.000215514	-1.01967e-10	-0.971801	0.00021552	-1.01967e-10	-0.9718
70134674	chr9:70134674:G:A	5.52388e-05	-0.709634	0.0220706	0.000165695	-1.30962	0.0749391	0.00016563	-1.30989	0.0747958
70134827	chr9:70134827:C:T	4.07519e-05	-1.01967e-10	-0.991727	0.000211475	-1.01967e-10	-0.990722	0.00021148	-1.01967e-10	-0.990721
70135111	chr9:70135111:T:A	7.61499e-05	-1.35184	0.985318	0.000375413	-1.49865	1.08185	0.000375335	-1.49871	1.08168
70135919	chr9:70135919:G:T	1.20915e-05	-1.18207	-1.02466	4.77766e-05	-1.4629	-1.01539	4.77728e-05	-1.46301	-1.01539
70136361	chr9:70136361:G:A	4.92414e-05	-1.01967e-10	-0.802495	0.00026082	-1.01967e-10	-0.780998	0.000260828	-1.01967e-10	-0.780991
70136389	chr9:70136389:T:G	1.26212e-05	-1.17733	-0.986518	4.97965e-05	-1.46095	-0.975934	4.97924e-05	-1.46106	-0.97593
70137382	chr9:70137382:C:T	3.24624e-05	-0.391448	-0.827701	7.31025e-05	-1.2337	-0.81927	7.30734e-05	-1.23406	-0.819325
70137750	chr9:70137750:C:T	3.50011e-05	-1.14385	-2.24825e-10	0.00022385	-0.933852	-2.24825e-10	0.000223873	-0.933772	-2.24825e-10
70138045	chr9:70138045:C:A	4.30447e-05	-1.01967e-10	-0.93699	0.000226942	-1.01967e-10	-0.920134	0.000226949	-1.01967e-10	-0.920129
70138706	chr9:70138706:A:G	4.08576e-05	-1.01967e-10	-0.989137	0.000211581	-1.01967e-10	-0.990221	0.000211586	-1.01967e-10	-0.990221
70138839	chr9:70138839:C:A	1.38365e-05	-1.05785	-1.01407	5.07918e-05	-1.40616	-1.01093	5.07854e-05	-1.40631	-1.01093
70139756	chr9:70139756:G:A	2.40244e-05	-1.52016	-2.24825e-10	0.000128705	-1.48731	-2.24825e-10	0.000128711	-1.48728	-2.24825e-10
70139814	chr9:70139814:T:C	5.24763e-05	-0.738868	-2.24825e-10	0.000209088	-1.00208	-2.24825e-10	0.000209064	-1.00221	-2.24825e-10
70140212	chr9:70140212:TAAA:T	1.33617e-05	-1.09189	-1.01494	4.98994e-05	-1.423	-1.01182	4.98937e-05	-1.42314	-1.01182
70140391	chr9:70140391:G:A	4.24791e-05	-1.01967e-10	-0.950217	0.000223568	-1.01967e-10	-0.935113	0.000223577	-1.01967e-10	-0.935098
70140821	chr9:70140821:A:T	4.3011e-05	-1.01967e-10	-0.937773	0.000226758	-1.01967e-10	-0.920947	0.000226764	-1.01967e-10	-0.920941
70141222	chr9:70141222:A:G	3.50905e-05	-1.01967e-10	-1.1413	0.0001823	-1.01967e-10	-1.13918	0.000182304	-1.01967e-10	-1.13918
70141246	chr9:70141246:G:T	3.696e-05	-1.01967e-10	-1.08939	0.000192536	-1.01967e-10	-1.08454	0.00019254	-1.01967e-10	-1.08455
70141269	chr9:70141269:T:C	9.19095e-06	-1.52045	-0.960561	4.84018e-05	-1.51563	-0.94966	4.84034e-05	-1.51562	-0.949666
70141376	chr9:70141376:A:G	4.78363e-05	-1.22923	0.397783	0.000211096	-1.44358	0.451071	0.000211045	-1.44369	0.450908
70141848	chr9:70141848:A:G	4.3859e-05	-1.01967e-10	-0.918248	0.000226549	-1.01967e-10	-0.921866	0.000226559	-1.01967e-10	-0.921848
70142153	chr9:70142153:A:G	3.58988e-05	-1.01967e-10	-1.11852	0.000186024	-1.01967e-10	-1.11895	0.000186029	-1.01967e-10	-1.11895
70142313	chr9:70142313:G:A	4.10477e-05	-1.01967e-10	-0.984495	0.000213212	-1.01967e-10	-0.982542	0.000213218	-1.01967e-10	-0.982535
70142645	chr9:70142645:T:C	1.08686e-05	-1.2009	-1.11245	4.24357e-05	-1.48801	-1.10883	4.24328e-05	-1.4881	-1.10883
70143073	chr9:70143073:C:T	1.21282e-05	-1.08103	-1.12267	7.73241e-05	-0.887177	-1.10965	7.73341e-05	-0.887069	-1.10965
70143363	chr9:70143363:T:C	1.3396e-05	-1.07776	-1.02651	4.96553e-05	-1.41616	-1.02356	4.96494e-05	-1.4163	-1.02356
70143826	chr9:70143826:C:T	1.34786e-05	-1.08406	-1.01407	5.01304e-05	-1.41927	-1.01093	5.01246e-05	-1.41941	-1.01093
70143869	chr9:70143869:T:A	1.35338e-05	-1.06028	-1.03376	4.97239e-05	-1.40748	-1.03086	4.97178e-05	-1.40763	-1.03086
70144343	chr9:70144343:A:C	0.000108618	-1.01967e-10	-0.0113885	0.000594983	-1.01967e-10	0.0437046	0.000595	-1.01967e-10	0.0437079
70144376	chr9:70144376:G:T	1.36032e-05	-1.07479	-1.01414	5.0356e-05	-1.41471	-1.011	5.035e-05	-1.41485	-1.011
70144628	chr9:70144628:A:G	3.98006e-05	-1.01967e-10	-1.01535	0.00020604	-1.01967e-10	-1.01676	0.000206048	-1.01967e-10	-1.01674
70144824	chr9:70144824:A:G	5.47719e-05	-1.01967e-10	-0.696051	0.000290379	-1.01967e-10	-0.673643	0.000290392	-1.01967e-10	-0.673622
70145064	chr9:70145064:T:G	1.39007e-05	-1.06514	-1.00215	5.12125e-05	-1.40988	-0.998963	5.12062e-05	-1.41003	-0.998963
70145137	chr9:70145137:A:G	3.34645e-05	-1.15926	-0.029484	0.000155741	-1.32654	0.0299042	0.000155728	-1.32664	0.0298934
70145439	chr9:70145439:C:T	9.38929e-05	-1.01967e-10	-0.157074	0.000491967	-1.01967e-10	-0.146416	0.000491949	-1.01967e-10	-0.146478
70145488	chr9:70145488:T:C	1.37779e-05	-1.07377	-1.0024	5.09814e-05	-1.41416	-0.999211	5.09753e-05	-1.4143	-0.999212
70145832	chr9:70145832:A:G	3.49212e-05	-1.01967e-10	-1.14614	0.000181189	-1.01967e-10	-1.14529	0.000181194	-1.01967e-10	-1.14529
70145838	chr9:70145838:C:T	3.48138e-05	-1.01967e-10	-1.14922	0.000180588	-1.01967e-10	-1.14861	0.000180592	-1.01967e-10	-1.14861
70145875	chr9:70145875:A:G	1.33181e-05	-1.11004	-1.00007	5.0219e-05	-1.43157	-0.996861	5.02136e-05	-1.43171	-0.996862
70146096	chr9:70146096:G:A	5.16845e-05	-1.33908	0.585006	0.000243426	-1.50911	0.659094	0.000243373	-1.50916	0.658901
70146328	chr9:70146328:A:G	4.69716e-05	-1.01967e-10	-0.849687	0.000246295	-1.01967e-10	-0.838297	0.000246303	-1.01967e-10	-0.83829
70146528	chr9:70146528:C:G	4.30329e-05	-1.01967e-10	-0.937265	0.000226877	-1.01967e-10	-0.920421	0.000226884	-1.01967e-10	-0.920416
70146666	chr9:70146666:C:A	4.29603e-05	-1.01967e-10	-0.938954	0.00022648	-1.01967e-10	-0.922172	0.000226487	-1.01967e-10	-0.922167
70146866	chr9:70146866:C:T	8.03758e-06	-1.51188	-1.10322	4.12622e-05	-1.52251	-1.10237	4.12633e-05	-1.5225	-1.10237
70147800	chr9:70147800:T:C	8.66631e-05	-1.01967e-10	-0.237201	0.000467871	-1.01967e-10	-0.196637	0.000467822	-1.01967e-10	-0.196765
70148661	chr9:70148661:G:A	3.91653e-05	-1.01967e-10	-1.03144	0.000203569	-1.01967e-10	-1.02882	0.000203574	-1.01967e-10	-1.02882
70148718	chr9:70148718:T:A	0.000189853	-1.01967e-10	0.547018	0.00104996	-1.01967e-10	0.611675	0.00104979	-1.01967e-10	0.61149
70148796	chr9:70148796:G:A	3.91119e-05	-1.01967e-10	-1.0328	0.000203259	-1.01967e-10	-1.03035	0.000203264	-1.01967e-10	-1.03035
70148907	chr9:70148907:T:C	4.16104e-05	-1.01967e-10	-0.97088	0.000217462	-1.01967e-10	-0.962805	0.000217468	-1.01967e-10	-0.962799
70148991	chr9:70148991:T:C	6.36516e-05	-1.51411	0.968304	0.00036374	-1.49301	1.04462	0.000363695	-1.49295	1.04441
70149494	chr9:70149494:T:C	3.67256e-05	-1.01967e-10	-1.09576	0.00019091	-1.01967e-10	-1.09302	0.000190914	-1.01967e-10	-1.09303
70149828	chr9:70149828:A:G	1.38748e-05	-1.05587	-1.01329	5.08836e-05	-1.40514	-1.01014	5.08772e-05	-1.40529	-1.01014
70149956	chr9:70149956:C:T	3.53258e-05	-1.01967e-10	-1.13462	0.000182833	-1.01967e-10	-1.13626	0.000182837	-1.01967e-10	-1.13626
70149957	chr9:70149957:C:A	4.78511e-05	-0.641421	-0.189714	0.00020221	-0.90689	-0.128629	0.000202178	-0.907064	-0.12864
70150048	chr9:70150048:T:C	1.47155e-05	-1.05451	-0.955819	5.39465e-05	-1.40446	-0.952376	5.39397e-05	-1.40461	-0.952376
70150491	chr9:70150491:GT:G	8.57428e-06	-1.52376	-1.02671	4.55139e-05	-1.50863	-1.01818	4.55154e-05	-1.50861	-1.01819
70150587	chr9:70150587:C:T	3.56603e-05	-1.01967e-10	-1.12519	0.000185158	-1.01967e-10	-1.12362	0.000185162	-1.01967e-10	-1.12362
70150754	chr9:70150754:C:T	4.3011e-05	-1.01967e-10	-0.937773	0.000226758	-1.01967e-10	-0.920947	0.000226764	-1.01967e-10	-0.920941
70151024	chr9:70151024:T:C	3.48639e-05	-1.01967e-10	-1.14778	0.000180489	-1.01967e-10	-1.14916	0.000180494	-1.01967e-10	-1.14916
70151090	chr9:70151090:C:T	8.19241e-05	-0.852864	0.559428	0.000264246	-1.40728	0.639329	0.00026415	-1.40748	0.639148
70151228	chr9:70151228:C:T	8.14444e-05	-0.8609	0.561591	0.000263921	-1.41072	0.641535	0.000263825	-1.41092	0.641354
70151325	chr9:70151325:T:C	4.30427e-05	-1.01967e-10	-0.937037	0.000226932	-1.01967e-10	-0.92018	0.000226938	-1.01967e-10	-0.920174
70151394	chr9:70151394:A:G	3.48147e-05	-1.01967e-10	-1.14919	0.000180401	-1.01967e-10	-1.14964	0.000180406	-1.01967e-10	-1.14964
70151422	chr9:70151422:C:T	3.52713e-05	-1.01967e-10	-1.13616	0.000182799	-1.01967e-10	-1.13644	0.000182804	-1.01967e-10	-1.13644
70151819	chr9:70151819:C:A	1.39071e-05	-1.05276	-1.01407	5.09233e-05	-1.40358	-1.01093	5.09169e-05	-1.40373	-1.01093
70152080	chr9:70152080:T:C	2.85007e-05	-1.21321	-0.13609	0.00013385	-1.36885	-0.0792576	0.000133839	-1.36895	-0.0792681
70152336	chr9:70152336:A:T	1.03869e-05	-1.51057	-0.848113	5.52658e-05	-1.47576	-0.856909	5.52687e-05	-1.47567	-0.856971
70152465	chr9:70152465:G:A	2.34192e-05	-1.51802	-0.0276528	0.000139491	-1.5067	0.0998703	0.000139497	-1.50666	0.0998513
70152489	chr9:70152489:G:A	4.72326e-05	-1.28846	0.444321	0.0002151	-1.49245	0.518724	0.000215051	-1.49252	0.518542
70153066	chr9:70153066:C:T	1.26503e-05	-1.05909	-1.10245	4.63932e-05	-1.40711	-1.10056	4.63874e-05	-1.40726	-1.10056
70153134	chr9:70153134:A:T	0.000110315	-1.01967e-10	0.00411181	0.000600649	-1.01967e-10	0.0531817	0.000600699	-1.01967e-10	0.0532415
70153143	chr9:70153143:C:A	3.70211e-05	-1.21006	0.122315	0.000176409	-1.36395	0.191923	0.000176395	-1.36404	0.191912
70153485	chr9:70153485:C:G	0.000102974	-1.01967e-10	-0.0647518	0.000546	-1.01967e-10	-0.0422091	0.000546017	-1.01967e-10	-0.0422019
70154008	chr9:70154008:G:A	3.48082e-05	-1.2166	0.0672239	0.000149117	-1.46503	0.124935	0.000149081	-1.46512	0.124765
70154181	chr9:70154181:A:G	3.60795e-05	-0.262959	-0.850546	7.6153e-05	-1.16834	-0.843746	7.61198e-05	-1.16875	-0.843797
70154417	chr9:70154417:C:T	3.71194e-05	-1.01967e-10	-1.08509	0.000194189	-1.01967e-10	-1.076	0.000194194	-1.01967e-10	-1.07599
70154571	chr9:70154571:T:C	1.16468e-05	-1.14899	-1.09521	4.46871e-05	-1.45195	-1.09319	4.46829e-05	-1.45207	-1.09319
70155225	chr9:70155225:G:A	1.17908e-05	-1.13412	-1.09779	4.49582e-05	-1.44316	-1.09594	4.49537e-05	-1.44328	-1.09594
70155775	chr9:70155775:G:A	3.68115e-05	-1.01967e-10	-1.09342	0.00019245	-1.01967e-10	-1.08499	0.000192455	-1.01967e-10	-1.08499
70155998	chr9:70155998:G:C	1.25086e-05	-1.07787	-1.09494	4.63256e-05	-1.41617	-1.09296	4.63202e-05	-1.41631	-1.09296
70156026	chr9:70156026:G:A	3.62474e-05	-1.17952	0.0706601	0.00015227	-1.44777	0.128592	0.000152231	-1.44787	0.128421
70156208	chr9:70156208:A:G	3.38016e-05	-1.2368	0.0580786	0.000146414	-1.47406	0.11567	0.00014638	-1.47415	0.1155
70156405	chr9:70156405:C:T	5.50243e-05	-0.661084	-0.0303716	0.000156286	-1.32333	0.0301893	0.000156223	-1.3236	0.0300349
70157204	chr9:70157204:T:C	4.07146e-05	-1.01967e-10	-0.992643	0.000212089	-1.01967e-10	-0.987823	0.000212096	-1.01967e-10	-0.987813
70157323	chr9:70157323:T:C	4.7723e-05	-1.01967e-10	-0.833817	0.000252035	-1.01967e-10	-0.81526	0.000252046	-1.01967e-10	-0.815242
70157380	chr9:70157380:A:G	5.01069e-05	-0.769278	-0.015792	0.000150905	-1.37333	0.0451499	0.00015085	-1.37356	0.0449944
70157625	chr9:70157625:T:G	4.32902e-05	-0.805429	-0.125874	0.000131458	-1.38979	-0.0763434	0.000131412	-1.39002	-0.0764968
70157692	chr9:70157692:C:G	7.6615e-06	-1.51315	-1.14988	3.93737e-05	-1.52181	-1.14992	3.9375e-05	-1.5218	-1.14992
70157784	chr9:70157784:C:T	3.65105e-05	-1.01967e-10	-1.10163	0.000188909	-1.01967e-10	-1.10356	0.000188915	-1.01967e-10	-1.10355
70158086	chr9:70158086:T:G	4.37846e-05	-0.919948	-2.24825e-10	0.000334482	-0.532245	-2.24825e-10	0.000334558	-0.532044	-2.24825e-10
70158117	chr9:70158117:A:G	3.55967e-05	-1.01967e-10	-1.12698	0.000184826	-1.01967e-10	-1.12542	0.00018483	-1.01967e-10	-1.12542
70158390	chr9:70158390:A:G	4.59229e-05	-0.802955	-0.0693099	0.000140733	-1.38816	-0.00980244	0.000140683	-1.38839	-0.00995409
70158982	chr9:70158982:G:T	0.00011597	0.0541055	-2.24825e-10	0.000286653	-0.686558	-2.24825e-10	0.000286575	-0.686852	-2.24825e-10
70159282	chr9:70159282:A:G	3.79327e-05	-1.01967e-10	-1.06342	0.000196122	-1.01967e-10	-1.06609	0.000196129	-1.01967e-10	-1.06608
70159352	chr9:70159352:G:A	1.25669e-05	-1.07376	-1.09441	4.64302e-05	-1.41446	-1.09242	4.64246e-05	-1.4146	-1.09242
70159407	chr9:70159407:T:C	1.21829e-05	-1.10623	-1.09297	4.57696e-05	-1.43026	-1.09095	4.57646e-05	-1.43039	-1.09095
70159536	chr9:70159536:A:G	4.54984e-05	-1.0151	0.133545	0.000182454	-1.32295	0.184618	0.000182401	-1.32312	0.184469
70159824	chr9:70159824:A:G	4.62278e-05	-1.01967e-10	-0.865647	0.000238141	-1.01967e-10	-0.871967	0.000238147	-1.01967e-10	-0.871966
70159953	chr9:70159953:T:C	2.65228e-05	-1.13895	-0.282278	0.000121956	-1.3211	-0.220071	0.000121944	-1.32121	-0.220082
70159986	chr9:70159986:CAG:C	3.82338e-05	-1.01967e-10	-1.05551	0.000201304	-1.01967e-10	-1.04001	0.000201309	-1.01967e-10	-1.04001
70160066	chr9:70160066:G:A	5.63108e-05	-0.680431	0.0120879	0.000161685	-1.33297	0.0737907	0.00016162	-1.33324	0.0736339
70160379	chr9:70160379:T:C	0.000109653	-1.01967e-10	-0.00190937	0.000596976	-1.01967e-10	0.0470484	0.000597026	-1.01967e-10	0.0471082
70160649	chr9:70160649:A:G	3.69938e-05	-1.01967e-10	-1.08848	0.000193496	-1.01967e-10	-1.07957	0.000193502	-1.01967e-10	-1.07957
70160812	chr9:70160812:G:A	2.44829e-05	-1.50126	-2.24825e-10	0.000124595	-1.51976	-2.24825e-10	0.0001246	-1.51975	-2.24825e-10
70160866	chr9:70160866:CTTG:C	1.2576e-05	-1.06966	-1.09778	4.6365e-05	-1.41248	-1.09581	4.63593e-05	-1.41262	-1.09581
70161208	chr9:70161208:G:A	3.35623e-05	-1.22269	0.0368595	0.000144179	-1.4677	0.0939306	0.000144145	-1.4678	0.0937618
70161246	chr9:70161246:C:T	3.73946e-05	-1.01967e-10	-1.0777	0.0001934	-1.01967e-10	-1.08007	0.000193406	-1.01967e-10	-1.08006
70161744	chr9:70161744:C:T	5.47167e-05	-1.01967e-10	-0.697061	0.000287425	-1.01967e-10	-0.683867	0.00028743	-1.01967e-10	-0.683874
70162121	chr9:70162121:T:C	3.88149e-05	-1.01967e-10	-1.04043	0.000203094	-1.01967e-10	-1.03116	0.000203098	-1.01967e-10	-1.03117
70162162	chr9:70162162:C:T	4.2973e-05	-1.01967e-10	-0.938657	0.000224223	-1.01967e-10	-0.932185	0.000224232	-1.01967e-10	-0.932173
70162489	chr9:70162489:T:C	9.74492e-05	-1.01967e-10	-0.119898	0.000517379	-1.01967e-10	-0.0960533	0.000517394	-1.01967e-10	-0.0960476
70162631	chr9:70162631:C:T	3.57991e-05	-1.01967e-10	-1.12131	0.000185169	-1.01967e-10	-1.12356	0.000185173	-1.01967e-10	-1.12356
70162785	chr9:70162785:G:A	5.06048e-05	-0.764024	-0.0111578	0.000151988	-1.37086	0.0498393	0.000151932	-1.3711	0.0496835
70163043	chr9:70163043:G:A	1.21967e-05	-1.09545	-1.10261	4.55605e-05	-1.42506	-1.10073	4.55553e-05	-1.42519	-1.10073
70163410	chr9:70163410:T:C	4.55681e-05	-1.01967e-10	-0.880022	0.000235826	-1.01967e-10	-0.881734	0.000235836	-1.01967e-10	-0.881716
70163470	chr9:70163470:G:A	3.69391e-05	-1.01967e-10	-1.08996	0.00019319	-1.01967e-10	-1.08115	0.000193196	-1.01967e-10	-1.08115
70163506	chr9:70163506:C:T	7.65835e-06	-1.52473	-1.13871	4.0617e-05	-1.50412	-1.13652	4.06187e-05	-1.5041	-1.13653
70163624	chr9:70163624:G:A	3.48394e-05	-1.01967e-10	-1.14848	0.000180527	-1.01967e-10	-1.14895	0.000180532	-1.01967e-10	-1.14895
70163820	chr9:70163820:G:A	3.34112e-05	-1.22812	0.0377852	0.000143949	-1.47026	0.0948875	0.000143915	-1.47035	0.0947185
70163923	chr9:70163923:C:A	3.50471e-05	-1.01967e-10	-1.14254	0.000182048	-1.01967e-10	-1.14056	0.000182053	-1.01967e-10	-1.14056
70164141	chr9:70164141:C:T	5.4766e-05	-0.692119	-0.00404088	0.000158165	-1.33837	0.0571798	0.000158103	-1.33863	0.0570236
70164460	chr9:70164460:A:G	3.69261e-05	-1.01967e-10	-1.09031	0.000193117	-1.01967e-10	-1.08153	0.000193122	-1.01967e-10	-1.08153
70164557	chr9:70164557:T:C	3.57046e-05	-1.20079	0.0768402	0.000151636	-1.45825	0.134901	0.000151598	-1.45835	0.134729
70164614	chr9:70164614:T:A	5.42862e-05	-0.681996	-0.0229637	0.000155858	-1.33365	0.0377668	0.000155796	-1.33392	0.0376118
70164936	chr9:70164936:T:C	3.18103e-05	-1.23944	-2.24825e-10	0.000144665	-1.37041	-2.24825e-10	0.000144661	-1.37046	-2.24825e-10
70165093	chr9:70165093:C:T	3.23062e-05	-1.20559	-0.0183783	0.000153082	-1.3608	0.046938	0.000153069	-1.36089	0.046927
70165307	chr9:70165307:G:T	1.22355e-05	-1.08678	-1.10811	4.54959e-05	-1.42087	-1.10634	4.54906e-05	-1.42101	-1.10634
70165402	chr9:70165402:A:G	3.50893e-05	-1.20573	0.064393	0.000149394	-1.4604	0.122162	0.000149358	-1.4605	0.121991
70165477	chr9:70165477:C:T	5.52346e-05	-1.01967e-10	-0.687639	0.00029047	-1.01967e-10	-0.673327	0.000290479	-1.01967e-10	-0.673322
70165478	chr9:70165478:G:A	5.34039e-05	-1.01967e-10	-0.721345	0.000281224	-1.01967e-10	-0.705677	0.000281232	-1.01967e-10	-0.705673
70165550	chr9:70165550:G:T	3.63135e-05	-1.18954	0.0825034	0.000153304	-1.4531	0.140697	0.000153265	-1.45321	0.140525
70165573	chr9:70165573:T:C	3.59047e-05	-1.18103	0.0626721	0.000150828	-1.44908	0.120398	0.00015079	-1.44919	0.120228
70165625	chr9:70165625:T:C	3.53584e-05	-1.01967e-10	-1.13369	0.000183864	-1.01967e-10	-1.13063	0.000183868	-1.01967e-10	-1.13063
70165783	chr9:70165783:C:T	1.22556e-05	-1.08684	-1.1064	4.5575e-05	-1.4209	-1.10457	4.55698e-05	-1.42104	-1.10457
70166195	chr9:70166195:C:T	1.34679e-05	-1.09297	-1.00595	5.03047e-05	-1.42394	-1.00279	5.02989e-05	-1.42408	-1.00279
70166278	chr9:70166278:C:T	6.43866e-05	-1.26773	0.733403	0.000276887	-1.52372	0.802506	0.000276843	-1.52374	0.802343
70166280	chr9:70166280:C:T	4.35817e-05	-1.01967e-10	-0.924592	0.000237755	-1.01967e-10	-0.873586	0.000237756	-1.01967e-10	-0.87361
70166643	chr9:70166643:G:C	3.69206e-05	-1.01967e-10	-1.09046	0.000193087	-1.01967e-10	-1.08169	0.000193092	-1.01967e-10	-1.08169
70166910	chr9:70166910:T:C	3.58082e-05	-1.01967e-10	-1.12105	0.000185213	-1.01967e-10	-1.12332	0.000185218	-1.01967e-10	-1.12332
70167352	chr9:70167352:T:C	4.93557e-05	-0.721019	-0.0791562	0.000144451	-1.35198	-0.0199053	0.000144396	-1.35224	-0.0200565
70167507	chr9:70167507:TATC:T	5.46119e-05	-0.709378	0.0104007	0.000159218	-1.34656	0.072004	0.000159156	-1.34682	0.0718468
70167642	chr9:70167642:T:A	5.67486e-05	-0.609641	-0.0509572	0.000163237	-1.2596	0.00997393	0.00016317	-1.25988	0.009822
70167669	chr9:70167669:C:T	4.08086e-05	-1.01967e-10	-0.990337	0.000213798	-1.01967e-10	-0.979799	0.000213803	-1.01967e-10	-0.9798
70167676	chr9:70167676:T:C	4.10959e-05	-1.01967e-10	-0.983322	0.000213454	-1.01967e-10	-0.981408	0.00021346	-1.01967e-10	-0.981402
70167838	chr9:70167838:G:A	1.18586e-05	-1.11796	-1.10821	4.48179e-05	-1.43578	-1.10644	4.48132e-05	-1.43591	-1.10644
70168279	chr9:70168279:G:A	2.92995e-05	-1.11055	-0.21111	0.000134492	-1.29665	-0.146673	0.000134478	-1.29677	-0.146685
70168349	chr9:70168349:G:T	7.85126e-05	0.637092	-0.973063	0.000133596	-0.477472	-0.972539	0.000133547	-0.477842	-0.972559
70168369	chr9:70168369:G:A	3.78353e-05	-1.01967e-10	-1.06599	0.000198177	-1.01967e-10	-1.05567	0.000198183	-1.01967e-10	-1.05566
70168692	chr9:70168692:T:C	3.64793e-05	-1.22478	0.122298	0.000157218	-1.46868	0.181487	0.00015718	-1.46878	0.181312
70169022	chr9:70169022:C:G	3.48022e-05	-1.20943	0.0598826	0.000148461	-1.46204	0.117534	0.000148424	-1.46214	0.117363
70169055	chr9:70169055:A:C	3.2675e-05	-0.0812405	-1.13138	6.29886e-05	-1.06978	-1.1321	6.29601e-05	-1.07024	-1.13211
70169274	chr9:70169274:A:T	3.20429e-05	-1.23215	-2.24825e-10	0.000154062	-1.30748	-2.24825e-10	0.000154066	-1.30747	-2.24825e-10
70169554	chr9:70169554:C:G	4.75463e-05	-0.724928	-0.112598	0.000138088	-1.35417	-0.0627699	0.000138035	-1.35442	-0.0629242
70169849	chr9:70169849:A:C	4.95846e-05	-0.720265	-0.0752828	0.000143786	-1.35188	-0.0246184	0.000143731	-1.35213	-0.0247756
70170298	chr9:70170298:G:A	7.08535e-05	-1.01967e-10	-0.438615	0.000380226	-1.01967e-10	-0.404063	0.000380203	-1.01967e-10	-0.404149
70170737	chr9:70170737:T:G	5.12979e-05	-0.954765	0.193186	0.000201369	-1.28518	0.245486	0.000201306	-1.28536	0.245334
70170929	chr9:70170929:T:C	7.69255e-06	-1.52275	-1.13622	4.04113e-05	-1.51189	-1.13383	4.04128e-05	-1.51187	-1.13383
70171117	chr9:70171117:T:G	6.94317e-05	-1.01967e-10	-0.458885	0.000373326	-1.01967e-10	-0.422376	0.000373352	-1.01967e-10	-0.422332
70171141	chr9:70171141:T:G	3.50013e-05	-1.01967e-10	-1.14384	0.000180997	-1.01967e-10	-1.14635	0.000181001	-1.01967e-10	-1.14635
70171241	chr9:70171241:A:G	1.22179e-05	-1.09388	-1.10245	4.56051e-05	-1.42424	-1.10056	4.56e-05	-1.42438	-1.10056
70171253	chr9:70171253:C:T	1.57455e-05	-0.846994	-1.09568	4.33934e-05	-1.45995	-1.11457	4.33854e-05	-1.46014	-1.11459
70171725	chr9:70171725:G:A	3.49765e-05	-1.01967e-10	-1.14455	0.000181631	-1.01967e-10	-1.14285	0.000181635	-1.01967e-10	-1.14285
70171964	chr9:70171964:AG:A	7.71154e-06	-1.52126	-1.13525	4.03352e-05	-1.51483	-1.13277	4.03366e-05	-1.51481	-1.13278
70172756	chr9:70172756:C:T	1.22869e-05	-1.10715	-1.08355	4.61999e-05	-1.43052	-1.08133	4.61949e-05	-1.43065	-1.08133
70172797	chr9:70172797:G:T	3.66895e-05	-1.01967e-10	-1.09674	0.000189616	-1.01967e-10	-1.09983	0.000189621	-1.01967e-10	-1.09983
70173277	chr9:70173277:C:T	1.19832e-05	-1.17679	-1.03893	7.61963e-05	-0.998589	-1.01293	7.62055e-05	-0.99849	-1.01293
70173335	chr9:70173335:T:C	3.74765e-05	-1.17406	0.0985419	0.000156988	-1.44573	0.157066	0.000156947	-1.44584	0.156892
70173456	chr9:70173456:T:G	3.57607e-05	-1.21571	0.0933342	0.000153205	-1.46479	0.151737	0.000153167	-1.46489	0.151564
70173723	chr9:70173723:A:G	7.91866e-06	-1.52233	-1.10767	4.16112e-05	-1.51286	-1.1036	4.16126e-05	-1.51284	-1.10361
70173724	chr9:70173724:TG:T	3.64284e-05	-1.01967e-10	-1.10388	0.000188495	-1.01967e-10	-1.10576	0.000188501	-1.01967e-10	-1.10575
70173965	chr9:70173965:A:G	6.90201e-05	-1.01967e-10	-0.464831	0.000371063	-1.01967e-10	-0.428458	0.000371088	-1.01967e-10	-0.428414
70174026	chr9:70174026:T:C	3.81612e-05	-1.1724	0.11499	0.000159784	-1.44495	0.173947	0.000159743	-1.44506	0.173773
70174107	chr9:70174107:T:C	3.7959e-05	-1.01967e-10	-1.06272	0.000197926	-1.01967e-10	-1.05694	0.00019793	-1.01967e-10	-1.05694
70174250	chr9:70174250:T:C	3.82868e-05	-1.18209	0.127968	0.000161172	-1.44951	0.187155	0.000161131	-1.44962	0.18698
70174570	chr9:70174570:A:G	5.52578e-05	-1.01967e-10	-0.68722	0.000290581	-1.01967e-10	-0.672945	0.00029059	-1.01967e-10	-0.67294
70174714	chr9:70174714:A:G	5.37768e-05	-0.691067	-0.0233205	0.000154599	-1.33265	0.0286551	0.000154538	-1.33291	0.0284943
70174898	chr9:70174898:T:C	3.37806e-05	-0.371018	-0.808325	7.54839e-05	-1.2198	-0.801112	7.54531e-05	-1.22017	-0.801166
70175066	chr9:70175066:A:G	3.82045e-05	-1.18842	0.132143	0.000161385	-1.45248	0.19144	0.000161344	-1.45258	0.191265
70175250	chr9:70175250:G:C	0.000103319	-1.01967e-10	-0.0614055	0.000548436	-1.01967e-10	-0.0377582	0.000548452	-1.01967e-10	-0.0377522
70175489	chr9:70175489:T:C	1.62193e-05	-0.816491	-1.09654	5.29057e-05	-1.28191	-1.0944	5.28955e-05	-1.28213	-1.0944
70175618	chr9:70175618:C:T	1.23094e-05	-1.09182	-1.09704	4.59065e-05	-1.42308	-1.09515	4.59012e-05	-1.42321	-1.09515
70175789	chr9:70175789:C:T	1.44247e-05	-0.930571	-1.09972	4.23232e-05	-1.4817	-1.1178	4.23169e-05	-1.48185	-1.11782
70175980	chr9:70175980:C:T	5.69977e-05	-0.673403	0.0171856	0.000163087	-1.32947	0.078926	0.000163021	-1.32974	0.0787683
70176006	chr9:70176006:G:C	1.24147e-05	-1.0779	-1.10245	4.59593e-05	-1.41651	-1.10056	4.59538e-05	-1.41665	-1.10056
70176653	chr9:70176653:C:A	4.72049e-05	-1.01967e-10	-0.844732	0.000244269	-1.01967e-10	-0.846559	0.00024428	-1.01967e-10	-0.846539
70176715	chr9:70176715:T:G	3.6925e-05	-1.01967e-10	-1.09034	0.000193111	-1.01967e-10	-1.08156	0.000193117	-1.01967e-10	-1.08156
70176849	chr9:70176849:T:C	5.65025e-05	-0.677574	0.0126299	0.000162025	-1.33133	0.0742578	0.00016196	-1.3316	0.0741004
70176963	chr9:70176963:T:C	2.98994e-05	-1.11311	-0.18828	0.000123918	-1.38209	-0.14312	0.000123887	-1.38223	-0.143257
70177203	chr9:70177203:C:G	3.78889e-05	-1.01967e-10	-1.06457	0.000197548	-1.01967e-10	-1.05885	0.000197552	-1.01967e-10	-1.05885
70177401	chr9:70177401:C:T	4.1411e-05	-1.01967e-10	-0.975683	0.000215916	-1.01967e-10	-0.969939	0.000215924	-1.01967e-10	-0.969928
70177803	chr9:70177803:A:G	3.61589e-05	-1.01967e-10	-1.11131	0.000187828	-1.01967e-10	-1.1093	0.000187833	-1.01967e-10	-1.1093
70178029	chr9:70178029:G:C	4.69057e-05	-1.06449	0.213397	0.000194574	-1.34947	0.27545	0.000194513	-1.34963	0.27527
70178373	chr9:70178373:AC:A	1.22767e-05	-1.08895	-1.10258	4.57034e-05	-1.42196	-1.1007	4.56982e-05	-1.4221	-1.1007
70178439	chr9:70178439:C:T	3.91298e-05	-1.01967e-10	-1.03234	0.00020373	-1.01967e-10	-1.02803	0.000203737	-1.01967e-10	-1.02802
70178756	chr9:70178756:A:G	3.96414e-05	-1.01967e-10	-1.01936	0.000208092	-1.01967e-10	-1.00685	0.000208098	-1.01967e-10	-1.00684
70178963	chr9:70178963:A:G	6.30413e-05	-1.01967e-10	-0.555439	0.000338207	-1.01967e-10	-0.52117	0.000338229	-1.01967e-10	-0.521129
70179148	chr9:70179148:CCCA:C	1.24827e-05	-1.06706	-1.10783	4.5952e-05	-1.41117	-1.10606	4.59464e-05	-1.41131	-1.10606
70179168	chr9:70179168:TA:T	3.56079e-05	-1.01967e-10	-1.12666	0.000185238	-1.01967e-10	-1.12319	0.000185241	-1.01967e-10	-1.12319
70179275	chr9:70179275:G:A	5.12826e-05	-0.761878	-2.24825e-10	0.000295606	-0.6558	-2.24825e-10	0.000295635	-0.655729	-2.24825e-10
70179311	chr9:70179311:G:C	4.56037e-05	-1.01967e-10	-0.87924	0.00023601	-1.01967e-10	-0.880957	0.00023602	-1.01967e-10	-0.880938
70179451	chr9:70179451:A:G	4.87605e-05	-1.02097	0.208666	0.000198987	-1.32225	0.270658	0.000198922	-1.32242	0.270479
70179642	chr9:70179642:C:T	6.40032e-05	-0.709629	0.169333	0.000188153	-1.34307	0.235498	0.000188077	-1.34333	0.235331
70180179	chr9:70180179:C:T	1.2375e-05	-1.0811	-1.10245	4.58872e-05	-1.41808	-1.10056	4.58818e-05	-1.41822	-1.10056
70180271	chr9:70180271:C:G	1.21705e-05	-1.09776	-1.10245	4.55152e-05	-1.42622	-1.10056	4.55101e-05	-1.42635	-1.10056
70180432	chr9:70180432:T:C	4.09114e-05	-1.01967e-10	-0.98782	0.00021433	-1.01967e-10	-0.977313	0.000214335	-1.01967e-10	-0.977314
70180690	chr9:70180690:G:A	5.28673e-05	-0.587415	-0.144029	0.000144225	-1.2868	-0.0866542	0.000144165	-1.28709	-0.0868009
70180969	chr9:70180969:G:A	5.43164e-05	-0.704403	-2.24825e-10	0.00021688	-0.965483	-2.24825e-10	0.000216857	-0.965613	-2.24825e-10
70181227	chr9:70181227:C:A	3.53772e-05	-1.01967e-10	-1.13316	0.000183193	-1.01967e-10	-1.13429	0.000183197	-1.01967e-10	-1.13429
70181334	chr9:70181334:G:A	3.56172e-05	-1.01967e-10	-1.1264	0.00018529	-1.01967e-10	-1.12291	0.000185293	-1.01967e-10	-1.12291
70181669	chr9:70181669:T:C	7.64784e-06	-1.51509	-1.14972	3.94286e-05	-1.52069	-1.14965	3.94299e-05	-1.52068	-1.14965
70181709	chr9:70181709:T:G	4.74865e-05	-1.09139	0.252608	0.000199235	-1.36589	0.315552	0.000199174	-1.36604	0.31537
70181781	chr9:70181781:T:C	0.000109179	-1.01967e-10	-0.00624295	0.000594346	-1.01967e-10	0.042633	0.000594396	-1.01967e-10	0.0426926
70181990	chr9:70181990:T:C	7.85436e-06	-1.50899	-1.12917	4.02686e-05	-1.52358	-1.12568	4.02697e-05	-1.52357	-1.12568
70182205	chr9:70182205:C:T	4.37151e-05	-1.01967e-10	-0.921536	0.000231772	-1.01967e-10	-0.899076	0.000231781	-1.01967e-10	-0.899058
70182249	chr9:70182249:C:T	4.78063e-05	-0.832072	-2.24825e-10	0.000193774	-1.07814	-2.24825e-10	0.000193754	-1.07826	-2.24825e-10
70182309	chr9:70182309:A:C	1.27465e-05	-1.05515	-1.09882	4.66634e-05	-1.405	-1.09687	4.66575e-05	-1.40515	-1.09687
70182424	chr9:70182424:G:A	2.71413e-05	-1.39817	-2.24825e-10	0.000165818	-1.23394	-2.24825e-10	0.000165833	-1.23387	-2.24825e-10
70182740	chr9:70182740:C:T	2.05463e-05	-1.37818	-0.298369	9.40257e-05	-1.49824	-0.303024	9.40247e-05	-1.49826	-0.303033
70182803	chr9:70182803:T:C	2.30085e-05	-1.27644	-0.286926	0.000110765	-1.41244	-0.22498	0.000110758	-1.41252	-0.224992
70183067	chr9:70183067:C:A	7.66658e-06	-1.51235	-1.15001	3.93542e-05	-1.52223	-1.15	3.93555e-05	-1.52222	-1.15
70183237	chr9:70183237:T:C	3.73877e-05	-1.01967e-10	-1.07789	0.000195704	-1.01967e-10	-1.06823	0.000195709	-1.01967e-10	-1.06822
70183998	chr9:70183998:C:T	4.45583e-05	-1.12052	0.218087	0.000189027	-1.38327	0.280326	0.00018897	-1.38341	0.280146
70184084	chr9:70184084:G:A	0.000105657	-0.782714	0.743686	0.000395821	-1.16972	0.805853	0.000395667	-1.16994	0.805663
70184289	chr9:70184289:C:T	3.69269e-05	-1.01967e-10	-1.09029	0.000193122	-1.01967e-10	-1.08151	0.000193127	-1.01967e-10	-1.0815
70184778	chr9:70184778:C:A	3.66754e-05	-1.01967e-10	-1.09712	0.000190032	-1.01967e-10	-1.09764	0.000190038	-1.01967e-10	-1.09763
70184941	chr9:70184941:T:C	6.66217e-05	-1.01967e-10	-0.500199	0.000357948	-1.01967e-10	-0.464441	0.000357972	-1.01967e-10	-0.464397
70184954	chr9:70184954:C:G	3.66833e-05	-1.01967e-10	-1.09691	0.000191755	-1.01967e-10	-1.08861	0.00019176	-1.01967e-10	-1.08861
70185236	chr9:70185236:T:C	7.94889e-05	-0.878376	0.554764	0.000310202	-1.23032	0.622716	0.000310087	-1.23053	0.622527
70185353	chr9:70185353:C:T	4.84187e-05	-0.984644	0.165302	0.00019201	-1.30442	0.217139	0.000191952	-1.3046	0.216989
70185549	chr9:70185549:A:G	1.0053e-05	-1.25227	-1.13908	4.04433e-05	-1.50403	-1.1409	4.04418e-05	-1.5041	-1.14089
70185581	chr9:70185581:C:T	3.69125e-05	-1.01967e-10	-1.09068	0.000193041	-1.01967e-10	-1.08193	0.000193046	-1.01967e-10	-1.08192
70185666	chr9:70185666:C:T	6.61027e-05	-0.566082	0.058062	0.000179439	-1.27595	0.120958	0.000179361	-1.27625	0.120798
70185890	chr9:70185890:G:A	4.37925e-05	-1.01967e-10	-0.919766	0.000228738	-1.01967e-10	-0.912251	0.000228743	-1.01967e-10	-0.912252
70186148	chr9:70186148:G:GT	3.99207e-05	-1.01967e-10	-1.01233	0.000205849	-1.01967e-10	-1.01769	0.000205854	-1.01967e-10	-1.01769
70186645	chr9:70186645:T:C	0.000117917	-1.01967e-10	0.0707489	0.000608161	-1.01967e-10	0.0656117	0.000608181	-1.01967e-10	0.06562
70186994	chr9:70186994:T:C	2.54293e-05	-1.46333	-2.24825e-10	0.000123941	-1.52502	-2.24825e-10	0.000123944	-1.52502	-2.24825e-10
70187003	chr9:70187003:A:G	1.29015e-05	-1.0235	-1.11838	4.64887e-05	-1.38877	-1.11685	4.64824e-05	-1.38893	-1.11685
70187110	chr9:70187110:T:A	7.98233e-05	-0.498367	0.178953	0.000219963	-1.19696	0.245587	0.000219857	-1.1973	0.245422
70187176	chr9:70187176:C:T	3.57117e-05	-1.01967e-10	-1.12375	0.00018487	-1.01967e-10	-1.12518	0.000184875	-1.01967e-10	-1.12518
70187318	chr9:70187318:C:G	5.72386e-05	-1.10887	0.456865	0.000233285	-1.4139	0.521335	0.000233218	-1.41403	0.521151
70187492	chr9:70187492:A:G	5.38298e-05	-1.01967e-10	-0.713402	0.000287329	-1.01967e-10	-0.684201	0.000287344	-1.01967e-10	-0.684171
70187858	chr9:70187858:T:C	3.79807e-05	-1.01967e-10	-1.06215	0.000198189	-1.01967e-10	-1.05561	0.000198191	-1.01967e-10	-1.05562
70187923	chr9:70187923:G:A	1.12501e-05	-1.33727	-0.941585	5.31292e-05	-1.45003	-0.922069	5.31262e-05	-1.4501	-0.922086
70188240	chr9:70188240:G:A	4.13263e-05	-1.01967e-10	-0.97773	0.000215335	-1.01967e-10	-0.972633	0.000215343	-1.01967e-10	-0.972623
70188604	chr9:70188604:C:T	3.69324e-05	-1.01967e-10	-1.09014	0.000193153	-1.01967e-10	-1.08134	0.000193159	-1.01967e-10	-1.08134
70188675	chr9:70188675:A:T	0.000114898	-1.01967e-10	0.044814	0.000625904	-1.01967e-10	0.0943687	0.000625957	-1.01967e-10	0.0944294
70188899	chr9:70188899:T:C	8.20772e-05	-0.758318	0.466749	0.000307877	-1.14767	0.532545	0.000307757	-1.14791	0.532362
70189958	chr9:70189958:TTAA:T	7.36939e-05	-1.01967e-10	-0.399309	0.000378484	-1.01967e-10	-0.408655	0.000378505	-1.01967e-10	-0.408624
70190185	chr9:70190185:G:A	5.24238e-05	-1.05411	0.314244	0.000217075	-1.34304	0.378448	0.000217005	-1.3432	0.378262
70190759	chr9:70190759:A:G	7.26417e-05	-0.595351	0.181661	0.000208934	-1.25105	0.248234	0.000208839	-1.25136	0.248069
70191188	chr9:70191188:C:T	4.79362e-05	-1.01967e-10	-0.829359	0.00025485	-1.01967e-10	-0.804155	0.000254863	-1.01967e-10	-0.804128
70191752	chr9:70191752:C:T	1.23811e-05	-1.08285	-1.10021	4.59552e-05	-1.41888	-1.09828	4.59499e-05	-1.41902	-1.09828
70192182	chr9:70192182:T:C	3.57292e-05	-1.01967e-10	-1.12326	0.00018496	-1.01967e-10	-1.12469	0.000184965	-1.01967e-10	-1.12469
70192355	chr9:70192355:T:G	7.61487e-06	-1.51914	-1.14999	3.95544e-05	-1.51715	-1.15	3.95559e-05	-1.51713	-1.15
70192736	chr9:70192736:C:T	3.72692e-05	-1.01967e-10	-1.08106	0.000195054	-1.01967e-10	-1.07155	0.000195059	-1.01967e-10	-1.07155
70192738	chr9:70192738:A:AT	7.61799e-06	-1.51878	-1.14993	3.954e-05	-1.51755	-1.14996	3.95415e-05	-1.51754	-1.14996
70192819	chr9:70192819:G:C	3.69125e-05	-1.01967e-10	-1.09068	0.000193041	-1.01967e-10	-1.08193	0.000193046	-1.01967e-10	-1.08192
70192939	chr9:70192939:G:A	1.2789e-05	-1.05043	-1.10021	4.67111e-05	-1.40257	-1.09828	4.67051e-05	-1.40272	-1.09828
70193620	chr9:70193620:TAA:T	5.20205e-05	-1.0011	0.253506	0.000207849	-1.31486	0.306844	0.000207786	-1.31504	0.306689
70193696	chr9:70193696:T:G	7.62489e-06	-1.51785	-1.14996	3.95013e-05	-1.51851	-1.14999	3.95027e-05	-1.5185	-1.14998
70193842	chr9:70193842:C:T	5.84746e-05	-0.699128	0.0684909	0.000169831	-1.34145	0.131431	0.000169764	-1.34171	0.13127
70194194	chr9:70194194:G:T	3.54143e-05	-1.01967e-10	-1.13211	0.000183838	-1.01967e-10	-1.13077	0.000183843	-1.01967e-10	-1.13077
70194211	chr9:70194211:C:T	1.24411e-05	-1.07242	-1.1058	4.59371e-05	-1.41358	-1.10398	4.59315e-05	-1.41372	-1.10398
70194212	chr9:70194212:G:A	3.72293e-05	-1.01967e-10	-1.08213	0.000194796	-1.01967e-10	-1.07288	0.000194801	-1.01967e-10	-1.07288
70194473	chr9:70194473:G:A	1.17356e-05	-1.10442	-1.13218	4.40222e-05	-1.42908	-1.13106	4.40173e-05	-1.42921	-1.13106
70194695	chr9:70194695:T:C	7.78061e-06	-1.51456	-1.13304	4.01987e-05	-1.52112	-1.12988	4.02e-05	-1.52111	-1.12988
70195157	chr9:70195157:AT:A	4.28777e-05	-1.01967e-10	-0.940878	0.00022368	-1.01967e-10	-0.934613	0.000223688	-1.01967e-10	-0.934601
70195597	chr9:70195597:T:C	3.63786e-05	-1.01967e-10	-1.10525	0.00018767	-1.01967e-10	-1.11014	0.000187675	-1.01967e-10	-1.11014
70195845	chr9:70195845:G:A	1.23266e-05	-1.07274	-1.11473	4.55019e-05	-1.41397	-1.11311	4.54965e-05	-1.41411	-1.11311
70196290	chr9:70196290:C:T	4.92048e-05	-1.12511	0.321874	0.000209666	-1.38555	0.386243	0.000209603	-1.3857	0.386057
70196502	chr9:70196502:C:A	3.61743e-05	-1.01967e-10	-1.11088	0.000187209	-1.01967e-10	-1.1126	0.000187215	-1.01967e-10	-1.1126
70196523	chr9:70196523:C:T	2.19968e-05	-1.28961	-0.318727	0.000106459	-1.41898	-0.258092	0.000106452	-1.41905	-0.258103
70197070	chr9:70197070:T:TTG	8.06112e-05	-0.966593	0.657002	0.000324678	-1.28873	0.726732	0.000324563	-1.28891	0.726538
70197084	chr9:70197084:G:C	3.9567e-05	-1.02123	-2.24825e-10	0.000320482	-0.575001	-2.24825e-10	0.000320564	-0.574771	-2.24825e-10
70197394	chr9:70197394:C:A	1.19922e-05	-1.10081	-1.11416	4.49098e-05	-1.42765	-1.11252	4.49049e-05	-1.42778	-1.11252
70197835	chr9:70197835:C:G	1.19715e-05	-1.12312	-1.09357	4.53808e-05	-1.43822	-1.09152	4.53761e-05	-1.43834	-1.09152
70197918	chr9:70197918:G:A	3.48681e-05	-1.01967e-10	-1.14766	0.000180867	-1.01967e-10	-1.14707	0.000180871	-1.01967e-10	-1.14707
70198075	chr9:70198075:GTTGT:G	2.91613e-05	-1.23582	-0.0905657	0.000139913	-1.38157	-0.0222354	0.000139902	-1.38166	-0.0222478
70198264	chr9:70198264:T:C	1.25119e-05	-1.12384	-1.0487	4.74483e-05	-1.43868	-1.04651	4.74433e-05	-1.43881	-1.04651
70198476	chr9:70198476:C:T	5.42977e-05	-1.0124	0.307654	0.000218649	-1.32062	0.363261	0.000218578	-1.32079	0.363084
70198557	chr9:70198557:T:A	3.44923e-05	-0.310491	-0.848004	7.4848e-05	-1.18809	-0.841279	7.48164e-05	-1.18849	-0.84133
70198592	chr9:70198592:TTC:T	4.79237e-05	-1.01967e-10	-0.82962	0.000246773	-1.01967e-10	-0.836361	0.000246779	-1.01967e-10	-0.83636
70198765	chr9:70198765:A:C	9.34601e-05	-0.830541	0.668846	0.000354857	-1.20272	0.729605	0.000354723	-1.20293	0.729419
70198797	chr9:70198797:G:C	0.000107532	-1.01967e-10	-0.0214424	0.000585194	-1.01967e-10	0.0271142	0.000585243	-1.01967e-10	0.0271735
70198853	chr9:70198853:A:G	6.33991e-05	-0.54978	-2.24825e-10	0.000218968	-0.955903	-2.24825e-10	0.000218943	-0.956041	-2.24825e-10
70198869	chr9:70198869:C:A	4.36681e-05	-1.01967e-10	-0.922611	0.000226907	-1.01967e-10	-0.920288	0.000226914	-1.01967e-10	-0.92028
70199113	chr9:70199113:T:C	3.82921e-05	-1.01967e-10	-1.05398	0.000200682	-1.01967e-10	-1.0431	0.000200688	-1.01967e-10	-1.0431
70200072	chr9:70200072:A:C	3.4853e-05	-1.01967e-10	-1.14809	0.000180585	-1.01967e-10	-1.14863	0.000180589	-1.01967e-10	-1.14863
70200532	chr9:70200532:C:T	7.69975e-06	-1.50803	-1.15001	3.92925e-05	-1.52379	-1.15	3.92937e-05	-1.52379	-1.15
70201784	chr9:70201784:G:A	3.93858e-05	-1.01967e-10	-1.02583	0.000206677	-1.01967e-10	-1.01367	0.000206683	-1.01967e-10	-1.01367
70202228	chr9:70202228:T:C	4.48505e-05	-0.979243	0.0833494	0.000177386	-1.29971	0.133213	0.000177333	-1.29989	0.133067
70202359	chr9:70202359:C:T	4.5471e-05	-1.01967e-10	-0.882154	0.000234269	-1.01967e-10	-0.888359	0.000234275	-1.01967e-10	-0.888358
70202385	chr9:70202385:G:C	3.69125e-05	-1.01967e-10	-1.09068	0.000193041	-1.01967e-10	-1.08193	0.000193046	-1.01967e-10	-1.08192
70202446	chr9:70202446:C:T	5.84413e-05	-0.688952	0.0577457	0.000168801	-1.3367	0.120595	0.000168734	-1.33697	0.120434
70202641	chr9:70202641:T:A	1.24e-05	-1.06445	-1.11709	4.06138e-05	-1.51092	-1.1298	4.06106e-05	-1.51101	-1.12981
70202735	chr9:70202735:T:G	9.32682e-05	-0.849293	0.685542	0.000361546	-1.21035	0.755913	0.000361407	-1.21056	0.755717
70202736	chr9:70202736:T:C	9.18842e-05	-0.83727	0.658571	0.000354644	-1.20213	0.728417	0.000354508	-1.20235	0.728223
70202789	chr9:70202789:G:C	7.72187e-06	-1.52505	-1.13012	4.09422e-05	-1.49918	-1.13349	4.09444e-05	-1.49916	-1.13348
70202971	chr9:70202971:C:T	9.13499e-05	-1.01967e-10	-0.184532	0.000468071	-1.01967e-10	-0.196208	0.000468086	-1.01967e-10	-0.1962
70203569	chr9:70203569:A:G	4.23359e-05	-0.188204	-0.76539	8.67035e-05	-1.12247	-0.759861	8.66632e-05	-1.12291	-0.759917
70204140	chr9:70204140:T:TA	3.64053e-05	-1.01967e-10	-1.10451	0.000188378	-1.01967e-10	-1.10638	0.000188384	-1.01967e-10	-1.10637
70204371	chr9:70204371:G:T	5.75042e-05	-0.721906	0.074534	0.000169285	-1.351	0.137753	0.000169219	-1.35125	0.137591
70204670	chr9:70204670:C:A	7.64473e-06	-1.52181	-1.14341	3.99591e-05	-1.51327	-1.1437	3.99608e-05	-1.51325	-1.1437
70204676	chr9:70204676:GA:G	4.80281e-05	-1.01967e-10	-0.827442	0.000247306	-1.01967e-10	-0.834202	0.000247312	-1.01967e-10	-0.834201
70204824	chr9:70204824:T:C	3.69125e-05	-1.01967e-10	-1.09068	0.000193041	-1.01967e-10	-1.08193	0.000193046	-1.01967e-10	-1.08192
70204846	chr9:70204846:G:T	2.97528e-05	-1.30631	-2.24825e-10	0.000179294	-1.1558	-2.24825e-10	0.000179322	-1.15567	-2.24825e-10
70204900	chr9:70204900:C:T	3.61797e-05	-1.01967e-10	-1.11073	0.000187064	-1.01967e-10	-1.11338	0.000187069	-1.01967e-10	-1.11338
70204927	chr9:70204927:G:A	1.2763e-05	-1.0343	-1.11838	4.62305e-05	-1.39435	-1.11684	4.62244e-05	-1.39451	-1.11684
70205077	chr9:70205077:T:A	3.86142e-05	-1.01967e-10	-1.04561	0.000199572	-1.01967e-10	-1.04865	0.00019958	-1.01967e-10	-1.04864
70205482	chr9:70205482:T:C	1.27586e-05	-1.04983	-1.1032	4.65783e-05	-1.40237	-1.10133	4.65724e-05	-1.40252	-1.10133
70205595	chr9:70205595:T:C	1.21884e-05	-1.09629	-1.10245	4.55556e-05	-1.42533	-1.10056	4.55505e-05	-1.42547	-1.10056
70205640	chr9:70205640:G:A	3.57839e-05	-1.01967e-10	-1.12173	0.000184469	-1.01967e-10	-1.12735	0.000184473	-1.01967e-10	-1.12735
70205717	chr9:70205717:T:C	7.2367e-05	-0.60985	0.192371	0.000198843	-1.29935	0.247034	0.000198758	-1.29963	0.246869
70205774	chr9:70205774:T:C	7.60339e-05	-1.01967e-10	-0.368051	0.000408686	-1.01967e-10	-0.331882	0.000408659	-1.01967e-10	-0.331971
70205803	chr9:70205803:G:A	3.69125e-05	-1.01967e-10	-1.09068	0.000193041	-1.01967e-10	-1.08193	0.000193046	-1.01967e-10	-1.08192
70205808	chr9:70205808:C:T	7.06932e-05	-0.633781	0.192902	0.000196634	-1.31118	0.247702	0.000196552	-1.31147	0.247537
70205984	chr9:70205984:GA:G	3.68842e-05	-1.21992	0.128474	0.000158552	-1.46639	0.187642	0.000158513	-1.46648	0.187466
70206007	chr9:70206007:C:T	1.21005e-05	-1.09429	-1.1117	4.51701e-05	-1.42438	-1.11001	4.5165e-05	-1.42452	-1.11001
70206008	chr9:70206008:G:A	4.67108e-05	-0.755142	-0.100113	0.000139201	-1.3671	-0.0418086	0.00013915	-1.36734	-0.0419585
70206677	chr9:70206677:C:T	2.54579e-05	-1.29185	-0.170349	0.000123951	-1.42036	-0.104584	0.000123943	-1.42043	-0.104596
70206700	chr9:70206700:T:C	5.77125e-05	-0.68846	0.0447039	0.000166618	-1.33632	0.107191	0.000166551	-1.33658	0.107032
70206736	chr9:70206736:C:T	1.87173e-05	-1.22122	-0.548563	0.000122804	-1.04851	-0.485726	0.000122818	-1.04842	-0.48573
70207315	chr9:70207315:C:T	2.97464e-05	-0.187111	-1.11941	6.05142e-05	-1.12157	-1.12038	6.04883e-05	-1.122	-1.1204
70207317	chr9:70207317:T:C	2.69216e-05	-0.27404	-1.13226	5.70444e-05	-1.16801	-1.13299	5.70218e-05	-1.16841	-1.13301
70207363	chr9:70207363:C:T	3.27225e-05	-0.374198	-0.83697	7.32166e-05	-1.22122	-0.830185	7.3187e-05	-1.2216	-0.830237
70207381	chr9:70207381:T:C	3.69125e-05	-1.01967e-10	-1.09068	0.000193041	-1.01967e-10	-1.08193	0.000193046	-1.01967e-10	-1.08192
70207443	chr9:70207443:G:A	2.39075e-05	-1.52504	-2.24825e-10	0.000127431	-1.49726	-2.24825e-10	0.000127435	-1.49725	-2.24825e-10
70207449	chr9:70207449:A:G	2.81594e-05	-1.36135	-2.24825e-10	0.000134237	-1.44522	-2.24825e-10	0.000134241	-1.44522	-2.24825e-10
70207496	chr9:70207496:ATTTGT:A	1.2201e-05	-1.09526	-1.10245	4.55817e-05	-1.42476	-1.10056	4.55766e-05	-1.42489	-1.10056
70208271	chr9:70208271:A:C	4.0415e-05	-1.01967e-10	-1.00003	0.00020836	-1.01967e-10	-1.00556	0.000208365	-1.01967e-10	-1.00556
70208377	chr9:70208377:T:G	1.28196e-05	-1.03923	-1.10903	4.65405e-05	-1.39718	-1.10732	4.65344e-05	-1.39734	-1.10732
70208525	chr9:70208525:T:G	4.65059e-05	-0.977125	0.117475	0.000183719	-1.29959	0.168166	0.000183663	-1.29977	0.168018
70208627	chr9:70208627:C:A	0.000110133	-1.01967e-10	0.00246333	0.000586659	-1.01967e-10	0.0296149	0.000586669	-1.01967e-10	0.0296072
70208708	chr9:70208708:T:C	4.30437e-05	-1.01967e-10	-0.937014	0.000224597	-1.01967e-10	-0.93052	0.000224605	-1.01967e-10	-0.930508
70208751	chr9:70208751:TATG:T	3.71706e-05	-1.194	0.110287	0.000157388	-1.45504	0.168924	0.000157348	-1.45514	0.16875
70208778	chr9:70208778:G:A	3.89097e-05	-1.21058	0.172595	0.000166492	-1.46251	0.232624	0.00016645	-1.4626	0.232446
70209043	chr9:70209043:T:C	3.67794e-05	-1.01967e-10	-1.09429	0.000190558	-1.01967e-10	-1.09487	0.000190565	-1.01967e-10	-1.09486
70209094	chr9:70209094:T:C	1.25062e-05	-1.1365	-1.0365	8.02349e-05	-0.949603	-1.01027	8.02449e-05	-0.949499	-1.01027
70209146	chr9:70209146:A:C	3.48737e-05	-1.01967e-10	-1.1475	0.000181194	-1.01967e-10	-1.14526	0.000181199	-1.01967e-10	-1.14526
70209211	chr9:70209211:G:A	3.69125e-05	-1.01967e-10	-1.09068	0.000193041	-1.01967e-10	-1.08193	0.000193046	-1.01967e-10	-1.08192
70209212	chr9:70209212:C:T	3.69125e-05	-1.01967e-10	-1.09068	0.000193041	-1.01967e-10	-1.08193	0.000193046	-1.01967e-10	-1.08192
70209218	chr9:70209218:T:C	3.69763e-05	-1.01967e-10	-1.08895	0.000193398	-1.01967e-10	-1.08008	0.000193404	-1.01967e-10	-1.08007
70209238	chr9:70209238:C:T	1.35862e-05	-1.00781	-1.08237	4.86399e-05	-1.38026	-1.08012	4.86331e-05	-1.38043	-1.08012
70209409	chr9:70209409:T:G	7.80777e-05	-1.01967e-10	-0.341524	0.000410965	-1.01967e-10	-0.32632	0.000410976	-1.01967e-10	-0.326319
70209788	chr9:70209788:C:T	3.69125e-05	-1.01967e-10	-1.09068	0.000193041	-1.01967e-10	-1.08193	0.000193046	-1.01967e-10	-1.08192
70210206	chr9:70210206:C:T	1.31629e-05	-1.00718	-1.11464	4.71602e-05	-1.37754	-1.11373	4.71538e-05	-1.37771	-1.11373
70210312	chr9:70210312:G:A	2.92658e-05	-0.196588	-1.12622	5.957e-05	-1.13059	-1.12708	5.95448e-05	-1.13102	-1.1271
70210315	chr9:70210315:G:C	5.73909e-05	-1.01967e-10	-0.649343	0.000298384	-1.01967e-10	-0.646447	0.000298392	-1.01967e-10	-0.646444
70210391	chr9:70210391:CTTCT:C	6.87252e-05	-1.01967e-10	-0.469114	0.000363116	-1.01967e-10	-0.450107	0.000363122	-1.01967e-10	-0.450114
70210534	chr9:70210534:T:C	5.31121e-05	-0.676742	-0.0500827	0.000151968	-1.33091	0.0097526	0.000151908	-1.33118	0.00959944
70210809	chr9:70210809:C:CT	3.59965e-05	-1.22357	0.107767	0.000154915	-1.46828	0.166331	0.000154878	-1.46838	0.166157
70210957	chr9:70210957:C:T	3.76321e-05	-1.01967e-10	-1.07137	0.000195914	-1.01967e-10	-1.06715	0.000195919	-1.01967e-10	-1.06715
70211097	chr9:70211097:T:C	3.68965e-05	-1.01967e-10	-1.09111	0.000192952	-1.01967e-10	-1.08239	0.000192957	-1.01967e-10	-1.08239
70211138	chr9:70211138:G:A	1.267e-05	-1.02018	-1.13981	4.55575e-05	-1.38694	-1.13892	4.55513e-05	-1.3871	-1.13892
70211268	chr9:70211268:G:A	3.71041e-05	-1.20584	0.120335	0.000158155	-1.46045	0.179198	0.000158115	-1.46055	0.179023
70211426	chr9:70211426:G:T	4.75036e-05	-1.01967e-10	-0.838423	0.000250229	-1.01967e-10	-0.822454	0.000250235	-1.01967e-10	-0.822454
70211631	chr9:70211631:CAA:C	1.28044e-05	-1.04699	-1.10245	4.66846e-05	-1.40085	-1.10056	4.66786e-05	-1.401	-1.10056
70211833	chr9:70211833:TTTTC:T	3.69125e-05	-1.01967e-10	-1.09068	0.000193041	-1.01967e-10	-1.08193	0.000193046	-1.01967e-10	-1.08192
70211918	chr9:70211918:C:A	3.7641e-05	-1.01967e-10	-1.07113	0.000194999	-1.01967e-10	-1.07184	0.000195005	-1.01967e-10	-1.07183
70211955	chr9:70211955:T:C	3.80447e-05	-1.01967e-10	-1.06047	0.000200226	-1.01967e-10	-1.04538	0.00020023	-1.01967e-10	-1.04538
70212158	chr9:70212158:C:G	1.255e-05	-1.06706	-1.10245	4.62283e-05	-1.41067	-1.10056	4.62227e-05	-1.41082	-1.10056
70212165	chr9:70212165:G:A	3.78889e-05	-1.01967e-10	-1.06457	0.000197548	-1.01967e-10	-1.05885	0.000197552	-1.01967e-10	-1.05885
70212381	chr9:70212381:C:T	5.28223e-05	-0.705279	-0.0270159	0.000153508	-1.34444	0.0333636	0.000153448	-1.3447	0.0332087
70212570	chr9:70212570:G:A	0.000156236	-1.01967e-10	0.35214	0.000831501	-1.01967e-10	0.378404	0.000831528	-1.01967e-10	0.378412
70212772	chr9:70212772:G:A	3.66324e-05	-1.01967e-10	-1.0983	0.000189801	-1.01967e-10	-1.09885	0.000189807	-1.01967e-10	-1.09884
70213059	chr9:70213059:A:G	3.69202e-05	-1.01967e-10	-1.09047	0.000193085	-1.01967e-10	-1.0817	0.00019309	-1.01967e-10	-1.0817
70213394	chr9:70213394:TTTTC:T	3.76616e-05	-1.01967e-10	-1.07059	0.000195799	-1.01967e-10	-1.06774	0.000195801	-1.01967e-10	-1.06776
70213438	chr9:70213438:C:T	1.21856e-05	-1.04906	-1.14992	4.44256e-05	-1.40134	-1.14967	4.44199e-05	-1.4015	-1.14967
70213626	chr9:70213626:G:C	3.69311e-05	-1.01967e-10	-1.09018	0.000193145	-1.01967e-10	-1.08139	0.00019315	-1.01967e-10	-1.08138
70213665	chr9:70213665:T:G	3.58225e-05	-1.21424	0.0935898	0.000153309	-1.46419	0.15181	0.000153271	-1.46428	0.151638
70213751	chr9:70213751:CAAAG:C	4.93348e-05	-1.1395	0.338899	0.000201582	-1.39688	0.358247	0.000201548	-1.397	0.358177
70214341	chr9:70214341:A:G	3.58441e-05	-1.23735	0.117303	0.000155512	-1.47417	0.176059	0.000155475	-1.47425	0.175884
70214728	chr9:70214728:G:A	3.47896e-05	-1.01967e-10	-1.14991	0.000180465	-1.01967e-10	-1.14929	0.00018047	-1.01967e-10	-1.14929
70214858	chr9:70214858:C:T	0.000164308	0.402516	-2.24825e-10	0.000410894	-0.326493	-2.24825e-10	0.00041082	-0.326699	-2.24825e-10
70214888	chr9:70214888:C:T	1.21304e-05	-1.05363	-1.14989	4.43224e-05	-1.40372	-1.14962	4.43167e-05	-1.40387	-1.14962
70214898	chr9:70214898:A:C	1.29828e-05	-1.03287	-1.10273	4.70117e-05	-1.39358	-1.10085	4.70055e-05	-1.39374	-1.10085
70214911	chr9:70214911:C:T	5.21209e-05	-1.02583	0.280166	0.000210898	-1.32874	0.335282	0.00021083	-1.3289	0.335106
70215330	chr9:70215330:C:A	2.45533e-05	-1.49838	-2.24825e-10	0.000124031	-1.52429	-2.24825e-10	0.000124035	-1.52429	-2.24825e-10
70215493	chr9:70215493:C:T	2.36976e-05	-1.3035	-0.230351	0.000115349	-1.43035	-0.16652	0.000115342	-1.43042	-0.166532
70215734	chr9:70215734:G:A	5.7382e-05	-0.988036	0.338536	0.000229158	-1.30515	0.394736	0.000229082	-1.30533	0.394556
70216424	chr9:70216424:GAA:G	1.26822e-05	-1.06638	-1.09265	4.66944e-05	-1.41062	-1.09058	4.66887e-05	-1.41077	-1.09058
70216892	chr9:70216892:A:T	1.27899e-05	-1.04812	-1.10245	4.6659e-05	-1.4014	-1.10056	4.66531e-05	-1.40155	-1.10056
70216946	chr9:70216946:C:G	3.69125e-05	-1.01967e-10	-1.09068	0.000193041	-1.01967e-10	-1.08193	0.000193046	-1.01967e-10	-1.08192
70217087	chr9:70217087:T:TA	3.64458e-05	-1.01967e-10	-1.1034	0.000188584	-1.01967e-10	-1.10529	0.00018859	-1.01967e-10	-1.10528
70217710	chr9:70217710:A:T	1.04205e-05	-1.20661	-1.14884	4.07991e-05	-1.48785	-1.14832	4.07965e-05	-1.48794	-1.14832
70217754	chr9:70217754:CAA:C	6.0358e-05	-1.01967e-10	-0.598936	0.000320187	-1.01967e-10	-0.575924	0.000320199	-1.01967e-10	-0.575911
70218141	chr9:70218141:A:C	1.24608e-05	-1.07419	-1.10245	4.60513e-05	-1.41451	-1.10056	4.60457e-05	-1.41465	-1.10056
70218559	chr9:70218559:G:A	6.56303e-05	-1.01967e-10	-0.515192	0.00034552	-1.01967e-10	-0.499778	0.000345527	-1.01967e-10	-0.499781
70218708	chr9:70218708:C:T	3.70911e-05	-1.2036	0.117751	0.000157914	-1.45944	0.176665	0.000157875	-1.45954	0.17649
70219140	chr9:70219140:T:C	4.86796e-05	0.133755	-0.947724	9.70185e-05	-0.822783	-0.947145	9.69891e-05	-0.823089	-0.947166
70219189	chr9:70219189:C:T	3.88514e-05	-1.03948	-2.24825e-10	0.00016285	-1.252	-2.24825e-10	0.000162848	-1.25204	-2.24825e-10
70219411	chr9:70219411:C:T	1.28543e-05	-1.05728	-1.08827	4.71179e-05	-1.40607	-1.08611	4.7112e-05	-1.40621	-1.08611
70219426	chr9:70219426:G:A	3.59276e-05	-0.323512	-0.794213	7.82033e-05	-1.19863	-0.786889	7.81702e-05	-1.19902	-0.786945
70219505	chr9:70219505:G:A	5.28268e-05	-0.99227	0.26006	0.000211066	-1.30754	0.314882	0.000210997	-1.30772	0.314707
70219609	chr9:70219609:C:T	2.71263e-05	-1.39872	-2.24825e-10	0.000166571	-1.22941	-2.24825e-10	0.000166598	-1.22927	-2.24825e-10
70219616	chr9:70219616:G:A	9.50569e-06	-1.51698	-0.930362	4.938e-05	-1.51962	-0.925665	4.93813e-05	-1.51961	-0.925675
70219910	chr9:70219910:C:T	1.23179e-05	-1.03968	-1.14849	4.47232e-05	-1.39662	-1.14772	4.47173e-05	-1.39678	-1.14772
70219959	chr9:70219959:A:C	3.67627e-05	-1.19716	0.102411	0.000155916	-1.45654	0.161025	0.000155877	-1.45664	0.160851
70219990	chr9:70219990:G:A	3.61834e-05	-1.18725	0.0766272	0.000152561	-1.45193	0.134658	0.000152522	-1.45203	0.134486
70220115	chr9:70220115:G:A	3.78889e-05	-1.01967e-10	-1.06457	0.000197548	-1.01967e-10	-1.05885	0.000197552	-1.01967e-10	-1.05885
70220165	chr9:70220165:G:A	5.62129e-05	-1.14823	0.478146	0.000230745	-1.40191	0.498394	0.000230706	-1.40203	0.498322
70220289	chr9:70220289:G:C	5.46086e-05	-0.664706	-0.0343331	0.000155342	-1.32522	0.0260194	0.00015528	-1.32549	0.0258652
70220557	chr9:70220557:T:C	1.23532e-05	-1.03645	-1.14886	4.47806e-05	-1.39487	-1.14818	4.47747e-05	-1.39503	-1.14818
70220659	chr9:70220659:A:G	1.51278e-05	-0.869175	-1.11352	4.26673e-05	-1.46279	-1.12861	4.26599e-05	-1.46297	-1.12863
70221103	chr9:70221103:T:C	5.23857e-05	-0.661269	-0.0793271	0.000148609	-1.32339	-0.0201201	0.000148549	-1.32367	-0.0202714
70221247	chr9:70221247:C:T	1.29696e-05	-1.06298	-1.07365	4.75929e-05	-1.41087	-1.07128	4.7587e-05	-1.41101	-1.07128
70221535	chr9:70221535:A:G	5.48643e-05	-1.01967e-10	-0.694367	0.000288699	-1.01967e-10	-0.679446	0.000288704	-1.01967e-10	-0.679452
70222216	chr9:70222216:A:G	3.78722e-05	-1.01967e-10	-1.06501	0.000197459	-1.01967e-10	-1.0593	0.000197463	-1.01967e-10	-1.0593
70222336	chr9:70222336:T:C	0.000103396	-1.01967e-10	-0.0606629	0.00056222	-1.01967e-10	-0.0129349	0.000562267	-1.01967e-10	-0.0128766
70222436	chr9:70222436:T:C	4.12811e-05	-1.01967e-10	-0.978825	0.000215096	-1.01967e-10	-0.973746	0.000215103	-1.01967e-10	-0.973736
70222490	chr9:70222490:A:G	2.62952e-05	-1.42984	-2.24825e-10	0.00015007	-1.33372	-2.24825e-10	0.000150081	-1.33368	-2.24825e-10
70222527	chr9:70222527:A:G	3.48585e-05	-1.01967e-10	-1.14793	0.00018057	-1.01967e-10	-1.14871	0.000180574	-1.01967e-10	-1.14871
70222854	chr9:70222854:G:T	3.63683e-05	-1.01967e-10	-1.10553	0.000188193	-1.01967e-10	-1.10736	0.000188199	-1.01967e-10	-1.10735
70223392	chr9:70223392:C:T	3.24783e-05	-1.1992	-0.0194602	0.000137205	-1.45789	0.0345411	0.000137174	-1.45799	0.0343937
70223529	chr9:70223529:A:G	2.89461e-05	-1.33379	-2.24825e-10	0.000170576	-1.20565	-2.24825e-10	0.0001706	-1.20553	-2.24825e-10
70223715	chr9:70223715:T:C	3.78889e-05	-1.01967e-10	-1.06457	0.000197548	-1.01967e-10	-1.05885	0.000197552	-1.01967e-10	-1.05885
70224218	chr9:70224218:TA:T	0.00012197	-1.27408	1.37862	0.000577485	-1.4884	1.50226	0.000577348	-1.48848	1.50207
70224351	chr9:70224351:T:C	0.000103809	-1.31429	1.25761	0.000496817	-1.50284	1.36623	0.000496707	-1.5029	1.36605
70224481	chr9:70224481:G:A	6.0746e-05	-0.644114	0.051585	0.000171369	-1.31523	0.114223	0.000171298	-1.31551	0.114063
70224579	chr9:70224579:A:G	3.85008e-05	-1.19516	0.146606	0.000163274	-1.45561	0.206206	0.000163232	-1.45571	0.206029
70224693	chr9:70224693:C:T	0.000116747	-1.01967e-10	0.0607773	0.000636302	-1.01967e-10	0.110845	0.000636356	-1.01967e-10	0.110906
70224785	chr9:70224785:C:A	3.6182e-05	-1.01967e-10	-1.11067	0.000187248	-1.01967e-10	-1.1124	0.000187254	-1.01967e-10	-1.11239
70224870	chr9:70224870:A:T	0.000173828	1.3318	-0.872964	9.39357e-05	-0.861849	-0.940369	9.38591e-05	-0.862624	-0.940434
70225439	chr9:70225439:A:C	0.000106891	-1.01967e-10	-0.0274205	0.000581633	-1.01967e-10	0.0210116	0.000581682	-1.01967e-10	0.0210708
70225692	chr9:70225692:G:T	0.000112407	-1.01967e-10	0.0229008	0.000612303	-1.01967e-10	0.0723982	0.000612355	-1.01967e-10	0.0724586
70225775	chr9:70225775:T:C	0.000103756	-1.01967e-10	-0.0571884	0.000571562	-1.01967e-10	0.00354349	0.000571608	-1.01967e-10	0.0036009
70226048	chr9:70226048:G:A	3.61142e-05	-1.01967e-10	-1.11254	0.000186478	-1.01967e-10	-1.11652	0.000186482	-1.01967e-10	-1.11652
70226444	chr9:70226444:A:T	0.000165526	-0.756948	1.16685	0.000521758	-1.36789	1.28027	0.000521554	-1.36814	1.28009
70226489	chr9:70226489:A:T	4.56638e-05	-0.877924	-2.24825e-10	0.000310045	-0.608113	-2.24825e-10	0.000310083	-0.608013	-2.24825e-10
70226960	chr9:70226960:A:C	7.61271e-06	-1.51958	-1.14983	3.95812e-05	-1.51659	-1.14988	3.95827e-05	-1.51658	-1.14988
70226998	chr9:70226998:C:T	4.31942e-05	-0.180695	-0.752829	8.84026e-05	-1.11787	-0.74506	8.83611e-05	-1.1183	-0.745119
70227214	chr9:70227214:C:A	1.25771e-05	-1.06593	-1.10142	4.62893e-05	-1.4104	-1.09952	4.62837e-05	-1.41055	-1.09952
70227449	chr9:70227449:C:T	3.77564e-05	-1.01967e-10	-1.06807	0.000196906	-1.01967e-10	-1.0621	0.000196911	-1.01967e-10	-1.0621
70227724	chr9:70227724:T:C	4.35786e-05	-0.107993	-0.81667	8.38911e-05	-1.10575	-0.80956	8.38508e-05	-1.1062	-0.809613
70227811	chr9:70227811:C:T	3.74468e-05	-1.18269	0.106385	0.000157623	-1.4498	0.165179	0.000157583	-1.44991	0.165005
70228070	chr9:70228070:T:C	3.56577e-05	-1.01967e-10	-1.12526	0.00018376	-1.01967e-10	-1.1312	0.000183764	-1.01967e-10	-1.1312
70228256	chr9:70228256:C:T	1.23461e-05	-1.05797	-1.12793	4.52303e-05	-1.40644	-1.12662	4.52247e-05	-1.40659	-1.12662
70228419	chr9:70228419:A:C	3.6878e-05	-1.01967e-10	-1.09162	0.000192848	-1.01967e-10	-1.08293	0.000192853	-1.01967e-10	-1.08293
70228455	chr9:70228455:T:C	3.69383e-05	-1.01967e-10	-1.08998	0.000193185	-1.01967e-10	-1.08118	0.00019319	-1.01967e-10	-1.08118
70228474	chr9:70228474:G:A	1.50132e-05	-0.862427	-1.12787	4.28182e-05	-1.45001	-1.13786	4.28104e-05	-1.4502	-1.13787
70228663	chr9:70228663:T:C	1.20678e-05	-1.05871	-1.14998	4.42037e-05	-1.40622	-1.1498	4.41982e-05	-1.40637	-1.1498
70228742	chr9:70228742:T:C	1.31665e-05	-1.02067	-1.10088	4.73992e-05	-1.38726	-1.09897	4.73927e-05	-1.38742	-1.09897
70229003	chr9:70229003:A:G	3.91492e-05	-1.1937	0.161857	0.000165961	-1.4549	0.221832	0.000165919	-1.45501	0.221654
70229018	chr9:70229018:T:C	1.21501e-05	-1.08085	-1.12104	4.50317e-05	-1.41778	-1.11968	4.50264e-05	-1.41792	-1.11968
70229168	chr9:70229168:C:T	5.95357e-05	-0.672164	0.0595113	0.000170458	-1.32873	0.122392	0.000170389	-1.329	0.122232
70229273	chr9:70229273:T:C	2.34863e-05	-1.25806	-0.284755	0.000112623	-1.39804	-0.222739	0.000112615	-1.39813	-0.222751
70229312	chr9:70229312:TCTCACA:T	3.78959e-05	-1.01967e-10	-1.06439	0.000197585	-1.01967e-10	-1.05866	0.000197589	-1.01967e-10	-1.05866
70229395	chr9:70229395:A:G	3.4081e-05	-1.16553	-0.00495593	0.000146375	-1.48396	0.125304	0.000146361	-1.48407	0.125291
70229998	chr9:70229998:G:C	5.53731e-05	-0.685135	-2.24825e-10	0.000190301	-1.09622	-2.24825e-10	0.000190264	-1.09644	-2.24825e-10
70230577	chr9:70230577:C:T	0.000135431	-0.824304	1.03354	0.000441874	-1.39741	1.14361	0.000441713	-1.39763	1.14344
70230616	chr9:70230616:C:T	0.000152031	-0.752421	1.07728	0.000476915	-1.36585	1.18836	0.000476729	-1.36609	1.18819
70231258	chr9:70231258:C:T	3.64565e-05	-1.01967e-10	-1.10311	0.00019049	-1.01967e-10	-1.09523	0.000190495	-1.01967e-10	-1.09522
70231370	chr9:70231370:T:A	1.26144e-05	-1.0636	-1.10079	4.63712e-05	-1.40925	-1.0989	4.63655e-05	-1.4094	-1.0989
70231394	chr9:70231394:C:T	0.000138268	-0.758787	0.988748	0.00043389	-1.36875	1.09671	0.000433723	-1.36899	1.09654
70231420	chr9:70231420:G:A	0.000107898	-1.01967e-10	-0.0180431	0.000587232	-1.01967e-10	0.0305917	0.000587281	-1.01967e-10	0.0306511
70231502	chr9:70231502:T:C	1.2911e-05	-1.03939	-1.10176	4.69013e-05	-1.39692	-1.09986	4.68952e-05	-1.39708	-1.09986
70231572	chr9:70231572:A:G	0.000120876	-1.24759	1.34313	0.000562891	-1.47786	1.46612	0.000562753	-1.47794	1.46593
70231599	chr9:70231599:T:A	3.78889e-05	-1.01967e-10	-1.06457	0.000197548	-1.01967e-10	-1.05885	0.000197552	-1.01967e-10	-1.05885
70231628	chr9:70231628:T:A	0.000145607	-0.762319	1.044	0.000458844	-1.37041	1.15429	0.000458667	-1.37065	1.15412
70231702	chr9:70231702:A:G	0.000103756	-1.01967e-10	-0.0571884	0.000571562	-1.01967e-10	0.00354349	0.000571608	-1.01967e-10	0.0036009
70231784	chr9:70231784:GAA:G	7.65174e-06	-1.5143	-1.15	3.9396e-05	-1.52118	-1.14999	3.93973e-05	-1.52117	-1.14999
70231879	chr9:70231879:G:A	3.72635e-05	-1.01967e-10	-1.08121	0.000192912	-1.01967e-10	-1.08259	0.00019292	-1.01967e-10	-1.08258
70232231	chr9:70232231:T:C	0.000104708	-1.01967e-10	-0.048049	0.000569506	-1.01967e-10	-5.94989e-05	0.000569553	-1.01967e-10	-9.01491e-07
70232258	chr9:70232258:A:T	3.78889e-05	-1.01967e-10	-1.06457	0.000197548	-1.01967e-10	-1.05885	0.000197552	-1.01967e-10	-1.05885
70232490	chr9:70232490:G:A	3.6828e-05	-0.27079	-0.82218	7.84255e-05	-1.16753	-0.815145	7.83912e-05	-1.16794	-0.815199
70232978	chr9:70232978:A:C	3.68942e-05	-1.01967e-10	-1.09118	0.000192939	-1.01967e-10	-1.08246	0.000192944	-1.01967e-10	-1.08245
70233003	chr9:70233003:G:A	1.28327e-05	-1.04563	-1.10161	4.67577e-05	-1.40015	-1.0997	4.67517e-05	-1.4003	-1.0997
70233700	chr9:70233700:C:T	9.49825e-06	-1.51601	-0.932109	4.92562e-05	-1.52036	-0.927433	4.92575e-05	-1.52035	-0.927443
70233815	chr9:70233815:G:C	4.9157e-05	-0.641884	-0.162326	0.000136492	-1.31463	-0.113932	0.000136436	-1.31491	-0.114083
70234200	chr9:70234200:C:T	6.39244e-05	-1.01967e-10	-0.541528	0.000343072	-1.01967e-10	-0.506887	0.000343095	-1.01967e-10	-0.506846
70234210	chr9:70234210:G:A	1.29532e-05	-1.03217	-1.10572	4.68766e-05	-1.39343	-1.10388	4.68704e-05	-1.39359	-1.10388
70234346	chr9:70234346:A:T	1.26851e-05	-1.07462	-1.08418	4.69052e-05	-1.41474	-1.08196	4.68996e-05	-1.41488	-1.08196
70234382	chr9:70234382:G:A	9.57849e-06	-1.51439	-0.925318	4.95453e-05	-1.52144	-0.920506	4.95465e-05	-1.52143	-0.920516
70234731	chr9:70234731:T:C	3.33e-05	-0.0841565	-1.10951	6.46594e-05	-1.06515	-1.11055	6.46296e-05	-1.06561	-1.11057
70234987	chr9:70234987:C:T	3.78066e-05	-1.01967e-10	-1.06675	0.000197105	-1.01967e-10	-1.06109	0.000197109	-1.01967e-10	-1.0611
70235098	chr9:70235098:C:G	9.54953e-06	-1.51335	-0.92939	4.93122e-05	-1.52197	-0.924689	4.93133e-05	-1.52196	-0.924699
70235351	chr9:70235351:C:T	3.57584e-05	-1.01967e-10	-1.12245	0.000185693	-1.01967e-10	-1.12073	0.000185697	-1.01967e-10	-1.12074
70235365	chr9:70235365:G:A	3.57584e-05	-1.01967e-10	-1.12245	0.000185693	-1.01967e-10	-1.12073	0.000185697	-1.01967e-10	-1.12074
70235379	chr9:70235379:A:C	1.27194e-05	-1.05365	-1.10245	4.65266e-05	-1.40424	-1.10056	4.65207e-05	-1.40439	-1.10056
70235729	chr9:70235729:G:A	3.66234e-05	-1.01967e-10	-1.09854	0.000189773	-1.01967e-10	-1.099	0.000189779	-1.01967e-10	-1.09899
70235947	chr9:70235947:C:T	4.05006e-05	-0.200431	-0.797481	0.000130483	-0.720877	-0.752707	0.00013045	-0.721203	-0.752662
70236055	chr9:70236055:A:G	3.67603e-05	-1.01967e-10	-1.09481	0.00019046	-1.01967e-10	-1.09539	0.000190466	-1.01967e-10	-1.09538
70236404	chr9:70236404:C:T	1.26439e-05	-1.05902	-1.10304	4.63729e-05	-1.40695	-1.10117	4.63671e-05	-1.4071	-1.10117
70236430	chr9:70236430:T:G	7.72666e-06	-1.50543	-1.14913	3.92993e-05	-1.52439	-1.14923	3.93005e-05	-1.52438	-1.14923
70236509	chr9:70236509:A:T	1.23665e-05	-1.0909	-1.09334	4.6106e-05	-1.4226	-1.09128	4.61007e-05	-1.42274	-1.09128
70236689	chr9:70236689:A:C	1.25968e-05	-1.06252	-1.10326	4.62626e-05	-1.40908	-1.10142	4.62569e-05	-1.40922	-1.10142
70236692	chr9:70236692:T:C	4.30286e-05	-1.01967e-10	-0.937365	0.000224518	-1.01967e-10	-0.930874	0.000224526	-1.01967e-10	-0.930861
70236708	chr9:70236708:T:C	3.67828e-05	-1.20651	0.112308	0.000156835	-1.46077	0.171138	0.000156796	-1.46087	0.170963
70236730	chr9:70236730:T:C	3.06202e-05	-1.15906	-0.118508	0.000126491	-1.43857	-0.0660896	0.000126459	-1.43868	-0.0662472
70236782	chr9:70236782:A:C	4.47709e-05	-0.897671	-2.24825e-10	0.000302651	-0.632249	-2.24825e-10	0.000302688	-0.63215	-2.24825e-10
70236801	chr9:70236801:T:C	0.000105342	-1.01967e-10	-0.0420136	0.000573029	-1.01967e-10	0.00610792	0.000573077	-1.01967e-10	0.00616668
70236942	chr9:70236942:G:C	3.66141e-05	-1.19612	0.0973228	0.000155178	-1.45611	0.155853	0.00015514	-1.45621	0.155679
70236972	chr9:70236972:C:T	0.000105107	-1.01967e-10	-0.0442497	0.000571721	-1.01967e-10	0.00382234	0.000571768	-1.01967e-10	0.00388104
70236989	chr9:70236989:A:T	0.00010424	-1.01967e-10	-0.0525314	0.000554944	-1.01967e-10	-0.0259609	0.000554954	-1.01967e-10	-0.0259684
70237154	chr9:70237154:G:A	6.70361e-05	-1.01967e-10	-0.493998	0.000355509	-1.01967e-10	-0.471278	0.000355521	-1.01967e-10	-0.471269
70237776	chr9:70237776:A:C	0.000151932	-0.75299	1.07719	0.000476826	-1.36604	1.18836	0.000476639	-1.36628	1.18819
70237945	chr9:70237945:C:T	6.9129e-05	-1.01967e-10	-0.463255	0.000370751	-1.01967e-10	-0.429299	0.000370728	-1.01967e-10	-0.429383
70238063	chr9:70238063:G:A	2.42768e-05	-1.26166	-0.248046	0.000116726	-1.4001	-0.184905	0.000116717	-1.40018	-0.184916
70238068	chr9:70238068:T:C	9.95886e-05	-1.01967e-10	-0.0981818	0.000541078	-1.01967e-10	-0.0512661	0.000541122	-1.01967e-10	-0.0512087
70238799	chr9:70238799:A:G	3.69357e-05	-1.01967e-10	-1.09005	0.000193171	-1.01967e-10	-1.08125	0.000193176	-1.01967e-10	-1.08125
70239816	chr9:70239816:A:G	1.42487e-05	-0.928418	-1.11414	4.19696e-05	-1.48039	-1.1275	4.19635e-05	-1.48054	-1.12751
70239972	chr9:70239972:T:G	0.000108691	-1.01967e-10	-0.0107174	0.000591632	-1.01967e-10	0.0380566	0.000591682	-1.01967e-10	0.0381161
70240106	chr9:70240106:C:T	1.98516e-05	-1.19392	-0.517025	8.06613e-05	-1.4652	-0.489373	8.0658e-05	-1.4653	-0.489334
70240610	chr9:70240610:G:A	3.7394e-05	-1.01967e-10	-1.07772	0.000194634	-1.01967e-10	-1.07371	0.000194638	-1.01967e-10	-1.07371
70240804	chr9:70240804:G:A	9.73943e-06	-1.51155	-0.911501	5.01712e-05	-1.52283	-0.906557	5.01723e-05	-1.52282	-0.906567
70240970	chr9:70240970:C:T	3.78889e-05	-1.01967e-10	-1.06457	0.000197548	-1.01967e-10	-1.05885	0.000197552	-1.01967e-10	-1.05885
70241033	chr9:70241033:A:G	4.13222e-05	-1.01967e-10	-0.977829	0.000215313	-1.01967e-10	-0.972735	0.000215321	-1.01967e-10	-0.972725
70241972	chr9:70241972:A:G	3.80814e-05	-1.17074	0.111233	0.000159287	-1.44412	0.170001	0.000159245	-1.44423	0.169827
70242465	chr9:70242465:T:C	3.68982e-05	-1.01967e-10	-1.09107	0.000192962	-1.01967e-10	-1.08234	0.000192967	-1.01967e-10	-1.08233
70242504	chr9:70242504:T:C	3.58689e-05	-1.01967e-10	-1.11936	0.000185665	-1.01967e-10	-1.12088	0.000185671	-1.01967e-10	-1.12088
70242634	chr9:70242634:G:A	3.69125e-05	-1.01967e-10	-1.09068	0.000193041	-1.01967e-10	-1.08193	0.000193046	-1.01967e-10	-1.08192
70242662	chr9:70242662:G:A	3.69016e-05	-1.01967e-10	-1.09097	0.00019298	-1.01967e-10	-1.08224	0.000192985	-1.01967e-10	-1.08224
70242834	chr9:70242834:A:T	0.00010906	-1.01967e-10	-0.00733157	0.000593691	-1.01967e-10	0.0415302	0.000593741	-1.01967e-10	0.0415899
70242923	chr9:70242923:C:T	5.01508e-05	-0.67452	-0.109675	0.000141843	-1.33028	-0.0598307	0.000141787	-1.33054	-0.0599853
70243011	chr9:70243011:G:A	3.92846e-05	-1.19319	0.164794	0.000166529	-1.45453	0.224869	0.000166487	-1.45463	0.224691
70243130	chr9:70243130:G:A	3.48171e-05	-1.01967e-10	-1.14912	0.000180357	-1.01967e-10	-1.14989	0.000180362	-1.01967e-10	-1.14989
70243263	chr9:70243263:C:T	9.16162e-05	-1.01967e-10	-0.181621	0.00046944	-1.01967e-10	-0.193287	0.000469455	-1.01967e-10	-0.193279
70243347	chr9:70243347:G:T	1.24042e-05	-1.07884	-1.10235	4.59514e-05	-1.41678	-1.10046	4.5946e-05	-1.41693	-1.10046
70243462	chr9:70243462:G:C	0.000105655	-1.01967e-10	-0.0390471	0.000574766	-1.01967e-10	0.00913508	0.000574814	-1.01967e-10	0.00919391
70243586	chr9:70243586:G:T	0.000125473	-1.01967e-10	0.132861	0.000666516	-1.01967e-10	0.157235	0.000666537	-1.01967e-10	0.157242
70243885	chr9:70243885:A:T	3.71323e-05	-1.01967e-10	-1.08474	0.000194271	-1.01967e-10	-1.07557	0.000194276	-1.01967e-10	-1.07557
70244009	chr9:70244009:C:T	3.78286e-05	-1.01967e-10	-1.06616	0.000197223	-1.01967e-10	-1.06049	0.000197227	-1.01967e-10	-1.0605
70244098	chr9:70244098:C:T	7.41061e-05	-1.01967e-10	-0.393731	0.000394016	-1.01967e-10	-0.368437	0.000394034	-1.01967e-10	-0.368415
70244100	chr9:70244100:A:C	0.000106768	-1.01967e-10	-0.0285731	0.000580951	-1.01967e-10	0.0198379	0.000580999	-1.01967e-10	0.019897
70244244	chr9:70244244:AC:A	1.25668e-05	-1.06572	-1.10245	4.62506e-05	-1.41019	-1.10056	4.6245e-05	-1.41034	-1.10056
70244628	chr9:70244628:C:T	2.51985e-05	-1.47244	-2.24825e-10	0.000180812	-1.14737	-2.24825e-10	0.000180854	-1.14716	-2.24825e-10
70244708	chr9:70244708:C:T	5.75626e-05	-0.981807	0.335451	0.000229396	-1.30108	0.391701	0.00022932	-1.30126	0.391522
70244942	chr9:70244942:G:T	3.677e-05	-1.01967e-10	-1.09455	0.00019051	-1.01967e-10	-1.09512	0.000190516	-1.01967e-10	-1.09511
70245049	chr9:70245049:T:C	9.46889e-06	-1.52081	-0.930411	4.95885e-05	-1.51536	-0.925715	4.95899e-05	-1.51534	-0.925725
70245086	chr9:70245086:G:A	5.58293e-05	-0.995442	0.318512	0.000223502	-1.30986	0.374451	0.000223429	-1.31003	0.374273
70245306	chr9:70245306:G:A	7.64126e-05	-1.01967e-10	-0.363081	0.000413125	-1.01967e-10	-0.321079	0.000413156	-1.01967e-10	-0.321027
70245411	chr9:70245411:G:A	9.55971e-06	-1.51906	-0.922612	4.9867e-05	-1.51763	-0.917839	4.98684e-05	-1.51762	-0.917849
70245687	chr9:70245687:C:T	3.81384e-05	-1.18879	0.130786	0.000161133	-1.45265	0.190052	0.000161091	-1.45276	0.189877
70245690	chr9:70245690:CTG:C	5.57731e-05	-0.989477	0.311539	0.000222771	-1.30604	0.367354	0.000222698	-1.30621	0.367176
70245709	chr9:70245709:A:G	1.28386e-05	-1.0443	-1.10247	4.67467e-05	-1.3995	-1.10058	4.67407e-05	-1.39966	-1.10058
70245886	chr9:70245886:A:C	3.80243e-05	-1.18688	0.125872	0.00016047	-1.45175	0.185031	0.000160429	-1.45186	0.184856
70245994	chr9:70245994:G:A	5.24172e-05	-0.952783	0.212788	0.000205706	-1.28385	0.265468	0.000205641	-1.28403	0.265315
70246407	chr9:70246407:A:G	3.50434e-05	-1.01967e-10	-1.14264	0.000181535	-1.01967e-10	-1.14338	0.000181539	-1.01967e-10	-1.14338
70246702	chr9:70246702:T:A	5.85249e-05	-0.649277	0.0194997	0.000165398	-1.31776	0.0812805	0.00016533	-1.31803	0.0811226
70246764	chr9:70246764:T:C	1.35143e-05	-1.2781	-0.817384	8.46386e-05	-1.1219	-0.78454	8.4648e-05	-1.12181	-0.78454
70246777	chr9:70246777:T:G	3.61768e-05	-0.288759	-0.822053	7.76767e-05	-1.17729	-0.814983	7.76431e-05	-1.17769	-0.815037
70246997	chr9:70246997:G:T	3.54406e-05	-0.337373	-0.794	7.79627e-05	-1.20194	-0.786662	7.793e-05	-1.20232	-0.786718
70247005	chr9:70247005:G:A	0.000113715	-1.01967e-10	0.0344647	0.000623444	-1.01967e-10	0.0904309	0.000623462	-1.01967e-10	0.0904341
70247092	chr9:70247092:T:G	8.48339e-06	-1.41739	-1.14373	3.95084e-05	-1.52402	-1.14429	3.95098e-05	-1.52402	-1.14429
70247189	chr9:70247189:T:A	3.69125e-05	-1.01967e-10	-1.09068	0.000193041	-1.01967e-10	-1.08193	0.000193046	-1.01967e-10	-1.08192
70247510	chr9:70247510:G:A	3.83827e-05	-1.19659	0.144963	0.000162895	-1.45625	0.204531	0.000162854	-1.45635	0.204354
70247607	chr9:70247607:CAG:C	3.84107e-05	-1.19388	0.142986	0.00016277	-1.45504	0.202548	0.000162729	-1.45514	0.202372
70247703	chr9:70247703:A:G	3.47936e-05	-1.01967e-10	-1.1498	0.00018035	-1.01967e-10	-1.14993	0.000180354	-1.01967e-10	-1.14993
70247756	chr9:70247756:T:C	3.84386e-05	-1.19175	0.141581	0.000162689	-1.45403	0.201046	0.000162647	-1.45414	0.20087
70248056	chr9:70248056:T:C	1.26133e-05	-1.06672	-1.09776	4.6435e-05	-1.41099	-1.09578	4.64293e-05	-1.41114	-1.09578
70248062	chr9:70248062:A:G	1.40468e-05	-1.37626	-0.680582	6.86064e-05	-1.47087	-0.645575	6.86035e-05	-1.47092	-0.645589
70248622	chr9:70248622:T:C	0.000152334	-0.802578	1.12942	0.000492009	-1.38819	1.24186	0.000491825	-1.38842	1.24169
70249069	chr9:70249069:A:G	3.69125e-05	-1.01967e-10	-1.09068	0.000193041	-1.01967e-10	-1.08193	0.000193046	-1.01967e-10	-1.08192
70249284	chr9:70249284:A:T	2.11786e-05	-1.1762	-0.470039	8.59196e-05	-1.46064	-0.430772	8.59158e-05	-1.46075	-0.430731
70249939	chr9:70249939:T:C	3.58325e-05	-1.01967e-10	-1.12037	0.000185482	-1.01967e-10	-1.12187	0.000185488	-1.01967e-10	-1.12186
70250407	chr9:70250407:T:C	5.48932e-05	-1.02744	0.333599	0.000222422	-1.32995	0.389697	0.000222351	-1.33012	0.389518
70250541	chr9:70250541:G:A	4.29657e-05	-1.01967e-10	-0.938828	0.000224184	-1.01967e-10	-0.93236	0.000224193	-1.01967e-10	-0.932347
70250546	chr9:70250546:C:A	5.05483e-05	-1.01967e-10	-0.7763	0.000267038	-1.01967e-10	-0.757439	0.000267047	-1.01967e-10	-0.757429
70250596	chr9:70250596:G:A	3.69165e-05	-1.01967e-10	-1.09057	0.000193064	-1.01967e-10	-1.08181	0.000193069	-1.01967e-10	-1.0818
70250882	chr9:70250882:C:T	4.38221e-05	-1.01967e-10	-0.91909	0.000230906	-1.01967e-10	-0.902816	0.000230915	-1.01967e-10	-0.902801
70251082	chr9:70251082:A:G	3.8754e-05	-1.19777	0.155771	0.000164611	-1.45685	0.215611	0.00016457	-1.45695	0.215434
70251245	chr9:70251245:G:C	7.74209e-06	-1.52168	-1.13087	4.05559e-05	-1.51408	-1.12807	4.05573e-05	-1.51406	-1.12808
70251696	chr9:70251696:T:C	3.8004e-05	-1.18478	0.123239	0.000160182	-1.45083	0.182318	0.000160141	-1.45094	0.182143
70251817	chr9:70251817:C:T	3.20704e-05	-1.10477	-0.126523	0.000132642	-1.37722	-0.0799608	0.000132607	-1.37736	-0.0801026
70251896	chr9:70251896:G:A	1.29857e-05	-1.03244	-1.10294	4.70083e-05	-1.39344	-1.10106	4.7002e-05	-1.3936	-1.10106
70251909	chr9:70251909:T:G	7.69858e-06	-1.52211	-1.13609	4.03612e-05	-1.51328	-1.13368	4.03627e-05	-1.51326	-1.13369
70252012	chr9:70252012:G:A	3.68905e-05	-1.01967e-10	-1.09128	0.000192918	-1.01967e-10	-1.08256	0.000192923	-1.01967e-10	-1.08256
70252411	chr9:70252411:A:G	2.02772e-05	-1.25208	-0.437657	9.6536e-05	-1.39347	-0.381441	9.65292e-05	-1.39356	-0.381451
70252663	chr9:70252663:C:T	3.69891e-05	-1.1928	0.104198	0.000156516	-1.45451	0.162839	0.000156476	-1.45461	0.162665
70252713	chr9:70252713:T:C	1.26914e-05	-1.05623	-1.10207	4.64818e-05	-1.4056	-1.10017	4.6476e-05	-1.40575	-1.10017
70252769	chr9:70252769:C:T	4.29657e-05	-1.01967e-10	-0.938828	0.000224184	-1.01967e-10	-0.93236	0.000224193	-1.01967e-10	-0.932347
70253172	chr9:70253172:T:A	5.4151e-05	-0.631923	-0.0755305	0.000149906	-1.30991	-0.0249081	0.000149844	-1.31019	-0.0250653
70253218	chr9:70253218:C:T	3.84445e-05	-1.18176	0.131743	0.000161817	-1.44935	0.190992	0.000161775	-1.44946	0.190816
70253397	chr9:70253397:T:A	1.29705e-05	-1.0341	-1.10245	4.6991e-05	-1.39431	-1.10056	4.69848e-05	-1.39446	-1.10056
70253531	chr9:70253531:A:C	3.69125e-05	-1.01967e-10	-1.09068	0.000193041	-1.01967e-10	-1.08193	0.000193046	-1.01967e-10	-1.08192
70253648	chr9:70253648:TG:T	5.74912e-05	-1.01967e-10	-0.647597	0.000291556	-1.01967e-10	-0.669597	0.000291562	-1.01967e-10	-0.669599
70253699	chr9:70253699:G:T	1.32545e-05	-1.04234	-1.07255	4.82371e-05	-1.39854	-1.07016	4.82309e-05	-1.39869	-1.07016
70253713	chr9:70253713:C:A	4.29301e-05	-1.01967e-10	-0.939655	0.000223996	-1.01967e-10	-0.933201	0.000224004	-1.01967e-10	-0.933188
70253794	chr9:70253794:T:C	7.61508e-06	-1.51915	-1.14995	3.95604e-05	-1.51708	-1.14992	3.95619e-05	-1.51707	-1.14992
70254128	chr9:70254128:C:G	5.63724e-05	-0.97289	0.305641	0.000223805	-1.29537	0.361323	0.000223731	-1.29556	0.361145
70254289	chr9:70254289:T:A	7.64026e-06	-1.52159	-1.14421	3.99628e-05	-1.51426	-1.14262	3.99643e-05	-1.51425	-1.14262
70254818	chr9:70254818:C:T	3.4856e-05	-1.01967e-10	-1.148	0.000180475	-1.01967e-10	-1.14924	0.000180479	-1.01967e-10	-1.14924
70255223	chr9:70255223:T:G	6.56479e-05	-1.01967e-10	-0.514923	0.000345612	-1.01967e-10	-0.499512	0.000345619	-1.01967e-10	-0.499515
70255685	chr9:70255685:G:A	1.32214e-05	-1.01498	-1.10241	4.74704e-05	-1.3842	-1.10053	4.74639e-05	-1.38436	-1.10053
70255700	chr9:70255700:CA:C	1.30239e-05	-1.02983	-1.10261	4.70923e-05	-1.39199	-1.10073	4.7086e-05	-1.39215	-1.10073
70255861	chr9:70255861:C:T	3.69281e-05	-1.01967e-10	-1.09026	0.000193128	-1.01967e-10	-1.08147	0.000193134	-1.01967e-10	-1.08147
70255878	chr9:70255878:G:C	3.64129e-05	-0.298532	-0.805774	7.85528e-05	-1.18265	-0.798408	7.8519e-05	-1.18305	-0.798463
70255908	chr9:70255908:T:G	1.31908e-05	-1.02933	-1.09039	4.7694e-05	-1.39175	-1.08828	4.76876e-05	-1.3919	-1.08828
70255976	chr9:70255976:C:T	5.50072e-05	-0.691764	-2.24825e-10	0.000318898	-0.579959	-2.24825e-10	0.000318929	-0.579883	-2.24825e-10
70256166	chr9:70256166:C:T	1.28069e-05	-1.03786	-1.11138	4.64802e-05	-1.39612	-1.10968	4.64741e-05	-1.39628	-1.10968
70256239	chr9:70256239:C:A	1.27072e-05	-1.05461	-1.10245	4.6508e-05	-1.40464	-1.10056	4.65022e-05	-1.40479	-1.10056
70256308	chr9:70256308:G:A	3.09851e-05	-1.21306	-0.0526631	0.00013319	-1.46352	0.010471	0.00013316	-1.46362	0.0103141
70256341	chr9:70256341:G:A	3.61797e-05	-1.01967e-10	-1.11073	0.000187064	-1.01967e-10	-1.11338	0.000187069	-1.01967e-10	-1.11338
70256439	chr9:70256439:G:T	2.17204e-05	-1.23044	-0.390539	0.000102941	-1.37807	-0.332596	0.000102933	-1.37816	-0.332607
70256583	chr9:70256583:T:G	9.91012e-06	-1.27984	-1.12583	4.05655e-05	-1.51778	-1.12413	4.05651e-05	-1.51781	-1.12413
70257047	chr9:70257047:C:T	3.70654e-05	-1.01967e-10	-1.08655	0.000193106	-1.01967e-10	-1.08159	0.00019311	-1.01967e-10	-1.0816
70258199	chr9:70258199:AAAG:A	3.69051e-05	-1.01967e-10	-1.09088	0.000193	-1.01967e-10	-1.08214	0.000193005	-1.01967e-10	-1.08213
70258336	chr9:70258336:G:A	6.57683e-05	0.46166	-0.974751	0.000118375	-0.596671	-0.974301	0.000118334	-0.59702	-0.974321
70258342	chr9:70258342:G:A	3.67917e-05	-1.01967e-10	-1.09396	0.000190626	-1.01967e-10	-1.09451	0.000190632	-1.01967e-10	-1.09451
70258564	chr9:70258564:G:A	3.7241e-05	-1.01967e-10	-1.08182	0.000192942	-1.01967e-10	-1.08244	0.000192949	-1.01967e-10	-1.08243
70258608	chr9:70258608:C:T	1.55032e-05	-0.968599	-0.989584	0.000103396	-0.748694	-0.957567	0.000103411	-0.748574	-0.957569
70258758	chr9:70258758:A:G	2.39824e-05	-1.52191	-2.24825e-10	0.00012814	-1.49171	-2.24825e-10	0.000128146	-1.49168	-2.24825e-10
70258850	chr9:70258850:C:T	5.49184e-05	-0.938331	0.24495	0.000214401	-1.27515	0.298167	0.000214333	-1.27534	0.298012
70259430	chr9:70259430:A:G	3.7263e-05	-0.98244	-0.098788	0.000146583	-1.30318	-0.0540569	0.00014654	-1.30336	-0.0541965
70259437	chr9:70259437:C:T	6.41734e-05	-1.01967e-10	-0.53764	0.000344512	-1.01967e-10	-0.502701	0.000344535	-1.01967e-10	-0.502658
70259688	chr9:70259688:C:T	0.000110978	-1.01967e-10	0.0101027	0.000604482	-1.01967e-10	0.0595426	0.000604533	-1.01967e-10	0.0596028
70259715	chr9:70259715:G:T	5.36624e-05	-0.716516	-2.24825e-10	0.000199666	-1.04818	-2.24825e-10	0.00019964	-1.04833	-2.24825e-10
70259953	chr9:70259953:T:A	5.23563e-05	-0.986401	0.245244	0.000207903	-1.30619	0.298436	0.000207839	-1.30637	0.298281
70260174	chr9:70260174:G:A	3.61982e-05	-1.01967e-10	-1.11022	0.00018674	-1.01967e-10	-1.11511	0.000186744	-1.01967e-10	-1.11511
70260294	chr9:70260294:T:A	3.87299e-05	-0.732564	-0.310053	0.000112082	-1.36058	-0.265018	0.000112042	-1.36082	-0.265156
70262254	chr9:70262254:T:C	5.5217e-05	-1.01967e-10	-0.687958	0.00029462	-1.01967e-10	-0.659143	0.000294637	-1.01967e-10	-0.659108
70263022	chr9:70263022:G:A	4.17368e-05	-1.06134	0.0934943	0.000169887	-1.35176	0.142067	0.000169839	-1.35192	0.141915
70263114	chr9:70263114:T:C	1.30193e-05	-1.04356	-1.08924	4.74151e-05	-1.39878	-1.0871	4.74089e-05	-1.39894	-1.0871
70263206	chr9:70263206:G:C	1.79004e-05	-1.11813	-0.696269	8.51024e-05	-1.21192	-0.689052	8.51026e-05	-1.21191	-0.689083
70263244	chr9:70263244:C:T	1.32694e-05	-1.00696	-1.1068	4.74599e-05	-1.37994	-1.105	4.74533e-05	-1.38011	-1.105
70263431	chr9:70263431:G:GA	1.92319e-05	-0.718122	-1.02454	0.000138795	-0.40549	-1.00634	0.000138813	-0.405382	-1.00634
70263689	chr9:70263689:T:C	3.7623e-05	-1.01967e-10	-1.07161	0.000197005	-1.01967e-10	-1.0616	0.00019701	-1.01967e-10	-1.0616
70263842	chr9:70263842:A:T	4.53729e-05	-1.01967e-10	-0.884314	0.000236897	-1.01967e-10	-0.877202	0.000236897	-1.01967e-10	-0.877229
70263908	chr9:70263908:A:C	3.65163e-05	-0.291894	-0.809577	7.8456e-05	-1.18016	-0.802132	7.84222e-05	-1.18056	-0.802185
70264388	chr9:70264388:G:A	4.39476e-05	-1.01967e-10	-0.91623	0.000232255	-1.01967e-10	-0.896993	0.000232251	-1.01967e-10	-0.897035
70264559	chr9:70264559:C:T	5.24715e-05	-0.652006	-0.0869531	0.000147699	-1.32186	-0.0277955	0.00014764	-1.32213	-0.0279448
70264748	chr9:70264748:AC:A	1.49501e-05	-1.29791	-0.696603	7.3121e-05	-1.36332	-0.689393	7.31211e-05	-1.36331	-0.689423
70264898	chr9:70264898:T:C	9.36119e-06	-1.31653	-1.14613	4.15257e-05	-1.472	-1.14652	4.15253e-05	-1.47203	-1.14652
70265156	chr9:70265156:A:G	4.3284e-05	-0.624702	-0.306744	0.000118389	-1.30931	-0.261551	0.000118342	-1.30959	-0.261689
70265201	chr9:70265201:G:A	1.46095e-05	-1.07291	-0.944646	6.98302e-05	-1.16492	-0.933843	6.98313e-05	-1.1649	-0.933868
70266285	chr9:70266285:T:A	3.68932e-05	-1.01967e-10	-1.0912	0.000192933	-1.01967e-10	-1.08248	0.000192938	-1.01967e-10	-1.08248
70266393	chr9:70266393:A:G	5.39507e-05	-1.01967e-10	-0.711158	0.000284184	-1.01967e-10	-0.695207	0.000284192	-1.01967e-10	-0.695203
70267095	chr9:70267095:A:G	4.42211e-05	-0.648856	-0.261171	0.00012259	-1.32118	-0.214802	0.000122542	-1.32146	-0.214944
70267329	chr9:70267329:A:G	5.18582e-05	-0.655811	-0.0949066	0.000146214	-1.32379	-0.0359614	0.000146156	-1.32407	-0.0361102
70267726	chr9:70267726:A:G	3.56808e-05	-0.324162	-0.800455	7.78318e-05	-1.19735	-0.792931	7.7799e-05	-1.19774	-0.792986
70267876	chr9:70267876:C:T	3.6906e-05	-1.01967e-10	-1.09086	0.000193005	-1.01967e-10	-1.08211	0.00019301	-1.01967e-10	-1.08211
70268119	chr9:70268119:T:C	3.67265e-05	-1.01967e-10	-1.09573	0.000191998	-1.01967e-10	-1.08734	0.000192003	-1.01967e-10	-1.08734
70268698	chr9:70268698:T:C	5.57698e-05	-1.01967e-10	-0.677996	0.000295261	-1.01967e-10	-0.656969	0.000295272	-1.01967e-10	-0.656955
70270161	chr9:70270161:T:C	3.69136e-05	-1.01967e-10	-1.09065	0.000193047	-1.01967e-10	-1.08189	0.000193052	-1.01967e-10	-1.08189
70270189	chr9:70270189:C:T	3.69156e-05	-1.01967e-10	-1.0906	0.000193059	-1.01967e-10	-1.08184	0.000193064	-1.01967e-10	-1.08183
70270351	chr9:70270351:T:C	2.14284e-05	-1.2305	-0.404009	0.000101627	-1.37691	-0.346612	0.000101619	-1.377	-0.346623
70270376	chr9:70270376:C:T	3.69295e-05	-1.01967e-10	-1.09022	0.000193137	-1.01967e-10	-1.08143	0.000193142	-1.01967e-10	-1.08143
70270710	chr9:70270710:A:C	3.65447e-05	-1.01967e-10	-1.10069	0.000191029	-1.01967e-10	-1.0924	0.000191034	-1.01967e-10	-1.0924
70271005	chr9:70271005:G:A	3.19123e-05	-1.23624	-2.24825e-10	0.000153624	-1.31032	-2.24825e-10	0.000153629	-1.31031	-2.24825e-10
70271141	chr9:70271141:GTTTTGGATTTTGGAGCA:G	5.0616e-05	-0.670361	-0.104601	0.000143781	-1.33069	-0.0458515	0.000143725	-1.33095	-0.0459996
70271340	chr9:70271340:G:A	3.52154e-05	-1.01967e-10	-1.13775	0.000183027	-1.01967e-10	-1.13519	0.000183031	-1.01967e-10	-1.1352
70271437	chr9:70271437:A:G	3.66947e-05	-1.01967e-10	-1.0966	0.000191819	-1.01967e-10	-1.08827	0.000191825	-1.01967e-10	-1.08827
70272540	chr9:70272540:C:T	1.32666e-05	-1.01271	-1.10127	4.75697e-05	-1.38327	-1.09936	4.75631e-05	-1.38343	-1.09936
70273212	chr9:70273212:G:A	5.71747e-05	-1.01967e-10	-0.653118	0.000302864	-1.01967e-10	-0.631543	0.000302876	-1.01967e-10	-0.631529
70273326	chr9:70273326:A:AT	0.000103565	-1.01967e-10	-0.0590334	0.000563223	-1.01967e-10	-0.0111535	0.000563269	-1.01967e-10	-0.0110951
70274183	chr9:70274183:G:A	6.77295e-05	-1.01967e-10	-0.483708	0.000352212	-1.01967e-10	-0.480595	0.000352222	-1.01967e-10	-0.480591
70274496	chr9:70274496:A:C	1.31544e-05	-1.02829	-1.09418	5.6826e-05	-1.21477	-1.09007	5.68198e-05	-1.2149	-1.09007
70274548	chr9:70274548:T:C	0.000219061	0.690122	-2.24825e-10	0.000765785	0.296073	-2.24825e-10	0.000765581	0.295782	-2.24825e-10
70274880	chr9:70274880:G:A	3.68944e-05	-1.01967e-10	-1.09117	0.00019294	-1.01967e-10	-1.08245	0.000192945	-1.01967e-10	-1.08245
70274933	chr9:70274933:A:G	3.53981e-05	-1.01967e-10	-1.13257	0.000184388	-1.01967e-10	-1.12779	0.000184392	-1.01967e-10	-1.12779
70275347	chr9:70275347:C:T	2.17765e-05	-1.31472	-0.303678	0.000106377	-1.43055	-0.247282	0.000106371	-1.43063	-0.247291
70275505	chr9:70275505:T:G	2.44555e-05	-1.50237	-2.24825e-10	0.000137872	-1.4185	-2.24825e-10	0.000137887	-1.41842	-2.24825e-10
70275710	chr9:70275710:T:C	3.55151e-05	-1.01967e-10	-1.12927	0.000184719	-1.01967e-10	-1.12599	0.000184723	-1.01967e-10	-1.126
70275798	chr9:70275798:G:A	4.92389e-05	-0.690738	-0.111808	0.000140074	-1.34093	-0.0617212	0.00014002	-1.3412	-0.0618742
70275938	chr9:70275938:G:C	3.69247e-05	-1.01967e-10	-1.09035	0.00019311	-1.01967e-10	-1.08157	0.000193115	-1.01967e-10	-1.08157
70275998	chr9:70275998:TG:T	9.13126e-06	-1.39677	-1.09075	4.23217e-05	-1.50765	-1.09188	4.23218e-05	-1.50767	-1.09188
70276070	chr9:70276070:G:A	3.56162e-05	-1.01967e-10	-1.12643	0.000185284	-1.01967e-10	-1.12294	0.000185287	-1.01967e-10	-1.12295
70276232	chr9:70276232:C:A	4.58198e-05	-0.874513	-2.24825e-10	0.000177417	-1.16632	-2.24825e-10	0.000177408	-1.1664	-2.24825e-10
70276911	chr9:70276911:G:A	3.57015e-05	-1.01967e-10	-1.12404	0.000184682	-1.01967e-10	-1.1262	0.000184686	-1.01967e-10	-1.1262
70276912	chr9:70276912:G:A	1.26322e-05	-1.08386	-1.07912	4.69208e-05	-1.41936	-1.07701	4.69153e-05	-1.4195	-1.07701
70277425	chr9:70277425:G:T	3.47943e-05	-1.01967e-10	-1.14978	0.000180352	-1.01967e-10	-1.14992	0.000180356	-1.01967e-10	-1.14992
70277759	chr9:70277759:T:C	0.000107926	-1.01967e-10	-0.017785	0.000587468	-1.01967e-10	0.0309939	0.000587518	-1.01967e-10	0.0310534
70277854	chr9:70277854:CTATATT:C	5.23846e-05	-1.10343	0.362814	0.000210835	-1.37605	0.382299	0.000210797	-1.37619	0.382229
70278077	chr9:70278077:T:C	0.000104904	-1.01967e-10	-0.0461853	0.000570643	-1.01967e-10	0.00193551	0.000570691	-1.01967e-10	0.0019943
70278126	chr9:70278126:G:A	8.82129e-06	-1.42104	-1.10102	4.15524e-05	-1.51585	-1.10202	4.15527e-05	-1.51587	-1.10202
70278701	chr9:70278701:A:G	0.000111146	-1.01967e-10	0.0116143	0.000605421	-1.01967e-10	0.0610955	0.000605472	-1.01967e-10	0.0611558
70279407	chr9:70279407:C:T	3.69274e-05	-1.01967e-10	-1.09027	0.000193125	-1.01967e-10	-1.08149	0.00019313	-1.01967e-10	-1.08149
70279678	chr9:70279678:G:A	1.61592e-05	-1.06979	-0.846952	5.97225e-05	-1.41236	-0.842761	5.97153e-05	-1.4125	-0.84276
70279911	chr9:70279911:G:A	1.51269e-05	-1.28802	-0.69473	7.38606e-05	-1.35502	-0.687627	7.38607e-05	-1.35501	-0.687658
70280080	chr9:70280080:G:A	4.87017e-05	-1.01967e-10	-0.813516	0.000257385	-1.01967e-10	-0.794258	0.000257396	-1.01967e-10	-0.794239
70280411	chr9:70280411:G:C	3.72481e-05	-1.01967e-10	-1.08163	0.000193035	-1.01967e-10	-1.08196	0.000193042	-1.01967e-10	-1.08195
70280426	chr9:70280426:A:G	4.36943e-05	-1.01967e-10	-0.922012	0.000229322	-1.01967e-10	-0.909701	0.000229327	-1.01967e-10	-0.909702
70280449	chr9:70280449:A:G	2.45261e-05	-1.49949	-2.24825e-10	0.000124465	-1.5208	-2.24825e-10	0.000124469	-1.52079	-2.24825e-10
70281133	chr9:70281133:G:A	3.89097e-05	-1.01967e-10	-1.03799	0.000201077	-1.01967e-10	-1.04114	0.000201085	-1.01967e-10	-1.04113
70281262	chr9:70281262:G:A	4.13486e-05	-0.977192	-2.24825e-10	0.000233457	-0.891833	-2.24825e-10	0.000233475	-0.891777	-2.24825e-10
70281267	chr9:70281267:C:A	3.85172e-05	-0.802308	-0.245816	0.000117358	-1.38094	-0.198658	0.000117317	-1.38117	-0.198801
70281319	chr9:70281319:T:C	4.0237e-05	-0.8164	-0.188042	0.000124798	-1.38686	-0.131271	0.000124756	-1.38708	-0.131413
70281332	chr9:70281332:G:A	9.68295e-05	-1.01967e-10	-0.126278	0.000503881	-1.01967e-10	-0.122488	0.000503896	-1.01967e-10	-0.122482
70281512	chr9:70281512:G:A	1.51217e-05	-1.28802	-0.695078	7.38436e-05	-1.35503	-0.687848	7.38437e-05	-1.35502	-0.687879
70281850	chr9:70281850:C:A	3.68904e-05	-1.01967e-10	-1.09128	0.000192918	-1.01967e-10	-1.08256	0.000192923	-1.01967e-10	-1.08256
70282041	chr9:70282041:T:G	0.000111463	-1.01967e-10	0.0144657	0.000609022	-1.01967e-10	0.0670258	0.000609069	-1.01967e-10	0.0670795
70282518	chr9:70282518:G:A	2.11815e-05	-1.28395	-0.362153	0.0001023	-1.41384	-0.30308	0.000102293	-1.41392	-0.303091
70282524	chr9:70282524:T:C	5.05174e-05	-0.688149	-0.0887626	0.000144899	-1.33918	-0.029612	0.000144843	-1.33944	-0.0297613
70282600	chr9:70282600:A:G	3.69663e-05	-1.01967e-10	-1.08922	0.000193342	-1.01967e-10	-1.08037	0.000193347	-1.01967e-10	-1.08037
70282857	chr9:70282857:C:T	0.000100974	-1.01967e-10	-0.084366	0.000537288	-1.01967e-10	-0.0582951	0.000537297	-1.01967e-10	-0.0583027
70283054	chr9:70283054:A:G	3.42717e-05	-1.42334	0.258434	0.000172961	-1.5131	0.321341	0.000172929	-1.51314	0.321167
70283109	chr9:70283109:G:A	9.90284e-06	-1.32169	-1.08472	4.40084e-05	-1.47448	-1.08597	4.40082e-05	-1.47452	-1.08596
70283671	chr9:70283671:T:C	3.69657e-05	-1.01967e-10	-1.08924	0.000191504	-1.01967e-10	-1.08992	0.00019151	-1.01967e-10	-1.08991
70283717	chr9:70283717:T:C	3.47885e-05	-1.01967e-10	-1.14994	0.000180336	-1.01967e-10	-1.15	0.000180341	-1.01967e-10	-1.15
70284173	chr9:70284173:C:T	5.51682e-05	-0.961449	0.272606	0.000217343	-1.28964	0.326288	0.000217274	-1.28982	0.326131
70284358	chr9:70284358:A:G	0.000107649	-1.01967e-10	-0.020357	0.000585864	-1.01967e-10	0.0282591	0.000585913	-1.01967e-10	0.0283185
70284567	chr9:70284567:G:C	5.25978e-05	-0.619956	-0.116599	0.000145513	-1.30632	-0.0582453	0.000145454	-1.3066	-0.0583926
70284740	chr9:70284740:G:A	3.49764e-05	-1.01967e-10	-1.14456	0.000181851	-1.01967e-10	-1.14164	0.000181856	-1.01967e-10	-1.14164
70284920	chr9:70284920:G:A	3.51892e-05	-1.01967e-10	-1.13849	0.000182067	-1.01967e-10	-1.14045	0.000182071	-1.01967e-10	-1.14045
70285024	chr9:70285024:T:TA	0.000104106	-1.01967e-10	-0.0538206	0.000566224	-1.01967e-10	-0.0058397	0.00056627	-1.01967e-10	-0.00578111
70285238	chr9:70285238:A:G	3.67168e-05	-1.01967e-10	-1.09599	0.000191944	-1.01967e-10	-1.08763	0.000191949	-1.01967e-10	-1.08762
70285373	chr9:70285373:A:T	5.09286e-05	-0.677441	-0.0913637	0.000145249	-1.33414	-0.0322398	0.000145192	-1.33441	-0.0323889
70285432	chr9:70285432:G:A	3.86311e-05	-1.01967e-10	-1.04517	0.00020356	-1.01967e-10	-1.02887	0.000203564	-1.01967e-10	-1.02887
70285583	chr9:70285583:A:G	0.000100195	-1.01967e-10	-0.0921093	0.000544506	-1.01967e-10	-0.0449503	0.00054455	-1.01967e-10	-0.0448927
70285638	chr9:70285638:G:A	3.69125e-05	-1.01967e-10	-1.09068	0.000193041	-1.01967e-10	-1.08193	0.000193046	-1.01967e-10	-1.08192
70285802	chr9:70285802:A:G	3.69125e-05	-1.01967e-10	-1.09068	0.000193041	-1.01967e-10	-1.08193	0.000193046	-1.01967e-10	-1.08192
70285868	chr9:70285868:A:G	3.97279e-05	-1.01718	-2.24825e-10	0.000255797	-0.800444	-2.24825e-10	0.000255828	-0.800348	-2.24825e-10
70286180	chr9:70286180:T:C	3.50049e-05	-1.01967e-10	-1.14374	0.0001818	-1.01967e-10	-1.14192	0.000181805	-1.01967e-10	-1.14192
70286343	chr9:70286343:A:G	3.68712e-05	-1.01967e-10	-1.0918	0.00019281	-1.01967e-10	-1.08312	0.000192815	-1.01967e-10	-1.08312
70286404	chr9:70286404:G:T	3.78008e-05	-1.01967e-10	-1.0669	0.000195541	-1.01967e-10	-1.06906	0.000195546	-1.01967e-10	-1.06906
70286639	chr9:70286639:T:C	3.59472e-05	-1.01967e-10	-1.11718	0.000185932	-1.01967e-10	-1.11945	0.000185936	-1.01967e-10	-1.11945
70286991	chr9:70286991:G:A	5.1274e-05	-0.631779	-0.130267	0.000142669	-1.31214	-0.072166	0.000142612	-1.31242	-0.0723122
70287470	chr9:70287470:A:G	3.36085e-05	-0.331813	-0.852637	7.35463e-05	-1.20133	-0.845585	7.35158e-05	-1.20172	-0.845635
70287501	chr9:70287501:A:G	3.61792e-05	-1.01967e-10	-1.11074	0.000188908	-1.01967e-10	-1.10357	0.000188913	-1.01967e-10	-1.10356
70287583	chr9:70287583:T:C	3.52774e-05	-1.01967e-10	-1.13599	0.000183391	-1.01967e-10	-1.13321	0.000183394	-1.01967e-10	-1.13321
70287587	chr9:70287587:G:A	3.96904e-05	-1.27203	0.253905	0.000189829	-1.40047	0.30177	0.000189814	-1.40055	0.301744
70287755	chr9:70287755:G:A	3.746e-05	-1.01967e-10	-1.07596	0.000196099	-1.01967e-10	-1.06621	0.000196104	-1.01967e-10	-1.06621
70287829	chr9:70287829:TG:T	1.48505e-05	-1.28741	-0.713779	7.2504e-05	-1.35451	-0.706678	7.25042e-05	-1.3545	-0.706708
70288088	chr9:70288088:T:C	3.47963e-05	-1.01967e-10	-1.14972	0.000180359	-1.01967e-10	-1.14988	0.000180363	-1.01967e-10	-1.14988
70288116	chr9:70288116:G:C	4.42325e-05	-0.651912	-0.257857	0.00012285	-1.32242	-0.211443	0.000122802	-1.32269	-0.211585
70288216	chr9:70288216:A:AT	3.77094e-05	-1.01967e-10	-1.06932	0.000197482	-1.01967e-10	-1.05918	0.000197488	-1.01967e-10	-1.05918
70288455	chr9:70288455:TTTA:T	1.30572e-05	-1.26077	-0.869119	6.33281e-05	-1.32969	-0.866811	6.33291e-05	-1.32968	-0.866826
70288499	chr9:70288499:A:G	3.35914e-05	-0.312305	-0.872655	7.28189e-05	-1.191	-0.865857	7.27884e-05	-1.19139	-0.865906
70288983	chr9:70288983:T:C	3.56497e-05	-1.01967e-10	-1.12549	0.000185371	-1.01967e-10	-1.12247	0.000185375	-1.01967e-10	-1.12247
70288991	chr9:70288991:C:T	1.54317e-05	-1.39434	-0.568471	7.12535e-05	-1.50683	-0.571756	7.12532e-05	-1.50685	-0.571764
70289064	chr9:70289064:G:T	9.17565e-06	-1.38824	-1.09444	4.23041e-05	-1.50442	-1.09553	4.23041e-05	-1.50444	-1.09553
70289074	chr9:70289074:G:A	4.65672e-05	-0.629466	-0.228867	0.00012795	-1.3115	-0.181689	0.000127899	-1.31178	-0.181834
70289239	chr9:70289239:C:T	2.15142e-05	-1.26939	-0.361119	0.000103408	-1.4039	-0.302255	0.000103401	-1.40398	-0.302266
70289303	chr9:70289303:G:A	3.71404e-05	-1.01967e-10	-1.08452	0.000192391	-1.01967e-10	-1.0853	0.000192396	-1.01967e-10	-1.0853
70289532	chr9:70289532:G:A	0.000114308	-1.01967e-10	0.0396634	0.00062301	-1.01967e-10	0.0897335	0.000623063	-1.01967e-10	0.0897944
70290052	chr9:70290052:A:T	6.54737e-05	0.422555	-0.940136	0.000118858	-0.6272	-0.939698	0.000118818	-0.627544	-0.93972
70290346	chr9:70290346:C:T	3.70219e-05	-1.01967e-10	-1.08772	0.000191813	-1.01967e-10	-1.08831	0.000191819	-1.01967e-10	-1.0883
70290446	chr9:70290446:G:A	3.11e-05	-0.39219	-0.869832	7.00735e-05	-1.23224	-0.863042	7.00459e-05	-1.23261	-0.863091
70290488	chr9:70290488:G:A	2.21541e-05	-1.27515	-0.326057	0.000106771	-1.40833	-0.265815	0.000106764	-1.40841	-0.265826
70291168	chr9:70291168:T:C	3.69311e-05	-1.01967e-10	-1.09018	0.000193145	-1.01967e-10	-1.08139	0.00019315	-1.01967e-10	-1.08138
70291196	chr9:70291196:G:A	4.03516e-05	-1.01967e-10	-1.0016	0.000210194	-1.01967e-10	-0.996796	0.000210202	-1.01967e-10	-0.996786
70291235	chr9:70291235:T:G	3.61255e-05	-1.01967e-10	-1.11223	0.000188599	-1.01967e-10	-1.10521	0.000188604	-1.01967e-10	-1.1052
70291925	chr9:70291925:A:G	3.69192e-05	-1.01967e-10	-1.0905	0.000193079	-1.01967e-10	-1.08173	0.000193084	-1.01967e-10	-1.08173
70291972	chr9:70291972:T:G	4.89045e-05	-0.676939	-0.13242	0.000139292	-1.33377	-0.0744909	0.000139238	-1.33403	-0.0746371
70291985	chr9:70291985:G:A	3.57892e-05	-1.01967e-10	-1.12158	0.000186245	-1.01967e-10	-1.11777	0.000186249	-1.01967e-10	-1.11777
70292052	chr9:70292052:A:G	3.69323e-05	-1.01967e-10	-1.09014	0.000193152	-1.01967e-10	-1.08135	0.000193158	-1.01967e-10	-1.08135
70292345	chr9:70292345:A:G	4.96423e-05	-0.644774	-0.149611	0.00013899	-1.31824	-0.0921917	0.000138935	-1.31851	-0.0923367
70292791	chr9:70292791:T:C	4.4094e-05	-0.912906	-2.24825e-10	0.0001637	-1.24679	-2.24825e-10	0.000163675	-1.24697	-2.24825e-10
70293458	chr9:70293458:C:G	3.53468e-05	-1.16163	0.0276056	0.000146488	-1.44252	0.0846283	0.00014645	-1.44263	0.0844614
70293580	chr9:70293580:A:G	5.22696e-05	-0.974092	0.231278	0.000206712	-1.29776	0.284258	0.000206648	-1.29794	0.284104
70293588	chr9:70293588:C:T	2.23353e-05	-0.466841	-1.12622	0.000166737	-0.114214	-1.1142	0.000166762	-0.114087	-1.1142
70293839	chr9:70293839:T:C	3.69125e-05	-1.01967e-10	-1.09068	0.000193041	-1.01967e-10	-1.08193	0.000193046	-1.01967e-10	-1.08192
70294196	chr9:70294196:G:A	5.0635e-05	-0.65109	-0.123496	0.000142323	-1.32148	-0.0652497	0.000142266	-1.32176	-0.0653966
70294489	chr9:70294489:G:A	3.6542e-05	-1.01967e-10	-1.10077	0.000190942	-1.01967e-10	-1.09286	0.000190947	-1.01967e-10	-1.09286
70294817	chr9:70294817:G:C	3.74218e-05	-1.07698	-2.24825e-10	0.000210328	-0.996159	-2.24825e-10	0.000210345	-0.996102	-2.24825e-10
70295046	chr9:70295046:A:T	2.12494e-05	-0.516512	-1.12639	0.000157383	-0.171682	-1.11447	0.000157406	-0.171557	-1.11447
70295066	chr9:70295066:C:T	1.37381e-05	-1.29911	-0.779951	6.71412e-05	-1.36453	-0.773502	6.71415e-05	-1.36452	-0.773531
70295069	chr9:70295069:C:G	3.69125e-05	-1.01967e-10	-1.09068	0.000193041	-1.01967e-10	-1.08193	0.000193046	-1.01967e-10	-1.08192
70295203	chr9:70295203:C:A	4.97357e-05	-0.792507	-2.24825e-10	0.000248038	-0.831247	-2.24825e-10	0.000248031	-0.831299	-2.24825e-10
70295361	chr9:70295361:C:T	0.000112185	-1.01967e-10	0.0209168	0.000611264	-1.01967e-10	0.0707007	0.000611316	-1.01967e-10	0.0707609
70295363	chr9:70295363:C:T	3.66669e-05	-0.707327	-0.390027	0.000104538	-1.34784	-0.347439	0.000104501	-1.34809	-0.347565
70295515	chr9:70295515:A:G	4.7372e-05	-0.633446	-0.20775	0.00013158	-1.31323	-0.151984	0.000131528	-1.31351	-0.152125
70295681	chr9:70295681:A:G	0.000112205	-1.01967e-10	0.0210955	0.000611326	-1.01967e-10	0.0708024	0.000611378	-1.01967e-10	0.0708629
70295817	chr9:70295817:G:A	2.25408e-05	-1.35308	-0.230821	0.0001118	-1.45591	-0.172208	0.000111795	-1.45597	-0.172217
70295833	chr9:70295833:G:A	3.68901e-05	-1.01967e-10	-1.09129	0.000192916	-1.01967e-10	-1.08258	0.000192921	-1.01967e-10	-1.08257
70295968	chr9:70295968:C:T	4.35414e-05	-1.01967e-10	-0.925518	0.000227448	-1.01967e-10	-0.917908	0.000227453	-1.01967e-10	-0.917911
70295971	chr9:70295971:T:C	0.000100475	-1.01967e-10	-0.089321	0.000546055	-1.01967e-10	-0.0421083	0.0005461	-1.01967e-10	-0.0420507
70296036	chr9:70296036:G:A	3.73402e-05	-1.01967e-10	-1.07916	0.00019543	-1.01967e-10	-1.06963	0.000195435	-1.01967e-10	-1.06963
70296318	chr9:70296318:A:G	9.68054e-06	-1.3806	-1.04851	4.42704e-05	-1.48343	-1.07108	4.42763e-05	-1.48328	-1.07112
70296425	chr9:70296425:G:A	3.86468e-05	-1.01967e-10	-1.04477	0.000203651	-1.01967e-10	-1.02842	0.000203655	-1.01967e-10	-1.02842
70296466	chr9:70296466:A:G	2.12124e-05	-1.31621	-0.328431	0.000103622	-1.43575	-0.268332	0.000103616	-1.43582	-0.268343
70296524	chr9:70296524:G:T	2.20433e-05	-0.486777	-1.11944	0.000164731	-0.13448	-1.10603	0.000164756	-0.134352	-1.10603
70296539	chr9:70296539:T:C	3.66664e-05	-1.01967e-10	-1.09737	0.000191664	-1.01967e-10	-1.08908	0.00019167	-1.01967e-10	-1.08908
70296571	chr9:70296571:A:G	3.70888e-05	-1.01967e-10	-1.08591	0.000194029	-1.01967e-10	-1.07682	0.000194034	-1.01967e-10	-1.07682
70296725	chr9:70296725:A:G	9.24829e-06	-1.38859	-1.0862	4.26458e-05	-1.50453	-1.08737	4.26458e-05	-1.50456	-1.08737
70297047	chr9:70297047:C:CT	4.96157e-05	-0.648141	-0.146781	0.00013912	-1.32024	-0.0892483	0.000139065	-1.32052	-0.0893935
70297202	chr9:70297202:G:A	1.3675e-05	-0.97765	-1.10601	4.82308e-05	-1.36464	-1.10419	4.82236e-05	-1.36481	-1.10419
70297301	chr9:70297301:C:G	6.46945e-05	-0.529553	-2.24825e-10	0.000222405	-0.940326	-2.24825e-10	0.00022238	-0.940466	-2.24825e-10
70297461	chr9:70297461:T:TA	6.7804e-05	-1.01967e-10	-0.482608	0.000352601	-1.01967e-10	-0.479492	0.000352611	-1.01967e-10	-0.479488
70297534	chr9:70297534:A:G	3.69208e-05	-1.01967e-10	-1.09045	0.000193088	-1.01967e-10	-1.08168	0.000193093	-1.01967e-10	-1.08168
70297540	chr9:70297540:A:G	4.19885e-05	-1.01967e-10	-0.961834	0.000219027	-1.01967e-10	-0.955633	0.000219035	-1.01967e-10	-0.955622
70297826	chr9:70297826:G:A	8.72584e-05	-1.01967e-10	-0.230355	0.000459744	-1.01967e-10	-0.214158	0.000459756	-1.01967e-10	-0.214158
70297998	chr9:70297998:G:A	9.2092e-06	-1.38711	-1.09192	4.24286e-05	-1.50398	-1.09303	4.24286e-05	-1.504	-1.09303
70298560	chr9:70298560:T:C	4.48973e-05	-1.01967e-10	-0.894852	0.000237484	-1.01967e-10	-0.874729	0.000237492	-1.01967e-10	-0.874719
70298800	chr9:70298800:G:A	3.69193e-05	-1.01967e-10	-1.0905	0.000193079	-1.01967e-10	-1.08173	0.000193084	-1.01967e-10	-1.08173
70299128	chr9:70299128:A:G	3.47102e-05	-1.00516	-0.147038	0.000137593	-1.31712	-0.103411	0.000137553	-1.31729	-0.103548
70299336	chr9:70299336:T:A	2.85004e-05	-1.21976	-0.129552	0.000121522	-1.46838	-0.0763512	0.000121495	-1.46847	-0.0765068
70299436	chr9:70299436:C:T	3.85849e-05	-1.01967e-10	-1.04637	0.000201699	-1.01967e-10	-1.03805	0.000201703	-1.01967e-10	-1.03805
70299627	chr9:70299627:T:A	3.70024e-05	-1.01967e-10	-1.08825	0.000193544	-1.01967e-10	-1.07932	0.00019355	-1.01967e-10	-1.07932
70299732	chr9:70299732:A:G	3.48098e-05	-1.01967e-10	-1.14933	0.000180581	-1.01967e-10	-1.14865	0.000180585	-1.01967e-10	-1.14865
70300376	chr9:70300376:A:C	3.69274e-05	-1.01967e-10	-1.09027	0.000193125	-1.01967e-10	-1.08149	0.00019313	-1.01967e-10	-1.08149
70300568	chr9:70300568:A:G	3.4763e-05	-1.15068	-2.24825e-10	0.000184329	-1.1281	-2.24825e-10	0.000184338	-1.12808	-2.24825e-10
70301057	chr9:70301057:A:G	3.69677e-05	-1.01967e-10	-1.08919	0.000191533	-1.01967e-10	-1.08977	0.000191539	-1.01967e-10	-1.08976
70301623	chr9:70301623:C:T	3.61402e-05	-1.01967e-10	-1.11182	0.000187577	-1.01967e-10	-1.11064	0.00018758	-1.01967e-10	-1.11065
70301790	chr9:70301790:T:C	3.69346e-05	-1.01967e-10	-1.09008	0.000193165	-1.01967e-10	-1.08128	0.00019317	-1.01967e-10	-1.08128
70301810	chr9:70301810:A:G	2.20588e-05	-0.480212	-1.1253	0.00016455	-0.12851	-1.1131	0.000164574	-0.128383	-1.11311
70302220	chr9:70302220:G:A	4.17084e-05	-1.01967e-10	-0.968526	0.000218954	-1.01967e-10	-0.955966	0.000218958	-1.01967e-10	-0.955974
70302233	chr9:70302233:G:C	1.15552e-05	-1.33859	-0.9135	4.8875e-05	-1.50201	-0.95355	4.88786e-05	-1.50191	-0.953607
70302458	chr9:70302458:A:G	3.58861e-05	-1.01967e-10	-1.11888	0.000186375	-1.01967e-10	-1.11707	0.000186379	-1.01967e-10	-1.11707
70302504	chr9:70302504:T:A	4.59997e-05	-1.01967e-10	-0.870594	0.000241118	-1.01967e-10	-0.859541	0.000241111	-1.01967e-10	-0.859596
70302813	chr9:70302813:A:G	3.69222e-05	-1.01967e-10	-1.09042	0.000193096	-1.01967e-10	-1.08164	0.000193101	-1.01967e-10	-1.08164
70302970	chr9:70302970:C:T	3.69891e-05	-1.01967e-10	-1.08861	0.000191644	-1.01967e-10	-1.08919	0.000191651	-1.01967e-10	-1.08918
70303237	chr9:70303237:A:G	3.76091e-05	-1.01967e-10	-1.07198	0.000196933	-1.01967e-10	-1.06197	0.000196938	-1.01967e-10	-1.06196
70303249	chr9:70303249:AAT:A	6.80117e-05	-1.01967e-10	-0.47955	0.000349166	-1.01967e-10	-0.489281	0.000349177	-1.01967e-10	-0.489274
70303301	chr9:70303301:CTATAAT:C	1.38147e-05	-0.967099	-1.1064	4.84914e-05	-1.35885	-1.10459	4.8484e-05	-1.35903	-1.10459
70303307	chr9:70303307:T:C	3.5787e-05	-1.01967e-10	-1.12165	0.000186168	-1.01967e-10	-1.11818	0.000186172	-1.01967e-10	-1.11818
70303310	chr9:70303310:T:C	5.12777e-05	-1.00799	0.246015	0.000205299	-1.31952	0.299163	0.000205237	-1.31969	0.299008
70303341	chr9:70303341:C:A	2.58628e-05	-1.44642	-2.24825e-10	0.000125293	-1.51418	-2.24825e-10	0.000125294	-1.51419	-2.24825e-10
70303428	chr9:70303428:G:A	3.69854e-05	-1.01967e-10	-1.08871	0.000191625	-1.01967e-10	-1.08929	0.000191631	-1.01967e-10	-1.08928
70303975	chr9:70303975:T:C	4.78692e-05	-0.603931	-0.226827	0.000129806	-1.29923	-0.179556	0.000129753	-1.29952	-0.179701
70304300	chr9:70304300:A:G	3.59288e-05	-1.01967e-10	-1.11769	0.000187471	-1.01967e-10	-1.1112	0.000187476	-1.01967e-10	-1.1112
70304413	chr9:70304413:A:G	5.385e-05	-0.62842	-0.0846064	0.000149722	-1.31075	-0.0252987	0.000149661	-1.31103	-0.0254481
70304611	chr9:70304611:C:T	2.51249e-05	-1.47537	-2.24825e-10	0.000124209	-1.52286	-2.24825e-10	0.000124212	-1.52287	-2.24825e-10
70304718	chr9:70304718:C:A	1.49201e-05	-0.944624	-1.0519	7.016e-05	-1.04969	-1.04436	7.01618e-05	-1.04967	-1.04438
70305613	chr9:70305613:AG:A	6.30452e-05	-0.555377	-2.24825e-10	0.000218064	-0.960038	-2.24825e-10	0.00021804	-0.960176	-2.24825e-10
70305764	chr9:70305764:T:C	3.58165e-05	-1.01967e-10	-1.12082	0.000186003	-1.01967e-10	-1.11906	0.000186007	-1.01967e-10	-1.11907
70305808	chr9:70305808:A:G	3.35998e-05	-1.39056	0.205852	0.000166803	-1.50045	0.272441	0.00016677	-1.50051	0.272271
70306121	chr9:70306121:A:G	3.19269e-05	-1.23578	-2.24825e-10	0.00015363	-1.31028	-2.24825e-10	0.000153634	-1.31028	-2.24825e-10
70306564	chr9:70306564:G:T	3.83521e-05	-1.01967e-10	-1.05242	0.000200116	-1.01967e-10	-1.04593	0.000200121	-1.01967e-10	-1.04593
70307221	chr9:70307221:T:C	3.69923e-05	-1.01967e-10	-1.08852	0.000193493	-1.01967e-10	-1.07959	0.000193499	-1.01967e-10	-1.07958
70307251	chr9:70307251:G:A	0.000121565	-1.01967e-10	0.101221	0.000626856	-1.01967e-10	0.0958886	0.000626877	-1.01967e-10	0.0958974
70307433	chr9:70307433:C:T	3.68998e-05	-1.01967e-10	-1.09102	0.00019297	-1.01967e-10	-1.08229	0.000192976	-1.01967e-10	-1.08229
70307603	chr9:70307603:A:G	4.91109e-05	-0.526625	-0.278524	0.000128	-1.26013	-0.232661	0.000127945	-1.26045	-0.232802
70307809	chr9:70307809:A:G	3.60288e-05	-1.11491	-2.24825e-10	0.000217018	-0.964848	-2.24825e-10	0.000217029	-0.964822	-2.24825e-10
70308095	chr9:70308095:G:A	5.24273e-05	-0.56195	-0.177852	0.000140596	-1.27771	-0.121226	0.000140536	-1.27802	-0.121369
70308250	chr9:70308250:C:G	3.52683e-05	-1.01967e-10	-1.13624	0.000183326	-1.01967e-10	-1.13356	0.00018333	-1.01967e-10	-1.13357
70308274	chr9:70308274:T:C	5.10529e-05	-0.52139	-0.244977	0.000132837	-1.25742	-0.19828	0.00013278	-1.25774	-0.198424
70308334	chr9:70308334:G:A	3.57445e-05	-1.01967e-10	-1.12283	0.000185893	-1.01967e-10	-1.11966	0.000185897	-1.01967e-10	-1.11966
70308409	chr9:70308409:C:T	6.09386e-05	-1.01967e-10	-0.589363	0.000326631	-1.01967e-10	-0.555997	0.000326652	-1.01967e-10	-0.555956
70308702	chr9:70308702:T:C	3.71713e-05	-1.01967e-10	-1.08369	0.000194489	-1.01967e-10	-1.07445	0.000194494	-1.01967e-10	-1.07445
70309250	chr9:70309250:T:C	3.55271e-05	-1.01967e-10	-1.12893	0.000184803	-1.01967e-10	-1.12554	0.000184806	-1.01967e-10	-1.12554
70309589	chr9:70309589:T:G	1.6054e-05	-1.32067	-0.602607	7.71213e-05	-1.43456	-0.564889	7.71168e-05	-1.43463	-0.564904
70310200	chr9:70310200:G:A	1.4696e-05	-1.29925	-0.712404	7.18653e-05	-1.36468	-0.705356	7.18654e-05	-1.36467	-0.705386
70310381	chr9:70310381:CAGTG:C	3.1956e-05	-1.23487	-2.24825e-10	0.000153646	-1.31018	-2.24825e-10	0.000153651	-1.31017	-2.24825e-10
70310666	chr9:70310666:T:G	3.69111e-05	-1.01967e-10	-1.09072	0.000193034	-1.01967e-10	-1.08196	0.000193039	-1.01967e-10	-1.08196
70310731	chr9:70310731:G:A	3.69241e-05	-1.01967e-10	-1.09037	0.000193097	-1.01967e-10	-1.08164	0.000193102	-1.01967e-10	-1.08163
70310761	chr9:70310761:T:C	3.55154e-05	-1.01967e-10	-1.12926	0.000184721	-1.01967e-10	-1.12598	0.000184725	-1.01967e-10	-1.12599
70310763	chr9:70310763:CATCAG:C	3.55296e-05	-1.01967e-10	-1.12886	0.0001848	-1.01967e-10	-1.12555	0.000184804	-1.01967e-10	-1.12556
70310782	chr9:70310782:A:G	3.6892e-05	-1.01967e-10	-1.09123	0.000192926	-1.01967e-10	-1.08252	0.000192931	-1.01967e-10	-1.08252
70310985	chr9:70310985:T:G	3.69125e-05	-1.01967e-10	-1.09068	0.000193041	-1.01967e-10	-1.08193	0.000193046	-1.01967e-10	-1.08192
70311992	chr9:70311992:G:A	3.61429e-05	-1.01967e-10	-1.11175	0.000188696	-1.01967e-10	-1.10469	0.000188701	-1.01967e-10	-1.10469
70312631	chr9:70312631:T:A	9.22627e-06	-1.38608	-1.09109	4.24796e-05	-1.50359	-1.09221	4.24796e-05	-1.50361	-1.09221
70312677	chr9:70312677:A:T	2.39109e-05	-1.52489	-2.24825e-10	0.00012637	-1.50561	-2.24825e-10	0.000126376	-1.50559	-2.24825e-10
70312781	chr9:70312781:C:T	3.64435e-05	-0.263642	-0.839823	7.72979e-05	-1.16448	-0.83268	7.72641e-05	-1.16489	-0.832731
70313250	chr9:70313250:A:T	1.86594e-05	-0.78534	-0.987538	0.000133226	-0.485948	-0.966831	0.000133244	-0.485842	-0.966832
70313466	chr9:70313466:T:A	3.69256e-05	-1.01967e-10	-1.09032	0.000193115	-1.01967e-10	-1.08154	0.00019312	-1.01967e-10	-1.08154
70313569	chr9:70313569:C:G	1.56657e-05	-1.37826	-0.569495	7.16336e-05	-1.50049	-0.572773	7.1633e-05	-1.50052	-0.57278
70313603	chr9:70313603:T:C	0.000114732	-1.01967e-10	0.0433703	0.000625361	-1.01967e-10	0.0935003	0.000625414	-1.01967e-10	0.0935614
70313796	chr9:70313796:A:G	3.69228e-05	-1.01967e-10	-1.0904	0.000193099	-1.01967e-10	-1.08163	0.000193104	-1.01967e-10	-1.08162
70313887	chr9:70313887:T:C	0.000252908	0.833797	-2.24825e-10	0.000901557	0.459295	-2.24825e-10	0.000901295	0.45898	-2.24825e-10
70314118	chr9:70314118:CCTT:C	2.40064e-05	-1.52091	-2.24825e-10	0.000132229	-1.46029	-2.24825e-10	0.000132238	-1.46025	-2.24825e-10
70314207	chr9:70314207:A:G	4.30532e-05	-1.01967e-10	-0.936793	0.000226248	-1.01967e-10	-0.923195	0.000226252	-1.01967e-10	-0.923204
70314377	chr9:70314377:G:T	3.49977e-05	-1.01967e-10	-1.14395	0.000181397	-1.01967e-10	-1.14414	0.000181402	-1.01967e-10	-1.14413
70314467	chr9:70314467:A:G	3.66577e-05	-1.01967e-10	-1.09761	0.000191611	-1.01967e-10	-1.08936	0.000191616	-1.01967e-10	-1.08936
70314495	chr9:70314495:T:A	3.68768e-05	-1.01967e-10	-1.09165	0.000192841	-1.01967e-10	-1.08296	0.000192846	-1.01967e-10	-1.08296
70314587	chr9:70314587:T:C	1.24636e-05	-1.28683	-0.889585	4.92641e-05	-1.51592	-0.931716	4.92657e-05	-1.51585	-0.931776
70314852	chr9:70314852:A:G	9.22652e-06	-1.38636	-1.09078	4.24876e-05	-1.50371	-1.09191	4.24876e-05	-1.50373	-1.09191
70314853	chr9:70314853:C:T	5.29699e-05	-0.588105	-0.1414	0.000144082	-1.29073	-0.083722	0.000144022	-1.29102	-0.0838676
70316275	chr9:70316275:G:A	5.93176e-05	-1.01971	0.403385	0.000239268	-1.327	0.459749	0.000239195	-1.32716	0.459589
70316451	chr9:70316451:CTTAACAGTAACTT:C	0.000337811	1.12326	-2.24825e-10	0.0010968	0.655319	-2.24825e-10	0.00109642	0.654949	-2.24825e-10
70316453	chr9:70316453:TA:T	0.000133397	0.370652	-0.176549	0.00022516	-0.808132	-0.119886	0.000225005	-0.808703	-0.120027
70317233	chr9:70317233:A:G	2.72135e-05	-1.39552	-2.24825e-10	0.000128097	-1.49204	-2.24825e-10	0.000128096	-1.49207	-2.24825e-10
70317245	chr9:70317245:C:T	5.7213e-05	-0.500999	-0.151448	0.000149061	-1.24646	-0.0940102	0.000148995	-1.24679	-0.0941551
70317528	chr9:70317528:T:C	5.39427e-05	-1.01967e-10	-0.711308	0.000284117	-1.01967e-10	-0.695441	0.000284125	-1.01967e-10	-0.695437
70318023	chr9:70318023:G:A	5.17465e-05	-0.752873	-2.24825e-10	0.000193953	-1.07721	-2.24825e-10	0.000193928	-1.07736	-2.24825e-10
70318277	chr9:70318277:A:G	8.15162e-05	-1.01967e-10	-0.298428	0.000426607	-1.01967e-10	-0.288965	0.000426593	-1.01967e-10	-0.289023
70318292	chr9:70318292:G:A	3.69125e-05	-1.01967e-10	-1.09068	0.000193041	-1.01967e-10	-1.08193	0.000193046	-1.01967e-10	-1.08192
70318305	chr9:70318305:T:C	2.44463e-05	-1.3175	-0.185249	0.000119985	-1.43229	-0.125173	0.000119978	-1.43236	-0.125183
70318361	chr9:70318361:C:G	3.57893e-05	-1.01967e-10	-1.12158	0.000185861	-1.01967e-10	-1.11983	0.000185865	-1.01967e-10	-1.11983
70318858	chr9:70318858:A:G	4.78948e-05	-0.653824	-0.176398	0.000151113	-1.19373	-0.133064	0.000151062	-1.19396	-0.1332
70319042	chr9:70319042:G:C	3.49152e-05	-1.01967e-10	-1.14631	0.000181265	-1.01967e-10	-1.14487	0.000181269	-1.01967e-10	-1.14487
70319082	chr9:70319082:C:T	3.69125e-05	-1.01967e-10	-1.09068	0.000193041	-1.01967e-10	-1.08193	0.000193046	-1.01967e-10	-1.08192
70319174	chr9:70319174:T:C	1.32071e-05	-1.0127	-1.10578	4.73294e-05	-1.38374	-1.10396	4.73229e-05	-1.3839	-1.10396
70320514	chr9:70320514:A:G	3.69125e-05	-1.01967e-10	-1.09068	0.000193041	-1.01967e-10	-1.08193	0.000193046	-1.01967e-10	-1.08192
70320561	chr9:70320561:A:G	9.23266e-06	-1.38602	-1.09046	4.25086e-05	-1.50353	-1.09159	4.25087e-05	-1.50356	-1.09159
70321414	chr9:70321414:A:G	3.78774e-05	-1.01967e-10	-1.06487	0.000195747	-1.01967e-10	-1.068	0.000195755	-1.01967e-10	-1.06799
70321429	chr9:70321429:GT:G	9.36872e-06	-1.38925	-1.0726	4.3473e-05	-1.48044	-1.09224	4.34793e-05	-1.4803	-1.09227
70321647	chr9:70321647:G:A	4.74481e-05	-0.55673	-0.282863	0.000125471	-1.27566	-0.237092	0.000125418	-1.27597	-0.237233
70322103	chr9:70322103:T:C	5.14583e-05	-0.540439	-0.218018	0.000135217	-1.26737	-0.170574	0.000135159	-1.26768	-0.170719
70322641	chr9:70322641:GCCTGGCCAACATGATGAAAC:G	0.000173025	0.454206	-2.24825e-10	0.000425723	-0.29104	-2.24825e-10	0.000425643	-0.291251	-2.24825e-10
70322837	chr9:70322837:A:G	1.57684e-05	-1.37259	-0.568629	7.18656e-05	-1.49812	-0.571912	7.18649e-05	-1.49815	-0.571919
70323337	chr9:70323337:T:C	3.693e-05	-1.01967e-10	-1.09021	0.000193139	-1.01967e-10	-1.08142	0.000193145	-1.01967e-10	-1.08141
70323530	chr9:70323530:G:A	8.74849e-05	-1.01967e-10	-0.227763	0.000451415	-1.01967e-10	-0.232442	0.000451429	-1.01967e-10	-0.232435
70324209	chr9:70324209:C:T	9.34192e-06	-1.31949	-1.14523	4.15174e-05	-1.47323	-1.14549	4.15169e-05	-1.47326	-1.14549
70324394	chr9:70324394:A:T	3.69075e-05	-1.01967e-10	-1.09082	0.000193013	-1.01967e-10	-1.08207	0.000193018	-1.01967e-10	-1.08207
70324487	chr9:70324487:T:C	3.53785e-05	-1.01967e-10	-1.13313	0.000183937	-1.01967e-10	-1.13023	0.000183942	-1.01967e-10	-1.13023
70324786	chr9:70324786:C:T	4.64553e-05	-0.61061	-0.250128	0.000126329	-1.30244	-0.203495	0.000126278	-1.30273	-0.203638
70324884	chr9:70324884:T:C	3.7539e-05	-1.01967e-10	-1.07385	0.000196538	-1.01967e-10	-1.06397	0.000196544	-1.01967e-10	-1.06397
70324990	chr9:70324990:G:A	3.06121e-05	-1.08083	-0.197003	0.000111409	-1.49224	-0.139381	0.000111384	-1.49235	-0.139516
70325169	chr9:70325169:G:A	1.28485e-05	-1.03346	-1.11254	4.65184e-05	-1.39412	-1.11086	4.65122e-05	-1.39428	-1.11086
70325236	chr9:70325236:G:A	3.47902e-05	-1.01967e-10	-1.14989	0.000180384	-1.01967e-10	-1.14974	0.000180389	-1.01967e-10	-1.14974
70325249	chr9:70325249:T:G	3.69125e-05	-1.01967e-10	-1.09068	0.000193041	-1.01967e-10	-1.08193	0.000193046	-1.01967e-10	-1.08192
70325348	chr9:70325348:G:A	3.69044e-05	-1.01967e-10	-1.0909	0.000192996	-1.01967e-10	-1.08216	0.000193001	-1.01967e-10	-1.08216
70325579	chr9:70325579:T:A	5.31473e-05	-0.547634	-0.178527	0.000141525	-1.27048	-0.121867	0.000141465	-1.27079	-0.122011
70326054	chr9:70326054:A:G	3.03905e-05	-1.2851	-2.24825e-10	0.000184442	-1.12749	-2.24825e-10	0.000184472	-1.12736	-2.24825e-10
70326604	chr9:70326604:T:C	3.64641e-05	-1.01967e-10	-1.1029	0.000188918	-1.01967e-10	-1.10352	0.000188924	-1.01967e-10	-1.10351
70326851	chr9:70326851:C:T	6.68547e-05	-1.01967e-10	-0.496708	0.000343298	-1.01967e-10	-0.506229	0.000343309	-1.01967e-10	-0.506223
70326889	chr9:70326889:G:A	3.56379e-05	-1.01967e-10	-1.12582	0.000185047	-1.01967e-10	-1.12422	0.000185051	-1.01967e-10	-1.12422
70327067	chr9:70327067:G:A	0.000126952	0.14458	-2.24825e-10	0.000303751	-0.62862	-2.24825e-10	0.000303665	-0.628928	-2.24825e-10
70327080	chr9:70327080:A:G	5.37091e-05	0.228508	-0.944155	0.000104132	-0.755387	-0.943784	0.000104099	-0.755705	-0.943805
70327320	chr9:70327320:A:T	5.68072e-05	-0.52476	-0.134805	0.000149794	-1.25864	-0.0769272	0.000149728	-1.25896	-0.0770733
70327582	chr9:70327582:A:G	1.53679e-05	-1.03547	-0.931474	5.57869e-05	-1.39533	-0.927963	5.57796e-05	-1.39548	-0.927962
70328019	chr9:70328019:C:T	3.35137e-05	-0.948488	-0.238785	0.000129919	-1.28094	-0.196978	0.000129882	-1.28112	-0.197108
70328185	chr9:70328185:A:T	3.55012e-05	-1.01967e-10	-1.12966	0.000184641	-1.01967e-10	-1.12642	0.000184645	-1.01967e-10	-1.12642
70328700	chr9:70328700:G:A	4.63974e-05	-1.01967e-10	-0.861986	0.000238948	-1.01967e-10	-0.868585	0.000238954	-1.01967e-10	-0.868584
70328998	chr9:70328998:C:T	3.48191e-05	-1.01967e-10	-1.14906	0.000180752	-1.01967e-10	-1.1477	0.000180757	-1.01967e-10	-1.1477
70329012	chr9:70329012:C:T	3.48151e-05	-1.01967e-10	-1.14918	0.000180432	-1.01967e-10	-1.14947	0.000180437	-1.01967e-10	-1.14947
70329082	chr9:70329082:A:G	5.20018e-05	-0.509298	-0.238653	0.000134532	-1.25128	-0.191744	0.000134473	-1.2516	-0.191888
70329412	chr9:70329412:G:A	3.36024e-05	-0.303838	-0.880795	7.25193e-05	-1.18685	-0.87413	7.24888e-05	-1.18724	-0.874178
70329486	chr9:70329486:C:T	1.69862e-05	-1.37115	-0.495672	8.33865e-05	-1.46689	-0.454454	8.33826e-05	-1.46694	-0.45447
70329499	chr9:70329499:G:A	1.36203e-05	-0.977976	-1.10969	4.80317e-05	-1.365	-1.10796	4.80246e-05	-1.36518	-1.10796
70329510	chr9:70329510:G:A	3.62681e-05	-0.231011	-0.877281	7.5659e-05	-1.14802	-0.870576	7.56254e-05	-1.14844	-0.870624
70329526	chr9:70329526:A:G	3.49055e-05	-1.01967e-10	-1.14659	0.000180809	-1.01967e-10	-1.14739	0.000180814	-1.01967e-10	-1.14739
70329882	chr9:70329882:G:T	2.22325e-05	-1.3389	-0.258771	0.000109618	-1.44687	-0.200962	0.000109612	-1.44693	-0.200972
70330076	chr9:70330076:T:C	3.53706e-05	-0.266148	-0.867201	7.50434e-05	-1.16644	-0.860318	7.50109e-05	-1.16685	-0.860367
70330657	chr9:70330657:C:A	1.28964e-05	-1.02925	-1.11303	4.65916e-05	-1.39204	-1.11136	4.65854e-05	-1.3922	-1.11136
70331415	chr9:70331415:AAAAC:A	5.81835e-05	-0.871871	0.236243	0.000221725	-1.23266	0.289272	0.00022165	-1.23287	0.289117
70331471	chr9:70331471:G:A	3.50372e-05	-1.01967e-10	-1.14282	0.000181992	-1.01967e-10	-1.14087	0.000181996	-1.01967e-10	-1.14087
70331777	chr9:70331777:G:A	9.23914e-06	-1.38113	-1.09465	4.24141e-05	-1.50161	-1.09574	4.2414e-05	-1.50163	-1.09574
70331941	chr9:70331941:G:A	1.32801e-05	-0.984388	-1.12857	4.69727e-05	-1.36796	-1.1273	4.69658e-05	-1.36813	-1.1273
70332156	chr9:70332156:C:A	1.42214e-05	-0.93793	-1.10655	4.9285e-05	-1.34246	-1.10474	4.92771e-05	-1.34265	-1.10474
70332227	chr9:70332227:A:G	3.59342e-05	-1.01967e-10	-1.11754	0.00018547	-1.01967e-10	-1.12193	0.000185475	-1.01967e-10	-1.12193
70332660	chr9:70332660:C:G	3.68814e-05	-1.01967e-10	-1.09152	0.000192868	-1.01967e-10	-1.08282	0.000192873	-1.01967e-10	-1.08282
70332828	chr9:70332828:C:CTGA	1.47239e-05	-0.954246	-1.05551	6.93134e-05	-1.05804	-1.04815	6.93152e-05	-1.05802	-1.04816
70332994	chr9:70332994:A:T	5.87883e-05	-0.916667	0.29138	0.00022805	-1.26073	0.345467	0.000227975	-1.26093	0.34531
70333055	chr9:70333055:G:T	3.69141e-05	-1.01967e-10	-1.09064	0.00019305	-1.01967e-10	-1.08188	0.000193055	-1.01967e-10	-1.08188
70333113	chr9:70333113:A:G	1.41466e-05	-1.30587	-0.743884	6.92433e-05	-1.37007	-0.737135	6.92435e-05	-1.37006	-0.737165
70333583	chr9:70333583:T:C	5.19428e-05	-0.749087	-2.24825e-10	0.000300126	-0.640628	-2.24825e-10	0.000300155	-0.640555	-2.24825e-10
70333641	chr9:70333641:G:T	4.96916e-05	-1.01967e-10	-0.793393	0.000264566	-1.01967e-10	-0.766738	0.00026458	-1.01967e-10	-0.76671
70333828	chr9:70333828:T:A	9.48463e-06	-1.35788	-1.09168	4.29732e-05	-1.49146	-1.0928	4.2973e-05	-1.49148	-1.0928
70334132	chr9:70334132:T:G	7.91789e-06	-1.49043	-1.13968	3.96178e-05	-1.52392	-1.14163	3.96189e-05	-1.52392	-1.14163
70334183	chr9:70334183:A:C	1.60808e-05	-0.885556	-1.03605	7.52723e-05	-0.995776	-1.02794	7.52743e-05	-0.995756	-1.02796
70334752	chr9:70334752:A:G	1.69266e-05	-0.884775	-0.985567	7.93347e-05	-0.995193	-0.975961	7.93364e-05	-0.995172	-0.975984
70335238	chr9:70335238:T:G	3.27188e-05	-1.21128	-2.24825e-10	0.000156835	-1.28963	-2.24825e-10	0.00015684	-1.28963	-2.24825e-10
70335330	chr9:70335330:G:A	3.70396e-05	-1.01967e-10	-1.08724	0.000193753	-1.01967e-10	-1.07825	0.000193758	-1.01967e-10	-1.07824
70335408	chr9:70335408:A:G	0.000105182	-1.01967e-10	-0.0435369	0.000542876	-1.01967e-10	-0.0479485	0.000542889	-1.01967e-10	-0.0479479
70335452	chr9:70335452:G:A	3.71076e-05	-1.01967e-10	-1.08541	0.000194122	-1.01967e-10	-1.07634	0.000194127	-1.01967e-10	-1.07634
70335462	chr9:70335462:A:G	5.02537e-05	-0.562404	-0.219741	0.000133464	-1.27866	-0.172341	0.000133407	-1.27896	-0.172486
70335589	chr9:70335589:A:G	3.5663e-05	-1.01967e-10	-1.12512	0.000184492	-1.01967e-10	-1.12722	0.000184496	-1.01967e-10	-1.12722
70335713	chr9:70335713:A:G	5.01885e-05	-0.550499	-0.232945	0.000132466	-1.27261	-0.185898	0.00013241	-1.27291	-0.186042
70336207	chr9:70336207:TGTA:T	1.83835e-05	-0.992785	-0.794992	8.73968e-05	-1.09341	-0.780964	8.73976e-05	-1.09339	-0.780997
70336501	chr9:70336501:A:G	2.79509e-05	-0.305748	-1.06303	0.000216093	0.0714001	-1.04052	0.000216127	0.0715351	-1.04052
70336938	chr9:70336938:C:T	1.60469e-05	-0.849679	-1.07403	0.000112567	-0.561531	-1.05975	0.000112581	-0.561428	-1.05975
70337118	chr9:70337118:C:T	3.26118e-05	-1.24296	0.028407	0.000146681	-1.42016	0.0635888	0.00014665	-1.42027	0.0634652
70337206	chr9:70337206:T:G	2.51897e-05	-1.4728	-2.24825e-10	0.000124074	-1.52395	-2.24825e-10	0.000124076	-1.52396	-2.24825e-10
70337519	chr9:70337519:A:G	3.67323e-05	-1.01967e-10	-1.09557	0.000192031	-1.01967e-10	-1.08717	0.000192036	-1.01967e-10	-1.08717
70338444	chr9:70338444:G:A	1.52129e-05	-1.278	-0.699083	7.4183e-05	-1.34659	-0.691703	7.41832e-05	-1.34658	-0.691734
70338568	chr9:70338568:A:C	1.24833e-05	-1.25127	-0.923566	4.74982e-05	-1.52141	-0.962732	4.74987e-05	-1.52136	-0.962788
70338752	chr9:70338752:C:T	3.69125e-05	-1.01967e-10	-1.09068	0.000193041	-1.01967e-10	-1.08193	0.000193046	-1.01967e-10	-1.08192
70339986	chr9:70339986:C:CGTT	2.65729e-05	-1.26661	-0.152728	0.000128478	-1.39755	-0.091519	0.00012847	-1.39763	-0.0915292
70339987	chr9:70339987:C:A	2.6178e-05	-1.27832	-0.155993	0.000126998	-1.4058	-0.0948621	0.00012699	-1.40588	-0.0948723
70339992	chr9:70339992:C:G	3.69846e-05	-1.01967e-10	-1.08873	0.000193445	-1.01967e-10	-1.07984	0.00019345	-1.01967e-10	-1.07983
70340559	chr9:70340559:AATG:A	1.9987e-05	-0.673888	-1.03026	0.000145261	-0.353872	-1.01242	0.000145281	-0.353759	-1.01242
70340727	chr9:70340727:T:C	5.38878e-05	-1.01967e-10	-0.712324	0.000273698	-1.01967e-10	-0.732805	0.000273704	-1.01967e-10	-0.732806
70340815	chr9:70340815:G:A	2.4479e-05	-1.50141	-2.24825e-10	0.000151782	-1.32238	-2.24825e-10	0.000151798	-1.3223	-2.24825e-10
70340841	chr9:70340841:G:C	3.486e-05	-1.01967e-10	-1.14789	0.000180576	-1.01967e-10	-1.14868	0.000180581	-1.01967e-10	-1.14868
70340931	chr9:70340931:G:C	5.16246e-05	-1.01967e-10	-0.755232	0.000262485	-1.01967e-10	-0.774637	0.00026249	-1.01967e-10	-0.774638
70341135	chr9:70341135:G:T	3.55301e-05	-1.01967e-10	-1.12885	0.000184803	-1.01967e-10	-1.12554	0.000184807	-1.01967e-10	-1.12554
70341542	chr9:70341542:A:G	2.99388e-05	-1.20594	-0.0941347	0.000126784	-1.46226	-0.0400892	0.000126754	-1.46236	-0.0402476
70341598	chr9:70341598:C:A	5.08364e-05	-0.587272	-0.183344	0.000138094	-1.29002	-0.12688	0.000138037	-1.29031	-0.127023
70341642	chr9:70341642:T:G	1.49491e-05	-0.845947	-1.14863	4.96821e-05	-1.29039	-1.14879	4.96729e-05	-1.2906	-1.14879
70341781	chr9:70341781:A:G	3.358e-05	-0.0493695	-1.13593	6.42091e-05	-1.04617	-1.13652	6.41796e-05	-1.04664	-1.13653
70341952	chr9:70341952:C:T	3.58936e-05	-0.20241	-0.916261	7.3919e-05	-1.13173	-0.91013	7.38859e-05	-1.13216	-0.910175
70342057	chr9:70342057:C:T	1.49699e-05	-0.901648	-1.09154	5.10404e-05	-1.32277	-1.08944	5.10317e-05	-1.32297	-1.08944
70342092	chr9:70342092:A:G	3.69733e-05	-1.01967e-10	-1.08903	0.000193382	-1.01967e-10	-1.08016	0.000193388	-1.01967e-10	-1.08016
70342116	chr9:70342116:A:G	1.59316e-05	-0.985337	-0.945587	5.64199e-05	-1.36976	-0.94225	5.64117e-05	-1.36993	-0.942249
70342320	chr9:70342320:C:T	3.62147e-05	-1.01967e-10	-1.10976	0.000189113	-1.01967e-10	-1.10249	0.000189118	-1.01967e-10	-1.10248
70342407	chr9:70342407:A:T	3.69458e-05	-1.01967e-10	-1.08978	0.00019323	-1.01967e-10	-1.08095	0.000193235	-1.01967e-10	-1.08094
70342625	chr9:70342625:C:G	2.64915e-05	-1.26953	-0.152871	0.000128197	-1.39954	-0.0917167	0.000128188	-1.39963	-0.091727
70342884	chr9:70342884:T:A	3.69212e-05	-1.01967e-10	-1.09044	0.00019309	-1.01967e-10	-1.08167	0.000193095	-1.01967e-10	-1.08167
70342909	chr9:70342909:G:T	3.63287e-05	-1.01967e-10	-1.10662	0.000189747	-1.01967e-10	-1.09914	0.000189752	-1.01967e-10	-1.09914
70343262	chr9:70343262:C:T	4.02936e-05	-1.01967e-10	-1.00304	0.000211656	-1.01967e-10	-0.989866	0.000211662	-1.01967e-10	-0.989864
70343263	chr9:70343263:G:A	6.31254e-05	-1.01967e-10	-0.554106	0.000328221	-1.01967e-10	-0.551141	0.00032823	-1.01967e-10	-0.551137
70343321	chr9:70343321:T:A	5.69141e-05	-0.928364	0.270677	0.000221595	-1.26841	0.324437	0.000221524	-1.2686	0.324281
70343722	chr9:70343722:G:A	3.26657e-05	-0.0799704	-1.13293	6.32286e-05	-1.06448	-1.13359	6.31999e-05	-1.06494	-1.13361
70344312	chr9:70344312:C:CAT	3.69045e-05	-1.01967e-10	-1.0909	0.000192996	-1.01967e-10	-1.08216	0.000193001	-1.01967e-10	-1.08216
70344499	chr9:70344499:G:A	3.55158e-05	-1.01967e-10	-1.12925	0.000184722	-1.01967e-10	-1.12598	0.000184726	-1.01967e-10	-1.12598
70344597	chr9:70344597:T:C	3.69708e-05	-1.01967e-10	-1.0891	0.000193368	-1.01967e-10	-1.08024	0.000193373	-1.01967e-10	-1.08023
70344818	chr9:70344818:A:G	3.69125e-05	-1.01967e-10	-1.09068	0.000193041	-1.01967e-10	-1.08193	0.000193046	-1.01967e-10	-1.08192
70345140	chr9:70345140:T:C	3.73459e-05	-1.01967e-10	-1.07901	0.000195463	-1.01967e-10	-1.06946	0.000195468	-1.01967e-10	-1.06945
70345238	chr9:70345238:AAATT:A	3.6939e-05	-1.01967e-10	-1.08996	0.00019319	-1.01967e-10	-1.08116	0.000193195	-1.01967e-10	-1.08115
70345875	chr9:70345875:T:C	3.48145e-05	-1.01967e-10	-1.1492	0.0001804	-1.01967e-10	-1.14965	0.000180404	-1.01967e-10	-1.14965
70346429	chr9:70346429:G:A	3.47983e-05	-1.01967e-10	-1.14966	0.000180365	-1.01967e-10	-1.14984	0.00018037	-1.01967e-10	-1.14984
70346487	chr9:70346487:G:A	2.53311e-05	-1.4672	-2.24825e-10	0.000123958	-1.52489	-2.24825e-10	0.000123961	-1.52489	-2.24825e-10
70346905	chr9:70346905:C:T	3.69125e-05	-1.01967e-10	-1.09068	0.000193041	-1.01967e-10	-1.08193	0.000193046	-1.01967e-10	-1.08192
70348125	chr9:70348125:T:C	3.63298e-05	-1.01967e-10	-1.10659	0.000189762	-1.01967e-10	-1.09906	0.000189767	-1.01967e-10	-1.09906
70348252	chr9:70348252:T:A	9.6522e-06	-1.35656	-1.07549	4.27473e-05	-1.4949	-1.09462	4.27524e-05	-1.49477	-1.09465
70348305	chr9:70348305:G:A	4.00914e-05	-1.01967e-10	-1.00807	0.000210511	-1.01967e-10	-0.995289	0.000210518	-1.01967e-10	-0.995284
70348429	chr9:70348429:C:T	1.42202e-05	-0.94601	-1.09856	4.94548e-05	-1.34719	-1.09658	4.9447e-05	-1.34737	-1.09658
70348430	chr9:70348430:G:A	4.18101e-05	-1.01967e-10	-0.966092	0.000220097	-1.01967e-10	-0.950762	0.000220103	-1.01967e-10	-0.950757
70348535	chr9:70348535:A:C	3.69173e-05	-1.01967e-10	-1.09055	0.000193068	-1.01967e-10	-1.08179	0.000193073	-1.01967e-10	-1.08178
70348652	chr9:70348652:C:T	1.76951e-05	-0.958373	-0.867571	8.36695e-05	-1.06284	-0.855118	8.36706e-05	-1.06282	-0.855147
70349048	chr9:70349048:TTTAA:T	6.01521e-05	-0.874901	0.272548	0.000229997	-1.23303	0.32627	0.00022992	-1.23324	0.326114
70349127	chr9:70349127:C:T	2.39121e-05	-1.52485	-2.24825e-10	0.000137684	-1.41987	-2.24825e-10	0.000137705	-1.41974	-2.24825e-10
70349128	chr9:70349128:G:A	2.9342e-05	-1.32021	-2.24825e-10	0.000160352	-1.26746	-2.24825e-10	0.00016036	-1.26743	-2.24825e-10
70349227	chr9:70349227:C:T	2.57211e-05	-1.45192	-2.24825e-10	0.00013578	-1.43379	-2.24825e-10	0.000135784	-1.43378	-2.24825e-10
70349623	chr9:70349623:G:A	3.73721e-05	-1.01967e-10	-1.07831	0.000195609	-1.01967e-10	-1.06871	0.000195614	-1.01967e-10	-1.06871
70349672	chr9:70349672:A:G	8.91023e-05	-1.01967e-10	-0.209444	0.000482832	-1.01967e-10	-0.165159	0.00048287	-1.01967e-10	-0.165105
70349851	chr9:70349851:A:G	5.70196e-05	-0.895918	0.240084	0.000219376	-1.24726	0.293216	0.000219304	-1.24746	0.293062
70350361	chr9:70350361:G:A	3.69211e-05	-1.01967e-10	-1.09045	0.000193089	-1.01967e-10	-1.08167	0.000193095	-1.01967e-10	-1.08167
70350723	chr9:70350723:T:C	3.29376e-05	-0.0746601	-1.12996	6.36207e-05	-1.06124	-1.13065	6.35917e-05	-1.0617	-1.13067
70351146	chr9:70351146:G:A	3.76087e-05	-1.01967e-10	-1.07199	0.000196926	-1.01967e-10	-1.062	0.000196932	-1.01967e-10	-1.062
70351803	chr9:70351803:C:T	5.32115e-05	-0.553412	-0.171543	0.000142189	-1.27296	-0.11471	0.000142129	-1.27327	-0.114854
70351869	chr9:70351869:A:G	3.25284e-05	-0.96264	-0.254476	0.000126659	-1.2903	-0.213037	0.000126622	-1.29048	-0.213167
70351882	chr9:70351882:C:T	3.55219e-05	-1.01967e-10	-1.12908	0.000184757	-1.01967e-10	-1.12579	0.000184761	-1.01967e-10	-1.12579
70351941	chr9:70351941:A:G	5.60237e-05	-0.507553	-0.165901	0.000144622	-1.25168	-0.11902	0.00014456	-1.252	-0.119158
70352017	chr9:70352017:G:T	9.15964e-06	-1.33484	-1.14958	4.10471e-05	-1.48067	-1.14943	4.10467e-05	-1.48071	-1.14944
70352067	chr9:70352067:T:TG	3.4825e-05	-1.01967e-10	-1.14889	0.000180463	-1.01967e-10	-1.1493	0.000180468	-1.01967e-10	-1.1493
70353052	chr9:70353052:G:A	3.53785e-05	-1.01967e-10	-1.13312	0.00018395	-1.01967e-10	-1.13017	0.000183954	-1.01967e-10	-1.13017
70353122	chr9:70353122:A:G	8.72436e-06	-1.43234	-1.10077	4.14384e-05	-1.51881	-1.10181	4.14389e-05	-1.51883	-1.10181
70353588	chr9:70353588:TG:T	3.69634e-05	-1.01967e-10	-1.0893	0.000193327	-1.01967e-10	-1.08045	0.000193332	-1.01967e-10	-1.08044
70353646	chr9:70353646:G:A	3.69714e-05	-1.01967e-10	-1.08908	0.000193371	-1.01967e-10	-1.08022	0.000193377	-1.01967e-10	-1.08021
70354472	chr9:70354472:G:A	5.48133e-05	-0.695297	-2.24825e-10	0.000201601	-1.03854	-2.24825e-10	0.000201586	-1.03864	-2.24825e-10
70354601	chr9:70354601:A:T	4.11206e-05	-0.155532	-0.827187	8.29454e-05	-1.10661	-0.820034	8.29064e-05	-1.10705	-0.820087
70354629	chr9:70354629:A:C	9.30518e-06	-1.37783	-1.09083	4.26369e-05	-1.50015	-1.09196	4.26369e-05	-1.50018	-1.09196
70354738	chr9:70354738:C:T	0.00032285	1.07796	-2.24825e-10	0.00110645	0.664082	-2.24825e-10	0.00110616	0.6638	-2.24825e-10
70355355	chr9:70355355:G:T	4.19766e-05	-1.01967e-10	-0.962116	0.000218964	-1.01967e-10	-0.95592	0.000218972	-1.01967e-10	-0.955908
70355383	chr9:70355383:G:A	3.69065e-05	-1.01967e-10	-1.09084	0.000193008	-1.01967e-10	-1.0821	0.000193013	-1.01967e-10	-1.0821
70355399	chr9:70355399:A:G	3.69125e-05	-1.01967e-10	-1.09068	0.000193041	-1.01967e-10	-1.08193	0.000193046	-1.01967e-10	-1.08192
70355744	chr9:70355744:CTA:C	4.93388e-05	-1.00222	0.201701	0.000196546	-1.31627	0.252337	0.000196488	-1.31644	0.252188
70355941	chr9:70355941:C:A	4.11992e-05	-1.01967e-10	-0.98081	0.000214897	-1.01967e-10	-0.974669	0.000214902	-1.01967e-10	-0.974673
70355959	chr9:70355959:G:A	1.45615e-05	-1.28661	-0.734238	7.10705e-05	-1.35382	-0.727336	7.10707e-05	-1.35381	-0.727365
70356296	chr9:70356296:A:T	1.65479e-05	-0.770971	-1.122	5.32818e-05	-1.24875	-1.12049	5.3271e-05	-1.24897	-1.12049
70356695	chr9:70356695:A:G	8.1048e-05	-1.01967e-10	-0.304188	0.000416363	-1.01967e-10	-0.313272	0.000416386	-1.01967e-10	-0.313239
70357045	chr9:70357045:T:TGA	3.64178e-05	-1.01967e-10	-1.10417	0.000190254	-1.01967e-10	-1.09647	0.000190259	-1.01967e-10	-1.09647
70357471	chr9:70357471:TAACAG:T	6.04676e-05	-1.01967e-10	-0.597122	0.000324062	-1.01967e-10	-0.563895	0.000324083	-1.01967e-10	-0.563855
70357704	chr9:70357704:G:A	1.21229e-05	-1.32258	-0.881554	5.00702e-05	-1.507	-0.9244	5.00731e-05	-1.50691	-0.924461
70357898	chr9:70357898:G:A	2.24781e-05	-1.25508	-0.331605	0.000107608	-1.3947	-0.271633	0.000107601	-1.39478	-0.271644
70358637	chr9:70358637:G:A	6.35691e-05	-0.547102	-2.24825e-10	0.000309231	-0.61074	-2.24825e-10	0.000309217	-0.610809	-2.24825e-10
70358686	chr9:70358686:A:G	3.82539e-05	-1.01967e-10	-1.05498	0.000200506	-1.01967e-10	-1.04399	0.000200511	-1.01967e-10	-1.04398
70358837	chr9:70358837:A:G	3.68698e-05	-1.01967e-10	-1.09184	0.000192802	-1.01967e-10	-1.08316	0.000192807	-1.01967e-10	-1.08316
70359001	chr9:70359001:C:CCCAA	1.59995e-05	-0.893849	-1.03282	7.4885e-05	-1.00411	-1.02476	7.48868e-05	-1.00409	-1.02478
70359003	chr9:70359003:C:G	1.60446e-05	-0.894733	-1.02912	7.51123e-05	-1.0049	-1.02094	7.51141e-05	-1.00488	-1.02096
70359313	chr9:70359313:T:C	3.69456e-05	-1.01967e-10	-1.08978	0.000193227	-1.01967e-10	-1.08096	0.000193232	-1.01967e-10	-1.08096
70360162	chr9:70360162:A:G	3.68209e-05	-1.01967e-10	-1.09316	0.000191742	-1.01967e-10	-1.08868	0.000191746	-1.01967e-10	-1.08868
70360268	chr9:70360268:G:A	3.69388e-05	-1.01967e-10	-1.08997	0.000193189	-1.01967e-10	-1.08116	0.000193194	-1.01967e-10	-1.08116
70360339	chr9:70360339:A:G	3.69265e-05	-1.01967e-10	-1.0903	0.00019312	-1.01967e-10	-1.08152	0.000193125	-1.01967e-10	-1.08152
70360765	chr9:70360765:G:A	4.14928e-05	-0.699041	-0.274668	0.00013293	-1.2214	-0.233604	0.000132887	-1.22162	-0.233732
70360780	chr9:70360780:C:T	6.17719e-05	-1.01967e-10	-0.575781	0.000321208	-1.01967e-10	-0.572741	0.000321217	-1.01967e-10	-0.572737
70360971	chr9:70360971:G:A	3.69446e-05	-1.01967e-10	-1.08981	0.000193221	-1.01967e-10	-1.08099	0.000193226	-1.01967e-10	-1.08099
70361147	chr9:70361147:C:T	6.46488e-05	-1.01967e-10	-0.53026	0.000340208	-1.01967e-10	-0.515271	0.000340218	-1.01967e-10	-0.515265
70361423	chr9:70361423:T:C	3.69453e-05	-1.01967e-10	-1.08979	0.000193225	-1.01967e-10	-1.08097	0.00019323	-1.01967e-10	-1.08097
70362058	chr9:70362058:C:T	1.06537e-05	-1.20986	-1.12346	4.24378e-05	-1.47476	-1.12203	4.24347e-05	-1.47485	-1.12203
70362338	chr9:70362338:TGTAAA:T	3.72836e-05	-1.01967e-10	-1.08068	0.000195847	-1.01967e-10	-1.0675	0.000195851	-1.01967e-10	-1.0675
70362357	chr9:70362357:T:C	4.03374e-05	-0.720148	-0.281804	0.000130329	-1.23404	-0.240723	0.000130288	-1.23426	-0.240851
70362429	chr9:70362429:T:C	2.78454e-05	-1.39301	0.0204529	0.000138381	-1.47999	0.0651677	0.000138374	-1.48003	0.065144
70362570	chr9:70362570:T:C	3.74401e-05	-1.01967e-10	-1.07649	0.000195987	-1.01967e-10	-1.06678	0.000195992	-1.01967e-10	-1.06678
70362858	chr9:70362858:AC:A	0.00011103	-1.01967e-10	0.010572	0.00060474	-1.01967e-10	0.0599696	0.000604791	-1.01967e-10	0.0600299
70363302	chr9:70363302:T:C	1.17502e-05	-1.12913	-1.10623	4.46255e-05	-1.44211	-1.10442	4.4621e-05	-1.44223	-1.10442
70363720	chr9:70363720:C:T	4.83985e-05	-0.799172	-0.0205881	0.000162299	-1.28058	0.0251965	0.000162248	-1.28078	0.0250524
70363909	chr9:70363909:T:C	6.66786e-05	-1.01967e-10	-0.499345	0.000351609	-1.01967e-10	-0.482308	0.00035162	-1.01967e-10	-0.482303
70364048	chr9:70364048:G:C	3.55166e-05	-1.01967e-10	-1.12923	0.000184727	-1.01967e-10	-1.12595	0.000184731	-1.01967e-10	-1.12595
70364086	chr9:70364086:G:T	5.30705e-05	-0.775022	0.0474142	0.000176405	-1.26664	0.0945935	0.000176347	-1.26684	0.0944451
70364205	chr9:70364205:T:C	0.000182631	1.65771	-1.14948	7.52321e-05	-0.874659	-1.14959	7.51721e-05	-0.875482	-1.14959
70364330	chr9:70364330:T:C	2.73491e-05	-0.659	-0.731545	7.14294e-05	-1.37751	-0.69861	7.14181e-05	-1.37767	-0.698627
70364449	chr9:70364449:T:C	9.98075e-05	-1.01967e-10	-0.0959859	0.00054247	-1.01967e-10	-0.0486966	0.000542514	-1.01967e-10	-0.0486394
70364570	chr9:70364570:C:T	6.01924e-05	-0.755013	0.153331	0.000179887	-1.37086	0.218356	0.000179819	-1.3711	0.218192
70364695	chr9:70364695:AC:A	4.79327e-05	-1.01967e-10	-0.829431	0.000253211	-1.01967e-10	-0.810605	0.000253222	-1.01967e-10	-0.810586
70364715	chr9:70364715:T:C	6.23797e-05	-0.707666	0.141676	0.000181502	-1.34994	0.20638	0.000181431	-1.3502	0.206217
70364953	chr9:70364953:C:T	4.80056e-05	-1.01967e-10	-0.827912	0.000253246	-1.01967e-10	-0.810468	0.000253254	-1.01967e-10	-0.810459
70365159	chr9:70365159:A:G	3.47883e-05	-1.01967e-10	-1.14995	0.000180369	-1.01967e-10	-1.14982	0.000180374	-1.01967e-10	-1.14982
70365401	chr9:70365401:C:A	2.41021e-05	-1.51693	-2.24825e-10	0.000132754	-1.45633	-2.24825e-10	0.00013276	-1.45631	-2.24825e-10
70365662	chr9:70365662:G:A	1.15499e-05	-1.14632	-1.10623	4.42831e-05	-1.44981	-1.10442	4.42789e-05	-1.44993	-1.10442
70365683	chr9:70365683:G:C	2.39227e-05	-1.5244	-2.24825e-10	0.000129845	-1.47848	-2.24825e-10	0.000129853	-1.47845	-2.24825e-10
70365915	chr9:70365915:A:G	3.55606e-05	-1.01967e-10	-1.12799	0.000184974	-1.01967e-10	-1.12461	0.000184978	-1.01967e-10	-1.12462
70366082	chr9:70366082:A:G	5.09475e-05	-0.846873	0.07844	0.000160063	-1.41038	0.141118	0.000160008	-1.41059	0.140958
70367050	chr9:70367050:A:C	7.07857e-05	-1.01967e-10	-0.439572	0.000379816	-1.01967e-10	-0.405142	0.000379793	-1.01967e-10	-0.405227
70367137	chr9:70367137:T:C	1.53606e-05	-0.987769	-0.979651	7.31855e-05	-1.08735	-0.964484	7.31874e-05	-1.08733	-0.964504
70367433	chr9:70367433:G:T	3.54477e-05	-1.01967e-10	-1.13117	0.000184341	-1.01967e-10	-1.12804	0.000184345	-1.01967e-10	-1.12804
70367904	chr9:70367904:CCTT:C	3.55777e-05	-1.01967e-10	-1.12751	0.000185069	-1.01967e-10	-1.1241	0.000185073	-1.01967e-10	-1.1241
70367919	chr9:70367919:G:GTGGAAA	9.43716e-06	-1.30462	-1.14996	4.16435e-05	-1.46579	-1.1499	4.16429e-05	-1.46583	-1.1499
70368355	chr9:70368355:G:A	0.000206025	1.73916	-1.11039	7.96488e-05	-0.839052	-1.12815	7.95819e-05	-0.839899	-1.12817
70368584	chr9:70368584:TCATTTGA:T	4.53994e-05	-1.19811	0.314378	0.000195091	-1.45848	0.387115	0.000195041	-1.45858	0.386937
70368812	chr9:70368812:C:T	9.432e-06	-1.30712	-1.14801	4.17001e-05	-1.46663	-1.14769	4.16995e-05	-1.46667	-1.14769
70368948	chr9:70368948:G:T	6.01705e-05	-0.739655	0.137607	0.000178162	-1.36396	0.201827	0.000178094	-1.3642	0.201664
70368970	chr9:70368970:A:G	6.40921e-05	-0.757433	0.218526	0.00019197	-1.37218	0.284689	0.000191896	-1.37242	0.284521
70369092	chr9:70369092:A:G	5.61312e-05	-0.803792	0.132255	0.000172326	-1.392	0.196553	0.000172264	-1.39222	0.19639
70369302	chr9:70369302:G:C	3.50455e-05	-1.01967e-10	-1.14258	0.000182044	-1.01967e-10	-1.14058	0.000182048	-1.01967e-10	-1.14058
70369777	chr9:70369777:G:C	3.72886e-05	-1.01967e-10	-1.08054	0.000193206	-1.01967e-10	-1.08107	0.000193212	-1.01967e-10	-1.08106
70369905	chr9:70369905:GAA:G	1.4058e-05	-0.94301	-1.11303	4.86692e-05	-1.34843	-1.11135	4.86615e-05	-1.34861	-1.11135
70370260	chr9:70370260:A:T	3.83526e-05	-1.01967e-10	-1.05241	0.000198238	-1.01967e-10	-1.05536	0.000198246	-1.01967e-10	-1.05534
70370834	chr9:70370834:A:G	2.9035e-05	-0.603509	-0.727219	0.000129112	-0.744862	-0.739284	0.000129107	-0.744899	-0.739308
70371024	chr9:70371024:C:T	1.23258e-05	-1.45521	-0.732327	5.97754e-05	-1.52492	-0.729311	5.97773e-05	-1.52493	-0.7293
70371130	chr9:70371130:C:G	4.8023e-05	0.262114	-1.08966	0.000122144	-0.450589	-1.08904	0.000122098	-0.450981	-1.08905
70371289	chr9:70371289:A:G	0.000204989	-1.01967e-10	0.623726	0.00109617	-1.01967e-10	0.654748	0.00109623	-1.01967e-10	0.654783
70371372	chr9:70371372:G:A	3.53421e-05	-1.01967e-10	-1.13415	0.000183167	-1.01967e-10	-1.13443	0.000183172	-1.01967e-10	-1.13443
70371641	chr9:70371641:C:T	3.18278e-05	-1.23889	-2.24825e-10	0.000177787	-1.16424	-2.24825e-10	0.000177798	-1.16421	-2.24825e-10
70371826	chr9:70371826:A:G	3.60065e-05	-1.01967e-10	-1.11553	0.000187531	-1.01967e-10	-1.11088	0.000187536	-1.01967e-10	-1.11088
70371863	chr9:70371863:C:T	0.00011458	1.1314	-1.08936	8.34336e-05	-0.827676	-1.0931	8.33902e-05	-0.828231	-1.09309
70372099	chr9:70372099:G:A	5.83987e-05	-1.01967e-10	-0.631936	0.000306028	-1.01967e-10	-0.621151	0.000306034	-1.01967e-10	-0.621157
70372242	chr9:70372242:T:C	1.10321e-05	-1.41461	-0.883804	5.53983e-05	-1.43103	-0.899249	5.53979e-05	-1.43105	-0.899264
70372322	chr9:70372322:T:C	3.5119e-05	-1.01967e-10	-1.14049	0.000181731	-1.01967e-10	-1.1423	0.000181735	-1.01967e-10	-1.1423
70372589	chr9:70372589:T:C	3.63087e-05	-1.01967e-10	-1.10717	0.000189711	-1.01967e-10	-1.09933	0.000189717	-1.01967e-10	-1.09932
70372989	chr9:70372989:G:A	3.68293e-05	-1.01967e-10	-1.09293	0.000189362	-1.01967e-10	-1.10117	0.000189366	-1.01967e-10	-1.10117
70373096	chr9:70373096:A:T	8.15155e-06	-1.46168	-1.13934	3.97405e-05	-1.52171	-1.14075	3.97408e-05	-1.52173	-1.14075
70373189	chr9:70373189:C:T	4.08017e-05	-1.01967e-10	-0.990505	0.000211479	-1.01967e-10	-0.990703	0.000211487	-1.01967e-10	-0.99069
70373210	chr9:70373210:T:G	3.54287e-05	-1.01967e-10	-1.13171	0.000184196	-1.01967e-10	-1.12883	0.0001842	-1.01967e-10	-1.12883
70373711	chr9:70373711:AAAC:A	7.93055e-05	0.822293	-1.14822	6.76699e-05	-0.984005	-1.14618	6.76384e-05	-0.984494	-1.14618
70374062	chr9:70374062:G:T	3.89125e-05	-1.01967e-10	-1.03791	0.000202303	-1.01967e-10	-1.03506	0.000202307	-1.01967e-10	-1.03507
70374103	chr9:70374103:T:TTAAA	3.97749e-05	-1.01967e-10	-1.01599	0.000210746	-1.01967e-10	-0.994177	0.000210756	-1.01967e-10	-0.994154
70374137	chr9:70374137:T:C	8.21547e-05	-0.290626	-2.24825e-10	0.000354685	-0.473599	-2.24825e-10	0.000354693	-0.4736	-2.24825e-10
70374151	chr9:70374151:G:A	3.49333e-05	-1.01967e-10	-1.14579	0.000181577	-1.01967e-10	-1.14315	0.000181582	-1.01967e-10	-1.14314
70374239	chr9:70374239:A:T	3.48885e-05	-1.01967e-10	-1.14707	0.000181274	-1.01967e-10	-1.14482	0.000181279	-1.01967e-10	-1.14481
70374247	chr9:70374247:G:GAAGTGAAGCA	3.49123e-05	-1.01967e-10	-1.14639	0.000181436	-1.01967e-10	-1.14392	0.000181441	-1.01967e-10	-1.14392
70374389	chr9:70374389:A:T	3.79228e-05	-1.01967e-10	-1.06368	0.000197141	-1.01967e-10	-1.06091	0.000197144	-1.01967e-10	-1.06092
70374509	chr9:70374509:G:A	0.000103337	-1.01967e-10	-0.0612294	0.000550744	-1.01967e-10	-0.0335582	0.000550769	-1.01967e-10	-0.0335369
70374916	chr9:70374916:A:G	0.000110491	1.15517	-1.14947	7.91881e-05	-0.822994	-1.15001	7.91452e-05	-0.82356	-1.15001
70375503	chr9:70375503:G:A	7.96831e-05	-0.321172	-2.24825e-10	0.000206298	-1.01551	-2.24825e-10	0.000206256	-1.01574	-2.24825e-10
70375673	chr9:70375673:T:C	4.76951e-05	-1.01967e-10	-0.8344	0.00024889	-1.01967e-10	-0.827818	0.000248896	-1.01967e-10	-0.827816
70375943	chr9:70375943:T:A	3.4964e-05	-1.01967e-10	-1.14491	0.000181779	-1.01967e-10	-1.14204	0.000181784	-1.01967e-10	-1.14203
70376279	chr9:70376279:T:C	3.41643e-05	-0.621385	-0.546664	0.000152727	-0.773334	-0.542842	0.000152728	-0.773333	-0.542862
70376365	chr9:70376365:G:A	8.33365e-05	0.791856	-1.0682	7.17792e-05	-0.999382	-1.07185	7.17469e-05	-0.999866	-1.07184
70376550	chr9:70376550:T:A	0.000101997	-1.01967e-10	-0.0742887	0.00055278	-1.01967e-10	-0.0298689	0.000552817	-1.01967e-10	-0.0298257
70376669	chr9:70376669:G:C	4.80014e-05	-1.01967e-10	-0.827998	0.000250497	-1.01967e-10	-0.821381	0.000250504	-1.01967e-10	-0.821378
70376778	chr9:70376778:T:C	3.49526e-05	-1.01967e-10	-1.14524	0.000181705	-1.01967e-10	-1.14244	0.00018171	-1.01967e-10	-1.14244
70376859	chr9:70376859:CA:C	8.27129e-06	-1.4428	-1.14364	3.97881e-05	-1.51656	-1.14471	3.9788e-05	-1.51658	-1.14471
70376962	chr9:70376962:AG:A	3.48957e-05	-1.01967e-10	-1.14687	0.000181324	-1.01967e-10	-1.14454	0.000181329	-1.01967e-10	-1.14454
70377194	chr9:70377194:G:A	6.81566e-05	0.545489	-1.02291	0.000209108	0.032792	-1.03477	0.000209022	0.0323748	-1.03479
70377301	chr9:70377301:A:G	3.77388e-05	-1.01967e-10	-1.06854	0.000194877	-1.01967e-10	-1.07246	0.000194882	-1.01967e-10	-1.07246
70377333	chr9:70377333:A:G	3.47936e-05	-1.01967e-10	-1.1498	0.000180526	-1.01967e-10	-1.14895	0.000180531	-1.01967e-10	-1.14895
70377443	chr9:70377443:C:T	7.8357e-06	-1.51949	-1.12104	4.34107e-05	-1.45649	-1.11763	4.34138e-05	-1.45645	-1.11762
70377484	chr9:70377484:G:A	4.18659e-05	-1.01967e-10	-0.964758	0.000221156	-1.01967e-10	-0.945959	0.000221165	-1.01967e-10	-0.945942
70377672	chr9:70377672:A:G	3.79333e-05	-1.01967e-10	-1.0634	0.000197196	-1.01967e-10	-1.06063	0.0001972	-1.01967e-10	-1.06063
70377750	chr9:70377750:A:G	0.000108437	1.10103	-1.11409	6.26305e-05	-1.1067	-1.10088	6.2597e-05	-1.10727	-1.10087
70377876	chr9:70377876:G:A	3.73709e-05	-1.01967e-10	-1.07834	0.00019194	-1.01967e-10	-1.08765	0.000191944	-1.01967e-10	-1.08765
70378039	chr9:70378039:C:T	3.73487e-05	-1.01967e-10	-1.07893	0.000195587	-1.01967e-10	-1.06882	0.000195594	-1.01967e-10	-1.06881
70378269	chr9:70378269:G:A	0.000105288	1.1067	-1.14923	7.74335e-05	-0.847844	-1.14757	7.73928e-05	-0.848392	-1.14757
70378355	chr9:70378355:T:G	4.13622e-05	-1.01967e-10	-0.976861	0.000218365	-1.01967e-10	-0.958661	0.000218374	-1.01967e-10	-0.958644
70378495	chr9:70378495:A:G	5.12075e-05	-1.01967e-10	-0.763343	0.000275403	-1.01967e-10	-0.726594	0.000275419	-1.01967e-10	-0.726558
70378620	chr9:70378620:C:T	4.20685e-05	-1.01967e-10	-0.959929	0.000218048	-1.01967e-10	-0.960115	0.000218056	-1.01967e-10	-0.960101
70378668	chr9:70378668:G:T	8.87301e-05	-1.01967e-10	-0.21363	0.000479267	-1.01967e-10	-0.172571	0.000479298	-1.01967e-10	-0.172531
70378692	chr9:70378692:T:TC	9.65587e-05	1.02041	-1.14949	7.416e-05	-0.890877	-1.14773	7.4122e-05	-0.891414	-1.14773
70378700	chr9:70378700:T:G	3.63595e-05	-1.01967e-10	-1.10577	0.000187135	-1.01967e-10	-1.113	0.000187139	-1.01967e-10	-1.113
70378793	chr9:70378793:A:G	3.54926e-05	-1.01967e-10	-1.12991	0.000183117	-1.01967e-10	-1.1347	0.000183122	-1.01967e-10	-1.1347
70378868	chr9:70378868:G:A	3.50116e-05	-1.01967e-10	-1.14355	0.000182082	-1.01967e-10	-1.14037	0.000182088	-1.01967e-10	-1.14037
70379019	chr9:70379019:C:T	0.000113799	-1.01967e-10	0.0352039	0.000604909	-1.01967e-10	0.0602494	0.000604942	-1.01967e-10	0.0602799
70380242	chr9:70380242:C:T	4.89791e-05	-1.01967e-10	-0.807836	0.000262803	-1.01967e-10	-0.773423	0.000262819	-1.01967e-10	-0.773389
70380376	chr9:70380376:T:C	3.83896e-05	-1.01967e-10	-1.05144	0.000200381	-1.01967e-10	-1.04461	0.000200387	-1.01967e-10	-1.0446
70380407	chr9:70380407:C:T	4.94206e-05	-1.01967e-10	-0.798863	0.000265278	-1.01967e-10	-0.764049	0.000265294	-1.01967e-10	-0.764015
70380624	chr9:70380624:C:G	9.3601e-05	0.771168	-0.931356	8.1469e-05	-1.00907	-0.935541	8.14334e-05	-1.00954	-0.935522
70380868	chr9:70380868:A:G	4.88914e-05	-1.01967e-10	-0.809627	0.000262356	-1.01967e-10	-0.775128	0.000262371	-1.01967e-10	-0.775094
70380989	chr9:70380989:A:G	4.18144e-05	-1.01967e-10	-0.965988	0.000220872	-1.01967e-10	-0.947246	0.000220881	-1.01967e-10	-0.947229
70381114	chr9:70381114:G:A	4.85969e-05	-1.01967e-10	-0.81567	0.000260652	-1.01967e-10	-0.781641	0.000260667	-1.01967e-10	-0.781608
70381502	chr9:70381502:A:G	3.55013e-05	-1.01967e-10	-1.12966	0.000184715	-1.01967e-10	-1.12601	0.00018472	-1.01967e-10	-1.12601
70381557	chr9:70381557:A:T	4.93168e-05	-1.01967e-10	-0.800964	0.000264704	-1.01967e-10	-0.766215	0.00026472	-1.01967e-10	-0.766181
70381595	chr9:70381595:A:T	9.7502e-05	-1.01967e-10	-0.119356	0.00052802	-1.01967e-10	-0.0756943	0.000528055	-1.01967e-10	-0.075652
70381621	chr9:70381621:T:C	9.7958e-05	-1.01967e-10	-0.11469	0.000530534	-1.01967e-10	-0.0709452	0.000530569	-1.01967e-10	-0.0709029
70381700	chr9:70381700:A:G	7.13727e-05	-1.01967e-10	-0.431313	0.000372075	-1.01967e-10	-0.425734	0.000372089	-1.01967e-10	-0.425721
70381742	chr9:70381742:A:T	3.49626e-05	-1.01967e-10	-1.14495	0.000181769	-1.01967e-10	-1.14209	0.000181774	-1.01967e-10	-1.14209
70381754	chr9:70381754:G:T	4.83155e-05	-1.01967e-10	-0.821478	0.000259065	-1.01967e-10	-0.787749	0.00025908	-1.01967e-10	-0.787716
70381956	chr9:70381956:G:A	0.000805516	3.13149	-1.13924	0.000136224	-0.282525	-1.148	0.000136076	-0.283637	-1.148
70382376	chr9:70382376:G:A	0.000130576	0.74249	-0.569761	0.00039682	0.207557	-0.568902	0.000396632	0.207108	-0.568953
70382524	chr9:70382524:T:G	3.50559e-05	-1.01967e-10	-1.14229	0.000182363	-1.01967e-10	-1.13883	0.000182368	-1.01967e-10	-1.13882
70382837	chr9:70382837:C:T	3.79976e-05	-1.01967e-10	-1.06171	0.000199193	-1.01967e-10	-1.05056	0.0001992	-1.01967e-10	-1.05054
70383092	chr9:70383092:A:G	3.4792e-05	-1.01967e-10	-1.14984	0.000180342	-1.01967e-10	-1.14997	0.000180346	-1.01967e-10	-1.14997
70383416	chr9:70383416:A:C	0.00042529	2.47722	-1.12368	0.000123551	-0.393921	-1.13425	0.000123443	-0.394816	-1.13426
70383509	chr9:70383509:T:C	0.000581026	2.52216	-0.856598	0.000128671	-0.568521	-0.919051	0.00012854	-0.569503	-0.91911
70383553	chr9:70383553:T:A	4.00095e-05	-1.01967e-10	-1.01011	0.000210797	-1.01967e-10	-0.993935	0.000210805	-1.01967e-10	-0.99392
70383936	chr9:70383936:C:T	2.69958e-05	-1.40355	-2.24825e-10	0.00012404	-1.52423	-2.24825e-10	0.000124042	-1.52424	-2.24825e-10
70384234	chr9:70384234:T:C	8.50917e-05	-1.01967e-10	-0.2555	0.000443522	-1.01967e-10	-0.250082	0.000443534	-1.01967e-10	-0.250078
70384916	chr9:70384916:G:A	3.88509e-05	-1.01967e-10	-1.0395	0.00020201	-1.01967e-10	-1.03651	0.000202014	-1.01967e-10	-1.03652
70385240	chr9:70385240:T:C	0.000107161	-1.01967e-10	-0.0248955	0.000577493	-1.01967e-10	0.0138676	0.000577452	-1.01967e-10	0.0137719
70385988	chr9:70385988:G:A	3.89751e-05	-1.01967e-10	-1.03631	0.000203219	-1.01967e-10	-1.03054	0.000203224	-1.01967e-10	-1.03054
70386523	chr9:70386523:T:G	3.92871e-05	-1.01967e-10	-1.02833	0.000204252	-1.01967e-10	-1.02548	0.000204255	-1.01967e-10	-1.02548
70386573	chr9:70386573:T:C	0.00174384	3.91087	-1.14626	0.000197616	0.0914985	-1.15	0.000197367	0.0902136	-1.15
70386607	chr9:70386607:T:A	9.13739e-06	-1.36873	-1.11813	4.2783e-05	-1.47344	-1.11524	4.27818e-05	-1.4735	-1.11524
70386808	chr9:70386808:CCTT:C	5.36942e-05	-1.01967e-10	-0.715925	0.000281145	-1.01967e-10	-0.705957	0.000281151	-1.01967e-10	-0.705962
70387732	chr9:70387732:C:G	3.6654e-05	-1.01967e-10	-1.09771	0.000190894	-1.01967e-10	-1.09311	0.000190898	-1.01967e-10	-1.09311
70388066	chr9:70388066:G:A	8.36324e-05	-0.272799	-2.24825e-10	0.000266321	-0.760128	-2.24825e-10	0.000266252	-0.760411	-2.24825e-10
70388155	chr9:70388155:G:A	0.000109509	-1.01967e-10	-0.0032253	0.000584292	-1.01967e-10	0.0255723	0.00058432	-1.01967e-10	0.0255954
70388389	chr9:70388389:C:A	5.4015e-05	-1.01967e-10	-0.709968	0.00028545	-1.01967e-10	-0.690763	0.000285461	-1.01967e-10	-0.690747
70388582	chr9:70388582:A:G	8.55681e-06	-1.44615	-1.10635	4.13847e-05	-1.52007	-1.10185	4.13855e-05	-1.52008	-1.10184
70388603	chr9:70388603:A:G	3.5987e-05	-1.01967e-10	-1.11607	0.00018785	-1.01967e-10	-1.10918	0.000187857	-1.01967e-10	-1.10917
70388676	chr9:70388676:T:C	3.76633e-05	-1.01967e-10	-1.07054	0.000196637	-1.01967e-10	-1.06347	0.000196643	-1.01967e-10	-1.06346
70389074	chr9:70389074:A:G	0.00218439	3.52106	-0.531197	0.000236853	-0.238415	-0.638974	0.000236558	-0.239597	-0.639063
70389086	chr9:70389086:A:T	3.75149e-05	-1.01967e-10	-1.07449	0.000195824	-1.01967e-10	-1.06761	0.000195831	-1.01967e-10	-1.0676
70389380	chr9:70389380:G:GAA	3.82771e-05	-1.01967e-10	-1.05438	0.00019997	-1.01967e-10	-1.04666	0.000199977	-1.01967e-10	-1.04665
70389448	chr9:70389448:T:C	2.54497e-05	-1.46253	-2.24825e-10	0.000186743	-1.1151	-2.24825e-10	0.0001868	-1.11481	-2.24825e-10
70389727	chr9:70389727:C:T	4.51368e-05	-1.01967e-10	-0.889532	0.000236219	-1.01967e-10	-0.880071	0.000236222	-1.01967e-10	-0.880082
70390032	chr9:70390032:A:G	1.26507e-05	-1.40754	-0.753982	6.27434e-05	-1.43734	-0.768433	6.27457e-05	-1.4373	-0.768459
70390400	chr9:70390400:A:T	4.12437e-05	-1.01967e-10	-0.979732	0.000213776	-1.01967e-10	-0.979899	0.000213784	-1.01967e-10	-0.979885
70390659	chr9:70390659:T:A	1.05197e-05	-1.372	-0.973972	4.65238e-05	-1.52501	-0.979858	4.65248e-05	-1.52501	-0.979859
70390669	chr9:70390669:T:C	3.7266e-05	-1.01967e-10	-1.08115	0.000195708	-1.01967e-10	-1.0682	0.000195715	-1.01967e-10	-1.06819
70390699	chr9:70390699:T:C	3.7702e-05	-1.01967e-10	-1.06952	0.000196847	-1.01967e-10	-1.0624	0.000196854	-1.01967e-10	-1.06239
70391165	chr9:70391165:C:T	3.89778e-05	-1.01967e-10	-1.03624	0.000204597	-1.01967e-10	-1.02379	0.000204605	-1.01967e-10	-1.02377
70391186	chr9:70391186:C:T	3.66713e-05	-1.01967e-10	-1.09724	0.000191212	-1.01967e-10	-1.09145	0.000191218	-1.01967e-10	-1.09144
70391242	chr9:70391242:C:T	3.65522e-05	-1.01967e-10	-1.10049	0.000190559	-1.01967e-10	-1.09487	0.000190565	-1.01967e-10	-1.09486
70391453	chr9:70391453:G:A	8.46406e-06	-1.5171	-1.0463	4.50238e-05	-1.5067	-1.03094	4.50256e-05	-1.50669	-1.03093
70391791	chr9:70391791:T:C	3.99551e-05	-1.01967e-10	-1.01147	0.000208418	-1.01967e-10	-1.00528	0.000208423	-1.01967e-10	-1.00528
70392054	chr9:70392054:G:A	3.6929e-05	-1.01967e-10	-1.09023	0.000192616	-1.01967e-10	-1.08413	0.000192622	-1.01967e-10	-1.08412
70393600	chr9:70393600:A:G	3.67565e-05	-1.01967e-10	-1.09492	0.000191683	-1.01967e-10	-1.08898	0.00019169	-1.01967e-10	-1.08898
70393763	chr9:70393763:C:T	3.5853e-05	-1.01967e-10	-1.1198	0.0001867	-1.01967e-10	-1.11533	0.000186706	-1.01967e-10	-1.11532
70393849	chr9:70393849:C:T	0.00021112	1.8004	-1.1472	0.000109056	-0.507735	-1.14523	0.000108982	-0.508433	-1.14523
70394048	chr9:70394048:T:C	0.000161381	-1.01967e-10	0.384536	0.000862913	-1.01967e-10	0.415485	0.000862928	-1.01967e-10	0.415478
70394478	chr9:70394478:A:G	3.53363e-05	-1.01967e-10	-1.13432	0.000183786	-1.01967e-10	-1.13105	0.000183792	-1.01967e-10	-1.13105
70394584	chr9:70394584:A:C	3.5368e-05	-1.01967e-10	-1.13342	0.000183968	-1.01967e-10	-1.13007	0.000183974	-1.01967e-10	-1.13006
70394668	chr9:70394668:GA:G	0.000246287	1.952	-1.14474	0.000119018	-0.424885	-1.14067	0.000118934	-0.425615	-1.14067
70394715	chr9:70394715:T:G	3.60184e-05	-1.01967e-10	-1.1152	0.00018803	-1.01967e-10	-1.10823	0.000188037	-1.01967e-10	-1.10822
70394997	chr9:70394997:A:G	0.000270694	1.93926	-1.03749	0.000111411	-0.622142	-1.00946	0.000111334	-0.622878	-1.00944
70395241	chr9:70395241:C:T	8.57771e-06	-1.46088	-1.08918	4.20094e-05	-1.52337	-1.08357	4.20104e-05	-1.52337	-1.08356
70395244	chr9:70395244:T:A	3.59199e-05	-1.01967e-10	-1.11794	0.000187466	-1.01967e-10	-1.11123	0.000187472	-1.01967e-10	-1.11122
70395661	chr9:70395661:T:C	9.69493e-05	-1.01967e-10	-0.125042	0.000505618	-1.01967e-10	-0.119047	0.000505638	-1.01967e-10	-0.119032
70395901	chr9:70395901:C:G	3.55833e-05	-1.01967e-10	-1.12735	0.000185198	-1.01967e-10	-1.1234	0.000185204	-1.01967e-10	-1.1234
70396306	chr9:70396306:A:C	3.49802e-05	-1.01967e-10	-1.14445	0.000181708	-1.01967e-10	-1.14243	0.000181713	-1.01967e-10	-1.14242
70396640	chr9:70396640:A:T	3.51104e-05	-1.01967e-10	-1.14073	0.00018164	-1.01967e-10	-1.1428	0.000181644	-1.01967e-10	-1.14281
70396700	chr9:70396700:G:A	3.53866e-05	-1.01967e-10	-1.1329	0.000184082	-1.01967e-10	-1.12945	0.000184088	-1.01967e-10	-1.12944
70396744	chr9:70396744:T:C	4.25881e-05	-1.01967e-10	-0.947654	0.000222675	-1.01967e-10	-0.939116	0.000222682	-1.01967e-10	-0.939108
70397028	chr9:70397028:G:A	3.56382e-05	-1.12581	-2.24825e-10	0.00015109	-1.32696	-2.24825e-10	0.000151079	-1.32705	-2.24825e-10
70397389	chr9:70397389:C:T	7.53468e-05	0.381119	-0.758248	0.000100756	-0.982832	-0.749298	0.000100715	-0.98324	-0.749322
70397436	chr9:70397436:C:T	3.50126e-05	-1.01967e-10	-1.14352	0.000181292	-1.01967e-10	-1.14472	0.000181296	-1.01967e-10	-1.14472
70397661	chr9:70397661:A:C	3.58552e-05	-1.01967e-10	-1.11974	0.000185536	-1.01967e-10	-1.12158	0.000185541	-1.01967e-10	-1.12158
70397836	chr9:70397836:T:C	6.30454e-05	-1.01967e-10	-0.555374	0.000328928	-1.01967e-10	-0.548989	0.000328935	-1.01967e-10	-0.548993
70398190	chr9:70398190:G:C	4.74223e-05	-1.01967e-10	-0.840138	0.000248694	-1.01967e-10	-0.828605	0.0002487	-1.01967e-10	-0.828604
70398219	chr9:70398219:A:G	5.812e-05	-1.01967e-10	-0.63672	0.000304165	-1.01967e-10	-0.627258	0.000304161	-1.01967e-10	-0.627296
70398598	chr9:70398598:C:T	3.8113e-05	-0.319988	-0.738686	0.00024256	-0.116714	-0.736866	0.000242581	-0.116647	-0.736871
70399439	chr9:70399439:C:A	0.000332976	1.85855	-0.749711	7.73059e-05	-1.15474	-0.842322	7.7249e-05	-1.15542	-0.842398
70399475	chr9:70399475:A:C	0.000178762	-1.01967e-10	0.486825	0.0009579	-1.01967e-10	0.519915	0.000957941	-1.01967e-10	0.519933
70399626	chr9:70399626:G:A	2.77028e-05	-1.37769	-2.24825e-10	0.000169443	-1.21231	-2.24825e-10	0.000169469	-1.21218	-2.24825e-10
70399884	chr9:70399884:A:T	8.60811e-05	0.446232	-0.690171	0.000270932	-0.0536324	-0.689328	0.000270825	-0.0540063	-0.689374
70400699	chr9:70400699:G:C	3.70281e-05	-1.01967e-10	-1.08755	0.000194127	-1.01967e-10	-1.07631	0.000194134	-1.01967e-10	-1.0763
70400711	chr9:70400711:G:A	4.03825e-05	-0.327492	-0.67334	0.000256458	-0.125659	-0.672206	0.00025648	-0.125592	-0.672212
70400951	chr9:70400951:C:A	2.93368e-05	-1.32039	-2.24825e-10	0.000134355	-1.44434	-2.24825e-10	0.000134354	-1.44438	-2.24825e-10
70401151	chr9:70401151:T:C	4.16513e-05	-1.01967e-10	-0.969897	0.000216723	-1.01967e-10	-0.96621	0.000216726	-1.01967e-10	-0.96622
70401190	chr9:70401190:T:A	2.9732e-05	-1.30701	-2.24825e-10	0.00017008	-1.20856	-2.24825e-10	0.000170091	-1.20852	-2.24825e-10
70401197	chr9:70401197:A:C	4.17996e-05	-1.01967e-10	-0.966342	0.0002175	-1.01967e-10	-0.96263	0.000217503	-1.01967e-10	-0.96264
70401376	chr9:70401376:G:A	3.71709e-05	-1.01967e-10	-1.0837	0.000194935	-1.01967e-10	-1.07216	0.000194942	-1.01967e-10	-1.07215
70401457	chr9:70401457:C:T	4.18207e-05	-1.01967e-10	-0.965837	0.000217613	-1.01967e-10	-0.962111	0.000217616	-1.01967e-10	-0.962121
70401484	chr9:70401484:G:A	1.33882e-05	-0.959423	-1.14544	0.000103853	-0.556149	-1.1457	0.000103872	-0.555987	-1.14571
70401555	chr9:70401555:C:T	0.000122121	0.105782	-2.24825e-10	0.000834379	0.381859	-2.24825e-10	0.000834531	0.382017	-2.24825e-10
70401569	chr9:70401569:C:A	0.000105792	0.757157	-0.794908	0.000337053	0.255005	-0.779594	0.000336919	0.254609	-0.779621
70401752	chr9:70401752:C:T	3.54074e-05	-1.01967e-10	-1.13231	0.000184524	-1.01967e-10	-1.12705	0.000184529	-1.01967e-10	-1.12705
70401788	chr9:70401788:G:A	3.52145e-05	-1.01967e-10	-1.13777	0.000183339	-1.01967e-10	-1.13349	0.000183344	-1.01967e-10	-1.13349
70401963	chr9:70401963:G:A	3.49841e-05	-1.01967e-10	-1.14433	0.000181541	-1.01967e-10	-1.14335	0.000181545	-1.01967e-10	-1.14335
70402872	chr9:70402872:G:A	2.66179e-05	-1.41765	-2.24825e-10	0.000124263	-1.52243	-2.24825e-10	0.000124263	-1.52245	-2.24825e-10
70403173	chr9:70403173:T:C	2.49266e-05	-1.4833	-2.24825e-10	0.00014843	-1.34472	-2.24825e-10	0.000148449	-1.34461	-2.24825e-10
70403666	chr9:70403666:C:A	7.52174e-05	-1.01967e-10	-0.378847	0.000396541	-1.01967e-10	-0.362048	0.00039655	-1.01967e-10	-0.362051
70403796	chr9:70403796:A:G	5.04799e-05	-1.01967e-10	-0.777654	0.000261875	-1.01967e-10	-0.77696	0.00026188	-1.01967e-10	-0.776965
70403846	chr9:70403846:T:C	2.5008e-05	-1.48004	-2.24825e-10	0.000128519	-1.48875	-2.24825e-10	0.000128521	-1.48876	-2.24825e-10
70404034	chr9:70404034:C:T	2.09497e-05	-1.25612	-0.400987	9.72456e-05	-1.40833	-0.359261	9.72411e-05	-1.40837	-0.359286
70404069	chr9:70404069:G:A	4.83816e-05	-1.01967e-10	-0.820111	0.000250879	-1.01967e-10	-0.819857	0.00025089	-1.01967e-10	-0.819838
70405273	chr9:70405273:G:A	3.95805e-05	-0.322217	-0.698676	0.000250637	-0.123076	-0.697745	0.000250658	-0.123011	-0.697751
70405294	chr9:70405294:C:G	8.1499e-05	-1.01967e-10	-0.298638	0.000425762	-1.01967e-10	-0.290948	0.000425788	-1.01967e-10	-0.290911
70405597	chr9:70405597:T:C	4.72733e-05	-1.01967e-10	-0.843284	0.000245137	-1.01967e-10	-0.843009	0.000245148	-1.01967e-10	-0.842991
70405699	chr9:70405699:T:C	3.48677e-05	-1.01967e-10	-1.14767	0.000180594	-1.01967e-10	-1.14858	0.000180599	-1.01967e-10	-1.14858
70405728	chr9:70405728:G:A	4.73251e-05	-1.01967e-10	-0.842188	0.000245406	-1.01967e-10	-0.841915	0.000245417	-1.01967e-10	-0.841896
70405868	chr9:70405868:G:A	3.51713e-05	-1.01967e-10	-1.139	0.000183071	-1.01967e-10	-1.13496	0.000183075	-1.01967e-10	-1.13495
70406154	chr9:70406154:G:T	0.000659653	2.86687	-1.07438	8.91928e-05	-0.816133	-1.0379	8.91118e-05	-0.817093	-1.03787
70406522	chr9:70406522:G:C	4.14552e-05	-1.01967e-10	-0.974615	0.000216582	-1.01967e-10	-0.966861	0.000216588	-1.01967e-10	-0.966856
70406902	chr9:70406902:A:G	4.45624e-05	-1.01967e-10	-0.902338	0.000232077	-1.01967e-10	-0.897759	0.00023208	-1.01967e-10	-0.89777
70407277	chr9:70407277:G:A	3.52914e-05	-1.01967e-10	-1.13559	0.000182515	-1.01967e-10	-1.138	0.000182519	-1.01967e-10	-1.138
70408123	chr9:70408123:C:T	3.54776e-05	-1.18621	0.055887	0.000278391	-0.763451	0.0476501	0.000278445	-0.763292	0.0476594
70408180	chr9:70408180:C:T	7.90518e-06	-1.49991	-1.1318	4.24147e-05	-1.46748	-1.12985	4.24198e-05	-1.46739	-1.12985
70408454	chr9:70408454:GA:G	3.83978e-05	-1.16161	0.110385	0.00030515	-0.725988	0.101964	0.00030521	-0.725825	0.101973
70408890	chr9:70408890:G:C	4.10472e-05	-1.01967e-10	-0.984507	0.000213547	-1.01967e-10	-0.98097	0.00021355	-1.01967e-10	-0.98098
70409605	chr9:70409605:T:C	0.000937781	2.87973	-0.735441	0.000133492	-0.801333	-0.649454	0.000133375	-0.802304	-0.649383
70409675	chr9:70409675:T:C	8.11851e-05	-1.01967e-10	-0.302497	0.000424731	-1.01967e-10	-0.293372	0.000424751	-1.01967e-10	-0.293349
70409677	chr9:70409677:CAAAT:C	4.72463e-05	-1.01967e-10	-0.843854	0.000244979	-1.01967e-10	-0.843655	0.00024499	-1.01967e-10	-0.843636
70409686	chr9:70409686:A:G	9.94966e-06	-1.35582	-1.04587	4.66017e-05	-1.46845	-1.03474	4.66017e-05	-1.46848	-1.03474
70409915	chr9:70409915:G:A	0.000444295	-1.01967e-10	1.39726	0.00250097	-1.01967e-10	1.4796	0.00250128	-1.01967e-10	1.47971
70409988	chr9:70409988:T:G	3.65357e-05	-1.01967e-10	-1.10094	0.000189092	-1.01967e-10	-1.1026	0.000189096	-1.01967e-10	-1.1026
70410628	chr9:70410628:T:C	0.000523074	1.85447	-0.293971	0.00144318	1.2067	-0.276927	0.00144235	1.20616	-0.276987
70410665	chr9:70410665:T:C	3.53757e-05	-1.01967e-10	-1.1332	0.0001837	-1.01967e-10	-1.13152	0.000183705	-1.01967e-10	-1.13152
70411662	chr9:70411662:CAAG:C	7.7757e-05	-1.01967e-10	-0.34564	0.000405607	-1.01967e-10	-0.339443	0.000405622	-1.01967e-10	-0.339431
70411802	chr9:70411802:G:C	3.48481e-05	-1.01967e-10	-1.14823	0.000180852	-1.01967e-10	-1.14715	0.000180856	-1.01967e-10	-1.14715
70411964	chr9:70411964:A:G	7.92363e-05	-1.01967e-10	-0.326795	0.000413353	-1.01967e-10	-0.320526	0.000413369	-1.01967e-10	-0.320513
70412160	chr9:70412160:G:A	2.55739e-05	-1.45766	-2.24825e-10	0.000131363	-1.46686	-2.24825e-10	0.000131366	-1.46687	-2.24825e-10
70412412	chr9:70412412:G:A	6.04133e-05	0.169767	-0.767787	0.000190212	-0.329703	-0.766988	0.000190142	-0.330053	-0.76703
70412659	chr9:70412659:C:T	3.69195e-05	-1.01967e-10	-1.09049	0.000190114	-1.01967e-10	-1.09721	0.000190119	-1.01967e-10	-1.0972
70413226	chr9:70413226:C:A	0.000111666	0.0162827	-2.24825e-10	0.000757901	0.285724	-2.24825e-10	0.000758035	0.285877	-2.24825e-10
70413850	chr9:70413850:T:C	0.000924068	2.9779	-0.84834	0.00012285	-0.759046	-0.774816	0.000122738	-0.760043	-0.774755
70413866	chr9:70413866:G:A	0.000136249	-1.01967e-10	0.215252	0.000749801	-1.01967e-10	0.27498	0.000749878	-1.01967e-10	0.275058
70414308	chr9:70414308:T:C	8.26388e-05	-1.01967e-10	-0.28475	0.000431171	-1.01967e-10	-0.278323	0.000431187	-1.01967e-10	-0.27831
70414418	chr9:70414418:G:C	5.6218e-05	-1.01967e-10	-0.669992	0.000294332	-1.01967e-10	-0.660122	0.000294337	-1.01967e-10	-0.660126
70414479	chr9:70414479:C:T	3.92075e-05	-1.01967e-10	-1.03036	0.000203861	-1.01967e-10	-1.02739	0.000203864	-1.01967e-10	-1.0274
70414605	chr9:70414605:A:T	3.52181e-05	-1.01967e-10	-1.13767	0.000182229	-1.01967e-10	-1.13956	0.000182234	-1.01967e-10	-1.13956
70414915	chr9:70414915:G:A	0.000846588	2.8919	-0.849914	0.000118073	-0.797007	-0.776515	0.000117969	-0.797979	-0.776454
70415699	chr9:70415699:C:T	4.72639e-05	-1.01967e-10	-0.843483	0.000245075	-1.01967e-10	-0.843266	0.000245085	-1.01967e-10	-0.843247
70415752	chr9:70415752:G:A	3.48445e-05	-1.01967e-10	-1.14833	0.000181126	-1.01967e-10	-1.14564	0.00018113	-1.01967e-10	-1.14564
70416149	chr9:70416149:T:A	3.3129e-05	-0.0497444	-1.14908	4.4577e-05	-1.39762	-1.14999	4.45665e-05	-1.39788	-1.14999
70416447	chr9:70416447:T:C	0.000901183	2.93804	-0.833558	0.000122485	-0.77848	-0.758362	0.000122375	-0.779465	-0.758299
70416569	chr9:70416569:T:C	1.16435e-05	-1.34849	-0.895993	5.31732e-05	-1.48756	-0.883719	5.31734e-05	-1.48759	-0.883705
70417109	chr9:70417109:T:C	9.79448e-05	-0.114825	-2.24825e-10	0.000241983	-0.855961	-2.24825e-10	0.000241947	-0.856134	-2.24825e-10
70417560	chr9:70417560:T:A	0.000415577	2.02084	-0.690398	8.09301e-05	-1.1565	-0.794748	8.08684e-05	-1.1572	-0.79483
70417754	chr9:70417754:G:A	6.23996e-05	-1.01967e-10	-0.56567	0.000328901	-1.01967e-10	-0.549072	0.000328909	-1.01967e-10	-0.549071
70417817	chr9:70417817:C:T	0.000108233	-0.0149431	-2.24825e-10	0.000359576	-0.459902	-2.24825e-10	0.000359473	-0.460213	-2.24825e-10
70417861	chr9:70417861:T:C	0.000159822	-1.01967e-10	0.374832	0.000882519	-1.01967e-10	0.437952	0.000882613	-1.01967e-10	0.438034
70417974	chr9:70417974:C:CA	4.96693e-05	-0.632567	-0.161275	0.000307063	-0.457944	-0.159832	0.000307086	-0.457885	-0.15984
70418200	chr9:70418200:A:T	0.000372651	1.90918	-0.687771	7.82822e-05	-1.19207	-0.79244	7.82253e-05	-1.19274	-0.792522
70418830	chr9:70418830:G:A	4.26549e-05	-1.01967e-10	-0.946088	0.000223723	-1.01967e-10	-0.93442	0.000223728	-1.01967e-10	-0.93442
70419151	chr9:70419151:C:T	7.98949e-06	-1.48212	-1.13898	4.11984e-05	-1.48889	-1.13754	4.12026e-05	-1.48881	-1.13754
70419539	chr9:70419539:T:C	3.88779e-05	-1.01967e-10	-1.0388	0.000202543	-1.01967e-10	-1.03388	0.000202549	-1.01967e-10	-1.03387
70419892	chr9:70419892:G:A	3.56308e-05	-1.01967e-10	-1.12602	0.000184351	-1.01967e-10	-1.12799	0.000184355	-1.01967e-10	-1.12799
70420994	chr9:70420994:A:G	3.97537e-05	-1.01967e-10	-1.01653	0.00020912	-1.01967e-10	-1.00192	0.000209126	-1.01967e-10	-1.00191
70421101	chr9:70421101:G:T	3.5628e-05	-1.01967e-10	-1.1261	0.00018604	-1.01967e-10	-1.11887	0.000186046	-1.01967e-10	-1.11886
70421194	chr9:70421194:G:C	0.000387662	2.14153	-0.880625	6.99488e-05	-1.14385	-0.953219	6.9896e-05	-1.14457	-0.953276
70421401	chr9:70421401:C:A	9.96985e-05	-1.01967e-10	-0.0970784	0.000520914	-1.01967e-10	-0.0892436	0.000520935	-1.01967e-10	-0.0892272
70423029	chr9:70423029:C:T	6.08467e-05	-1.01967e-10	-0.590871	0.000315117	-1.01967e-10	-0.591884	0.000315125	-1.01967e-10	-0.591882
70423053	chr9:70423053:T:C	9.5662e-06	-1.52298	-0.918009	5.49318e-05	-1.42447	-0.914264	5.49371e-05	-1.4244	-0.914269
70423087	chr9:70423087:T:C	0.000163749	-1.01967e-10	0.399104	0.000877741	-1.01967e-10	0.432523	0.000877775	-1.01967e-10	0.432537
70423102	chr9:70423102:G:A	0.000119516	0.295006	-0.210787	0.000136643	-1.1836	-0.243864	0.000136581	-1.18402	-0.243909
70423176	chr9:70423176:C:T	9.14204e-05	-0.183761	-2.24825e-10	0.000319668	-0.577546	-2.24825e-10	0.000319637	-0.577666	-2.24825e-10
70423207	chr9:70423207:A:G	8.60931e-06	-1.39696	-1.14943	4.08144e-05	-1.4883	-1.14749	4.08198e-05	-1.4882	-1.14749
70423634	chr9:70423634:A:G	6.57158e-05	-1.01967e-10	-0.513889	0.000337344	-1.01967e-10	-0.523725	0.000337352	-1.01967e-10	-0.523725
70423749	chr9:70423749:T:C	0.000896319	2.33241	-0.233339	0.000122477	-1.14827	-0.388629	0.000122375	-1.14901	-0.388753
70424542	chr9:70424542:C:T	0.000199833	1.72124	-1.12299	0.000151021	-0.201	-1.12641	0.000150919	-0.201703	-1.12641
70424687	chr9:70424687:T:C	2.60012e-05	-0.523399	-0.917686	4.82822e-05	-1.52487	-0.942893	4.82829e-05	-1.52486	-0.942917
70424809	chr9:70424809:G:A	6.91095e-05	-0.463538	-2.24825e-10	0.000199766	-1.04768	-2.24825e-10	0.000199741	-1.04783	-2.24825e-10
70424879	chr9:70424879:A:T	2.57402e-05	-0.524473	-0.926702	4.7874e-05	-1.52485	-0.951402	4.78747e-05	-1.52484	-0.951425
70425276	chr9:70425276:C:T	2.9967e-05	-0.177668	-1.12146	7.09383e-05	-0.965696	-1.11732	7.0924e-05	-0.965924	-1.11732
70425283	chr9:70425283:C:T	2.64587e-05	-0.509119	-0.914526	4.84196e-05	-1.52502	-0.939908	4.84199e-05	-1.52501	-0.939932
70425552	chr9:70425552:C:T	3.35563e-05	-0.542633	-0.643372	6.30043e-05	-1.52458	-0.677041	6.30051e-05	-1.52456	-0.677074
70426747	chr9:70426747:C:T	4.69055e-05	-1.01967e-10	-0.851094	0.000240289	-1.01967e-10	-0.862984	0.000240295	-1.01967e-10	-0.862985
70427393	chr9:70427393:T:C	2.80252e-05	-0.493433	-0.872691	5.03697e-05	-1.52506	-0.900381	5.03695e-05	-1.52506	-0.900407
70428031	chr9:70428031:T:A	0.000102215	-0.0721476	-2.24825e-10	0.000339369	-0.517742	-2.24825e-10	0.000339274	-0.518044	-2.24825e-10
70428097	chr9:70428097:A:G	2.90747e-05	-1.32936	-2.24825e-10	0.000259592	-0.785717	-2.24825e-10	0.0002597	-0.785326	-2.24825e-10
70428389	chr9:70428389:G:T	2.81471e-05	-0.375346	-0.986438	4.49029e-05	-1.5219	-1.01843	4.49004e-05	-1.52195	-1.01845
70428495	chr9:70428495:G:A	3.54107e-05	-1.01967e-10	-1.13222	0.000185153	-1.01967e-10	-1.12365	0.000185159	-1.01967e-10	-1.12364
70428512	chr9:70428512:A:G	2.82548e-05	-0.389857	-0.968109	4.56163e-05	-1.52262	-1.00195	4.5614e-05	-1.52266	-1.00197
70429333	chr9:70429333:G:A	2.66586e-05	-0.444088	-0.972028	4.53696e-05	-1.52451	-1.00547	4.53685e-05	-1.52454	-1.0055
70429499	chr9:70429499:A:G	2.67405e-05	-0.424808	-0.988243	4.47357e-05	-1.52399	-1.02006	4.47343e-05	-1.52402	-1.02009
70429529	chr9:70429529:A:C	3.7342e-05	-1.01967e-10	-1.07911	0.000196797	-1.01967e-10	-1.06265	0.000196804	-1.01967e-10	-1.06264
70429639	chr9:70429639:C:T	0.000264567	1.77139	-0.892528	0.000193984	-0.174886	-0.902166	0.000193852	-0.175598	-0.902162
70429783	chr9:70429783:G:A	3.52463e-05	-1.01967e-10	-1.13687	0.000183536	-1.01967e-10	-1.13242	0.000183541	-1.01967e-10	-1.13241
70429811	chr9:70429811:G:A	0.00060906	2.51193	-0.799244	7.80046e-05	-1.10386	-0.884198	7.79411e-05	-1.10464	-0.884259
70430221	chr9:70430221:C:T	9.51068e-05	-1.01967e-10	-0.144229	0.000502493	-1.01967e-10	-0.125246	0.000502509	-1.01967e-10	-0.12524
70430832	chr9:70430832:G:A	0.000106832	-1.01967e-10	-0.0279685	0.000569538	-1.01967e-10	-2.32548e-06	0.000569558	-1.01967e-10	7.05115e-06
70430833	chr9:70430833:T:C	0.000124568	-1.01967e-10	0.125621	0.000662789	-1.01967e-10	0.151629	0.000662828	-1.01967e-10	0.151662
70431107	chr9:70431107:G:A	3.48444e-05	-1.01967e-10	-1.14834	0.000180385	-1.01967e-10	-1.14973	0.000180389	-1.01967e-10	-1.14974
70431187	chr9:70431187:T:A	3.65823e-05	-1.01967e-10	-1.09967	0.000188235	-1.01967e-10	-1.10714	0.000188239	-1.01967e-10	-1.10714
70431577	chr9:70431577:T:C	0.000102593	-0.0684574	-2.24825e-10	0.000339952	-0.516025	-2.24825e-10	0.000339857	-0.516327	-2.24825e-10
70433531	chr9:70433531:G:A	6.27626e-05	-1.01967e-10	-0.55987	0.000334098	-1.01967e-10	-0.533394	0.000334107	-1.01967e-10	-0.533392
70433810	chr9:70433810:A:C	6.62799e-05	-1.01967e-10	-0.505343	0.000343024	-1.01967e-10	-0.507029	0.000343033	-1.01967e-10	-0.507026
70433839	chr9:70433839:TC:T	7.65657e-05	-1.01967e-10	-0.36108	0.000400675	-1.01967e-10	-0.351677	0.000400694	-1.01967e-10	-0.351655
70433958	chr9:70433958:C:T	2.48969e-05	-1.48449	-2.24825e-10	0.000124137	-1.52344	-2.24825e-10	0.00012414	-1.52344	-2.24825e-10
70434179	chr9:70434179:T:TG	3.85891e-05	-1.01967e-10	-1.04626	0.000201448	-1.01967e-10	-1.0393	0.000201451	-1.01967e-10	-1.03931
70434326	chr9:70434326:G:C	6.64834e-05	-1.01967e-10	-0.502277	0.000344082	-1.01967e-10	-0.503948	0.000344091	-1.01967e-10	-0.503946
70434341	chr9:70434341:A:G	0.00124761	3.13349	-0.703732	0.000106973	-0.89676	-0.77549	0.000106868	-0.897709	-0.77555
70434388	chr9:70434388:G:T	4.60966e-05	-1.01967e-10	-0.868491	0.000239021	-1.01967e-10	-0.868276	0.000239031	-1.01967e-10	-0.868258
70434392	chr9:70434392:C:T	4.53013e-05	-1.01967e-10	-0.885893	0.000234889	-1.01967e-10	-0.885714	0.000234899	-1.01967e-10	-0.885697
70434590	chr9:70434590:G:A	2.50901e-05	-1.47676	-2.24825e-10	0.00015865	-1.27813	-2.24825e-10	0.000158667	-1.27804	-2.24825e-10
70434910	chr9:70434910:T:A	4.44291e-05	-1.01967e-10	-0.905335	0.000232411	-1.01967e-10	-0.896321	0.00023242	-1.01967e-10	-0.896309
70435110	chr9:70435110:T:C	4.83007e-05	-1.01967e-10	-0.821782	0.000252169	-1.01967e-10	-0.814727	0.000252178	-1.01967e-10	-0.814717
70435323	chr9:70435323:C:T	0.00112555	3.42967	-1.10287	8.53609e-05	-0.776753	-1.12119	8.52737e-05	-0.777785	-1.1212
70436167	chr9:70436167:T:A	3.56758e-05	-1.01967e-10	-1.12476	0.000184326	-1.01967e-10	-1.12812	0.00018433	-1.01967e-10	-1.12812
70436198	chr9:70436198:A:C	0.000759069	1.83556	0.0973026	0.00014423	-1.28349	-0.0899313	0.000144126	-1.28408	-0.0900891
70436431	chr9:70436431:T:C	0.00147632	3.67958	-1.0815	9.52456e-05	-0.685399	-1.10297	9.51419e-05	-0.686494	-1.10299
70437020	chr9:70437020:C:T	2.32572e-05	-0.489211	-1.0634	0.000164669	-0.171992	-1.0689	0.000164694	-0.17186	-1.0689
70437075	chr9:70437075:A:G	4.61428e-05	-1.01967e-10	-0.867488	0.000239223	-1.01967e-10	-0.867432	0.000239233	-1.01967e-10	-0.867414
70437244	chr9:70437244:A:G	9.8289e-05	-1.01967e-10	-0.111317	0.000524686	-1.01967e-10	-0.0820289	0.000524701	-1.01967e-10	-0.0820234
70437269	chr9:70437269:A:G	0.00141951	3.64149	-1.08266	9.3642e-05	-0.701405	-1.10394	9.3541e-05	-0.70249	-1.10396
70437303	chr9:70437303:A:T	4.77798e-05	-1.01967e-10	-0.832627	0.00024773	-1.01967e-10	-0.83249	0.00024774	-1.01967e-10	-0.832472
70437711	chr9:70437711:G:A	0.000239927	1.81583	-1.03472	0.000171884	-0.17074	-1.02727	0.000171763	-0.171459	-1.02728
70437992	chr9:70437992:G:C	0.00122653	3.51738	-1.10467	8.74681e-05	-0.751815	-1.12174	8.7377e-05	-0.752867	-1.12175
70438881	chr9:70438881:T:A	0.00127647	3.53952	-1.0869	8.94479e-05	-0.743737	-1.10744	8.93539e-05	-0.744794	-1.10745
70438945	chr9:70438945:G:A	0.00123811	3.51588	-1.09377	8.81144e-05	-0.753152	-1.11304	8.80225e-05	-0.754203	-1.11306
70439051	chr9:70439051:T:C	6.86095e-05	-1.01967e-10	-0.470799	0.000351937	-1.01967e-10	-0.481378	0.000351945	-1.01967e-10	-0.481379
70439250	chr9:70439250:C:A	3.75463e-05	-1.01967e-10	-1.07366	0.000196393	-1.01967e-10	-1.06471	0.000196399	-1.01967e-10	-1.0647
70439319	chr9:70439319:G:T	4.17269e-05	-1.01967e-10	-0.968082	0.000216204	-1.01967e-10	-0.968605	0.000216207	-1.01967e-10	-0.968615
70439353	chr9:70439353:G:C	5.45491e-05	-1.01967e-10	-0.700129	0.000284748	-1.01967e-10	-0.693225	0.000284755	-1.01967e-10	-0.693223
70439592	chr9:70439592:A:G	1.29084e-05	-1.52213	-0.619225	8.99732e-05	-1.20539	-0.639925	9.00019e-05	-1.20507	-0.639957
70440491	chr9:70440491:C:T	5.57931e-05	-1.01967e-10	-0.677579	0.000283567	-1.01967e-10	-0.697381	0.000283573	-1.01967e-10	-0.697384
70440717	chr9:70440717:G:A	7.07914e-05	-1.01967e-10	-0.439492	0.000363007	-1.01967e-10	-0.450406	0.000363016	-1.01967e-10	-0.450407
70440932	chr9:70440932:A:G	4.77855e-05	-1.01967e-10	-0.832507	0.000247759	-1.01967e-10	-0.832371	0.00024777	-1.01967e-10	-0.832352
70441118	chr9:70441118:A:G	3.79386e-05	-1.01967e-10	-1.06326	0.000197436	-1.01967e-10	-1.05941	0.000197441	-1.01967e-10	-1.05941
70441127	chr9:70441127:A:G	4.39185e-05	0.0121505	-0.929043	9.49123e-05	-0.872895	-0.91898	9.48914e-05	-0.873146	-0.918974
70441189	chr9:70441189:G:A	0.00130481	3.57033	-1.09575	8.98254e-05	-0.732322	-1.11464	8.97305e-05	-0.733388	-1.11465
70441298	chr9:70441298:C:T	0.000279148	1.95879	-1.02627	0.000192802	-0.0644281	-1.01874	0.000192661	-0.0651709	-1.01875
70442014	chr9:70442014:T:C	0.00140874	3.628	-1.07678	9.34892e-05	-0.707927	-1.09906	9.33886e-05	-0.709008	-1.09908
70442697	chr9:70442697:A:G	0.000330863	2.15379	-1.05131	0.000213045	0.0612506	-1.04458	0.000212883	0.0604774	-1.04459
70443139	chr9:70443139:A:G	9.61957e-06	-1.52097	-0.91446	6.67149e-05	-1.21588	-0.928522	6.67365e-05	-1.21556	-0.928543
70443160	chr9:70443160:T:C	3.52441e-05	-1.01967e-10	-1.13693	0.000182373	-1.01967e-10	-1.13877	0.000182378	-1.01967e-10	-1.13877
70444263	chr9:70444263:C:T	4.44875e-05	-1.01967e-10	-0.904021	0.000232046	-1.01967e-10	-0.897894	0.000232053	-1.01967e-10	-0.897886
70444631	chr9:70444631:G:A	2.5381e-05	-1.46523	-2.24825e-10	0.000163832	-1.24599	-2.24825e-10	0.00016385	-1.2459	-2.24825e-10
70444709	chr9:70444709:G:T	6.20371e-05	-1.01967e-10	-0.571496	0.000320195	-1.01967e-10	-0.5759	0.000320204	-1.01967e-10	-0.575893
70444756	chr9:70444756:C:T	4.77919e-05	-1.01967e-10	-0.832374	0.000247792	-1.01967e-10	-0.832238	0.000247803	-1.01967e-10	-0.83222
70444901	chr9:70444901:G:A	1.14405e-05	-1.52448	-0.737592	8.41745e-05	-1.16367	-0.748264	8.42017e-05	-1.16334	-0.748303
70445121	chr9:70445121:C:A	0.000226307	1.7254	-1.00274	0.00017297	-0.196916	-0.994794	0.000172849	-0.197628	-0.994806
70445149	chr9:70445149:A:G	0.00144635	3.67954	-1.10197	9.34104e-05	-0.688199	-1.11963	9.33092e-05	-0.689294	-1.11964
70445247	chr9:70445247:A:C	6.53061e-05	-1.01967e-10	-0.520143	0.000335361	-1.01967e-10	-0.52962	0.000335369	-1.01967e-10	-0.529622
70445271	chr9:70445271:G:A	0.00176355	3.77275	-0.996896	0.000106121	-0.65008	-1.03017	0.000106001	-0.651199	-1.0302
70445624	chr9:70445624:T:C	0.0013567	3.61931	-1.10573	9.09663e-05	-0.711727	-1.12261	9.08692e-05	-0.712806	-1.12263
70445643	chr9:70445643:A:G	3.51694e-05	-1.01967e-10	-1.13905	0.000182933	-1.01967e-10	-1.13571	0.000182937	-1.01967e-10	-1.13571
70445927	chr9:70445927:A:G	4.84474e-05	-1.01967e-10	-0.818751	0.000252951	-1.01967e-10	-0.811633	0.00025296	-1.01967e-10	-0.811623
70447168	chr9:70447168:C:T	3.49881e-05	-1.01967e-10	-1.14422	0.000182349	-1.01967e-10	-1.13891	0.000182354	-1.01967e-10	-1.1389
70447323	chr9:70447323:G:T	0.000108195	-1.01967e-10	-0.0152951	0.000573117	-1.01967e-10	0.00626101	0.000573134	-1.01967e-10	0.00626743
70447522	chr9:70447522:G:A	2.43938e-05	-1.5049	-2.24825e-10	0.000126548	-1.50421	-2.24825e-10	0.000126557	-1.50416	-2.24825e-10
70448019	chr9:70448019:C:T	0.00119947	3.51582	-1.12542	8.58243e-05	-0.754532	-1.13799	8.57354e-05	-0.755583	-1.138
70448035	chr9:70448035:G:A	0.00196487	3.22047	-0.336515	0.000147333	-0.868085	-0.484045	0.000147176	-0.869059	-0.484162
70448338	chr9:70448338:T:C	0.00100941	3.34765	-1.12976	8.07873e-05	-0.815623	-1.13739	8.07076e-05	-0.816627	-1.13739
70448415	chr9:70448415:C:T	3.70352e-05	-1.01967e-10	-1.08736	0.000190394	-1.01967e-10	-1.09574	0.000190398	-1.01967e-10	-1.09574
70448422	chr9:70448422:C:T	0.00022654	1.72691	-1.00322	0.000173112	-0.1956	-0.995291	0.000172991	-0.196313	-0.995303
70448741	chr9:70448741:G:T	4.04779e-05	-0.0587916	-0.93968	8.97723e-05	-0.917643	-0.92991	8.97533e-05	-0.917885	-0.929904
70448876	chr9:70448876:A:G	0.000713192	3.00228	-1.13176	7.11878e-05	-0.937223	-1.14228	7.11243e-05	-0.938133	-1.14229
70449454	chr9:70449454:C:T	4.72333e-05	-1.01967e-10	-0.844131	0.000244414	-1.01967e-10	-0.845964	0.000244424	-1.01967e-10	-0.845947
70449554	chr9:70449554:A:G	3.92881e-05	-1.01967e-10	-1.02831	0.000204131	-1.01967e-10	-1.02607	0.000204134	-1.01967e-10	-1.02608
70449803	chr9:70449803:G:A	3.88905e-05	-1.01967e-10	-1.03848	0.000202486	-1.01967e-10	-1.03416	0.000202491	-1.01967e-10	-1.03416
70449982	chr9:70449982:G:A	3.50993e-05	-1.01967e-10	-1.14105	0.000183128	-1.01967e-10	-1.13464	0.000183134	-1.01967e-10	-1.13464
70450096	chr9:70450096:T:A	2.5427e-05	-0.557012	-0.906405	6.64356e-05	-1.26188	-0.886719	6.64265e-05	-1.26205	-0.886703
70450181	chr9:70450181:G:A	0.000154682	-1.01967e-10	0.342144	0.000839875	-1.01967e-10	0.388424	0.000839918	-1.01967e-10	0.388451
70450403	chr9:70450403:G:A	0.00119273	3.43417	-1.0494	8.83277e-05	-0.786569	-1.07721	8.82369e-05	-0.787598	-1.07723
70450625	chr9:70450625:A:AT	6.58172e-05	-1.01967e-10	-0.512348	0.000349265	-1.01967e-10	-0.488996	0.000349284	-1.01967e-10	-0.488967
70450811	chr9:70450811:G:A	1.20047e-05	-1.45855	-0.755379	6.55604e-05	-1.38863	-0.773232	6.5574e-05	-1.38841	-0.773259
70450838	chr9:70450838:C:T	0.00127084	3.59016	-1.14196	8.74021e-05	-0.726124	-1.14819	8.73105e-05	-0.727193	-1.14819
70451108	chr9:70451108:T:C	0.000137671	-1.01967e-10	0.225641	0.000740482	-1.01967e-10	0.262473	0.000740517	-1.01967e-10	0.262496
70451215	chr9:70451215:G:C	8.83776e-06	-1.50896	-1.01124	5.71057e-05	-1.27442	-1.0255	5.71224e-05	-1.27414	-1.02552
70451508	chr9:70451508:G:A	0.00133005	3.63487	-1.14113	8.89757e-05	-0.708688	-1.14778	8.88813e-05	-0.709769	-1.14778
70451600	chr9:70451600:AT:A	0.000219377	1.69722	-1.00565	0.000169346	-0.215121	-0.997763	0.000169228	-0.215828	-0.997776
70451601	chr9:70451601:T:C	3.5503e-05	-1.01967e-10	-1.12961	0.00018204	-1.01967e-10	-1.1406	0.000182043	-1.01967e-10	-1.14061
70451637	chr9:70451637:A:AC	0.0017817	3.9142	-1.1281	0.000100637	-0.5935	-1.13981	0.000100523	-0.594654	-1.13982
70452156	chr9:70452156:T:C	3.57996e-05	-1.01967e-10	-1.12129	0.000186309	-1.01967e-10	-1.11742	0.000186314	-1.01967e-10	-1.11742
70452642	chr9:70452642:G:T	0.00142356	3.68596	-1.12427	9.18839e-05	-0.688813	-1.13549	9.17844e-05	-0.689909	-1.1355
70452702	chr9:70452702:T:C	9.38809e-06	-1.4844	-0.975391	5.54009e-05	-1.34238	-0.987854	5.54147e-05	-1.34213	-0.987874
70452722	chr9:70452722:T:C	3.18393e-05	-0.452303	-0.786225	8.06745e-05	-1.20784	-0.746565	8.0663e-05	-1.20804	-0.746536
70452909	chr9:70452909:G:T	0.000118751	-1.01967e-10	0.0777965	0.000637157	-1.01967e-10	0.112188	0.000637187	-1.01967e-10	0.11221
70453030	chr9:70453030:CA:C	0.00178321	3.84766	-1.06072	0.000103381	-0.623666	-1.08274	0.000103263	-0.624804	-1.08277
70453069	chr9:70453069:G:A	0.000170466	-1.01967e-10	0.439308	0.000910218	-1.01967e-10	0.468856	0.000910231	-1.01967e-10	0.468845
70453405	chr9:70453405:A:G	3.4974e-05	-1.01967e-10	-1.14462	0.000182253	-1.01967e-10	-1.13943	0.000182258	-1.01967e-10	-1.13943
70453550	chr9:70453550:C:CTG	0.00155626	3.78432	-1.13351	9.70329e-05	-0.64806	-1.12172	9.69278e-05	-0.649182	-1.1217
70453773	chr9:70453773:AT:A	8.41517e-05	-1.01967e-10	-0.266608	0.000450238	-1.01967e-10	-0.235053	0.000450217	-1.01967e-10	-0.235123
70453871	chr9:70453871:T:C	0.00140184	3.68562	-1.13931	9.26459e-05	-0.682153	-1.13389	9.25475e-05	-0.683248	-1.13388
70454021	chr9:70454021:T:C	4.77984e-05	-1.01967e-10	-0.832237	0.000247827	-1.01967e-10	-0.832099	0.000247837	-1.01967e-10	-0.83208
70454064	chr9:70454064:A:G	9.07574e-06	-1.48239	-1.01124	5.33053e-05	-1.3463	-1.02249	5.33186e-05	-1.34606	-1.02251
70454217	chr9:70454217:C:T	0.00140087	3.68675	-1.14113	9.22645e-05	-0.689084	-1.13109	9.2167e-05	-0.690179	-1.13107
70454555	chr9:70454555:A:G	0.00148334	3.73657	-1.13374	9.51497e-05	-0.667387	-1.12199	9.50478e-05	-0.668496	-1.12198
70454636	chr9:70454636:G:A	4.33258e-05	-1.01967e-10	-0.930482	0.000226841	-1.01967e-10	-0.920578	0.000226848	-1.01967e-10	-0.920574
70454736	chr9:70454736:A:G	0.000102245	-1.01967e-10	-0.071857	0.00052872	-1.01967e-10	-0.0743695	0.000528739	-1.01967e-10	-0.0743588
70455026	chr9:70455026:T:C	5.53434e-05	-0.685672	-2.24825e-10	0.000204359	-1.02495	-2.24825e-10	0.00020436	-1.02497	-2.24825e-10
70455085	chr9:70455085:A:G	0.00168426	3.85774	-1.12788	0.000100657	-0.618688	-1.11442	0.000100546	-0.619828	-1.11441
70455122	chr9:70455122:G:A	0.000155909	-1.01967e-10	0.350044	0.000846655	-1.01967e-10	0.396465	0.000846699	-1.01967e-10	0.396492
70455309	chr9:70455309:C:T	0.00146337	3.69048	-1.10121	9.41919e-05	-0.683753	-1.11574	9.40893e-05	-0.68485	-1.11576
70455368	chr9:70455368:C:T	0.00143524	3.70835	-1.13849	9.34644e-05	-0.678925	-1.12832	9.3365e-05	-0.680026	-1.12831
70455464	chr9:70455464:A:T	4.795e-05	-1.01967e-10	-0.82907	0.00024865	-1.01967e-10	-0.82878	0.000248661	-1.01967e-10	-0.828762
70455618	chr9:70455618:T:C	6.56292e-05	-1.01967e-10	-0.515209	0.000348252	-1.01967e-10	-0.491903	0.000348271	-1.01967e-10	-0.491873
70455702	chr9:70455702:T:A	0.00181709	3.9441	-1.13834	0.000103053	-0.581456	-1.12813	0.000102937	-0.582619	-1.12811
70455949	chr9:70455949:T:C	0.000150372	0.313882	-2.24825e-10	0.000482882	-0.165056	-2.24825e-10	0.000482823	-0.165203	-2.24825e-10
70456020	chr9:70456020:G:A	4.19657e-05	-1.01967e-10	-0.962377	0.000217219	-1.01967e-10	-0.963921	0.000217223	-1.01967e-10	-0.963927
70456067	chr9:70456067:T:C	2.46171e-05	-1.49579	-2.24825e-10	0.000154949	-1.30173	-2.24825e-10	0.000154972	-1.30161	-2.24825e-10
70456134	chr9:70456134:GAAGGCAGCAGCCTCCC:G	8.60184e-06	-1.46951	-1.07774	4.85166e-05	-1.36999	-1.09294	4.8528e-05	-1.36976	-1.09295
70456461	chr9:70456461:C:T	3.82133e-05	-1.01967e-10	-1.05604	0.000198496	-1.01967e-10	-1.05406	0.000198499	-1.01967e-10	-1.05407
70456507	chr9:70456507:A:G	4.33517e-05	-1.01967e-10	-0.929884	0.00022698	-1.01967e-10	-0.919968	0.000226986	-1.01967e-10	-0.919964
70456793	chr9:70456793:C:T	8.41072e-06	-1.50339	-1.06633	5.33696e-05	-1.29269	-1.07489	5.33849e-05	-1.29242	-1.07491
70456926	chr9:70456926:G:A	5.42474e-05	-1.01967e-10	-0.705673	0.000286748	-1.01967e-10	-0.686224	0.000286762	-1.01967e-10	-0.6862
70456942	chr9:70456942:C:T	0.000120859	-1.01967e-10	0.0953973	0.000643018	-1.01967e-10	0.121344	0.000643055	-1.01967e-10	0.121377
70457170	chr9:70457170:T:C	2.3907e-05	-1.52506	-2.24825e-10	0.000124844	-1.51776	-2.24825e-10	0.000124848	-1.51776	-2.24825e-10
70457877	chr9:70457877:T:C	3.89434e-05	-1.01967e-10	-1.03712	0.000205646	-1.01967e-10	-1.01867	0.000205654	-1.01967e-10	-1.01866
70457930	chr9:70457930:C:T	2.83733e-05	-1.35378	-2.24825e-10	0.000128779	-1.48673	-2.24825e-10	0.000128775	-1.48678	-2.24825e-10
70458052	chr9:70458052:C:T	0.000436493	2.52527	-1.14573	6.29006e-05	-1.05401	-1.14926	6.28518e-05	-1.05481	-1.14926
70458257	chr9:70458257:G:A	6.84018e-05	-1.01967e-10	-0.47383	0.000363238	-1.01967e-10	-0.449772	0.000363257	-1.01967e-10	-0.449741
70458266	chr9:70458266:G:A	3.47893e-05	-1.01967e-10	-1.14992	0.000180336	-1.01967e-10	-1.15001	0.00018034	-1.01967e-10	-1.15001
70458337	chr9:70458337:C:A	2.51328e-05	-0.508749	-0.966308	9.08516e-05	-0.87224	-0.963361	9.08475e-05	-0.872308	-0.963362
70458468	chr9:70458468:T:TAC	0.000113123	0.818302	-0.789055	0.000138594	-0.610118	-0.80316	0.000138524	-0.610651	-0.803161
70458635	chr9:70458635:G:A	8.23349e-05	-1.01967e-10	-0.288434	0.000436167	-1.01967e-10	-0.266804	0.000436178	-1.01967e-10	-0.266803
70458969	chr9:70458969:A:G	3.88932e-05	-1.01967e-10	-1.03841	0.000202497	-1.01967e-10	-1.0341	0.000202502	-1.01967e-10	-1.0341
70459215	chr9:70459215:C:G	5.85314e-05	-1.01967e-10	-0.629666	0.000309886	-1.01967e-10	-0.608624	0.000309902	-1.01967e-10	-0.608598
70459267	chr9:70459267:G:A	3.48925e-05	-1.01967e-10	-1.14696	0.000181139	-1.01967e-10	-1.14556	0.000181144	-1.01967e-10	-1.14556
70459354	chr9:70459354:C:A	6.78705e-05	-1.01967e-10	-0.481628	0.000360363	-1.01967e-10	-0.457716	0.000360383	-1.01967e-10	-0.457686
70459411	chr9:70459411:G:A	1.15336e-05	-1.15019	-1.10377	7.35612e-05	-0.939406	-1.1073	7.35695e-05	-0.939316	-1.10731
70459439	chr9:70459439:C:T	6.87847e-05	-1.01967e-10	-0.468248	0.000365313	-1.01967e-10	-0.444075	0.000365333	-1.01967e-10	-0.444044
70459538	chr9:70459538:A:C	3.8712e-05	-1.01967e-10	-1.04308	0.000202815	-1.01967e-10	-1.03253	0.000202822	-1.01967e-10	-1.03253
70459747	chr9:70459747:G:A	3.88602e-05	-1.01967e-10	-1.03926	0.000202322	-1.01967e-10	-1.03497	0.000202327	-1.01967e-10	-1.03497
70459855	chr9:70459855:TGA:T	1.5972e-05	-0.803136	-1.12526	6.19866e-05	-1.09682	-1.1211	6.19799e-05	-1.09695	-1.1211
70459937	chr9:70459937:A:G	0.000102662	-1.01967e-10	-0.0677882	0.00053207	-1.01967e-10	-0.0680538	0.000532089	-1.01967e-10	-0.0680425
70460042	chr9:70460042:T:C	0.00019016	-1.01967e-10	0.548635	0.00102092	-1.01967e-10	0.583636	0.00102097	-1.01967e-10	0.583658
70460126	chr9:70460126:T:C	6.08265e-05	-1.01967e-10	-0.591203	0.000320897	-1.01967e-10	-0.573708	0.000320905	-1.01967e-10	-0.573709
70460127	chr9:70460127:AAG:A	6.08265e-05	-1.01967e-10	-0.591203	0.000320897	-1.01967e-10	-0.573708	0.000320905	-1.01967e-10	-0.573709
70460226	chr9:70460226:C:G	6.18914e-05	-1.01967e-10	-0.573848	0.000326627	-1.01967e-10	-0.556008	0.000326635	-1.01967e-10	-0.556009
70460689	chr9:70460689:A:G	4.19945e-05	-0.96169	-2.24825e-10	0.000146124	-1.36037	-2.24825e-10	0.000146109	-1.3605	-2.24825e-10
70460836	chr9:70460836:G:A	0.000207309	1.6614	-1.02642	0.000185359	-0.0996655	-1.02287	0.000185236	-0.100341	-1.02288
70461203	chr9:70461203:G:A	7.80027e-05	0.7584	-1.10089	9.69604e-05	-0.665806	-1.10472	9.69123e-05	-0.66633	-1.10472
70461238	chr9:70461238:T:G	7.27039e-05	0.695691	-1.10852	9.30326e-05	-0.699851	-1.11203	9.29876e-05	-0.700363	-1.11202
70461366	chr9:70461366:C:A	0.000118491	0.0756052	-2.24825e-10	0.000561194	-0.014762	-2.24825e-10	0.000561164	-0.0148399	-2.24825e-10
70462165	chr9:70462165:C:T	6.15004e-05	-1.01967e-10	-0.580186	0.000325931	-1.01967e-10	-0.558144	0.000325948	-1.01967e-10	-0.558116
70462277	chr9:70462277:G:C	5.5464e-05	-1.01967e-10	-0.683495	0.000287545	-1.01967e-10	-0.683449	0.000287559	-1.01967e-10	-0.683427
70462282	chr9:70462282:C:A	1.43004e-05	-1.49069	-0.54825	8.40298e-05	-1.33053	-0.583124	8.40496e-05	-1.33028	-0.583166
70462795	chr9:70462795:G:A	0.000153442	-1.01967e-10	0.33409	0.000792232	-1.01967e-10	0.330026	0.00079226	-1.01967e-10	0.330036
70463110	chr9:70463110:TTTCA:T	3.49864e-05	-1.01967e-10	-1.14427	0.000181713	-1.01967e-10	-1.1424	0.000181717	-1.01967e-10	-1.1424
70463244	chr9:70463244:C:T	4.97039e-05	-1.01967e-10	-0.793146	0.000257669	-1.01967e-10	-0.793152	0.000257681	-1.01967e-10	-0.793132
70463513	chr9:70463513:G:A	5.41715e-05	-1.01967e-10	-0.707074	0.000283458	-1.01967e-10	-0.697766	0.000283465	-1.01967e-10	-0.697763
70463910	chr9:70463910:C:T	3.59362e-05	-1.01967e-10	-1.11748	0.000186495	-1.01967e-10	-1.11643	0.0001865	-1.01967e-10	-1.11642
70464255	chr9:70464255:C:T	0.000149794	-1.01967e-10	0.310033	0.00078794	-1.01967e-10	0.324594	0.000787963	-1.01967e-10	0.324598
70464376	chr9:70464376:CT:C	3.59063e-05	-1.01967e-10	-1.11832	0.000186337	-1.01967e-10	-1.11727	0.000186342	-1.01967e-10	-1.11727
70464393	chr9:70464393:C:T	3.4964e-05	-1.01967e-10	-1.14491	0.000181576	-1.01967e-10	-1.14315	0.000181581	-1.01967e-10	-1.14315
70464412	chr9:70464412:G:A	5.50476e-05	-1.01967e-10	-0.691031	0.000288101	-1.01967e-10	-0.681516	0.000288109	-1.01967e-10	-0.681512
70464499	chr9:70464499:C:T	6.50181e-05	-1.01967e-10	-0.524564	0.00034495	-1.01967e-10	-0.501429	0.000344968	-1.01967e-10	-0.5014
70464604	chr9:70464604:G:A	0.0001333	-1.01967e-10	0.193376	0.000708623	-1.01967e-10	0.218495	0.000708631	-1.01967e-10	0.218483
70464615	chr9:70464615:G:A	1.00849e-05	-1.33309	-1.0551	4.40022e-05	-1.4871	-1.07349	4.40074e-05	-1.48699	-1.07351
70465020	chr9:70465020:T:C	4.82132e-05	-0.823597	-2.24825e-10	0.000144743	-1.36987	-2.24825e-10	0.000144732	-1.36997	-2.24825e-10
70465451	chr9:70465451:T:G	0.000930586	2.753	-0.616413	0.000295391	-0.0693863	-0.587142	0.000295145	-0.070265	-0.587122
70465570	chr9:70465570:G:A	0.000162191	-1.01967e-10	0.389544	0.000872702	-1.01967e-10	0.426766	0.000872745	-1.01967e-10	0.426791
70465671	chr9:70465671:G:A	4.28314e-05	-1.01967e-10	-0.941958	0.000222939	-1.01967e-10	-0.93793	0.000222942	-1.01967e-10	-0.93794
70465742	chr9:70465742:G:C	0.000214165	1.64253	-0.975015	0.000191141	-0.121087	-0.970729	0.000191015	-0.121759	-0.970745
70465755	chr9:70465755:G:A	5.21996e-05	-1.01967e-10	-0.744154	0.000270747	-1.01967e-10	-0.743643	0.000270759	-1.01967e-10	-0.743623
70465814	chr9:70465814:C:T	4.57694e-05	-1.01967e-10	-0.875614	0.000237218	-1.01967e-10	-0.875851	0.000237227	-1.01967e-10	-0.875835
70466551	chr9:70466551:G:A	3.91306e-05	-1.01967e-10	-1.03233	0.000200441	-1.01967e-10	-1.04431	0.000200445	-1.01967e-10	-1.04431
70466730	chr9:70466730:G:C	4.02544e-05	-1.01967e-10	-1.00401	0.000209261	-1.01967e-10	-1.00125	0.000209267	-1.01967e-10	-1.00124
70467220	chr9:70467220:A:G	3.90176e-05	-1.01967e-10	-1.03522	0.000203718	-1.01967e-10	-1.02809	0.000203724	-1.01967e-10	-1.02809
70467284	chr9:70467284:C:T	5.44516e-05	0.345536	-1.04745	0.000163896	-0.199052	-1.04654	0.000163838	-0.199415	-1.04656
70467496	chr9:70467496:T:C	4.28743e-05	-1.01967e-10	-0.940956	0.000223165	-1.01967e-10	-0.936919	0.000223168	-1.01967e-10	-0.936929
70467674	chr9:70467674:C:T	5.39048e-05	-1.01967e-10	-0.71201	0.000282352	-1.01967e-10	-0.701673	0.000282359	-1.01967e-10	-0.701674
70467847	chr9:70467847:G:T	0.000117178	-1.01967e-10	0.0644661	0.000627625	-1.01967e-10	0.0971148	0.000627654	-1.01967e-10	0.0971365
70468319	chr9:70468319:A:G	0.000129384	-1.01967e-10	0.163557	0.000693958	-1.01967e-10	0.197582	0.00069399	-1.01967e-10	0.197605
70468403	chr9:70468403:A:G	3.872e-05	-1.01967e-10	-1.04287	0.000198447	-1.01967e-10	-1.05431	0.00019845	-1.01967e-10	-1.05431
70469208	chr9:70469208:C:T	6.31079e-05	-1.01967e-10	-0.554383	0.000331865	-1.01967e-10	-0.5401	0.000331877	-1.01967e-10	-0.540087
70469566	chr9:70469566:C:T	4.57495e-05	-1.01967e-10	-0.876049	0.000237114	-1.01967e-10	-0.876287	0.000237124	-1.01967e-10	-0.87627
70469623	chr9:70469623:A:T	1.02371e-05	-1.2988	-1.07441	4.28076e-05	-1.52141	-1.06671	4.28082e-05	-1.52143	-1.0667
70469682	chr9:70469682:T:A	7.45801e-05	-1.01967e-10	-0.387355	0.000397051	-1.01967e-10	-0.360763	0.000397068	-1.01967e-10	-0.360745
70469863	chr9:70469863:CT:C	9.14876e-06	-1.37647	-1.10914	4.3132e-05	-1.46338	-1.11718	4.31388e-05	-1.46324	-1.11719
70469895	chr9:70469895:A:G	4.81344e-05	-1.01967e-10	-0.825231	0.000251422	-1.01967e-10	-0.817694	0.000251428	-1.01967e-10	-0.817694
70470308	chr9:70470308:T:A	3.85019e-05	-1.01967e-10	-1.04852	0.000201137	-1.01967e-10	-1.04084	0.000201143	-1.01967e-10	-1.04084
70470371	chr9:70470371:G:A	4.40875e-05	-1.01967e-10	-0.913052	0.000231316	-1.01967e-10	-0.901045	0.000231321	-1.01967e-10	-0.901046
70470756	chr9:70470756:G:A	2.45917e-05	-1.49682	-2.24825e-10	0.00015194	-1.32134	-2.24825e-10	0.00015196	-1.32123	-2.24825e-10
70470773	chr9:70470773:A:C	1.03691e-05	-1.29982	-1.06058	4.31589e-05	-1.49985	-1.08009	4.31631e-05	-1.49976	-1.08011
70471285	chr9:70471285:G:A	4.58167e-05	-1.01967e-10	-0.874581	0.000237462	-1.01967e-10	-0.874819	0.000237472	-1.01967e-10	-0.874803
70471780	chr9:70471780:A:G	0.00443744	4.80519	-1.10658	0.000152486	-0.233775	-1.08398	0.000152287	-0.235132	-1.08395
70471809	chr9:70471809:C:T	4.74701e-05	-1.01967e-10	-0.839128	0.000247285	-1.01967e-10	-0.834288	0.000247288	-1.01967e-10	-0.8343
70471921	chr9:70471921:A:T	4.57939e-05	-1.01967e-10	-0.875079	0.000237343	-1.01967e-10	-0.875321	0.000237353	-1.01967e-10	-0.875305
70471997	chr9:70471997:C:T	3.75241e-05	-1.01967e-10	-1.07425	0.000192826	-1.01967e-10	-1.08304	0.000192831	-1.01967e-10	-1.08304
70472101	chr9:70472101:T:C	4.44763e-05	-1.01967e-10	-0.904272	0.000232519	-1.01967e-10	-0.895858	0.000232527	-1.01967e-10	-0.895846
70472132	chr9:70472132:T:C	9.84123e-06	-1.30277	-1.10988	4.14074e-05	-1.49874	-1.12263	4.14118e-05	-1.49865	-1.12264
70472255	chr9:70472255:C:A	3.55331e-05	-1.01967e-10	-1.12876	0.000183539	-1.01967e-10	-1.1324	0.000183543	-1.01967e-10	-1.1324
70472773	chr9:70472773:A:G	4.2831e-05	-1.01967e-10	-0.941967	0.000222938	-1.01967e-10	-0.937935	0.000222941	-1.01967e-10	-0.937945
70472920	chr9:70472920:GCT:G	5.35674e-05	-1.01967e-10	-0.718289	0.000280232	-1.01967e-10	-0.70921	0.000280238	-1.01967e-10	-0.709215
70473112	chr9:70473112:G:A	2.039e-05	-0.597176	-1.08701	5.65764e-05	-1.22593	-1.0833	5.65689e-05	-1.22609	-1.0833
70473153	chr9:70473153:C:T	0.00557747	5.02791	-1.10065	0.000169458	-0.133134	-1.07909	0.000169228	-0.134545	-1.07906
70473418	chr9:70473418:G:A	4.00333e-05	-1.01967e-10	-1.00952	0.000208202	-1.01967e-10	-1.00632	0.000208205	-1.01967e-10	-1.00633
70474099	chr9:70474099:T:G	3.47996e-05	-1.01967e-10	-1.14962	0.000180352	-1.01967e-10	-1.14992	0.000180356	-1.01967e-10	-1.14992
70475057	chr9:70475057:T:C	1.25158e-05	-1.17039	-1.00185	4.69565e-05	-1.5055	-0.99011	4.69561e-05	-1.50554	-0.990098
70476144	chr9:70476144:T:A	1.13183e-05	-1.20271	-1.0701	4.34163e-05	-1.51251	-1.06149	4.34161e-05	-1.51254	-1.06148
70476195	chr9:70476195:C:T	5.11198e-05	-1.01967e-10	-0.765058	0.000263894	-1.01967e-10	-0.769281	0.000263902	-1.01967e-10	-0.769276
70476327	chr9:70476327:G:A	1.55072e-05	-0.937939	-1.01998	5.09123e-05	-1.40001	-1.01471	5.09087e-05	-1.40012	-1.0147
70476344	chr9:70476344:C:T	4.06848e-05	-1.01967e-10	-0.993376	0.000212035	-1.01967e-10	-0.988078	0.00021204	-1.01967e-10	-0.988077
70476547	chr9:70476547:C:A	3.7462e-05	-1.01967e-10	-1.0759	0.000192379	-1.01967e-10	-1.08536	0.000192383	-1.01967e-10	-1.08537
70476573	chr9:70476573:T:C	5.05628e-05	-1.01967e-10	-0.776012	0.000261009	-1.01967e-10	-0.780272	0.000261017	-1.01967e-10	-0.780267
70476933	chr9:70476933:T:C	0.000139028	0.235448	-2.24825e-10	0.000463316	-0.20642	-2.24825e-10	0.000463223	-0.206645	-2.24825e-10
70476992	chr9:70476992:C:A	4.36575e-05	-1.01967e-10	-0.922854	0.000226276	-1.01967e-10	-0.923073	0.000226285	-1.01967e-10	-0.923058
70477260	chr9:70477260:G:T	3.77068e-05	-1.01967e-10	-1.06939	0.000193699	-1.01967e-10	-1.07852	0.000193703	-1.01967e-10	-1.07853
70477544	chr9:70477544:C:T	0.0031082	4.0707	-0.728132	0.000146441	-0.560096	-0.798109	0.000146264	-0.561273	-0.798169
70477646	chr9:70477646:C:T	3.92886e-05	-1.01967e-10	-1.02829	0.00020539	-1.01967e-10	-1.01992	0.000205396	-1.01967e-10	-1.01991
70477756	chr9:70477756:T:C	3.98504e-05	-1.01967e-10	-1.0141	0.000208425	-1.01967e-10	-1.00525	0.000208432	-1.01967e-10	-1.00524
70477908	chr9:70477908:C:T	3.91556e-05	-1.01967e-10	-1.03169	0.000201274	-1.01967e-10	-1.04016	0.000201279	-1.01967e-10	-1.04016
70478256	chr9:70478256:G:A	1.55497e-05	-0.90388	-1.05131	0.000105072	-0.633803	-1.05638	0.000105086	-0.633691	-1.05638
70478286	chr9:70478286:G:A	0.00236805	4.12392	-1.05332	0.000789234	1.37254	-1.04631	0.000788393	1.37146	-1.04632
70478336	chr9:70478336:T:G	0.000145721	-1.01967e-10	0.282462	0.000783155	-1.01967e-10	0.318502	0.000783192	-1.01967e-10	0.318525
70478502	chr9:70478502:G:A	3.59471e-05	-1.01967e-10	-1.11718	0.000185837	-1.01967e-10	-1.11996	0.000185841	-1.01967e-10	-1.11996
70478660	chr9:70478660:C:T	1.36902e-05	-0.975179	-1.10737	4.26421e-05	-1.50744	-1.08455	4.26483e-05	-1.50734	-1.08452
70478883	chr9:70478883:G:A	4.32577e-05	-1.01967e-10	-0.932054	0.000225155	-1.01967e-10	-0.928039	0.000225158	-1.01967e-10	-0.928049
70478952	chr9:70478952:G:A	3.80463e-05	-1.01967e-10	-1.06043	0.00019518	-1.01967e-10	-1.07091	0.000195184	-1.01967e-10	-1.07091
70478977	chr9:70478977:T:A	3.80111e-05	-1.01967e-10	-1.06135	0.00019501	-1.01967e-10	-1.07178	0.000195014	-1.01967e-10	-1.07178
70479119	chr9:70479119:G:A	9.87007e-06	-1.26036	-1.14937	3.94329e-05	-1.52146	-1.14876	3.94331e-05	-1.52148	-1.14876
70479274	chr9:70479274:T:C	0.00012612	-1.01967e-10	0.138008	0.000677633	-1.01967e-10	0.173778	0.000677593	-1.01967e-10	0.173694
70479618	chr9:70479618:CTTAA:C	3.84121e-05	-1.01967e-10	-1.05086	0.000200649	-1.01967e-10	-1.04327	0.000200655	-1.01967e-10	-1.04327
70479619	chr9:70479619:T:C	0.00366648	4.4972	-0.989447	0.000139464	-0.378392	-1.02863	0.000139285	-0.379673	-1.02866
70479633	chr9:70479633:G:A	0.000135756	-1.01967e-10	0.211627	0.000728885	-1.01967e-10	0.246688	0.00072892	-1.01967e-10	0.246711
70479655	chr9:70479655:T:C	4.78925e-05	-1.01967e-10	-0.83027	0.00024827	-1.01967e-10	-0.830313	0.00024828	-1.01967e-10	-0.830295
70479829	chr9:70479829:G:A	0.00160311	3.57329	-0.892821	0.000635762	0.991273	-0.881278	0.000635151	0.990267	-0.881258
70479945	chr9:70479945:T:C	7.03804e-05	-1.01967e-10	-0.445315	0.000374013	-1.01967e-10	-0.420539	0.000374033	-1.01967e-10	-0.420509
70480098	chr9:70480098:T:A	3.56128e-05	-1.01967e-10	-1.12652	0.000184227	-1.01967e-10	-1.12866	0.000184232	-1.01967e-10	-1.12866
70480123	chr9:70480123:T:C	4.32971e-05	-1.01967e-10	-0.931144	0.000227536	-1.01967e-10	-0.917521	0.000227544	-1.01967e-10	-0.917509
70480274	chr9:70480274:C:T	3.80902e-05	-1.01967e-10	-1.05927	0.000198897	-1.01967e-10	-1.05204	0.000198903	-1.01967e-10	-1.05204
70480403	chr9:70480403:G:C	5.91888e-05	-1.01967e-10	-0.618498	0.000313442	-1.01967e-10	-0.597215	0.000313458	-1.01967e-10	-0.597188
70480442	chr9:70480442:C:CT	4.08873e-05	-1.01967e-10	-0.988409	0.000209238	-1.01967e-10	-1.00135	0.000209243	-1.01967e-10	-1.00136
70480878	chr9:70480878:T:G	0.000433626	2.45795	-1.085	0.000105712	-0.583106	-1.10101	0.000105616	-0.584022	-1.10102
70480970	chr9:70480970:C:A	0.0022596	4.10628	-1.08257	0.000750672	1.3672	-1.09106	0.000749884	1.36613	-1.09106
70481302	chr9:70481302:C:A	5.70897e-05	-1.01967e-10	-0.654606	0.00029995	-1.01967e-10	-0.641212	0.000299958	-1.01967e-10	-0.641211
70481315	chr9:70481315:T:G	3.55607e-05	-1.01967e-10	-1.12799	0.000183236	-1.01967e-10	-1.13405	0.00018324	-1.01967e-10	-1.13406
70481343	chr9:70481343:T:C	5.04812e-05	-1.01967e-10	-0.777629	0.000261182	-1.01967e-10	-0.779611	0.000261187	-1.01967e-10	-0.779617
70481492	chr9:70481492:G:A	0.00458649	4.85238	-1.12074	0.000146653	-0.22072	-1.13604	0.000146455	-0.222084	-1.13605
70481719	chr9:70481719:T:C	1.59621e-05	-0.80068	-1.12833	4.82448e-05	-1.33962	-1.12892	4.82397e-05	-1.33975	-1.12892
70481812	chr9:70481812:G:T	3.57467e-05	-1.01967e-10	-1.12277	0.000186194	-1.01967e-10	-1.11804	0.000186199	-1.01967e-10	-1.11804
70482158	chr9:70482158:C:T	4.13555e-05	-1.01967e-10	-0.977025	0.000211517	-1.01967e-10	-0.990522	0.000211522	-1.01967e-10	-0.990524
70482861	chr9:70482861:G:A	8.70768e-05	-0.232438	-2.24825e-10	0.000279559	-0.711614	-2.24825e-10	0.000279535	-0.711725	-2.24825e-10
70482881	chr9:70482881:G:A	4.34026e-05	-1.01967e-10	-0.92871	0.000226483	-1.01967e-10	-0.922158	0.00022649	-1.01967e-10	-0.92215
70482905	chr9:70482905:A:G	4.53167e-05	-1.01967e-10	-0.885554	0.0002365	-1.01967e-10	-0.878882	0.000236506	-1.01967e-10	-0.878881
70483178	chr9:70483178:A:G	2.25721e-05	-1.35102	-0.231496	0.000107872	-1.46778	-0.196106	0.000107868	-1.46782	-0.196117
70483476	chr9:70483476:C:T	6.96396e-05	-1.01967e-10	-0.455896	0.000362539	-1.01967e-10	-0.451697	0.000362552	-1.01967e-10	-0.451686
70483482	chr9:70483482:G:A	4.88027e-05	-1.01967e-10	-0.811444	0.000255108	-1.01967e-10	-0.80314	0.000255115	-1.01967e-10	-0.803138
70483619	chr9:70483619:C:T	1.70308e-05	-0.722752	-1.14145	4.14303e-05	-1.47802	-1.1428	4.14264e-05	-1.47813	-1.1428
70483958	chr9:70483958:G:A	0.000145563	-1.01967e-10	0.281379	0.000786424	-1.01967e-10	0.322667	0.000786439	-1.01967e-10	0.322662
70484162	chr9:70484162:A:G	3.66022e-05	-1.01967e-10	-1.09912	0.000189999	-1.01967e-10	-1.09781	0.000190002	-1.01967e-10	-1.09782
70484287	chr9:70484287:A:G	0.0122887	5.72478	-1.00758	0.000169586	-0.172529	-1.03894	0.000169372	-0.173812	-1.03894
70484538	chr9:70484538:T:C	0.0040952	4.71592	-1.09758	9.37769e-05	-0.685348	-1.11856	9.36797e-05	-0.6864	-1.11857
70484910	chr9:70484910:G:C	6.64408e-05	-1.01967e-10	-0.502918	0.000335144	-1.01967e-10	-0.530268	0.000335142	-1.01967e-10	-0.5303
70485053	chr9:70485053:T:C	4.26268e-05	-1.01967e-10	-0.946747	0.000222653	-1.01967e-10	-0.939214	0.00022266	-1.01967e-10	-0.939205
70485212	chr9:70485212:G:A	0.000109429	-1.01967e-10	-0.00395128	0.000589424	-1.01967e-10	0.0343174	0.000589437	-1.01967e-10	0.0343158
70485505	chr9:70485505:G:A	3.56358e-05	-1.01967e-10	-1.12588	0.000184008	-1.01967e-10	-1.12985	0.000184013	-1.01967e-10	-1.12985
70485570	chr9:70485570:A:C	4.44878e-05	-1.01967e-10	-0.904014	0.000228426	-1.01967e-10	-0.913616	0.000228429	-1.01967e-10	-0.913629
70485743	chr9:70485743:C:T	4.65517e-05	-1.01967e-10	-0.858666	0.000247394	-1.01967e-10	-0.833847	0.000247402	-1.01967e-10	-0.833838
70485827	chr9:70485827:T:G	0.00012519	-1.01967e-10	0.130604	0.000667087	-1.01967e-10	0.158092	0.000667128	-1.01967e-10	0.158129
70485887	chr9:70485887:T:C	1.02081e-05	-1.40096	-0.975085	6.22621e-05	-1.25857	-0.954905	6.22688e-05	-1.2585	-0.954892
70486243	chr9:70486243:T:C	1.05862e-05	-1.39485	-0.94483	6.48207e-05	-1.24975	-0.923454	6.48279e-05	-1.24968	-0.923439
70486254	chr9:70486254:T:A	4.26427e-05	-1.01967e-10	-0.946372	0.000225502	-1.01967e-10	-0.926499	0.000225509	-1.01967e-10	-0.926491
70486527	chr9:70486527:C:T	4.98681e-05	-1.01967e-10	-0.789848	0.000259411	-1.01967e-10	-0.786413	0.000259418	-1.01967e-10	-0.786412
70486739	chr9:70486739:C:T	3.63047e-05	-1.01967e-10	-1.10728	0.000188716	-1.01967e-10	-1.10459	0.000188721	-1.01967e-10	-1.10459
70486919	chr9:70486919:A:G	4.81727e-05	-1.01967e-10	-0.824438	0.000245578	-1.01967e-10	-0.841213	0.000245579	-1.01967e-10	-0.841233
70487164	chr9:70487164:C:T	2.04611e-05	-0.663879	-1.01683	4.62145e-05	-1.46581	-1.04573	4.62087e-05	-1.46594	-1.04574
70487226	chr9:70487226:C:T	3.64845e-05	-1.01967e-10	-1.10234	0.000188156	-1.01967e-10	-1.10756	0.00018816	-1.01967e-10	-1.10756
70487377	chr9:70487377:G:A	3.86843e-05	-1.01967e-10	-1.04379	0.000203075	-1.01967e-10	-1.03125	0.000203081	-1.01967e-10	-1.03125
70487396	chr9:70487396:C:T	3.84238e-05	-1.01967e-10	-1.05055	0.00020163	-1.01967e-10	-1.0384	0.000201635	-1.01967e-10	-1.03839
70487478	chr9:70487478:G:A	5.17374e-05	-1.01967e-10	-0.753048	0.000270049	-1.01967e-10	-0.746226	0.000270055	-1.01967e-10	-0.746227
70487645	chr9:70487645:T:C	0.000572081	2.79583	-1.14578	0.000108052	-0.51466	-1.14755	0.000107977	-0.515383	-1.14755
70487797	chr9:70487797:T:G	8.73629e-06	-1.42274	-1.10901	5.2756e-05	-1.27432	-1.10483	5.27613e-05	-1.27425	-1.10483
70487862	chr9:70487862:G:A	0.0140719	5.93707	-1.08437	0.000151678	-0.214954	-1.10812	0.000151482	-0.216263	-1.10813
70487908	chr9:70487908:T:C	0.0201278	6.25173	-1.0411	0.00020432	0.0455763	-1.07072	0.000204041	0.0441931	-1.07073
70488050	chr9:70488050:C:T	3.82886e-05	-1.01967e-10	-1.05408	0.000198403	-1.01967e-10	-1.05453	0.00019841	-1.01967e-10	-1.05452
70488091	chr9:70488091:T:C	0.000132456	0.187017	-2.24825e-10	0.000620148	0.0851298	-2.24825e-10	0.000620118	0.0850563	-2.24825e-10
70488225	chr9:70488225:T:A	0.00883656	5.53727	-1.14985	0.000123949	-0.380823	-1.14413	0.000123801	-0.38205	-1.14413
70488310	chr9:70488310:G:A	0.0143011	5.95973	-1.09086	0.000152219	-0.206206	-1.1133	0.000152022	-0.207519	-1.11331
70488692	chr9:70488692:T:A	6.6696e-05	-0.499084	-2.24825e-10	0.000248902	-0.827768	-2.24825e-10	0.000248863	-0.827949	-2.24825e-10
70488956	chr9:70488956:T:C	5.1971e-05	-1.01967e-10	-0.748543	0.000264449	-1.01967e-10	-0.767179	0.00026445	-1.01967e-10	-0.767201
70489082	chr9:70489082:G:T	2.68202e-05	-0.695546	-0.714528	6.0516e-05	-1.47468	-0.767237	6.05082e-05	-1.47481	-0.767266
70489342	chr9:70489342:G:A	6.92559e-05	-1.01967e-10	-0.46142	0.000352148	-1.01967e-10	-0.480777	0.000352147	-1.01967e-10	-0.480803
70489515	chr9:70489515:G:A	2.39526e-05	-1.52315	-2.24825e-10	0.000152214	-1.31954	-2.24825e-10	0.000152251	-1.31932	-2.24825e-10
70489967	chr9:70489967:T:A	0.0141931	6.01119	-1.14991	0.000149474	-0.193169	-1.14454	0.00014928	-0.194495	-1.14454
70490322	chr9:70490322:C:A	0.0159358	5.12182	-0.144727	0.000180257	-0.804608	-0.345839	0.000180033	-0.805729	-0.345986
70490581	chr9:70490581:T:G	0.00531282	5.02835	-1.1497	0.000101215	-0.579718	-1.14786	0.000101105	-0.580835	-1.14786
70490744	chr9:70490744:C:T	0.01568	6.11085	-1.14994	0.000156044	-0.147747	-1.14694	0.000155839	-0.149095	-1.14694
70490810	chr9:70490810:C:T	0.0131903	5.93763	-1.14963	0.000145206	-0.223643	-1.14303	0.00014502	-0.224954	-1.14303
70491294	chr9:70491294:C:T	4.13702e-05	-1.01967e-10	-0.976668	0.000214358	-1.01967e-10	-0.977182	0.000214366	-1.01967e-10	-0.977169
70491295	chr9:70491295:C:T	3.74857e-05	-1.01967e-10	-1.07527	0.000193058	-1.01967e-10	-1.08184	0.000193062	-1.01967e-10	-1.08184
70491391	chr9:70491391:G:A	3.78392e-05	-1.01967e-10	-1.06588	0.000196006	-1.01967e-10	-1.06668	0.00019601	-1.01967e-10	-1.06669
70491690	chr9:70491690:A:G	0.0332874	5.88633	-0.17263	0.00021839	-0.586916	-0.371632	0.00021808	-0.588212	-0.371777
70492186	chr9:70492186:T:A	0.010833	5.74076	-1.14963	0.000133688	-0.304807	-1.14451	0.000133522	-0.306074	-1.14451
70493087	chr9:70493087:C:T	3.48288e-05	-1.01967e-10	-1.14878	0.000180767	-1.01967e-10	-1.14762	0.000180771	-1.01967e-10	-1.14762
70493435	chr9:70493435:T:C	0.00742298	5.35104	-1.13794	0.000113896	-0.463391	-1.14615	0.000113764	-0.464577	-1.14615
70493564	chr9:70493564:C:T	3.70626e-05	-1.01967e-10	-1.08662	0.000191416	-1.01967e-10	-1.09038	0.00019142	-1.01967e-10	-1.09038
70493606	chr9:70493606:C:T	9.37861e-06	-1.42165	-1.03915	4.48194e-05	-1.50771	-1.03448	4.48197e-05	-1.50774	-1.03447
70493637	chr9:70493637:G:A	2.56462e-05	-0.465738	-0.989095	5.23908e-05	-1.40982	-0.976279	5.23832e-05	-1.41001	-0.976263
70493733	chr9:70493733:T:G	3.52676e-05	-1.01967e-10	-1.13627	0.000182768	-1.01967e-10	-1.13661	0.000182772	-1.01967e-10	-1.13661
70493803	chr9:70493803:T:C	4.02942e-05	-1.01967e-10	-1.00302	0.000210169	-1.01967e-10	-0.996916	0.000210176	-1.01967e-10	-0.996906
70493839	chr9:70493839:A:G	3.69822e-05	-1.01967e-10	-1.08879	0.000190137	-1.01967e-10	-1.09708	0.000190141	-1.01967e-10	-1.09709
70493969	chr9:70493969:T:C	3.79326e-05	-1.01967e-10	-1.06342	0.000196492	-1.01967e-10	-1.06421	0.000196495	-1.01967e-10	-1.06421
70494140	chr9:70494140:T:C	0.0669383	7.56192	-1.14962	0.000187983	0.0396176	-1.14809	0.000187679	0.0379721	-1.14809
70494258	chr9:70494258:A:G	9.68854e-06	-1.42418	-1.0041	4.64013e-05	-1.50888	-0.998626	4.64017e-05	-1.5089	-0.998613
70494431	chr9:70494431:A:G	0.0813718	7.75572	-1.14817	0.000204325	0.120395	-1.14551	0.000203986	0.118707	-1.14551
70494981	chr9:70494981:C:T	3.53754e-05	-1.01967e-10	-1.13321	0.000182794	-1.01967e-10	-1.13647	0.000182799	-1.01967e-10	-1.13647
70494984	chr9:70494984:C:T	3.52843e-05	-1.01967e-10	-1.13579	0.000182603	-1.01967e-10	-1.13751	0.000182608	-1.01967e-10	-1.13751
70495207	chr9:70495207:G:A	5.61811e-05	-1.01967e-10	-0.670649	0.000294243	-1.01967e-10	-0.660423	0.00029425	-1.01967e-10	-0.660423
70495318	chr9:70495318:T:C	9.55878e-06	-1.38446	-1.05731	4.47399e-05	-1.49096	-1.053	4.47396e-05	-1.491	-1.05299
70495503	chr9:70495503:G:A	4.91758e-05	-1.01967e-10	-0.803828	0.000256956	-1.01967e-10	-0.795923	0.000256961	-1.01967e-10	-0.795927
70495585	chr9:70495585:G:A	2.40886e-05	-0.557555	-0.959936	5.24586e-05	-1.4388	-0.946003	5.24524e-05	-1.43896	-0.945985
70495972	chr9:70495972:C:T	0.0182312	6.26036	-1.14871	0.000167982	-0.0711456	-1.14983	0.000167756	-0.0725122	-1.14983
70496151	chr9:70496151:C:T	7.94925e-06	-1.47864	-1.14751	3.93825e-05	-1.52444	-1.14707	3.93833e-05	-1.52445	-1.14706
70496186	chr9:70496186:C:A	3.52843e-05	-1.01967e-10	-1.13579	0.000182603	-1.01967e-10	-1.13751	0.000182608	-1.01967e-10	-1.13751
70496233	chr9:70496233:T:A	0.000174806	-1.01967e-10	0.46445	0.000934551	-1.01967e-10	0.495238	0.000934612	-1.01967e-10	0.495278
70496259	chr9:70496259:T:C	0.0232086	6.50128	-1.14823	0.000186592	0.0337275	-1.14963	0.000186333	0.0323124	-1.14963
70496355	chr9:70496355:T:G	3.50477e-05	-1.01967e-10	-1.14252	0.000181932	-1.01967e-10	-1.1412	0.000181936	-1.01967e-10	-1.1412
70497637	chr9:70497637:C:T	9.41604e-06	-1.39228	-1.06454	5.79445e-05	-1.22614	-1.0592	5.79509e-05	-1.22606	-1.05919
70497638	chr9:70497638:A:G	0.00104257	3.39222	-1.142	0.000142451	-0.241762	-1.14407	0.000142337	-0.242589	-1.14407
70497751	chr9:70497751:G:A	4.53766e-05	-1.01967e-10	-0.884233	0.000239776	-1.01967e-10	-0.865123	0.000239783	-1.01967e-10	-0.865117
70497814	chr9:70497814:G:A	1.98638e-05	-0.571231	-1.1391	4.32217e-05	-1.44317	-1.13532	4.32161e-05	-1.44333	-1.13531
70498466	chr9:70498466:C:G	3.73616e-05	-1.01967e-10	-1.07858	0.000192376	-1.01967e-10	-1.08538	0.00019238	-1.01967e-10	-1.08538
70498890	chr9:70498890:A:G	0.0438616	6.92604	-0.936473	0.000161831	-0.23803	-1.02025	0.000161582	-0.239545	-1.0203
70499297	chr9:70499297:C:CT	4.00643e-05	-1.01967e-10	-1.00874	0.000208368	-1.01967e-10	-1.00552	0.000208374	-1.01967e-10	-1.00552
70500261	chr9:70500261:C:T	1.26668e-05	-1.26715	-0.893087	8.24487e-05	-1.06336	-0.869294	8.24599e-05	-1.06326	-0.869277
70500646	chr9:70500646:G:A	0.0230203	6.40027	-1.05536	0.000121267	-0.436907	-1.10993	0.000121097	-0.438302	-1.10996
70500882	chr9:70500882:G:C	0.000461717	2.58425	-1.14852	9.04775e-05	-0.69382	-1.14591	9.04172e-05	-0.694511	-1.14591
70500992	chr9:70500992:A:T	4.02541e-05	-1.01967e-10	-1.00402	0.000208596	-1.01967e-10	-1.00443	0.000208604	-1.01967e-10	-1.00442
70502292	chr9:70502292:A:G	7.20499e-05	-1.01967e-10	-0.421871	0.000362754	-1.01967e-10	-0.451103	0.000362751	-1.01967e-10	-0.451136
70502738	chr9:70502738:G:T	7.52828e-05	-1.01967e-10	-0.377977	0.00038055	-1.01967e-10	-0.403211	0.000380555	-1.01967e-10	-0.403223
70502807	chr9:70502807:C:T	3.7411e-05	-1.01967e-10	-1.07726	0.000192184	-1.01967e-10	-1.08638	0.000192188	-1.01967e-10	-1.08638
70503082	chr9:70503082:A:G	4.22254e-05	-1.01967e-10	-0.956208	0.000222733	-1.01967e-10	-0.938857	0.000222739	-1.01967e-10	-0.938851
70503549	chr9:70503549:T:A	4.13642e-05	-1.01967e-10	-0.976813	0.00021798	-1.01967e-10	-0.960426	0.000217986	-1.01967e-10	-0.960421
70503808	chr9:70503808:GTTC:G	3.71845e-05	-1.01967e-10	-1.08334	0.000193476	-1.01967e-10	-1.07967	0.000193482	-1.01967e-10	-1.07967
70503817	chr9:70503817:T:A	3.73388e-05	-1.01967e-10	-1.0792	0.0001943	-1.01967e-10	-1.07542	0.000194306	-1.01967e-10	-1.07542
70504040	chr9:70504040:A:G	3.81659e-05	-1.01967e-10	-1.05729	0.000200178	-1.01967e-10	-1.04562	0.000200184	-1.01967e-10	-1.04562
70504110	chr9:70504110:G:A	3.38421e-05	-1.17752	-2.24825e-10	0.000226276	-0.923074	-2.24825e-10	0.000226311	-0.922943	-2.24825e-10
70504169	chr9:70504169:G:A	0.00105802	3.32214	-1.05721	0.000151341	-0.260725	-1.06457	0.000151223	-0.261541	-1.06455
70504213	chr9:70504213:C:T	7.15432e-05	-0.428927	-2.24825e-10	0.000255952	-0.799838	-2.24825e-10	0.000255893	-0.800093	-2.24825e-10
70504293	chr9:70504293:G:GGTTCAA	4.03747e-05	-1.01967e-10	-1.00103	0.000204461	-1.01967e-10	-1.02445	0.000204464	-1.01967e-10	-1.02446
70504866	chr9:70504866:C:T	4.87878e-05	-1.01967e-10	-0.81175	0.000253705	-1.01967e-10	-0.808655	0.000253712	-1.01967e-10	-0.808654
70505087	chr9:70505087:C:G	3.59112e-05	-1.01967e-10	-1.11818	0.0001861	-1.01967e-10	-1.11854	0.000186105	-1.01967e-10	-1.11854
70505116	chr9:70505116:A:G	0.0119236	5.82382	-1.13678	0.000144576	-0.242402	-1.12862	0.000144395	-0.243683	-1.12862
70505358	chr9:70505358:T:G	4.17147e-05	-1.01967e-10	-0.968376	0.00021991	-1.01967e-10	-0.951612	0.000219916	-1.01967e-10	-0.951606
70505530	chr9:70505530:C:G	1.95764e-05	-0.766658	-0.958247	4.98238e-05	-1.49207	-0.944262	4.9821e-05	-1.49217	-0.944244
70505552	chr9:70505552:A:C	1.7216e-05	-0.715499	-1.13789	4.15227e-05	-1.48422	-1.13437	4.15193e-05	-1.48433	-1.13437
70505881	chr9:70505881:C:T	3.8689e-05	-1.01967e-10	-1.04367	0.000203091	-1.01967e-10	-1.03118	0.000203096	-1.01967e-10	-1.03117
70506407	chr9:70506407:G:A	0.00166383	3.72449	-1.00684	0.000195646	-0.0538151	-1.01471	0.000195483	-0.0546956	-1.01469
70506525	chr9:70506525:C:T	4.4296e-05	-1.01967e-10	-0.908335	0.000230306	-1.01967e-10	-0.905422	0.000230311	-1.01967e-10	-0.905421
70506550	chr9:70506550:A:G	4.91636e-05	-1.01967e-10	-0.804076	0.00025425	-1.01967e-10	-0.806509	0.000254255	-1.01967e-10	-0.806514
70506766	chr9:70506766:GT:G	8.53221e-06	-1.51799	-1.0374	4.5228e-05	-1.51574	-1.01737	4.52311e-05	-1.51572	-1.01734
70506951	chr9:70506951:A:G	4.39858e-05	-1.01967e-10	-0.915363	0.000228687	-1.01967e-10	-0.912474	0.000228693	-1.01967e-10	-0.912473
70507261	chr9:70507261:C:G	9.18903e-06	-1.46628	-1.01494	5.43691e-05	-1.34094	-1.00809	5.43744e-05	-1.34088	-1.00808
70507285	chr9:70507285:C:T	3.68353e-05	-1.01967e-10	-1.09277	0.000189426	-1.01967e-10	-1.10083	0.00018943	-1.01967e-10	-1.10083
70507483	chr9:70507483:T:C	5.26895e-05	-1.01967e-10	-0.734813	0.000276385	-1.01967e-10	-0.723033	0.000276395	-1.01967e-10	-0.723023
70508158	chr9:70508158:A:G	4.19489e-05	-1.01967e-10	-0.962778	0.0002212	-1.01967e-10	-0.945764	0.000221206	-1.01967e-10	-0.945758
70508247	chr9:70508247:C:T	4.04066e-05	-1.01967e-10	-1.00024	0.000209499	-1.01967e-10	-1.00011	0.000209503	-1.01967e-10	-1.00012
70508735	chr9:70508735:C:T	0.00168478	3.73365	-1.00349	0.00019742	-0.0480502	-1.01145	0.000197254	-0.0489324	-1.01143
70508985	chr9:70508985:C:G	9.80165e-06	-1.46468	-0.952003	4.83012e-05	-1.51993	-0.947443	4.83023e-05	-1.51994	-0.94743
70509257	chr9:70509257:A:G	9.60404e-06	-1.47018	-0.966866	4.75137e-05	-1.52133	-0.962479	4.75149e-05	-1.52134	-0.962467
70509428	chr9:70509428:T:A	9.43022e-06	-1.52467	-0.93064	5.01771e-05	-1.5035	-0.92577	5.01803e-05	-1.50347	-0.925756
70509539	chr9:70509539:G:A	8.85221e-06	-1.5243	-0.994266	4.77664e-05	-1.48751	-0.990992	4.77698e-05	-1.48748	-0.990981
70509804	chr9:70509804:CTGGGGAACAGAG:C	0.0014422	3.72458	-1.14989	0.00017152	-0.0508319	-1.1493	0.000171373	-0.051712	-1.1493
70510063	chr9:70510063:G:C	3.61205e-05	-1.01967e-10	-1.11237	0.000187034	-1.01967e-10	-1.11354	0.000187037	-1.01967e-10	-1.11355
70510099	chr9:70510099:T:G	3.49959e-05	-1.01967e-10	-1.144	0.00018149	-1.01967e-10	-1.14363	0.000181495	-1.01967e-10	-1.14363
70510120	chr9:70510120:C:A	3.68845e-05	-1.01967e-10	-1.09144	0.000191879	-1.01967e-10	-1.08796	0.000191885	-1.01967e-10	-1.08796
70510197	chr9:70510197:T:A	3.69819e-05	-1.01967e-10	-1.0888	0.000192303	-1.01967e-10	-1.08576	0.000192308	-1.01967e-10	-1.08576
70510309	chr9:70510309:C:T	0.00140208	3.53537	-0.98889	0.000181336	-0.147286	-0.997194	0.00018119	-0.148136	-0.997173
70510517	chr9:70510517:TCTC:T	0.0450823	7.01497	-0.997959	0.000182805	-0.198539	-0.937869	0.000182538	-0.200074	-0.93782
70510590	chr9:70510590:G:C	4.54462e-05	-1.01967e-10	-0.882699	0.000234923	-1.01967e-10	-0.885569	0.00023493	-1.01967e-10	-0.885564
70510604	chr9:70510604:A:G	3.77224e-05	-1.01967e-10	-1.06897	0.000193695	-1.01967e-10	-1.07854	0.000193699	-1.01967e-10	-1.07854
70510848	chr9:70510848:G:T	3.85471e-05	-1.01967e-10	-1.04735	0.000200625	-1.01967e-10	-1.04339	0.00020063	-1.01967e-10	-1.04339
70511593	chr9:70511593:C:G	3.50538e-05	-1.01967e-10	-1.14235	0.000181229	-1.01967e-10	-1.14507	0.000181233	-1.01967e-10	-1.14507
70512055	chr9:70512055:T:C	3.59951e-05	-1.01967e-10	-1.11585	0.000186539	-1.01967e-10	-1.11619	0.000186545	-1.01967e-10	-1.11618
70512175	chr9:70512175:T:C	0.000115707	1.19742	-1.14559	5.80709e-05	-1.1352	-1.14796	5.80472e-05	-1.13563	-1.14796
70512188	chr9:70512188:C:T	3.48802e-05	-1.01967e-10	-1.14731	0.000180947	-1.01967e-10	-1.14662	0.000180951	-1.01967e-10	-1.14662
70512588	chr9:70512588:A:G	3.5006e-05	-1.01967e-10	-1.14371	0.000181801	-1.01967e-10	-1.14192	0.000181805	-1.01967e-10	-1.14192
70512744	chr9:70512744:C:T	4.2008e-05	-1.01967e-10	-0.961369	0.000218333	-1.01967e-10	-0.958809	0.000218337	-1.01967e-10	-0.958812
70513023	chr9:70513023:G:T	1.34738e-05	-0.950183	-1.1483	4.57798e-05	-1.37361	-1.14738	4.57762e-05	-1.37371	-1.14738
70513760	chr9:70513760:C:T	6.82614e-05	-1.01967e-10	-0.475885	0.000353672	-1.01967e-10	-0.47646	0.000353678	-1.01967e-10	-0.476465
70513901	chr9:70513901:A:G	5.90793e-05	-1.01967e-10	-0.620348	0.000312464	-1.01967e-10	-0.600338	0.000312471	-1.01967e-10	-0.600342
70514596	chr9:70514596:CA:C	4.18601e-05	-0.964895	-2.24825e-10	0.000280913	-0.706783	-2.24825e-10	0.00028094	-0.706712	-2.24825e-10
70515377	chr9:70515377:A:G	3.70667e-05	-1.01967e-10	-1.08651	0.000190769	-1.01967e-10	-1.09376	0.000190774	-1.01967e-10	-1.09377
70515539	chr9:70515539:C:T	3.49984e-05	-1.01967e-10	-1.14393	0.000181115	-1.01967e-10	-1.1457	0.000181119	-1.01967e-10	-1.1457
70515560	chr9:70515560:T:C	1.33802e-05	-0.967701	-1.13775	4.02197e-05	-1.52199	-1.12848	4.02198e-05	-1.52203	-1.12847
70516003	chr9:70516003:G:A	6.03297e-05	-1.01967e-10	-0.599404	0.000315394	-1.01967e-10	-0.591007	0.000315401	-1.01967e-10	-0.591009
70516262	chr9:70516262:G:T	1.31323e-05	-0.999624	-1.12453	4.62659e-05	-1.39255	-1.11787	4.62627e-05	-1.39265	-1.11787
70516311	chr9:70516311:A:T	0.000242545	0.791958	-2.24825e-10	0.000652787	0.136422	-2.24825e-10	0.000652711	0.136282	-2.24825e-10
70516368	chr9:70516368:T:TTTCTTATGTTTCTCCATGTTTTGG	1.62618e-05	-0.766039	-1.14437	5.08507e-05	-1.27334	-1.14259	5.0845e-05	-1.27348	-1.14259
70516636	chr9:70516636:C:G	3.48468e-05	-1.01967e-10	-1.14827	0.000180639	-1.01967e-10	-1.14833	0.000180644	-1.01967e-10	-1.14833
70516979	chr9:70516979:T:C	7.67786e-06	-1.52345	-1.13744	4.20592e-05	-1.47569	-1.13006	4.20626e-05	-1.47564	-1.13006
70517454	chr9:70517454:A:G	2.14064e-05	-0.576155	-1.05939	4.62205e-05	-1.44206	-1.06934	4.62139e-05	-1.44222	-1.06935
70517830	chr9:70517830:T:C	3.4951e-05	-1.01967e-10	-1.14528	0.000181537	-1.01967e-10	-1.14337	0.000181541	-1.01967e-10	-1.14337
70518090	chr9:70518090:G:C	4.33962e-05	-1.01967e-10	-0.928857	0.00022559	-1.01967e-10	-0.926111	0.000225594	-1.01967e-10	-0.926115
70518384	chr9:70518384:T:G	6.81448e-05	-1.01967e-10	-0.477595	0.000352386	-1.01967e-10	-0.480102	0.000352392	-1.01967e-10	-0.480109
70518635	chr9:70518635:A:G	4.33919e-05	-0.135538	-0.793418	5.73801e-05	-1.41432	-0.880806	5.73631e-05	-1.41457	-0.880886
70518903	chr9:70518903:C:G	5.92896e-05	-1.01967e-10	-0.616795	0.000313594	-1.01967e-10	-0.596729	0.000313601	-1.01967e-10	-0.596733
70519170	chr9:70519170:A:T	3.51685e-05	-1.01967e-10	-1.13908	0.000182303	-1.01967e-10	-1.13916	0.000182308	-1.01967e-10	-1.13916
70519228	chr9:70519228:G:A	0.0940433	7.62956	-0.877277	0.000256902	0.182545	-0.978679	0.000256448	0.180817	-0.978743
70519419	chr9:70519419:ATAT:A	9.01259e-06	-1.47251	-1.0281	4.46028e-05	-1.52249	-1.02454	4.46039e-05	-1.5225	-1.02453
70519467	chr9:70519467:GTTTC:G	3.51775e-05	-1.01967e-10	-1.13882	0.00018203	-1.01967e-10	-1.14066	0.000182034	-1.01967e-10	-1.14066
70519703	chr9:70519703:C:T	4.90962e-05	-1.01967e-10	-0.805448	0.000258722	-1.01967e-10	-0.789074	0.000258728	-1.01967e-10	-0.789077
70519717	chr9:70519717:C:T	4.71276e-05	-0.0109184	-0.835451	6.03372e-05	-1.35641	-0.88847	6.03197e-05	-1.35668	-0.88851
70519936	chr9:70519936:A:G	8.97884e-05	-0.201774	-2.24825e-10	0.000310673	-0.606088	-2.24825e-10	0.000310591	-0.606376	-2.24825e-10
70520645	chr9:70520645:T:C	3.54635e-05	-1.01967e-10	-1.13072	0.000183827	-1.01967e-10	-1.13083	0.000183832	-1.01967e-10	-1.13083
70521353	chr9:70521353:C:T	6.50958e-05	-1.01967e-10	-0.523369	0.000333234	-1.01967e-10	-0.535983	0.000333239	-1.01967e-10	-0.535993
70521393	chr9:70521393:C:G	3.47869e-05	-1.01967e-10	-1.14999	0.000180402	-1.01967e-10	-1.14964	0.000180406	-1.01967e-10	-1.14964
70521421	chr9:70521421:G:A	4.2671e-05	-1.01967e-10	-0.94571	0.000221741	-1.01967e-10	-0.943317	0.000221748	-1.01967e-10	-0.943309
70522048	chr9:70522048:C:T	3.7827e-05	-1.01967e-10	-1.06621	0.000194898	-1.01967e-10	-1.07235	0.000194903	-1.01967e-10	-1.07235
70522197	chr9:70522197:T:C	4.1458e-05	-1.01967e-10	-0.974548	0.000218979	-1.01967e-10	-0.955853	0.000218985	-1.01967e-10	-0.955848
70522199	chr9:70522199:C:A	5.5393e-05	-1.01967e-10	-0.684776	0.000287231	-1.01967e-10	-0.68454	0.000287236	-1.01967e-10	-0.684549
70522349	chr9:70522349:T:G	8.07658e-05	-1.01967e-10	-0.307675	0.000422245	-1.01967e-10	-0.299242	0.000422253	-1.01967e-10	-0.299247
70522445	chr9:70522445:T:G	1.93872e-05	-0.998067	-0.73655	6.13225e-05	-1.49151	-0.737169	6.13171e-05	-1.4916	-0.737197
70522493	chr9:70522493:C:T	4.91677e-05	-1.01967e-10	-0.803993	0.000254619	-1.01967e-10	-0.805059	0.000254623	-1.01967e-10	-0.805067
70522574	chr9:70522574:G:A	0.0187365	5.72696	-0.587965	0.000371064	0.293638	-0.722091	0.000370408	0.291952	-0.722201
70523371	chr9:70523371:T:C	1.43201e-05	-0.99179	-1.04577	4.44258e-05	-1.48812	-1.06288	4.44221e-05	-1.48821	-1.0629
70523496	chr9:70523496:T:C	3.62863e-05	-1.01967e-10	-1.10779	0.000187963	-1.01967e-10	-1.10858	0.000187966	-1.01967e-10	-1.10859
70523828	chr9:70523828:C:T	4.4302e-05	-1.01967e-10	-0.9082	0.00023063	-1.01967e-10	-0.904012	0.000230635	-1.01967e-10	-0.904015
70523917	chr9:70523917:T:C	3.8035e-05	-1.01967e-10	-1.06072	0.000198918	-1.01967e-10	-1.05193	0.000198923	-1.01967e-10	-1.05194
70524127	chr9:70524127:C:T	2.27469e-05	-0.867532	-0.707268	6.32595e-05	-1.45464	-0.742943	6.32503e-05	-1.45477	-0.742986
70524422	chr9:70524422:C:T	3.91468e-05	-1.03191	-2.24825e-10	0.000177082	-1.16821	-2.24825e-10	0.000177076	-1.16827	-2.24825e-10
70524606	chr9:70524606:CTTATT:C	3.80468e-05	-1.01967e-10	-1.06041	0.000198394	-1.01967e-10	-1.05457	0.000198398	-1.01967e-10	-1.05458
70524896	chr9:70524896:TA:T	4.16176e-05	-1.01967e-10	-0.970707	0.000218211	-1.01967e-10	-0.959367	0.000218215	-1.01967e-10	-0.95937
70525439	chr9:70525439:C:T	4.84652e-05	-1.01967e-10	-0.818382	0.000252637	-1.01967e-10	-0.812873	0.000252643	-1.01967e-10	-0.812877
70525461	chr9:70525461:T:A	3.7603e-05	-1.01967e-10	-1.07215	0.000194843	-1.01967e-10	-1.07264	0.000194847	-1.01967e-10	-1.07264
70525507	chr9:70525507:T:C	3.50006e-05	-1.01967e-10	-1.14386	0.000180987	-1.01967e-10	-1.1464	0.000180992	-1.01967e-10	-1.1464
70525672	chr9:70525672:C:T	3.76348e-05	-1.01967e-10	-1.0713	0.000195007	-1.01967e-10	-1.07179	0.000195011	-1.01967e-10	-1.0718
70526358	chr9:70526358:TAATAA:T	3.77292e-05	-1.01967e-10	-1.0688	0.000196299	-1.01967e-10	-1.06519	0.000196304	-1.01967e-10	-1.06519
70526480	chr9:70526480:C:T	3.48088e-05	-1.01967e-10	-1.14936	0.000180681	-1.01967e-10	-1.1481	0.000180686	-1.01967e-10	-1.14809
70526505	chr9:70526505:C:T	3.4806e-05	-1.01967e-10	-1.14944	0.000180341	-1.01967e-10	-1.14998	0.000180345	-1.01967e-10	-1.14998
70526565	chr9:70526565:TTC:T	2.52727e-05	-1.16456	-0.304946	8.84443e-05	-1.51885	-0.343607	8.84376e-05	-1.51889	-0.343668
70526776	chr9:70526776:G:C	2.51375e-05	-1.47487	-2.24825e-10	0.000128039	-1.4925	-2.24825e-10	0.000128043	-1.49249	-2.24825e-10
70526781	chr9:70526781:G:A	3.62776e-05	-1.01967e-10	-1.10803	0.000187614	-1.01967e-10	-1.11044	0.000187618	-1.01967e-10	-1.11045
70526878	chr9:70526878:C:T	4.29836e-05	-1.01967e-10	-0.93841	0.000223652	-1.01967e-10	-0.934737	0.000223655	-1.01967e-10	-0.934747
70527003	chr9:70527003:T:C	9.54798e-05	-1.01967e-10	-0.140315	0.000506379	-1.01967e-10	-0.117543	0.000506385	-1.01967e-10	-0.117555
70527207	chr9:70527207:C:T	3.53153e-05	-1.01967e-10	-1.13491	0.000182862	-1.01967e-10	-1.1361	0.000182866	-1.01967e-10	-1.1361
70527636	chr9:70527636:G:A	2.84165e-05	-1.13763	-0.214632	9.69299e-05	-1.51873	-0.252111	9.69222e-05	-1.51877	-0.252177
70527805	chr9:70527805:C:T	3.47907e-05	-1.01967e-10	-1.14988	0.000180358	-1.01967e-10	-1.14988	0.000180363	-1.01967e-10	-1.14988
70527922	chr9:70527922:C:T	8.42714e-05	-1.01967e-10	-0.265187	0.00041605	-1.01967e-10	-0.314024	0.000416045	-1.01967e-10	-0.314059
70527940	chr9:70527940:G:C	3.74508e-05	-1.01967e-10	-1.0762	0.000194846	-1.01967e-10	-1.07262	0.000194851	-1.01967e-10	-1.07262
70528571	chr9:70528571:C:T	4.39309e-05	-1.01967e-10	-0.916611	0.000230696	-1.01967e-10	-0.903726	0.000230701	-1.01967e-10	-0.903729
70528669	chr9:70528669:G:A	3.48514e-05	-1.01967e-10	-1.14814	0.000180448	-1.01967e-10	-1.14939	0.000180452	-1.01967e-10	-1.14939
70528723	chr9:70528723:A:G	3.74681e-05	-1.01967e-10	-1.07574	0.000194938	-1.01967e-10	-1.07215	0.000194943	-1.01967e-10	-1.07215
70529413	chr9:70529413:G:A	6.56995e-05	-1.01967e-10	-0.514138	0.000339828	-1.01967e-10	-0.516388	0.000339833	-1.01967e-10	-0.516399
70529810	chr9:70529810:C:A	4.64257e-05	-1.01967e-10	-0.861376	0.000241816	-1.01967e-10	-0.856653	0.000241821	-1.01967e-10	-0.856657
70530186	chr9:70530186:G:A	3.87565e-05	-1.01967e-10	-1.04193	0.000202202	-1.01967e-10	-1.03556	0.000202207	-1.01967e-10	-1.03556
70531212	chr9:70531212:G:A	4.12032e-05	-1.01967e-10	-0.980713	0.000212976	-1.01967e-10	-0.983651	0.00021298	-1.01967e-10	-0.983656
70531601	chr9:70531601:C:A	3.87143e-05	-1.01967e-10	-1.04302	0.000201549	-1.01967e-10	-1.03879	0.000201554	-1.01967e-10	-1.03879
70531866	chr9:70531866:C:T	0.000375794	1.90511	-0.6753	0.000176631	-0.536176	-0.634591	0.000176493	-0.536997	-0.634572
70531949	chr9:70531949:ATAAT:A	3.22726e-05	-0.740983	-0.484027	8.3531e-05	-1.4066	-0.51301	8.35168e-05	-1.40676	-0.513047
70532089	chr9:70532089:A:G	3.65347e-05	-1.01967e-10	-1.10097	0.000187918	-1.01967e-10	-1.10882	0.000187922	-1.01967e-10	-1.10883
70532351	chr9:70532351:C:T	6.09965e-05	-1.01967e-10	-0.588413	0.000315502	-1.01967e-10	-0.590665	0.000315506	-1.01967e-10	-0.590675
70532522	chr9:70532522:T:C	3.0235e-05	-0.801141	-0.489088	8.12271e-05	-1.42978	-0.517796	8.12145e-05	-1.42993	-0.517833
70532612	chr9:70532612:T:C	0.00034742	2.30128	-1.14998	0.000203375	0.120167	-1.14994	0.000203221	0.119381	-1.14994
70532662	chr9:70532662:G:A	4.48529e-05	-1.01967e-10	-0.89584	0.00023523	-1.01967e-10	-0.884265	0.000235235	-1.01967e-10	-0.884267
70532786	chr9:70532786:T:C	3.67506e-05	-1.01967e-10	-1.09508	0.000190555	-1.01967e-10	-1.09489	0.000190559	-1.01967e-10	-1.09489
70533131	chr9:70533131:C:T	4.13549e-05	-1.01967e-10	-0.977039	0.000215043	-1.01967e-10	-0.97399	0.000215052	-1.01967e-10	-0.973972
70533671	chr9:70533671:C:T	3.72384e-05	-1.01967e-10	-1.08189	0.000192267	-1.01967e-10	-1.08594	0.00019227	-1.01967e-10	-1.08595
70534090	chr9:70534090:T:C	9.40199e-05	-0.155723	-2.24825e-10	0.000214826	-0.975001	-2.24825e-10	0.000214772	-0.975278	-2.24825e-10
70534118	chr9:70534118:C:T	3.47929e-05	-1.01967e-10	-1.14982	0.00018061	-1.01967e-10	-1.14849	0.000180614	-1.01967e-10	-1.14849
70534235	chr9:70534235:G:A	6.41072e-05	-0.538673	-2.24825e-10	0.000194969	-1.07199	-2.24825e-10	0.000194945	-1.07214	-2.24825e-10
70534304	chr9:70534304:T:C	2.51891e-05	-1.18713	-0.285682	9.00514e-05	-1.52282	-0.321626	9.00463e-05	-1.52284	-0.321686
70534866	chr9:70534866:G:A	0.00520053	4.92191	-1.06463	0.000174111	-0.0739004	-1.11124	0.000173847	-0.0754091	-1.11127
70534981	chr9:70534981:C:T	1.63328e-05	-0.818289	-1.08777	4.58234e-05	-1.43638	-1.08365	4.58187e-05	-1.43652	-1.08365
70535568	chr9:70535568:A:G	3.92012e-05	-1.01967e-10	-1.03052	0.000204891	-1.01967e-10	-1.02235	0.000204896	-1.01967e-10	-1.02235
70536002	chr9:70536002:C:T	0.0059874	5.13475	-1.13657	0.000193802	0.0299364	-1.10793	0.000193511	0.0283766	-1.1079
70536068	chr9:70536068:C:T	0.00163989	2.99007	-0.286915	0.000477865	0.0562753	-0.231776	0.00047739	0.0552268	-0.231746
70536194	chr9:70536194:G:A	9.2378e-05	-1.01967e-10	-0.17334	0.000489386	-1.01967e-10	-0.151677	0.000489392	-1.01967e-10	-0.151689
70536224	chr9:70536224:T:A	3.53539e-05	-1.01967e-10	-1.13382	0.000182483	-1.01967e-10	-1.13817	0.000182487	-1.01967e-10	-1.13817
70536799	chr9:70536799:C:T	4.89057e-05	-0.963218	0.153882	0.00014484	-1.48347	0.114272	0.000144823	-1.48356	0.114224
70537054	chr9:70537054:C:T	0.00116861	2.36206	0.00228676	0.000476934	-0.241175	0.0637237	0.000476515	-0.242102	0.0637495
70537687	chr9:70537687:A:C	3.75426e-05	-1.01967e-10	-1.07375	0.000195305	-1.01967e-10	-1.07027	0.00019531	-1.01967e-10	-1.07027
70537789	chr9:70537789:A:G	3.48424e-05	-1.01967e-10	-1.14839	0.000180705	-1.01967e-10	-1.14796	0.000180709	-1.01967e-10	-1.14796
70538535	chr9:70538535:C:T	3.89746e-05	-1.01967e-10	-1.03632	0.000199775	-1.01967e-10	-1.04764	0.000199778	-1.01967e-10	-1.04765
70539209	chr9:70539209:C:T	3.84502e-05	-1.01967e-10	-1.04986	0.000200127	-1.01967e-10	-1.04588	0.000200132	-1.01967e-10	-1.04588
70539661	chr9:70539661:T:C	0.00032297	2.17455	-1.09622	0.000212715	0.0993943	-1.08427	0.000212552	0.0985995	-1.08427
70539694	chr9:70539694:A:G	5.32067e-05	-1.01967e-10	-0.725045	0.000279987	-1.01967e-10	-0.710084	0.000279993	-1.01967e-10	-0.710087
70540074	chr9:70540074:A:G	3.83864e-05	-0.950784	-0.100741	0.000113352	-1.47927	-0.135063	0.000113339	-1.47937	-0.1351
70540666	chr9:70540666:C:G	1.41718e-05	-1.44132	-0.606658	9.25414e-05	-1.21627	-0.600902	9.25586e-05	-1.21612	-0.600892
70540850	chr9:70540850:G:A	3.69858e-05	-1.01967e-10	-1.0887	0.000191347	-1.01967e-10	-1.09074	0.000191349	-1.01967e-10	-1.09075
70541475	chr9:70541475:G:A	4.46806e-05	-0.794929	-0.104761	0.000118818	-1.42852	-0.138719	0.000118799	-1.42866	-0.138755
70541583	chr9:70541583:T:C	2.80969e-05	-1.01706	-0.346505	8.63068e-05	-1.49539	-0.391532	8.62984e-05	-1.49547	-0.391573
70541722	chr9:70541722:G:T	0.00156304	3.7373	-1.08214	0.000104523	-0.581431	-1.11399	0.000104397	-0.58264	-1.11402
70541725	chr9:70541725:T:C	3.72523e-05	-1.01967e-10	-1.08151	0.000194663	-1.01967e-10	-1.07356	0.000194667	-1.01967e-10	-1.07356
70541753	chr9:70541753:C:T	3.17421e-05	-1.24158	-2.24825e-10	0.000128273	-1.49067	-2.24825e-10	0.000128272	-1.4907	-2.24825e-10
70542077	chr9:70542077:C:T	6.20338e-05	-1.01967e-10	-0.571549	0.000325087	-1.01967e-10	-0.560736	0.0003251	-1.01967e-10	-0.560721
70542500	chr9:70542500:G:A	1.49232e-05	-0.936151	-1.06016	4.46652e-05	-1.47436	-1.07127	4.46611e-05	-1.47447	-1.07128
70542616	chr9:70542616:A:T	7.18452e-05	-1.01967e-10	-0.424715	0.000363424	-1.01967e-10	-0.449258	0.000363427	-1.01967e-10	-0.449274
70543266	chr9:70543266:AC:A	3.65245e-05	-1.01967e-10	-1.10125	0.000190916	-1.01967e-10	-1.093	0.000190921	-1.01967e-10	-1.09299
70543647	chr9:70543647:G:A	0.000159949	1.51098	-1.13536	8.59325e-05	-0.748537	-1.14273	8.58711e-05	-0.749271	-1.14273
70543756	chr9:70543756:G:A	3.75991e-05	-1.01967e-10	-1.07225	0.000195852	-1.01967e-10	-1.06747	0.000195856	-1.01967e-10	-1.06747
70543825	chr9:70543825:G:T	5.93648e-05	-1.01967e-10	-0.615528	0.000307306	-1.01967e-10	-0.616985	0.000307311	-1.01967e-10	-0.616992
70543834	chr9:70543834:G:C	0.00016407	-1.01967e-10	0.401063	0.000863977	-1.01967e-10	0.416718	0.000864006	-1.01967e-10	0.416727
70544034	chr9:70544034:G:A	3.54574e-05	-1.01967e-10	-1.1309	0.00018407	-1.01967e-10	-1.12951	0.000184074	-1.01967e-10	-1.12951
70544042	chr9:70544042:G:A	4.19382e-05	-1.01967e-10	-0.963033	0.000216882	-1.01967e-10	-0.965477	0.000216889	-1.01967e-10	-0.965465
70544142	chr9:70544142:T:G	9.17835e-05	-1.01967e-10	-0.179796	0.000474975	-1.01967e-10	-0.181566	0.000474982	-1.01967e-10	-0.181577
70544202	chr9:70544202:C:T	4.51611e-05	-1.01967e-10	-0.888994	0.000235396	-1.01967e-10	-0.883561	0.000235401	-1.01967e-10	-0.883563
70544211	chr9:70544211:A:C	0.00032169	2.0278	-0.953444	0.000168232	-0.245578	-0.973904	0.000168094	-0.246416	-0.973912
70544502	chr9:70544502:A:G	3.57854e-05	-1.01967e-10	-1.12169	0.000185032	-1.01967e-10	-1.1243	0.000185037	-1.01967e-10	-1.1243
70544770	chr9:70544770:T:A	4.41132e-05	-1.01967e-10	-0.912469	0.000230824	-1.01967e-10	-0.903175	0.000230831	-1.01967e-10	-0.903167
70544783	chr9:70544783:A:C	0.00399882	4.3245	-0.729974	0.000177117	-0.333956	-0.834063	0.000176865	-0.335315	-0.834153
70544812	chr9:70544812:C:T	3.56314e-05	-1.01967e-10	-1.126	0.000184394	-1.01967e-10	-1.12775	0.000184398	-1.01967e-10	-1.12775
70545053	chr9:70545053:C:T	3.49838e-05	-1.14434	-2.24825e-10	0.000304963	-0.624638	-2.24825e-10	0.000305065	-0.624327	-2.24825e-10
70545205	chr9:70545205:G:A	5.6157e-05	-1.01967e-10	-0.671078	0.000295679	-1.01967e-10	-0.655555	0.000295685	-1.01967e-10	-0.655559
70546158	chr9:70546158:C:T	9.37265e-06	-1.5205	-0.940931	5.23025e-05	-1.44749	-0.940295	5.23066e-05	-1.44744	-0.940289
70546258	chr9:70546258:C:T	0.00224464	4.09255	-1.07548	0.000128335	-0.393168	-1.09702	0.000128168	-0.394476	-1.09704
70546303	chr9:70546303:A:G	3.95239e-05	-1.01967e-10	-1.02232	0.000206343	-1.01967e-10	-1.01529	0.000206352	-1.01967e-10	-1.01527
70546319	chr9:70546319:T:G	3.5655e-05	-1.01967e-10	-1.12534	0.000184512	-1.01967e-10	-1.12712	0.000184516	-1.01967e-10	-1.12712
70546323	chr9:70546323:G:C	3.4792e-05	-1.01967e-10	-1.14984	0.000180336	-1.01967e-10	-1.15001	0.00018034	-1.01967e-10	-1.15001
70546350	chr9:70546350:G:A	4.45364e-05	-1.01967e-10	-0.902922	0.000232098	-1.01967e-10	-0.897669	0.000232103	-1.01967e-10	-0.89767
70546638	chr9:70546638:T:C	9.22675e-06	-1.51961	-0.957514	5.1643e-05	-1.44365	-0.956827	5.16471e-05	-1.4436	-0.956822
70546644	chr9:70546644:A:G	4.37167e-05	-1.01967e-10	-0.9215	0.000226419	-1.01967e-10	-0.922442	0.000226423	-1.01967e-10	-0.922448
70546965	chr9:70546965:T:C	7.83022e-06	-1.49287	-1.14837	4.57378e-05	-1.37378	-1.14812	4.5742e-05	-1.37371	-1.14812
70547217	chr9:70547217:C:T	5.89339e-05	-1.01967e-10	-0.622813	0.000308933	-1.01967e-10	-0.611705	0.000308945	-1.01967e-10	-0.611691
70547281	chr9:70547281:G:C	3.56604e-05	-1.01967e-10	-1.12519	0.000185438	-1.01967e-10	-1.12211	0.000185443	-1.01967e-10	-1.1221
70547320	chr9:70547320:C:T	1.64956e-05	-0.822603	-1.07353	4.68374e-05	-1.43627	-1.06187	4.68327e-05	-1.43641	-1.06186
70547973	chr9:70547973:C:T	6.87096e-05	-1.01967e-10	-0.469341	0.000355446	-1.01967e-10	-0.471455	0.000355452	-1.01967e-10	-0.471463
70548319	chr9:70548319:T:G	0.000154599	1.46454	-1.12293	0.00010686	-0.550636	-1.12267	0.000106788	-0.551333	-1.12267
70548575	chr9:70548575:G:A	3.716e-05	-1.01967e-10	-1.084	0.000192187	-1.01967e-10	-1.08636	0.000192192	-1.01967e-10	-1.08636
70548668	chr9:70548668:G:A	0.0019751	3.6221	-0.732953	0.000132526	-0.62556	-0.832492	0.000132361	-0.626741	-0.832576
70548684	chr9:70548684:T:C	0.000185808	1.47662	-0.951139	0.000124997	-0.545327	-0.971215	0.000124907	-0.546059	-0.971223
70548919	chr9:70548919:T:C	1.59868e-05	-0.863522	-1.06394	4.6671e-05	-1.45011	-1.0516	4.66669e-05	-1.45024	-1.05158
70549005	chr9:70549005:T:G	3.60885e-05	-1.01967e-10	-1.11326	0.000185994	-1.01967e-10	-1.11912	0.000185997	-1.01967e-10	-1.11912
70549147	chr9:70549147:A:G	7.67259e-05	-1.01967e-10	-0.35899	0.000407659	-1.01967e-10	-0.334398	0.000407677	-1.01967e-10	-0.334377
70549721	chr9:70549721:C:T	2.45946e-05	-1.4967	-2.24825e-10	0.000125704	-1.5109	-2.24825e-10	0.000125707	-1.5109	-2.24825e-10
70549796	chr9:70549796:T:C	0.000220584	1.58287	-0.885822	0.000141293	-0.484928	-0.909065	0.000141189	-0.485683	-0.909073
70550162	chr9:70550162:C:T	0.000304172	2.00605	-0.987687	0.00017663	-0.179365	-0.991409	0.000176511	-0.180079	-0.991392
70550229	chr9:70550229:G:A	7.8987e-06	-1.48372	-1.14881	4.65724e-05	-1.35481	-1.14901	4.65769e-05	-1.35474	-1.14901
70550252	chr9:70550252:T:C	3.50349e-05	-1.01967e-10	-1.14288	0.000181407	-1.01967e-10	-1.14408	0.000181412	-1.01967e-10	-1.14408
70550347	chr9:70550347:T:C	0.000203996	1.55206	-0.933195	0.000132896	-0.500977	-0.954283	0.000132799	-0.501725	-0.954291
70550670	chr9:70550670:C:T	0.000155691	1.47074	-1.1221	0.000107628	-0.536901	-1.12924	0.000107553	-0.537624	-1.12925
70550717	chr9:70550717:G:A	0.000154189	1.46029	-1.12134	0.000107013	-0.543289	-1.12859	0.000106939	-0.544009	-1.12859
70550739	chr9:70550739:T:C	4.49513e-05	-1.01967e-10	-0.893649	0.000232322	-1.01967e-10	-0.896704	0.000232331	-1.01967e-10	-0.89669
70550900	chr9:70550900:A:G	1.45198e-05	-0.873756	-1.14996	4.21177e-05	-1.4553	-1.14906	4.21136e-05	-1.45542	-1.14906
70551020	chr9:70551020:C:T	7.93404e-06	-1.48117	-1.14689	4.69312e-05	-1.34893	-1.14721	4.69358e-05	-1.34886	-1.14721
70551988	chr9:70551988:G:A	4.0125e-05	-1.01967e-10	-1.00723	0.00020548	-1.01967e-10	-1.01948	0.000205485	-1.01967e-10	-1.01948
70552122	chr9:70552122:G:A	7.84236e-06	-1.48973	-1.14996	4.59581e-05	-1.3671	-1.14999	4.59624e-05	-1.36703	-1.14999
70552704	chr9:70552704:A:G	0.00459337	4.64617	-0.91303	0.000178227	-0.182528	-0.979241	0.000177967	-0.183967	-0.979288
70553764	chr9:70553764:C:T	9.0855e-05	0.941163	-1.13113	6.6817e-05	-1.00371	-1.13916	6.6778e-05	-1.00431	-1.13917
70553977	chr9:70553977:C:T	3.52249e-05	-1.01967e-10	-1.13748	0.000182385	-1.01967e-10	-1.13871	0.000182389	-1.01967e-10	-1.13871
70554812	chr9:70554812:A:T	3.85652e-05	-1.01967e-10	-1.04688	0.000200673	-1.01967e-10	-1.04315	0.000200675	-1.01967e-10	-1.04317
70554820	chr9:70554820:A:G	0.000128001	1.30122	-1.1484	8.06723e-05	-0.807839	-1.14659	8.06191e-05	-0.808523	-1.14659
70555277	chr9:70555277:T:C	3.71974e-05	-1.01967e-10	-1.08299	0.000193817	-1.01967e-10	-1.07791	0.000193825	-1.01967e-10	-1.0779
70555466	chr9:70555466:C:T	0.00012954	1.30829	-1.14353	8.19035e-05	-0.798988	-1.1403	8.18493e-05	-0.799673	-1.1403
70556159	chr9:70556159:C:T	2.3907e-05	-1.52506	-2.24825e-10	0.000130464	-1.47373	-2.24825e-10	0.000130474	-1.47368	-2.24825e-10
70556286	chr9:70556286:T:C	4.50207e-05	-1.01967e-10	-0.892106	0.000229878	-1.01967e-10	-0.90728	0.000229881	-1.01967e-10	-0.90729
70556579	chr9:70556579:AG:A	3.50629e-05	-1.01967e-10	-1.14209	0.000181722	-1.01967e-10	-1.14235	0.000181727	-1.01967e-10	-1.14235
70556697	chr9:70556697:T:C	0.00164653	3.76222	-1.05502	0.00010837	-0.56073	-1.09855	0.000108237	-0.561953	-1.09858
70556722	chr9:70556722:A:C	0.00190874	3.91736	-1.06239	0.00011521	-0.494143	-1.10393	0.000115064	-0.495407	-1.10396
70557073	chr9:70557073:G:A	0.00204532	4.00967	-1.08559	0.000117944	-0.45434	-1.12028	0.000117792	-0.455628	-1.1203
70557097	chr9:70557097:G:T	0.000129563	1.29142	-1.12649	8.27139e-05	-0.808852	-1.12059	8.26596e-05	-0.809533	-1.12059
70557317	chr9:70557317:C:A	0.00204076	4.0017	-1.07985	0.000118016	-0.457674	-1.11633	0.000117864	-0.45896	-1.11636
70557384	chr9:70557384:C:T	0.00187864	3.91818	-1.07911	0.000113847	-0.494157	-1.11582	0.000113703	-0.495421	-1.11585
70557408	chr9:70557408:G:C	0.00201026	3.97954	-1.07275	0.000117448	-0.467474	-1.11136	0.000117297	-0.468755	-1.11139
70557462	chr9:70557462:A:G	0.00196824	3.96806	-1.0824	0.000116096	-0.472318	-1.11809	0.000115948	-0.473596	-1.11812
70557496	chr9:70557496:G:C	0.00189771	3.93012	-1.08095	0.0001143	-0.488912	-1.11709	0.000114155	-0.490179	-1.11712
70557885	chr9:70557885:T:C	0.0019263	3.93679	-1.07266	0.000115299	-0.48601	-1.11129	0.000115152	-0.48728	-1.11132
70557974	chr9:70557974:C:T	3.52626e-05	-1.01967e-10	-1.13641	0.000182519	-1.01967e-10	-1.13798	0.000182524	-1.01967e-10	-1.13797
70558266	chr9:70558266:A:C	0.00204954	3.99395	-1.06781	0.000118706	-0.460348	-1.10783	0.000118553	-0.461632	-1.10786
70558293	chr9:70558293:C:T	9.06641e-05	0.868921	-1.06099	6.78925e-05	-1.04548	-1.08143	6.78537e-05	-1.04606	-1.08144
70558403	chr9:70558403:C:T	4.19906e-05	-1.01967e-10	-0.961782	0.000214902	-1.01967e-10	-0.974649	0.000214905	-1.01967e-10	-0.974657
70558748	chr9:70558748:T:C	0.00264936	4.01517	-0.832329	0.000144099	-0.453015	-0.921316	0.000143905	-0.454305	-0.921392
70558765	chr9:70558765:G:A	9.80348e-05	0.947105	-1.06101	7.02857e-05	-1.01081	-1.08145	7.02441e-05	-1.01141	-1.08146
70558768	chr9:70558768:C:T	3.77359e-05	-1.01967e-10	-1.06862	0.00019542	-1.01967e-10	-1.06968	0.000195423	-1.01967e-10	-1.06969
70559441	chr9:70559441:G:A	2.47484e-05	-1.49047	-2.24825e-10	0.000156549	-1.29146	-2.24825e-10	0.000156564	-1.29139	-2.24825e-10
70560290	chr9:70560290:G:A	4.14747e-05	-1.01967e-10	-0.974145	0.000216783	-1.01967e-10	-0.965932	0.000216793	-1.01967e-10	-0.965908
70560656	chr9:70560656:G:A	3.54255e-05	-1.01967e-10	-1.1318	0.000183383	-1.01967e-10	-1.13325	0.000183388	-1.01967e-10	-1.13325
70560664	chr9:70560664:G:A	0.00215476	4.07525	-1.09904	0.000120308	-0.425844	-1.12893	0.000120152	-0.42715	-1.12895
70560929	chr9:70560929:A:G	3.58175e-05	-1.01967e-10	-1.12079	0.000186597	-1.01967e-10	-1.11588	0.000186603	-1.01967e-10	-1.11587
70561225	chr9:70561225:C:T	0.00212347	3.79628	-0.834706	0.000130888	-0.5472	-0.923284	0.00013072	-0.548432	-0.92336
70561332	chr9:70561332:C:T	0.00159341	3.78086	-1.10645	0.000105471	-0.55282	-1.13357	0.000105342	-0.554048	-1.13359
70561336	chr9:70561336:T:G	0.00186761	3.92933	-1.09615	0.000113184	-0.48878	-1.12703	0.000113041	-0.490047	-1.12706
70561420	chr9:70561420:C:A	1.02427e-05	-1.51385	-0.858821	5.57015e-05	-1.47155	-0.85327	5.5704e-05	-1.47151	-0.853288
70561507	chr9:70561507:G:C	3.64315e-05	-1.01967e-10	-1.1038	0.000190779	-1.01967e-10	-1.09371	0.000190785	-1.01967e-10	-1.0937
70561855	chr9:70561855:AG:A	3.54276e-05	-1.01967e-10	-1.13174	0.000183394	-1.01967e-10	-1.13319	0.000183398	-1.01967e-10	-1.13319
70562164	chr9:70562164:A:G	3.95501e-05	-1.01967e-10	-1.02166	0.000206483	-1.01967e-10	-1.01461	0.000206492	-1.01967e-10	-1.01459
70562356	chr9:70562356:C:T	5.96747e-05	-0.610321	-2.24825e-10	0.000560057	-0.0167903	-2.24825e-10	0.000560279	-0.0164177	-2.24825e-10
70563005	chr9:70563005:C:T	2.55092e-05	-1.46019	-2.24825e-10	0.000129216	-1.48334	-2.24825e-10	0.00012922	-1.48333	-2.24825e-10
70563028	chr9:70563028:T:A	8.9819e-05	0.946541	-1.14797	6.67128e-05	-1.00063	-1.1438	6.66745e-05	-1.00124	-1.14379
70563065	chr9:70563065:G:A	2.62717e-05	-1.43074	-2.24825e-10	0.000132376	-1.45918	-2.24825e-10	0.00013238	-1.45917	-2.24825e-10
70563069	chr9:70563069:C:T	3.60478e-05	-1.01967e-10	-1.11438	0.000188549	-1.01967e-10	-1.10547	0.000188556	-1.01967e-10	-1.10546
70563746	chr9:70563746:G:A	0.000142927	1.38273	-1.11963	8.72021e-05	-0.763747	-1.11285	8.71429e-05	-0.76445	-1.11285
70564295	chr9:70564295:G:A	0.000104327	1.08458	-1.13628	7.22268e-05	-0.93769	-1.12733	7.21831e-05	-0.938329	-1.12732
70564378	chr9:70564378:G:T	3.49589e-05	-1.01967e-10	-1.14506	0.000181063	-1.01967e-10	-1.14598	0.000181068	-1.01967e-10	-1.14598
70564858	chr9:70564858:T:C	0.00253756	4.12238	-0.982645	0.000134065	-0.403767	-1.04274	0.000133885	-0.405085	-1.04279
70565061	chr9:70565061:C:T	0.000105792	1.09463	-1.13238	7.29457e-05	-0.932724	-1.12239	7.29014e-05	-0.933365	-1.12238
70565092	chr9:70565092:A:C	3.49015e-05	-1.01967e-10	-1.1467	0.000180792	-1.01967e-10	-1.14748	0.000180796	-1.01967e-10	-1.14748
70565199	chr9:70565199:G:T	9.33856e-06	-1.51994	-0.945141	5.22147e-05	-1.445	-0.944468	5.22188e-05	-1.44495	-0.944463
70565209	chr9:70565209:C:T	3.8802e-05	-1.01967e-10	-1.04076	0.000202402	-1.01967e-10	-1.03458	0.00020241	-1.01967e-10	-1.03456
70565367	chr9:70565367:C:T	0.000168503	1.52295	-1.09523	9.45166e-05	-0.709611	-1.08644	9.44513e-05	-0.710327	-1.08644
70565417	chr9:70565417:C:A	3.869e-05	-1.01967e-10	-1.04365	0.00020155	-1.01967e-10	-1.03879	0.000201555	-1.01967e-10	-1.03879
70565524	chr9:70565524:C:T	2.95234e-05	-1.31404	-2.24825e-10	0.000178648	-1.15941	-2.24825e-10	0.00017866	-1.15937	-2.24825e-10
70565531	chr9:70565531:G:C	8.69335e-05	0.915831	-1.14992	6.5447e-05	-1.01544	-1.14815	6.54099e-05	-1.01603	-1.14815
70566544	chr9:70566544:G:A	0.000105022	1.08385	-1.12891	7.29139e-05	-0.937491	-1.11806	7.28699e-05	-0.938129	-1.11805
70567260	chr9:70567260:A:C	3.49351e-05	-1.01967e-10	-1.14574	0.000180962	-1.01967e-10	-1.14654	0.000180966	-1.01967e-10	-1.14654
70567464	chr9:70567464:A:G	3.59551e-05	-1.01967e-10	-1.11696	0.000187368	-1.01967e-10	-1.11175	0.000187373	-1.01967e-10	-1.11175
70567625	chr9:70567625:T:C	5.62305e-05	-0.669771	-2.24825e-10	0.000294514	-0.659501	-2.24825e-10	0.000294506	-0.659553	-2.24825e-10
70567833	chr9:70567833:C:T	8.79541e-06	-1.51881	-1.00619	4.93218e-05	-1.44085	-1.00562	4.93257e-05	-1.44079	-1.00561
70568007	chr9:70568007:T:C	3.60865e-05	-1.01967e-10	-1.11331	0.000188746	-1.01967e-10	-1.10443	0.000188752	-1.01967e-10	-1.10442
70568083	chr9:70568083:T:A	0.000170156	1.41871	-0.981225	0.000118324	-0.577443	-0.993956	0.000118246	-0.578134	-0.993953
70568132	chr9:70568132:G:A	3.54255e-05	-1.01967e-10	-1.1318	0.000183383	-1.01967e-10	-1.13325	0.000183388	-1.01967e-10	-1.13325
70568365	chr9:70568365:G:A	0.000123041	1.07765	-0.964355	9.16761e-05	-0.891724	-0.934843	9.16224e-05	-0.892361	-0.934816
70568377	chr9:70568377:A:G	4.07106e-05	-1.01967e-10	-0.992741	0.000212718	-1.01967e-10	-0.984862	0.000212728	-1.01967e-10	-0.984839
70568620	chr9:70568620:T:C	2.63674e-05	-1.4271	-2.24825e-10	0.000129048	-1.48465	-2.24825e-10	0.000129047	-1.48468	-2.24825e-10
70569084	chr9:70569084:C:T	1.55862e-05	-0.859134	-1.09371	4.43419e-05	-1.44933	-1.10357	4.43369e-05	-1.44946	-1.10358
70569112	chr9:70569112:G:C	3.67848e-05	-1.09414	-2.24825e-10	0.000171577	-1.1998	-2.24825e-10	0.000171573	-1.19985	-2.24825e-10
70569302	chr9:70569302:T:C	3.65314e-05	-1.01967e-10	-1.10106	0.000190913	-1.01967e-10	-1.09301	0.000190918	-1.01967e-10	-1.09301
70570785	chr9:70570785:G:A	5.61524e-05	-1.01967e-10	-0.671161	0.000292027	-1.01967e-10	-0.667984	0.000292036	-1.01967e-10	-0.667978
70571367	chr9:70571367:G:A	0.00349135	3.86517	-0.406359	0.000204616	-0.505362	-0.518333	0.000204343	-0.506615	-0.51844
70571403	chr9:70571403:C:G	0.00173944	3.91183	-1.14974	0.000112408	-0.474895	-1.1478	0.000112269	-0.476161	-1.1478
70571982	chr9:70571982:GC:G	0.000361234	2.2904	-1.10011	8.34301e-05	-0.847952	-1.07287	8.33653e-05	-0.848784	-1.07284
70572040	chr9:70572040:C:T	7.34675e-05	-1.01967e-10	-0.402386	0.00038963	-1.01967e-10	-0.379631	0.000389642	-1.01967e-10	-0.379626
70572151	chr9:70572151:T:C	5.65469e-05	-1.01967e-10	-0.664159	0.000291354	-1.01967e-10	-0.670289	0.000291355	-1.01967e-10	-0.670309
70572183	chr9:70572183:T:A	0.000247989	1.95669	-1.14253	0.000111056	-0.491036	-1.14376	0.000110968	-0.491851	-1.14376
70572197	chr9:70572197:A:G	4.93243e-05	-1.01967e-10	-0.800813	0.000256265	-1.01967e-10	-0.798615	0.000256271	-1.01967e-10	-0.798619
70573062	chr9:70573062:C:T	0.000267596	-1.03875	1.929	0.00112053	-1.29265	1.96938	0.00112043	-1.29276	1.96937
70573118	chr9:70573118:T:C	4.732e-05	-1.01967e-10	-0.842296	0.00024408	-1.01967e-10	-0.847331	0.000244086	-1.01967e-10	-0.847331
70573123	chr9:70573123:CACA:C	0.000179653	0.491799	-2.24825e-10	0.000541961	-0.0496341	-2.24825e-10	0.000541791	-0.0499732	-2.24825e-10
70573450	chr9:70573450:G:A	4.9227e-05	-1.14111	0.33832	0.000213717	-1.36225	0.382078	0.00021371	-1.36234	0.382103
70573630	chr9:70573630:C:A	3.95173e-05	-1.01967e-10	-1.02249	0.000204667	-1.01967e-10	-1.02345	0.000204674	-1.01967e-10	-1.02343
70573794	chr9:70573794:A:C	3.21202e-05	-1.22974	-2.24825e-10	0.00014995	-1.33452	-2.24825e-10	0.000149944	-1.33459	-2.24825e-10
70573800	chr9:70573800:G:A	4.71523e-05	-0.845847	-2.24825e-10	0.000248606	-0.828958	-2.24825e-10	0.000248601	-0.829004	-2.24825e-10
70574488	chr9:70574488:C:T	2.39907e-05	-1.52156	-2.24825e-10	0.000139733	-1.4051	-2.24825e-10	0.00013975	-1.405	-2.24825e-10
70575396	chr9:70575396:T:C	7.40498e-05	-1.01967e-10	-0.394491	0.000394128	-1.01967e-10	-0.368152	0.000394137	-1.01967e-10	-0.368155
70575417	chr9:70575417:T:G	0.000100435	-0.95639	0.866669	0.000428364	-1.18575	0.900895	0.000428337	-1.18584	0.900894
70575482	chr9:70575482:G:T	9.16139e-06	-1.33492	-1.14931	4.19633e-05	-1.45848	-1.14956	4.19625e-05	-1.45852	-1.14956
70575516	chr9:70575516:T:G	0.000212838	1.58083	-0.919528	0.000146969	-0.442418	-0.912192	0.00014687	-0.443104	-0.912198
70575629	chr9:70575629:A:G	8.1285e-05	-1.01967e-10	-0.301267	0.000410047	-1.01967e-10	-0.328557	0.000410038	-1.01967e-10	-0.328604
70575755	chr9:70575755:C:T	4.7014e-05	-1.01967e-10	-0.848783	0.000249364	-1.01967e-10	-0.825916	0.000249376	-1.01967e-10	-0.825893
70575815	chr9:70575815:G:A	3.64836e-05	-1.10237	-2.24825e-10	0.00015602	-1.29485	-2.24825e-10	0.000156012	-1.29492	-2.24825e-10
70576262	chr9:70576262:A:T	6.67314e-05	-1.01967e-10	-0.498554	0.000344783	-1.01967e-10	-0.501914	0.000344793	-1.01967e-10	-0.501908
70576290	chr9:70576290:T:C	9.39945e-05	-1.01967e-10	-0.155993	0.000501833	-1.01967e-10	-0.126561	0.000501845	-1.01967e-10	-0.126562
70576511	chr9:70576511:T:C	0.000175819	1.59161	-1.12138	0.000120674	-0.4342	-1.11754	0.000120594	-0.434888	-1.11754
70576664	chr9:70576664:G:A	0.00010571	-1.01967e-10	-0.0385282	0.000566716	-1.01967e-10	-0.00496946	0.000566731	-1.01967e-10	-0.00496815
70576669	chr9:70576669:C:T	9.27839e-05	-1.01967e-10	-0.168956	0.000467048	-1.01967e-10	-0.198396	0.000467036	-1.01967e-10	-0.198448
70576670	chr9:70576670:G:A	3.67705e-05	-1.01967e-10	-1.09453	0.000190686	-1.01967e-10	-1.0942	0.000190692	-1.01967e-10	-1.09419
70576675	chr9:70576675:C:T	6.58671e-05	-1.01967e-10	-0.51159	0.000340636	-1.01967e-10	-0.514015	0.00034064	-1.01967e-10	-0.514027
70576704	chr9:70576704:G:A	3.85947e-05	-1.01967e-10	-1.04612	0.000198935	-1.01967e-10	-1.05185	0.000198938	-1.01967e-10	-1.05186
70576762	chr9:70576762:C:T	0.00523247	5.01339	-1.14998	0.000215411	0.175783	-1.14806	0.000215086	0.174245	-1.14806
70576813	chr9:70576813:G:A	1.10316e-05	-1.26441	-1.03405	5.45446e-05	-1.32228	-1.02353	5.45454e-05	-1.3223	-1.02352
70577058	chr9:70577058:G:C	0.00697468	5.30077	-1.14996	0.000235429	0.262758	-1.14618	0.000235055	0.261137	-1.14617
70578316	chr9:70578316:A:G	4.08795e-05	-1.01967e-10	-0.988601	0.000210525	-1.01967e-10	-0.995223	0.000210529	-1.01967e-10	-0.99523
70578455	chr9:70578455:A:G	0.000145011	1.42052	-1.14294	0.000105843	-0.539829	-1.14304	0.000105776	-0.540488	-1.14304
70578512	chr9:70578512:T:C	1.17696e-05	-1.27416	-0.95955	4.65931e-05	-1.52407	-0.979309	4.65923e-05	-1.52408	-0.979335
70578546	chr9:70578546:C:T	3.52828e-05	-1.01967e-10	-1.13583	0.000183564	-1.01967e-10	-1.13227	0.000183569	-1.01967e-10	-1.13226
70578621	chr9:70578621:C:T	0.000137051	1.36601	-1.14489	0.000102224	-0.573061	-1.1446	0.00010216	-0.573709	-1.1446
70578669	chr9:70578669:C:T	4.84774e-05	-0.862638	0.0445064	0.000201721	-1.11195	0.074009	0.000201706	-1.11205	0.0740071
70578833	chr9:70578833:G:C	4.08588e-05	-1.01967e-10	-0.989108	0.000210427	-1.01967e-10	-0.995688	0.000210431	-1.01967e-10	-0.995695
70579205	chr9:70579205:G:A	5.95978e-05	-1.01967e-10	-0.611611	0.000307982	-1.01967e-10	-0.614787	0.000307991	-1.01967e-10	-0.614782
70579447	chr9:70579447:A:G	4.8561e-05	-1.01967e-10	-0.816408	0.000253554	-1.01967e-10	-0.809252	0.00025356	-1.01967e-10	-0.809251
70579498	chr9:70579498:A:G	3.67072e-05	-1.01967e-10	-1.09626	0.000191564	-1.01967e-10	-1.0896	0.000191569	-1.01967e-10	-1.0896
70579834	chr9:70579834:G:A	4.11102e-05	-1.01967e-10	-0.982974	0.000211707	-1.01967e-10	-0.989627	0.00021171	-1.01967e-10	-0.989634
70580179	chr9:70580179:G:A	2.82473e-05	-1.35823	-2.24825e-10	0.000165718	-1.23454	-2.24825e-10	0.000165717	-1.23457	-2.24825e-10
70580270	chr9:70580270:G:T	4.02025e-05	-1.01967e-10	-1.0053	0.00020713	-1.01967e-10	-1.01148	0.000207134	-1.01967e-10	-1.01149
70580292	chr9:70580292:G:A	4.15262e-05	-1.01967e-10	-0.972905	0.000216143	-1.01967e-10	-0.968889	0.000216148	-1.01967e-10	-0.968889
70580473	chr9:70580473:G:T	6.72892e-05	-0.885173	0.394943	0.000282046	-1.12872	0.425956	0.000282026	-1.12881	0.425956
70580568	chr9:70580568:T:C	7.14543e-05	-1.01967e-10	-0.430171	0.000380899	-1.01967e-10	-0.402295	0.000380911	-1.01967e-10	-0.402287
70580604	chr9:70580604:G:A	0.00015708	-1.01967e-10	0.357527	0.000817303	-1.01967e-10	0.361181	0.000817318	-1.01967e-10	0.361175
70580781	chr9:70580781:C:T	0.00013874	-0.809352	1.04272	0.000575115	-1.06817	1.07791	0.00057507	-1.06828	1.07791
70580787	chr9:70580787:C:T	1.69508e-05	-0.837051	-1.03186	4.98013e-05	-1.42812	-1.00867	4.97958e-05	-1.42828	-1.00865
70580849	chr9:70580849:C:T	3.72566e-05	-1.01967e-10	-1.0814	0.000192718	-1.01967e-10	-1.0836	0.000192722	-1.01967e-10	-1.0836
70581239	chr9:70581239:G:GT	0.000143203	-0.842363	1.1074	0.000598499	-1.09419	1.14379	0.000598455	-1.09429	1.14379
70581413	chr9:70581413:G:A	3.23817e-05	-1.22164	-2.24825e-10	0.000135988	-1.43226	-2.24825e-10	0.00013598	-1.43235	-2.24825e-10
70581513	chr9:70581513:G:A	4.80641e-05	-1.01967e-10	-0.826694	0.000255315	-1.01967e-10	-0.802329	0.000255329	-1.01967e-10	-0.802301
70581750	chr9:70581750:C:T	9.18661e-06	-1.51595	-0.965528	4.80837e-05	-1.47986	-0.992028	4.80864e-05	-1.47979	-0.992066
70581822	chr9:70581822:A:G	3.60128e-05	-1.01967e-10	-1.11535	0.000188241	-1.01967e-10	-1.10711	0.000188247	-1.01967e-10	-1.1071
70582293	chr9:70582293:G:C	0.000218638	-1.01967e-10	0.68819	0.00113356	-1.01967e-10	0.688285	0.00113356	-1.01967e-10	0.688267
70582558	chr9:70582558:T:C	6.51405e-05	-1.01967e-10	-0.522683	0.000349275	-1.01967e-10	-0.48897	0.000349294	-1.01967e-10	-0.48894
70582910	chr9:70582910:G:A	0.000249221	-1.01967e-10	0.81911	0.00132942	-1.01967e-10	0.847672	0.00132946	-1.01967e-10	0.847678
70582931	chr9:70582931:A:G	0.000214498	-0.629067	1.29814	0.000578685	-1.32381	1.33974	0.000578573	-1.32404	1.33975
70582955	chr9:70582955:G:A	3.51234e-05	-1.01967e-10	-1.14036	0.000181946	-1.01967e-10	-1.14112	0.00018195	-1.01967e-10	-1.14112
70583203	chr9:70583203:G:A	0.000224854	-1.01967e-10	0.716221	0.00119854	-1.01967e-10	0.744031	0.00119856	-1.01967e-10	0.744026
70583261	chr9:70583261:G:A	4.34349e-05	-0.927967	-2.24825e-10	0.000172151	-1.19646	-2.24825e-10	0.000172136	-1.19657	-2.24825e-10
70583437	chr9:70583437:T:C	2.62507e-05	-0.855199	-0.576338	9.12763e-05	-1.31614	-0.514802	9.12661e-05	-1.31637	-0.514705
70584224	chr9:70584224:C:G	0.000209086	-1.01967e-10	0.643517	0.00111402	-1.01967e-10	0.670901	0.00111404	-1.01967e-10	0.670897
70584350	chr9:70584350:T:C	4.21712e-05	-1.01967e-10	-0.957491	0.00021878	-1.01967e-10	-0.95676	0.000218784	-1.01967e-10	-0.956768
70584567	chr9:70584567:C:T	1.58828e-05	-0.949109	-0.984882	5.51772e-05	-1.38322	-0.951063	5.51707e-05	-1.38341	-0.951009
70584600	chr9:70584600:C:T	9.96374e-05	-1.01967e-10	-0.097692	0.000552035	-1.01967e-10	-0.0312169	0.000552112	-1.01967e-10	-0.0311017
70584875	chr9:70584875:G:A	0.000213878	-1.01967e-10	0.666177	0.00113956	-1.01967e-10	0.693571	0.00113958	-1.01967e-10	0.693566
70585385	chr9:70585385:C:T	0.000245019	-1.01967e-10	0.802106	0.00130914	-1.01967e-10	0.832295	0.00130918	-1.01967e-10	0.832302
70585417	chr9:70585417:C:T	3.5595e-05	-1.01967e-10	-1.12702	0.000185852	-1.01967e-10	-1.11988	0.000185857	-1.01967e-10	-1.11987
70585922	chr9:70585922:C:T	5.77357e-05	-1.01967e-10	-0.643353	0.000296976	-1.01967e-10	-0.651177	0.000296981	-1.01967e-10	-0.651186
70585991	chr9:70585991:T:C	2.30177e-05	-1.40572	-0.157244	0.000118999	-1.39442	-0.171295	0.000118996	-1.39445	-0.171314
70586005	chr9:70586005:C:T	5.82876e-05	-1.01967e-10	-0.63384	0.000308669	-1.01967e-10	-0.61256	0.000308685	-1.01967e-10	-0.612531
70586079	chr9:70586079:C:T	9.18711e-05	-1.01967e-10	-0.178843	0.000494171	-1.01967e-10	-0.141948	0.000494201	-1.01967e-10	-0.14191
70586228	chr9:70586228:G:A	9.63067e-05	-1.01967e-10	-0.131691	0.00051699	-1.01967e-10	-0.0968046	0.000517022	-1.01967e-10	-0.0967667
70586233	chr9:70586233:A:G	2.51883e-05	-1.47285	-2.24825e-10	0.000123953	-1.52492	-2.24825e-10	0.000123956	-1.52493	-2.24825e-10
70587045	chr9:70587045:C:G	3.4937e-05	-1.01967e-10	-1.14568	0.000181056	-1.01967e-10	-1.14602	0.000181061	-1.01967e-10	-1.14602
70587152	chr9:70587152:G:A	9.43594e-05	-1.01967e-10	-0.152118	0.000481243	-1.01967e-10	-0.168455	0.000481255	-1.01967e-10	-0.168456
70587416	chr9:70587416:C:T	3.82926e-05	-1.05397	-2.24825e-10	0.000164573	-1.24147	-2.24825e-10	0.000164566	-1.24154	-2.24825e-10
70587498	chr9:70587498:C:T	0.000130554	-1.01967e-10	0.172555	0.000667613	-1.01967e-10	0.15888	0.000667631	-1.01967e-10	0.158883
70587705	chr9:70587705:G:T	2.42847e-05	-1.50938	-2.24825e-10	0.000125033	-1.51625	-2.24825e-10	0.000125038	-1.51623	-2.24825e-10
70587801	chr9:70587801:A:G	3.71306e-05	-1.01967e-10	-1.08479	0.000192743	-1.01967e-10	-1.08347	0.000192748	-1.01967e-10	-1.08347
70588333	chr9:70588333:G:A	4.76325e-05	-0.835713	-2.24825e-10	0.000259072	-0.787723	-2.24825e-10	0.000259085	-0.787698	-2.24825e-10
70588392	chr9:70588392:C:T	3.80853e-05	-1.01967e-10	-1.0594	0.000197466	-1.01967e-10	-1.05926	0.000197472	-1.01967e-10	-1.05926
70588594	chr9:70588594:G:T	8.42463e-06	-1.4373	-1.13077	4.28451e-05	-1.45483	-1.1324	4.28467e-05	-1.45482	-1.13241
70588872	chr9:70588872:A:G	0.000201812	0.608109	-2.24825e-10	0.000582084	0.0217864	-2.24825e-10	0.000581863	0.0213824	-2.24825e-10
70589101	chr9:70589101:T:A	3.60143e-05	-1.01967e-10	-1.11531	0.000186541	-1.01967e-10	-1.11618	0.000186546	-1.01967e-10	-1.11618
70589180	chr9:70589180:T:C	4.12851e-05	-1.47192	0.493196	0.0002186	-1.46962	0.512032	0.000218611	-1.46961	0.512049
70589361	chr9:70589361:C:A	0.000226542	1.70755	-0.983848	0.00032314	0.443122	-1.00986	0.000322934	0.442488	-1.00989
70589379	chr9:70589379:T:C	8.81086e-05	-1.01967e-10	-0.220659	0.000476145	-1.01967e-10	-0.179107	0.000476174	-1.01967e-10	-0.179069
70589515	chr9:70589515:A:G	2.10751e-05	-0.5101	-1.14104	6.24328e-05	-1.07052	-1.14021	6.24148e-05	-1.07084	-1.14021
70589812	chr9:70589812:T:C	3.85903e-05	-1.01967e-10	-1.04623	0.00019985	-1.01967e-10	-1.04726	0.000199856	-1.01967e-10	-1.04726
70589928	chr9:70589928:C:T	3.51092e-05	-1.01967e-10	-1.14077	0.000182906	-1.01967e-10	-1.13585	0.000182912	-1.01967e-10	-1.13585
70590742	chr9:70590742:TA:T	3.71681e-05	-1.01967e-10	-1.08378	0.000191506	-1.01967e-10	-1.08991	0.000191508	-1.01967e-10	-1.08992
70591438	chr9:70591438:G:C	2.56369e-05	-1.31946	-0.135736	0.000134216	-1.29472	-0.15066	0.000134211	-1.29477	-0.150677
70591653	chr9:70591653:C:T	5.88472e-05	-1.52091	0.896627	0.000320382	-1.52053	0.945217	0.000320405	-1.52053	0.94526
70591658	chr9:70591658:C:T	4.44075e-05	-1.52435	0.618529	0.000241123	-1.52419	0.664667	0.000241138	-1.52419	0.664707
70592587	chr9:70592587:G:A	7.73387e-05	-1.01967e-10	-0.351035	0.000400516	-1.01967e-10	-0.352076	0.000400522	-1.01967e-10	-0.352084
70592977	chr9:70592977:G:A	6.41939e-05	-1.01967e-10	-0.53732	0.000339782	-1.01967e-10	-0.516525	0.000339803	-1.01967e-10	-0.516487
70593493	chr9:70593493:T:C	4.09471e-05	-1.01967e-10	-0.986949	0.000211306	-1.01967e-10	-0.991521	0.00021131	-1.01967e-10	-0.991525
70594128	chr9:70594128:G:A	7.25966e-05	-0.637989	0.223679	0.000192726	-1.29568	0.212126	0.000192677	-1.29592	0.212081
70594473	chr9:70594473:C:T	4.48848e-05	-1.01967e-10	-0.89513	0.000236235	-1.01967e-10	-0.880001	0.000236246	-1.01967e-10	-0.87998
70594886	chr9:70594886:A:G	0.000161506	-0.664839	1.05015	0.000425918	-1.30708	1.01649	0.000425794	-1.3073	1.01641
70595109	chr9:70595109:C:T	4.23327e-05	-1.01967e-10	-0.953668	0.000219182	-1.01967e-10	-0.954928	0.000219189	-1.01967e-10	-0.95492
70595386	chr9:70595386:A:G	0.000270124	-0.738998	1.63865	0.000758345	-1.34483	1.63114	0.000758147	-1.34503	1.63106
70595449	chr9:70595449:T:G	3.7954e-05	-1.01967e-10	-1.06285	0.000195189	-1.01967e-10	-1.07086	0.000195192	-1.01967e-10	-1.07087
70595517	chr9:70595517:A:T	7.36965e-05	-1.01967e-10	-0.399274	0.000393417	-1.01967e-10	-0.369957	0.000393433	-1.01967e-10	-0.369941
70595679	chr9:70595679:T:G	5.85127e-05	-1.01967e-10	-0.629985	0.000309887	-1.01967e-10	-0.60862	0.000309905	-1.01967e-10	-0.608587
70595791	chr9:70595791:G:A	0.000273221	0.91105	-2.24825e-10	0.000862081	0.414521	-2.24825e-10	0.000861828	0.414202	-2.24825e-10
70596295	chr9:70596295:C:G	9.10227e-05	-1.01967e-10	-0.18812	0.000464353	-1.01967e-10	-0.204184	0.000464364	-1.01967e-10	-0.204185
70596408	chr9:70596408:G:A	3.94972e-05	-1.01967e-10	-1.023	0.000206635	-1.01967e-10	-1.01387	0.000206643	-1.01967e-10	-1.01386
70596456	chr9:70596456:G:T	3.66314e-05	-0.950442	-0.147882	0.000111633	-1.43816	-0.19145	0.000111611	-1.43831	-0.191525
70596620	chr9:70596620:G:T	0.000199789	0.598032	-2.24825e-10	0.000659161	0.146139	-2.24825e-10	0.000658984	0.145846	-2.24825e-10
70596972	chr9:70596972:T:A	1.53623e-05	-1.03095	-0.936364	5.25568e-05	-1.43117	-0.951767	5.25493e-05	-1.43131	-0.951795
70597320	chr9:70597320:C:T	4.95793e-05	-0.795657	-2.24825e-10	0.000295335	-0.656719	-2.24825e-10	0.000295312	-0.65682	-2.24825e-10
70597988	chr9:70597988:A:C	3.49742e-05	-1.01967e-10	-1.14462	0.000181081	-1.01967e-10	-1.14588	0.000181085	-1.01967e-10	-1.14588
70598470	chr9:70598470:G:A	0.000128697	-1.01967e-10	0.158231	0.000671112	-1.01967e-10	0.164107	0.000671113	-1.01967e-10	0.164085
70598694	chr9:70598694:A:G	0.000491084	-0.634484	2.13187	0.00135188	-1.29254	2.15696	0.00135154	-1.29277	2.15692
70598766	chr9:70598766:C:T	3.93831e-05	-1.01967e-10	-1.02589	0.000202212	-1.01967e-10	-1.03551	0.000202215	-1.01967e-10	-1.03552
70598819	chr9:70598819:C:T	9.58214e-05	-0.640483	0.503739	0.000255516	-1.29409	0.492551	0.000255451	-1.29433	0.492502
70598917	chr9:70598917:C:T	9.298e-05	-1.01967e-10	-0.166844	0.000502282	-1.01967e-10	-0.125667	0.000502313	-1.01967e-10	-0.125629
70599520	chr9:70599520:C:T	6.98413e-05	-1.01967e-10	-0.453004	0.000358476	-1.01967e-10	-0.462966	0.00035848	-1.01967e-10	-0.46298
70599569	chr9:70599569:T:C	9.78316e-05	-1.01967e-10	-0.115982	0.000529777	-1.01967e-10	-0.0723719	0.000529811	-1.01967e-10	-0.0723321
70599858	chr9:70599858:G:T	0.000134884	-1.01967e-10	0.205182	0.00070339	-1.01967e-10	0.211083	0.000703391	-1.01967e-10	0.21106
70600592	chr9:70600592:G:C	3.76633e-05	-1.01967e-10	-1.07054	0.000198097	-1.01967e-10	-1.05607	0.000198108	-1.01967e-10	-1.05604
70600927	chr9:70600927:A:G	7.91913e-06	-1.49299	-1.13696	5.7005e-05	-1.15784	-1.14385	5.70231e-05	-1.15754	-1.14385
70601107	chr9:70601107:T:C	1.87441e-05	-0.618341	-1.15001	0.000100585	-0.583867	-1.14996	0.00010059	-0.583841	-1.14996
70601630	chr9:70601630:C:T	0.000282409	2.08079	-1.13666	0.000251185	0.324082	-1.14272	0.000250944	0.323108	-1.14273
70602074	chr9:70602074:C:T	1.83993e-05	-1.49748	-0.289433	0.000114812	-1.31746	-0.284068	0.00011483	-1.31729	-0.284107
70602350	chr9:70602350:G:C	4.75501e-05	-1.01967e-10	-0.837445	0.000252998	-1.01967e-10	-0.811448	0.00025301	-1.01967e-10	-0.811425
70602392	chr9:70602392:A:G	3.80559e-05	-1.01967e-10	-1.06017	0.000195918	-1.01967e-10	-1.06713	0.000195923	-1.01967e-10	-1.06713
70602878	chr9:70602878:A:G	1.26558e-05	-1.44304	-0.718078	6.32439e-05	-1.48352	-0.714315	6.32436e-05	-1.48354	-0.714316
70603145	chr9:70603145:G:T	3.6638e-05	-1.01967e-10	-1.09814	0.000190391	-1.01967e-10	-1.09575	0.000190396	-1.01967e-10	-1.09575
70603678	chr9:70603678:T:C	4.03634e-05	-1.01967e-10	-1.00131	0.000208339	-1.01967e-10	-1.00566	0.000208344	-1.01967e-10	-1.00566
70603740	chr9:70603740:C:T	1.19842e-05	-1.2822	-0.933444	8.60883e-05	-0.932052	-0.957403	8.61144e-05	-0.931736	-0.95744
70603845	chr9:70603845:G:A	6.60425e-05	-1.43655	0.927615	0.00031753	-1.49352	0.909269	0.00031753	-1.49353	0.909248
70603974	chr9:70603974:T:A	1.23005e-05	-1.48446	-0.705136	7.86403e-05	-1.28489	-0.695055	7.86559e-05	-1.2847	-0.695069
70603976	chr9:70603976:C:T	1.24209e-05	-1.48867	-0.691176	7.8935e-05	-1.29529	-0.680914	7.89503e-05	-1.29511	-0.680928
70604324	chr9:70604324:T:C	0.000111476	-1.01967e-10	0.0145784	0.000605021	-1.01967e-10	0.0604343	0.000605061	-1.01967e-10	0.0604767
70605544	chr9:70605544:G:A	9.90068e-05	-1.01967e-10	-0.104041	0.000535069	-1.01967e-10	-0.0624338	0.000535103	-1.01967e-10	-0.0623928
70605775	chr9:70605775:A:G	2.47193e-05	-1.2969	-0.194744	0.000186194	-0.873397	-0.244643	0.00018626	-0.872997	-0.244714
70606244	chr9:70606244:A:G	2.09673e-05	-1.5087	-0.147567	0.000115439	-1.49779	-0.0982882	0.000115452	-1.49777	-0.0982272
70606246	chr9:70606246:A:G	2.42208e-05	-1.5246	0.012581	0.00014447	-1.39889	0.0271366	0.000144497	-1.39874	0.0271491
70606764	chr9:70606764:AT:A	3.90771e-05	-1.01967e-10	-1.03369	0.00020585	-1.01967e-10	-1.01768	0.000205858	-1.01967e-10	-1.01767
70606896	chr9:70606896:T:A	8.87683e-05	-1.01967e-10	-0.2132	0.000460286	-1.01967e-10	-0.212982	0.00046029	-1.01967e-10	-0.212996
70606934	chr9:70606934:T:G	3.78772e-05	-1.01967e-10	-1.06488	0.000198689	-1.01967e-10	-1.05309	0.000198696	-1.01967e-10	-1.05308
70607058	chr9:70607058:A:C	3.65184e-05	-1.01967e-10	-1.10141	0.000189158	-1.01967e-10	-1.10225	0.000189162	-1.01967e-10	-1.10225
70607088	chr9:70607088:G:A	1.80511e-05	-0.703749	-1.10227	9.39001e-05	-0.706209	-1.09639	9.3912e-05	-0.706116	-1.09638
70607235	chr9:70607235:T:C	1.48453e-05	-1.18728	-0.814271	8.28152e-05	-1.14794	-0.780279	8.28299e-05	-1.14784	-0.780227
70607390	chr9:70607390:C:T	3.51687e-05	-1.01967e-10	-1.13907	0.000182178	-1.01967e-10	-1.13985	0.000182182	-1.01967e-10	-1.13985
70607542	chr9:70607542:C:T	3.98075e-05	-1.01967e-10	-1.01517	0.000208741	-1.01967e-10	-1.00374	0.000208748	-1.01967e-10	-1.00372
70607625	chr9:70607625:G:A	4.26892e-05	-1.01967e-10	-0.945284	0.000224727	-1.01967e-10	-0.929942	0.000224736	-1.01967e-10	-0.929926
70608404	chr9:70608404:C:T	0.000117369	-1.01967e-10	0.0660946	0.000607725	-1.01967e-10	0.0648933	0.000607731	-1.01967e-10	0.0648787
70608540	chr9:70608540:A:G	7.08442e-05	-1.52406	1.08532	0.000434982	-1.41835	1.14883	0.000435069	-1.41822	1.14887
70608906	chr9:70608906:A:C	2.21419e-05	-1.02428	-0.57748	0.00012704	-0.972182	-0.528143	0.000127069	-0.972053	-0.52807
70609258	chr9:70609258:C:G	3.91301e-05	-1.01967e-10	-1.03234	0.000205692	-1.01967e-10	-1.01845	0.0002057	-1.01967e-10	-1.01843
70609454	chr9:70609454:G:A	4.06444e-05	-1.01967e-10	-0.994367	0.00020999	-1.01967e-10	-0.997767	0.000209996	-1.01967e-10	-0.997767
70609644	chr9:70609644:C:T	1.7415e-05	-0.753568	-1.08833	9.06558e-05	-0.756069	-1.08169	9.06672e-05	-0.75598	-1.08168
70609863	chr9:70609863:G:A	0.000174299	-0.0988169	0.560359	0.000317953	-1.04291	0.459987	0.000317731	-1.0434	0.459749
70610135	chr9:70610135:CTG:C	3.70683e-05	-1.01967e-10	-1.08647	0.000193735	-1.01967e-10	-1.07834	0.000193742	-1.01967e-10	-1.07832
70610200	chr9:70610200:C:T	0.000160829	-1.01967e-10	0.381111	0.000894571	-1.01967e-10	0.451516	0.000894646	-1.01967e-10	0.451575
70610332	chr9:70610332:C:A	3.49219e-05	-1.01967e-10	-1.14611	0.000180947	-1.01967e-10	-1.14662	0.000180952	-1.01967e-10	-1.14662
70610371	chr9:70610371:T:C	0.000215552	-1.01967e-10	0.673971	0.00118432	-1.01967e-10	0.732094	0.00118441	-1.01967e-10	0.732144
70610391	chr9:70610391:A:G	2.05854e-05	-0.706283	-0.968363	0.000170726	-0.239878	-0.96489	0.000170792	-0.239522	-0.964886
70610485	chr9:70610485:C:T	3.60554e-05	-1.01967e-10	-1.11417	0.000188374	-1.01967e-10	-1.1064	0.00018838	-1.01967e-10	-1.10639
70611392	chr9:70611392:C:T	2.27873e-05	-1.5119	-0.0611207	0.000115698	-1.5183	-0.0755472	0.000115698	-1.51831	-0.0755598
70611477	chr9:70611477:A:G	7.74644e-06	-1.51044	-1.14156	4.83724e-05	-1.32793	-1.13797	4.83824e-05	-1.32775	-1.13797
70611573	chr9:70611573:G:A	3.91307e-05	-1.01967e-10	-1.03232	0.000205711	-1.01967e-10	-1.01836	0.000205719	-1.01967e-10	-1.01834
70611705	chr9:70611705:A:G	4.00773e-05	-1.01967e-10	-1.00842	0.000207067	-1.01967e-10	-1.01179	0.000207072	-1.01967e-10	-1.01179
70612020	chr9:70612020:T:C	2.98797e-05	-1.30205	-2.24825e-10	0.000161415	-1.26085	-2.24825e-10	0.000161426	-1.26081	-2.24825e-10
70612432	chr9:70612432:G:C	0.0011645	-1.01967e-10	2.36082	0.00705927	-1.01967e-10	2.51727	0.00706042	-1.01967e-10	2.51741
70612479	chr9:70612479:T:C	0.00088441	-1.01967e-10	2.08569	0.00533671	-1.01967e-10	2.23754	0.00533755	-1.01967e-10	2.23767
70612624	chr9:70612624:G:A	0.00013683	-1.01967e-10	0.219509	0.000744937	-1.01967e-10	0.268471	0.000744986	-1.01967e-10	0.268513
70612627	chr9:70612627:C:T	0.00127476	-1.01967e-10	2.45128	0.00770564	-1.01967e-10	2.60488	0.00770692	-1.01967e-10	2.60502
70612824	chr9:70612824:C:T	0.00015398	-1.01967e-10	0.337595	0.000845956	-1.01967e-10	0.395639	0.000846014	-1.01967e-10	0.395683
70612833	chr9:70612833:G:A	3.89936e-05	-1.01967e-10	-1.03583	0.000204952	-1.01967e-10	-1.02205	0.00020496	-1.01967e-10	-1.02204
70613370	chr9:70613370:C:A	3.71912e-05	-1.01967e-10	-1.08316	0.000193064	-1.01967e-10	-1.08181	0.00019307	-1.01967e-10	-1.0818
70613821	chr9:70613821:G:A	2.62939e-05	-1.42989	-2.24825e-10	0.000171113	-1.2025	-2.24825e-10	0.000171136	-1.20239	-2.24825e-10
70614469	chr9:70614469:C:A	8.65706e-06	-1.41561	-1.12525	4.45739e-05	-1.42616	-1.12152	4.45754e-05	-1.42616	-1.12151
70614620	chr9:70614620:T:C	3.49374e-05	-1.01967e-10	-1.14567	0.000181071	-1.01967e-10	-1.14594	0.000181075	-1.01967e-10	-1.14594
70614802	chr9:70614802:T:A	5.10711e-05	-1.47311	0.7071	0.000280068	-1.44653	0.736738	0.00028009	-1.44651	0.736768
70615185	chr9:70615185:G:A	0.000161803	-1.01967e-10	0.387147	0.000886524	-1.01967e-10	0.442479	0.000886583	-1.01967e-10	0.442522
70615574	chr9:70615574:T:G	3.74976e-05	-1.01967e-10	-1.07495	0.000194029	-1.01967e-10	-1.07682	0.000194033	-1.01967e-10	-1.07682
70616265	chr9:70616265:T:C	4.65879e-05	-0.857888	-2.24825e-10	0.000161537	-1.2601	-2.24825e-10	0.000161523	-1.26021	-2.24825e-10
70616381	chr9:70616381:T:A	8.27567e-05	-0.283325	-2.24825e-10	0.000333276	-0.535857	-2.24825e-10	0.000333213	-0.536072	-2.24825e-10
70616492	chr9:70616492:C:T	5.42138e-05	-1.01967e-10	-0.706293	0.000289961	-1.01967e-10	-0.675082	0.000289976	-1.01967e-10	-0.675053
70616660	chr9:70616660:T:C	5.78414e-05	-1.01967e-10	-0.641524	0.000300893	-1.01967e-10	-0.638074	0.000300905	-1.01967e-10	-0.638058
70616746	chr9:70616746:C:T	1.69531e-05	-1.13585	-0.732923	0.000143619	-0.617421	-0.760241	0.000143686	-0.616936	-0.760288
70616855	chr9:70616855:C:T	4.23223e-05	-1.01967e-10	-0.953916	0.000219025	-1.01967e-10	-0.955641	0.000219031	-1.01967e-10	-0.95564
70617013	chr9:70617013:A:G	0.00018391	-1.01967e-10	0.515215	0.000998614	-1.01967e-10	0.561539	0.000998689	-1.01967e-10	0.56159
70617020	chr9:70617020:G:T	0.000129167	-1.01967e-10	0.161878	0.000704187	-1.01967e-10	0.212215	0.000704234	-1.01967e-10	0.212258
70617239	chr9:70617239:A:C	0.000197281	-1.01967e-10	0.585402	0.00110161	-1.01967e-10	0.659703	0.00110172	-1.01967e-10	0.659775
70618095	chr9:70618095:T:G	6.87414e-05	-1.01967e-10	-0.468878	0.000351957	-1.01967e-10	-0.481319	0.000351965	-1.01967e-10	-0.48132
70618405	chr9:70618405:T:A	2.5425e-05	-1.52246	0.0589617	0.000152578	-1.4188	0.101642	0.000152606	-1.41866	0.101667
70618515	chr9:70618515:A:G	6.80058e-05	-1.01967e-10	-0.479636	0.000352535	-1.01967e-10	-0.479678	0.000352541	-1.01967e-10	-0.479687
70618587	chr9:70618587:A:G	2.94849e-05	-1.52173	0.206375	0.000153162	-1.52503	0.211695	0.000153167	-1.52503	0.211704
70619260	chr9:70619260:T:G	8.62425e-05	-1.01967e-10	-0.242066	0.000449756	-1.01967e-10	-0.236122	0.000449764	-1.01967e-10	-0.23613
70619574	chr9:70619574:C:T	8.51547e-05	-1.01967e-10	-0.25476	0.000440712	-1.01967e-10	-0.256436	0.000440718	-1.01967e-10	-0.256447
70619860	chr9:70619860:G:T	1.80996e-05	-1.12007	-0.683266	0.000158331	-0.567853	-0.712285	0.000158407	-0.56735	-0.712335
70619886	chr9:70619886:T:C	4.04935e-05	-1.01967e-10	-0.998089	0.000209491	-1.01967e-10	-1.00015	0.000209496	-1.01967e-10	-1.00015
70620054	chr9:70620054:C:A	6.15305e-05	-1.5141	0.934408	0.000338432	-1.5044	0.98389	0.000338473	-1.50438	0.983972
70621937	chr9:70621937:A:G	4.4639e-05	-1.01967e-10	-0.900622	0.000230795	-1.01967e-10	-0.9033	0.000230798	-1.01967e-10	-0.903309
70622141	chr9:70622141:C:T	3.48307e-05	-1.01967e-10	-1.14873	0.000180799	-1.01967e-10	-1.14744	0.000180804	-1.01967e-10	-1.14744
70622167	chr9:70622167:G:A	3.5448e-05	-1.01967e-10	-1.13116	0.000183872	-1.01967e-10	-1.13059	0.000183876	-1.01967e-10	-1.13059
70622338	chr9:70622338:G:A	0.000164623	-0.310381	0.714808	0.000330228	-1.15581	0.610763	0.000330013	-1.15623	0.610513
70622397	chr9:70622397:T:C	1.73427e-05	-0.71691	-1.12915	9.09584e-05	-0.705238	-1.12919	9.09694e-05	-0.705142	-1.12919
70622530	chr9:70622530:AG:A	7.8759e-05	-1.01967e-10	-0.332837	0.000410927	-1.01967e-10	-0.326413	0.000410934	-1.01967e-10	-0.326419
70622770	chr9:70622770:G:C	3.23445e-05	-1.52263	0.29985	0.000194003	-1.42127	0.344318	0.00019404	-1.42114	0.344347
70623249	chr9:70623249:C:G	8.07001e-06	-1.51975	-1.09132	4.5356e-05	-1.44081	-1.08948	4.53624e-05	-1.44069	-1.08948
70623667	chr9:70623667:TTTTAC:T	6.64775e-05	-1.01967e-10	-0.502365	0.00034904	-1.01967e-10	-0.489642	0.000349056	-1.01967e-10	-0.489621
70623856	chr9:70623856:A:G	0.00024798	-1.01967e-10	0.814118	0.00128374	-1.01967e-10	0.812704	0.00128375	-1.01967e-10	0.812687
70623957	chr9:70623957:T:C	3.5825e-05	-1.01967e-10	-1.12058	0.000185844	-1.01967e-10	-1.11992	0.000185849	-1.01967e-10	-1.11992
70624063	chr9:70624063:C:G	0.000117091	-1.01967e-10	0.0637224	0.000642145	-1.01967e-10	0.119985	0.000642221	-1.01967e-10	0.120079
70624146	chr9:70624146:C:T	1.38961e-05	-1.22824	-0.839386	5.68226e-05	-1.49958	-0.805311	5.68223e-05	-1.49966	-0.805261
70624334	chr9:70624334:C:T	1.27295e-05	-1.43265	-0.722659	8.6872e-05	-1.16414	-0.716252	8.68971e-05	-1.16389	-0.716238
70624381	chr9:70624381:G:A	9.27672e-06	-1.52386	-0.94786	5.25674e-05	-1.43991	-0.942817	5.25753e-05	-1.43979	-0.942816
70624401	chr9:70624401:G:A	3.52884e-05	-1.01967e-10	-1.13568	0.000182512	-1.01967e-10	-1.13801	0.000182516	-1.01967e-10	-1.13802
70624530	chr9:70624530:G:A	5.94144e-05	-1.01967e-10	-0.614693	0.000314428	-1.01967e-10	-0.594073	0.000314444	-1.01967e-10	-0.594048
70624689	chr9:70624689:C:T	7.89286e-06	-1.52506	-1.10821	4.19902e-05	-1.49353	-1.11386	4.19926e-05	-1.49349	-1.11387
70625110	chr9:70625110:T:C	7.81483e-06	-1.51664	-1.12657	4.04205e-05	-1.52133	-1.12416	4.04215e-05	-1.52133	-1.12416
70625396	chr9:70625396:C:G	7.95581e-05	-1.01967e-10	-0.322741	0.000416522	-1.01967e-10	-0.312889	0.000416534	-1.01967e-10	-0.312886
70625664	chr9:70625664:A:G	3.4813e-05	-1.01967e-10	-1.14924	0.000180467	-1.01967e-10	-1.14928	0.000180472	-1.01967e-10	-1.14928
70626176	chr9:70626176:C:T	4.87866e-05	-1.01967e-10	-0.811773	0.000254005	-1.01967e-10	-0.807475	0.000254015	-1.01967e-10	-0.807458
70626296	chr9:70626296:C:T	0.000153757	-1.01967e-10	0.336141	0.000827683	-1.01967e-10	0.373802	0.000827713	-1.01967e-10	0.373814
70627041	chr9:70627041:C:T	3.13728e-05	-1.25329	-2.24825e-10	0.00014222	-1.38745	-2.24825e-10	0.000142218	-1.38749	-2.24825e-10
70627172	chr9:70627172:T:C	3.88111e-05	-1.01967e-10	-1.04052	0.000201331	-1.01967e-10	-1.03988	0.000201337	-1.01967e-10	-1.03987
70627217	chr9:70627217:A:G	8.5755e-06	-1.46809	-1.08223	4.26139e-05	-1.50313	-1.08952	4.26175e-05	-1.50305	-1.08954
70628222	chr9:70628222:C:G	3.59378e-05	-1.01967e-10	-1.11744	0.000186065	-1.01967e-10	-1.11873	0.000186069	-1.01967e-10	-1.11874
70628274	chr9:70628274:T:C	7.73854e-06	-1.51988	-1.13314	3.98901e-05	-1.5242	-1.1345	3.98909e-05	-1.52421	-1.1345
70629123	chr9:70629123:T:TGCTG	3.48157e-05	-1.01967e-10	-1.14916	0.000180454	-1.01967e-10	-1.14936	0.000180458	-1.01967e-10	-1.14936
70629363	chr9:70629363:T:C	7.65554e-06	-1.52426	-1.13954	3.9621e-05	-1.52486	-1.1406	3.96221e-05	-1.52486	-1.1406
70629438	chr9:70629438:T:C	7.60466e-06	-1.52252	-1.14795	3.9912e-05	-1.50884	-1.14931	3.9914e-05	-1.50881	-1.14931
70629992	chr9:70629992:C:A	5.05293e-05	-1.01967e-10	-0.776676	0.000262437	-1.01967e-10	-0.774817	0.000262447	-1.01967e-10	-0.774804
70630191	chr9:70630191:A:T	7.86869e-06	-1.49623	-1.14011	3.95091e-05	-1.52476	-1.14354	3.951e-05	-1.52475	-1.14355
70630284	chr9:70630284:A:G	8.72197e-05	-0.268297	0.0374984	0.000473831	-0.275066	0.0910877	0.000473863	-0.275056	0.0911216
70630861	chr9:70630861:G:A	5.94479e-05	-1.01967e-10	-0.614129	0.000310814	-1.01967e-10	-0.605633	0.000310828	-1.01967e-10	-0.605615
70630901	chr9:70630901:T:C	3.94439e-05	-1.01967e-10	-1.02435	0.000206371	-1.01967e-10	-1.01516	0.000206376	-1.01967e-10	-1.01515
70630949	chr9:70630949:A:AT	7.61844e-06	-1.52036	-1.1483	3.93291e-05	-1.52501	-1.14786	3.933e-05	-1.52501	-1.14786
70631006	chr9:70631006:T:A	2.59831e-05	-1.44178	-2.24825e-10	0.000140744	-1.39789	-2.24825e-10	0.000140754	-1.39784	-2.24825e-10
70631767	chr9:70631767:T:C	4.02112e-05	-1.01967e-10	-1.00508	0.000208344	-1.01967e-10	-1.00564	0.000208348	-1.01967e-10	-1.00564
70632077	chr9:70632077:T:A	5.56058e-05	-1.01967e-10	-0.680942	0.000291224	-1.01967e-10	-0.670734	0.000291238	-1.01967e-10	-0.670714
70632431	chr9:70632431:T:C	6.02107e-05	-0.382951	-0.218428	0.000316423	-0.417654	-0.170095	0.000316442	-0.41766	-0.170054
70632530	chr9:70632530:T:G	3.69252e-05	-1.01967e-10	-1.09034	0.000191745	-1.01967e-10	-1.08866	0.000191751	-1.01967e-10	-1.08866
70632673	chr9:70632673:A:T	3.79655e-05	-1.01967e-10	-1.06255	0.000196484	-1.01967e-10	-1.06425	0.000196488	-1.01967e-10	-1.06425
70632754	chr9:70632754:C:T	1.84962e-05	-0.724044	-1.05762	7.24538e-05	-0.999668	-1.06221	7.24404e-05	-0.99985	-1.06224
70632868	chr9:70632868:A:G	0.00012015	-1.01967e-10	0.0895098	0.000677877	-1.01967e-10	0.174138	0.000677995	-1.01967e-10	0.174287
70633067	chr9:70633067:A:G	4.87689e-05	-1.01967e-10	-0.812136	0.000252381	-1.01967e-10	-0.81389	0.000252386	-1.01967e-10	-0.813894
70633230	chr9:70633230:A:G	0.00011865	-1.01967e-10	0.0769474	0.000669138	-1.01967e-10	0.161161	0.000669254	-1.01967e-10	0.16131
70633607	chr9:70633607:T:G	3.61682e-05	-0.392125	-0.718923	0.000175582	-0.482191	-0.694533	0.000175572	-0.48228	-0.694525
70633689	chr9:70633689:G:A	6.50245e-05	-0.524465	-2.24825e-10	0.000201626	-1.03841	-2.24825e-10	0.000201572	-1.03871	-2.24825e-10
70633908	chr9:70633908:A:T	8.40125e-06	-1.42719	-1.14366	4.02768e-05	-1.50339	-1.14566	4.02763e-05	-1.50343	-1.14566
70634413	chr9:70634413:TATA:T	4.66554e-05	-1.01967e-10	-0.85644	0.000242276	-1.01967e-10	-0.854751	0.000242285	-1.01967e-10	-0.854739
70634435	chr9:70634435:T:C	3.12032e-05	-1.25871	-2.24825e-10	0.000159984	-1.26976	-2.24825e-10	0.000159995	-1.26971	-2.24825e-10
70634453	chr9:70634453:T:C	3.94669e-05	-1.01967e-10	-1.02377	0.000204999	-1.01967e-10	-1.02182	0.000205004	-1.01967e-10	-1.02182
70634994	chr9:70634994:A:G	0.000123294	0.115343	-2.24825e-10	0.000574152	0.00806497	-2.24825e-10	0.000574095	0.00794144	-2.24825e-10
70635121	chr9:70635121:C:T	2.16579e-05	-0.692546	-0.931314	8.52683e-05	-0.962575	-0.936451	8.52506e-05	-0.962765	-0.936492
70635180	chr9:70635180:G:A	2.46343e-05	-1.49509	-2.24825e-10	0.000131308	-1.46728	-2.24825e-10	0.000131315	-1.46725	-2.24825e-10
70635983	chr9:70635983:T:C	7.69288e-06	-1.52357	-1.13537	4.03656e-05	-1.50715	-1.1397	4.03676e-05	-1.50712	-1.13971
70636746	chr9:70636746:G:A	4.64331e-05	-1.01967e-10	-0.861217	0.000241312	-1.01967e-10	-0.858739	0.000241317	-1.01967e-10	-0.858743
70636747	chr9:70636747:G:T	4.63726e-05	-1.01967e-10	-0.862521	0.000240997	-1.01967e-10	-0.860045	0.000241001	-1.01967e-10	-0.86005
70637094	chr9:70637094:G:A	0.000452769	-1.01967e-10	1.41615	0.00269199	-1.01967e-10	1.55321	0.00269273	-1.01967e-10	1.55346
70637096	chr9:70637096:G:T	6.2703e-05	-1.01967e-10	-0.560821	0.000321174	-1.01967e-10	-0.572845	0.000321182	-1.01967e-10	-0.572846
70637357	chr9:70637357:T:C	4.37791e-05	-0.84066	-0.0794132	0.000240152	-0.833701	-0.0298568	0.00024017	-0.833682	-0.029822
70637391	chr9:70637391:C:G	3.8058e-05	-0.751829	-0.308288	0.000212392	-0.722698	-0.263699	0.00021241	-0.722664	-0.263671
70637488	chr9:70637488:C:T	0.000109587	-1.01967e-10	-0.00251116	0.000616538	-1.01967e-10	0.0792911	0.000616642	-1.01967e-10	0.0794353
70637627	chr9:70637627:A:C	7.74854e-06	-1.50965	-1.14208	3.952e-05	-1.5229	-1.14513	3.95212e-05	-1.52289	-1.14513
70637737	chr9:70637737:G:A	3.45206e-05	-0.285181	-0.872491	0.000125949	-0.633873	-0.875082	0.000125918	-0.634104	-0.875115
70638500	chr9:70638500:A:G	4.75995e-05	-1.01967e-10	-0.836407	0.000248294	-1.01967e-10	-0.830215	0.0002483	-1.01967e-10	-0.830215
70638575	chr9:70638575:C:A	1.60868e-05	-0.85517	-1.06606	6.38175e-05	-1.11675	-1.07205	6.38067e-05	-1.11692	-1.07208
70638593	chr9:70638593:CA:C	2.0004e-05	-0.838623	-0.864672	0.000110014	-0.807288	-0.836932	0.000110023	-0.807253	-0.836908
70638856	chr9:70638856:C:G	3.75773e-05	-0.41745	-0.655379	0.000138533	-0.752464	-0.661259	0.000138498	-0.752686	-0.66131
70638976	chr9:70638976:G:C	6.07811e-05	-1.01967e-10	-0.591951	0.00031781	-1.01967e-10	-0.583376	0.000317823	-1.01967e-10	-0.583357
70639268	chr9:70639268:C:T	3.83118e-05	-0.344849	-0.708623	0.000207946	-0.325747	-0.681805	0.000207983	-0.325625	-0.681771
70639736	chr9:70639736:CT:C	1.96498e-05	-0.846578	-0.874582	0.00010806	-0.814829	-0.847311	0.000108069	-0.814794	-0.847288
70640075	chr9:70640075:T:C	8.51479e-06	-1.41949	-1.13793	4.21588e-05	-1.46666	-1.13673	4.2158e-05	-1.4667	-1.13673
70640374	chr9:70640374:T:C	5.90666e-05	-1.01967e-10	-0.620564	0.000312748	-1.01967e-10	-0.59943	0.000312764	-1.01967e-10	-0.599405
70640421	chr9:70640421:A:C	2.66539e-05	-0.451828	-0.964467	9.92807e-05	-0.777744	-0.969133	9.92579e-05	-0.77796	-0.969171
70640516	chr9:70640516:G:C	8.51923e-06	-1.4451	-1.1118	4.07731e-05	-1.51922	-1.11758	4.07725e-05	-1.51925	-1.1176
70640638	chr9:70640638:G:A	7.66646e-06	-1.52501	-1.13737	3.96909e-05	-1.52463	-1.13908	3.96919e-05	-1.52463	-1.13908
70641463	chr9:70641463:T:C	8.02358e-05	-1.01967e-10	-0.314259	0.000413928	-1.01967e-10	-0.319137	0.000413936	-1.01967e-10	-0.319141
70642798	chr9:70642798:C:T	5.2887e-05	-1.01967e-10	-0.731072	0.00027604	-1.01967e-10	-0.724283	0.000276051	-1.01967e-10	-0.724269
70642980	chr9:70642980:G:A	9.18498e-06	-1.40469	-1.07697	4.54347e-05	-1.45597	-1.07258	4.54337e-05	-1.45602	-1.07258
70643052	chr9:70643052:A:T	7.86152e-06	-1.51827	-1.11898	4.06279e-05	-1.51717	-1.1232	4.06294e-05	-1.51715	-1.12321
70643141	chr9:70643141:A:T	6.30703e-05	-1.01967e-10	-0.554979	0.000340077	-1.01967e-10	-0.515656	0.000340109	-1.01967e-10	-0.515586
70644000	chr9:70644000:G:A	4.22116e-05	-1.01967e-10	-0.956534	0.000221339	-1.01967e-10	-0.945132	0.000221345	-1.01967e-10	-0.945131
70644447	chr9:70644447:C:T	3.49637e-05	-1.01967e-10	-1.14492	0.000181364	-1.01967e-10	-1.14432	0.000181369	-1.01967e-10	-1.14432
70644664	chr9:70644664:C:T	4.41506e-05	-1.01967e-10	-0.911622	0.000229293	-1.01967e-10	-0.90983	0.000229301	-1.01967e-10	-0.909819
70644738	chr9:70644738:T:C	3.94936e-05	-1.01967e-10	-1.02309	0.000207956	-1.01967e-10	-1.0075	0.000207964	-1.01967e-10	-1.00749
70644889	chr9:70644889:C:T	1.0876e-05	-1.17532	-1.13735	4.99534e-05	-1.29402	-1.13972	4.99507e-05	-1.29409	-1.13973
70645271	chr9:70645271:A:G	1.80808e-05	-0.80469	-0.99969	9.89011e-05	-0.771144	-0.979564	9.89088e-05	-0.771108	-0.979547
70645516	chr9:70645516:C:G	1.17878e-05	-1.08344	-1.14872	5.33524e-05	-1.21848	-1.14943	5.33492e-05	-1.21856	-1.14943
70645603	chr9:70645603:AC:A	4.03622e-05	0.00343079	-1.00477	0.000136176	-0.425914	-1.00497	0.000136152	-0.42611	-1.00497
70645657	chr9:70645657:T:C	0.000107531	-0.0214526	-2.24825e-10	0.00111	0.667288	-2.24825e-10	0.0011106	0.667802	-2.24825e-10
70645660	chr9:70645660:C:A	7.59765e-06	-1.52362	-1.14777	4.1161e-05	-1.48205	-1.14529	4.11643e-05	-1.482	-1.14528
70645730	chr9:70645730:G:A	4.56357e-05	-1.01967e-10	-0.878538	0.000235712	-1.01967e-10	-0.882217	0.000235717	-1.01967e-10	-0.882222
70645766	chr9:70645766:A:T	4.04934e-05	-0.0474671	-0.950624	0.00021986	-0.0166829	-0.935155	0.000219902	-0.0165392	-0.935132
70645926	chr9:70645926:G:C	7.61437e-06	-1.52479	-1.1444	4.10003e-05	-1.49052	-1.14073	4.10034e-05	-1.49048	-1.14072
70645937	chr9:70645937:CAGA:C	6.34082e-05	-1.01967e-10	-0.549636	0.000324678	-1.01967e-10	-0.561994	0.000324686	-1.01967e-10	-0.561995
70646724	chr9:70646724:A:G	8.16286e-06	-1.49817	-1.10147	4.10139e-05	-1.52467	-1.10625	4.10147e-05	-1.52467	-1.10626
70646919	chr9:70646919:A:G	4.82296e-05	-1.01967e-10	-0.823257	0.000253763	-1.01967e-10	-0.808429	0.000253773	-1.01967e-10	-0.808411
70648261	chr9:70648261:G:C	8.12317e-06	-1.45582	-1.14869	5.28525e-05	-1.22991	-1.14742	5.28656e-05	-1.22968	-1.14742
70648443	chr9:70648443:G:A	2.45545e-05	-1.49833	-2.24825e-10	0.000141276	-1.39411	-2.24825e-10	0.000141291	-1.39403	-2.24825e-10
70648982	chr9:70648982:A:G	3.95375e-05	-1.01967e-10	-1.02198	0.000204209	-1.01967e-10	-1.02568	0.000204213	-1.01967e-10	-1.02569
70649051	chr9:70649051:G:A	2.62464e-05	-0.475245	-0.956457	8.53069e-05	-0.940011	-0.958563	8.52942e-05	-0.94018	-0.958566
70650013	chr9:70650013:T:C	1.5077e-05	-0.958273	-1.02779	6.58128e-05	-1.12347	-1.03454	6.5807e-05	-1.12356	-1.03457
70650071	chr9:70650071:G:A	1.30164e-05	-0.996057	-1.13696	5.71029e-05	-1.16062	-1.13936	5.70988e-05	-1.16071	-1.13936
70650387	chr9:70650387:C:T	3.33398e-05	-0.100155	-1.09232	0.000112873	-0.526496	-1.09207	0.000112855	-0.526671	-1.09207
70650646	chr9:70650646:A:G	3.54838e-05	-1.01967e-10	-1.13015	0.000184077	-1.01967e-10	-1.12948	0.000184081	-1.01967e-10	-1.12947
70651194	chr9:70651194:G:A	9.65935e-06	-1.37348	-1.05782	4.74583e-05	-1.4321	-1.05287	4.74569e-05	-1.43216	-1.05287
70651802	chr9:70651802:GAGA:G	2.81864e-05	-1.36039	-2.24825e-10	0.000127392	-1.49756	-2.24825e-10	0.000127389	-1.4976	-2.24825e-10
70652691	chr9:70652691:T:A	1.08915e-05	-1.43304	-0.878203	5.46178e-05	-1.47696	-0.86751	5.4617e-05	-1.477	-0.86751
70653088	chr9:70653088:C:A	4.79862e-05	-0.828315	-2.24825e-10	0.000307907	-0.615029	-2.24825e-10	0.000307941	-0.614945	-2.24825e-10
70653230	chr9:70653230:G:A	0.00107837	-1.01967e-10	2.28397	0.00653973	-1.01967e-10	2.44082	0.00654179	-1.01967e-10	2.44111
70653320	chr9:70653320:T:C	1.77673e-05	-0.673638	-1.14823	9.48554e-05	-0.644275	-1.1482	9.48607e-05	-0.644241	-1.1482
70654234	chr9:70654234:T:G	7.43141e-05	-1.01967e-10	-0.390928	0.000387901	-1.01967e-10	-0.384078	0.000387913	-1.01967e-10	-0.384071
70655207	chr9:70655207:GGGGC:G	0.000111431	-1.01967e-10	0.014172	0.00062879	-1.01967e-10	0.0989684	0.000628904	-1.01967e-10	0.0991255
70655219	chr9:70655219:TC:T	9.87041e-05	-1.01967e-10	-0.107103	0.000554674	-1.01967e-10	-0.0264487	0.00055477	-1.01967e-10	-0.0262989
70655230	chr9:70655230:T:C	1.2465e-05	-1.03115	-1.14516	5.53315e-05	-1.18819	-1.1433	5.53286e-05	-1.18827	-1.14329
70655356	chr9:70655356:C:T	1.23233e-05	-1.05116	-1.13658	5.49872e-05	-1.19873	-1.139	5.49837e-05	-1.19881	-1.13901
70655393	chr9:70655393:A:G	3.72851e-05	-1.01967e-10	-1.08064	0.000193646	-1.01967e-10	-1.0788	0.000193651	-1.01967e-10	-1.07879
70655660	chr9:70655660:G:A	2.38774e-05	-0.455147	-1.07115	0.000100863	-0.665453	-1.06561	0.000100854	-0.665567	-1.06561
70655947	chr9:70655947:C:T	1.69642e-05	-0.891341	-0.976784	7.4276e-05	-1.06126	-0.975786	7.4269e-05	-1.06135	-0.975809
70656213	chr9:70656213:T:C	0.00011528	-1.01967e-10	0.048138	0.000650833	-1.01967e-10	0.133425	0.000650952	-1.01967e-10	0.133583
70656254	chr9:70656254:C:A	1.40041e-05	-0.944807	-1.11507	6.17545e-05	-1.1066	-1.11506	6.17499e-05	-1.10669	-1.11507
70656545	chr9:70656545:A:AG	1.63097e-05	-0.94248	-0.96499	7.18056e-05	-1.10689	-0.963973	7.17992e-05	-1.10698	-0.963997
70657405	chr9:70657405:T:G	3.60959e-05	-1.01967e-10	-1.11305	0.000186777	-1.01967e-10	-1.11491	0.000186781	-1.01967e-10	-1.11491
70657633	chr9:70657633:T:A	2.32911e-05	-0.643488	-0.90767	0.000129908	-0.596271	-0.881728	0.00012992	-0.596227	-0.881706
70657808	chr9:70657808:G:A	7.44478e-05	-1.01967e-10	-0.389131	0.000384692	-1.01967e-10	-0.392386	0.000384698	-1.01967e-10	-0.392393
70657863	chr9:70657863:C:T	5.2429e-05	-1.01967e-10	-0.73977	0.000273631	-1.01967e-10	-0.733049	0.000273641	-1.01967e-10	-0.733035
70658041	chr9:70658041:A:G	2.92997e-05	-0.672227	-0.649424	0.000116569	-0.948923	-0.637424	0.000116545	-0.949108	-0.637464
70658487	chr9:70658487:G:A	1.33224e-05	-0.978951	-1.13083	5.90286e-05	-1.13603	-1.13078	5.90246e-05	-1.13611	-1.13079
70658734	chr9:70658734:A:G	2.39142e-05	-1.52476	-2.24825e-10	0.000124064	-1.52403	-2.24825e-10	0.000124067	-1.52403	-2.24825e-10
70658923	chr9:70658923:T:C	3.51565e-05	-1.01967e-10	-1.13942	0.000182235	-1.01967e-10	-1.13953	0.00018224	-1.01967e-10	-1.13953
70659009	chr9:70659009:A:G	5.09665e-05	-1.01967e-10	-0.768061	0.000263167	-1.01967e-10	-0.772041	0.000263171	-1.01967e-10	-0.772048
70659081	chr9:70659081:G:T	1.55034e-05	-0.953989	-1.00418	6.84037e-05	-1.11621	-1.00319	6.83978e-05	-1.1163	-1.00321
70659425	chr9:70659425:G:A	7.13119e-05	-0.432167	-2.24825e-10	0.000245948	-0.839709	-2.24825e-10	0.000245918	-0.839854	-2.24825e-10
70659691	chr9:70659691:T:C	1.64234e-05	-0.919832	-0.980691	7.2046e-05	-1.08788	-0.979645	7.20394e-05	-1.08797	-0.979668
70660196	chr9:70660196:G:A	1.57555e-05	-0.957235	-0.984808	6.95295e-05	-1.11934	-0.983738	6.95235e-05	-1.11943	-0.983761
70661090	chr9:70661090:T:C	4.06197e-05	-0.994977	-2.24825e-10	0.000219973	-0.951324	-2.24825e-10	0.000219983	-0.951305	-2.24825e-10
70661133	chr9:70661133:GCAAGT:G	1.4107e-05	-0.966079	-1.08648	6.231e-05	-1.12655	-1.08616	6.23051e-05	-1.12663	-1.08617
70661158	chr9:70661158:T:C	1.60012e-05	-0.918634	-1.00793	7.02239e-05	-1.08617	-1.00697	7.02176e-05	-1.08626	-1.00699
70661327	chr9:70661327:A:G	1.61723e-05	-0.913472	-1.00246	7.08989e-05	-1.0821	-1.00148	7.08925e-05	-1.08219	-1.0015
70661550	chr9:70661550:A:G	2.41301e-05	-0.414163	-1.10161	0.0001012	-0.630625	-1.0971	0.000101191	-0.630742	-1.0971
70661571	chr9:70661571:A:G	1.55882e-05	-0.944532	-1.00818	6.86317e-05	-1.10886	-1.00721	6.86257e-05	-1.10895	-1.00723
70661646	chr9:70661646:T:C	1.71526e-05	-0.890841	-0.966236	7.49495e-05	-1.0628	-0.965217	7.49424e-05	-1.06289	-0.96524
70661875	chr9:70661875:A:G	8.48902e-05	-1.01967e-10	-0.25787	0.000443838	-1.01967e-10	-0.24937	0.000443843	-1.01967e-10	-0.249382
70663260	chr9:70663260:G:A	4.15898e-05	-1.01967e-10	-0.971374	0.000216301	-1.01967e-10	-0.968159	0.000216309	-1.01967e-10	-0.968147
70663416	chr9:70663416:G:A	1.27066e-05	-1.02802	-1.12909	5.67573e-05	-1.177	-1.12905	5.67536e-05	-1.17708	-1.12905
70663470	chr9:70663470:C:G	3.94975e-05	-1.01967e-10	-1.02299	0.000205253	-1.01967e-10	-1.02059	0.000205258	-1.01967e-10	-1.02058
70663586	chr9:70663586:T:A	0.0002102	-1.01967e-10	0.648832	0.0011211	-1.01967e-10	0.677235	0.00112114	-1.01967e-10	0.677246
70663689	chr9:70663689:G:T	4.39709e-05	-1.01967e-10	-0.915701	0.000227958	-1.01967e-10	-0.915665	0.000227962	-1.01967e-10	-0.915675
70663838	chr9:70663838:G:C	5.46481e-05	-0.698315	-2.24825e-10	0.000200869	-1.04217	-2.24825e-10	0.000200856	-1.04226	-2.24825e-10
70664029	chr9:70664029:T:C	5.19903e-05	-1.01967e-10	-0.748173	0.000274135	-1.01967e-10	-0.731209	0.000274147	-1.01967e-10	-0.731189
70664497	chr9:70664497:T:C	4.13163e-05	-1.01967e-10	-0.977972	0.00021487	-1.01967e-10	-0.974797	0.000214878	-1.01967e-10	-0.974785
70665041	chr9:70665041:A:G	1.62193e-05	-0.905175	-1.00785	7.10423e-05	-1.07466	-1.00689	7.10359e-05	-1.07476	-1.00691
70665063	chr9:70665063:C:A	5.12652e-05	-1.01967e-10	-0.762218	0.000264779	-1.01967e-10	-0.765934	0.00026479	-1.01967e-10	-0.765915
70665369	chr9:70665369:T:C	3.79579e-05	-1.01967e-10	-1.06275	0.000197171	-1.01967e-10	-1.06076	0.000197176	-1.01967e-10	-1.06076
70665464	chr9:70665464:A:G	8.84439e-06	-1.37068	-1.14876	4.12507e-05	-1.47621	-1.14895	4.12497e-05	-1.47626	-1.14895
70665566	chr9:70665566:C:T	5.74971e-05	-1.01967e-10	-0.647495	0.000300068	-1.01967e-10	-0.640818	0.00030008	-1.01967e-10	-0.640803
70665616	chr9:70665616:T:C	0.000109485	-1.01967e-10	-0.00344556	0.000617013	-1.01967e-10	0.0800615	0.000617123	-1.01967e-10	0.0802161
70666061	chr9:70666061:C:G	1.60099e-05	-0.809034	-1.11699	6.88649e-05	-0.995656	-1.11703	6.88589e-05	-0.995758	-1.11703
70666285	chr9:70666285:C:T	7.09303e-05	-0.437532	-2.24825e-10	0.000238584	-0.870109	-2.24825e-10	0.000238532	-0.870348	-2.24825e-10
70666442	chr9:70666442:G:A	9.89609e-06	-1.39959	-1.0075	6.88516e-05	-1.12522	-0.987656	6.88724e-05	-1.12496	-0.987637
70666636	chr9:70666636:A:G	6.29931e-05	-1.01967e-10	-0.556204	0.000327643	-1.01967e-10	-0.552903	0.000327652	-1.01967e-10	-0.552901
70666657	chr9:70666657:TAGA:T	5.43701e-05	-1.01967e-10	-0.703415	0.000283854	-1.01967e-10	-0.696369	0.000283865	-1.01967e-10	-0.696354
70666818	chr9:70666818:TG:T	3.47538e-05	-0.159127	-0.991813	0.000184195	-0.141942	-0.986894	0.000184224	-0.141815	-0.986884
70667413	chr9:70667413:G:A	7.26212e-05	0.643839	-1.05781	0.000215424	0.0854381	-1.05766	0.000215379	0.0852079	-1.05766
70667496	chr9:70667496:G:A	8.14428e-05	-1.01967e-10	-0.299329	0.000434993	-1.01967e-10	-0.269498	0.000435011	-1.01967e-10	-0.269481
70667516	chr9:70667516:C:A	4.37149e-05	-1.01967e-10	-0.921541	0.000227456	-1.01967e-10	-0.91787	0.000227465	-1.01967e-10	-0.917855
70667899	chr9:70667899:A:G	1.51866e-05	-0.84534	-1.13348	6.5638e-05	-1.0272	-1.13347	6.56327e-05	-1.0273	-1.13348
70668154	chr9:70668154:C:T	3.91609e-05	-1.03155	-2.24825e-10	0.000167357	-1.2247	-2.24825e-10	0.000167352	-1.22476	-2.24825e-10
70668239	chr9:70668239:T:C	4.40128e-05	-1.01967e-10	-0.914749	0.000229437	-1.01967e-10	-0.909202	0.000229446	-1.01967e-10	-0.909187
70668521	chr9:70668521:T:C	9.83061e-06	-1.27823	-1.1355	4.03892e-05	-1.50552	-1.14074	4.0387e-05	-1.50559	-1.14075
70668534	chr9:70668534:G:A	3.74772e-05	-1.01967e-10	-1.0755	0.00019466	-1.01967e-10	-1.07357	0.000194665	-1.01967e-10	-1.07357
70669006	chr9:70669006:C:T	8.17228e-06	-1.46808	-1.1304	5.27548e-05	-1.25583	-1.12335	5.27678e-05	-1.25561	-1.12334
70669274	chr9:70669274:A:G	1.55652e-05	-0.831393	-1.1228	6.71496e-05	-1.01513	-1.12278	6.7144e-05	-1.01523	-1.12278
70669355	chr9:70669355:T:G	1.51812e-05	-0.854824	-1.12435	6.57667e-05	-1.0344	-1.12432	6.57612e-05	-1.03449	-1.12433
70669577	chr9:70669577:G:A	2.79167e-05	-0.301003	-1.069	0.000115322	-0.533746	-1.06336	0.00011531	-0.533871	-1.06336
70669869	chr9:70669869:T:C	1.07547e-05	-1.1864	-1.13749	4.14036e-05	-1.4791	-1.14236	4.13997e-05	-1.47921	-1.14237
70670248	chr9:70670248:G:A	5.60022e-05	-1.01967e-10	-0.673839	0.000295791	-1.01967e-10	-0.655175	0.000295805	-1.01967e-10	-0.655154
70670539	chr9:70670539:C:T	8.97272e-06	-1.42789	-1.07715	6.07004e-05	-1.17546	-1.06342	6.07176e-05	-1.17521	-1.06341
70670647	chr9:70670647:C:T	2.25151e-05	-0.641172	-0.94387	9.49657e-05	-0.849108	-0.942205	9.49552e-05	-0.849222	-0.942226
70670672	chr9:70670672:T:C	0.000185789	-0.654215	1.1796	0.000449997	-1.30089	1.0653	0.000449732	-1.30121	1.06501
70670744	chr9:70670744:G:A	2.19609e-05	-0.667184	-0.942783	9.29811e-05	-0.871245	-0.941187	9.2971e-05	-0.871357	-0.941208
70670913	chr9:70670913:T:G	1.08391e-05	-1.17703	-1.13904	4.14911e-05	-1.47578	-1.14357	4.1487e-05	-1.47589	-1.14358
70671009	chr9:70671009:T:C	1.42711e-05	-1.33754	-0.703445	6.97438e-05	-1.40524	-0.69476	6.97415e-05	-1.4053	-0.694756
70671320	chr9:70671320:C:T	1.83938e-05	-0.793723	-0.99349	0.00010178	-0.749373	-0.972645	0.000101788	-0.749332	-0.972627
70671429	chr9:70671429:G:A	1.08357e-05	-1.17479	-1.14159	4.14583e-05	-1.47466	-1.14548	4.14543e-05	-1.47477	-1.14549
70671480	chr9:70671480:T:C	4.26447e-05	-1.01967e-10	-0.946326	0.000221472	-1.01967e-10	-0.944531	0.00022148	-1.01967e-10	-0.944521
70671795	chr9:70671795:C:T	3.77516e-05	-1.01967e-10	-1.0682	0.000196096	-1.01967e-10	-1.06623	0.000196101	-1.01967e-10	-1.06622
70671829	chr9:70671829:A:T	4.91836e-05	-1.01967e-10	-0.80367	0.000257584	-1.01967e-10	-0.793485	0.000257591	-1.01967e-10	-0.79348
70672024	chr9:70672024:C:T	6.04841e-05	-1.01967e-10	-0.596849	0.000316252	-1.01967e-10	-0.58829	0.00031626	-1.01967e-10	-0.58829
70672481	chr9:70672481:A:G	1.06796e-05	-1.18975	-1.14114	4.12359e-05	-1.48038	-1.14514	4.12322e-05	-1.48049	-1.14515
70672898	chr9:70672898:C:T	5.0134e-05	-1.01967e-10	-0.78453	0.000258952	-1.01967e-10	-0.788184	0.000258957	-1.01967e-10	-0.78819
70672953	chr9:70672953:A:G	1.04746e-05	-1.21447	-1.13581	4.10518e-05	-1.48896	-1.14103	4.10484e-05	-1.48906	-1.14104
70673283	chr9:70673283:A:ATT	1.35934e-05	-1.17573	-0.913915	5.16464e-05	-1.4749	-0.925504	5.16402e-05	-1.47502	-0.925536
70673340	chr9:70673340:A:G	9.73724e-06	-1.4024	-1.02087	6.76847e-05	-1.12724	-1.00272	6.77055e-05	-1.12698	-1.0027
70673729	chr9:70673729:C:T	4.97739e-05	-1.01967e-10	-0.791739	0.000259816	-1.01967e-10	-0.784854	0.000259823	-1.01967e-10	-0.784853
70673822	chr9:70673822:A:G	1.04537e-05	-1.21131	-1.14096	4.09351e-05	-1.48783	-1.14501	4.09318e-05	-1.48793	-1.14502
70674018	chr9:70674018:T:C	3.0235e-05	-0.667717	-0.622513	0.000130085	-0.872013	-0.604625	0.000130073	-0.872124	-0.604631
70674092	chr9:70674092:C:T	2.86092e-05	-1.3455	-2.24825e-10	0.000146547	-1.35748	-2.24825e-10	0.000146553	-1.35746	-2.24825e-10
70674166	chr9:70674166:T:C	7.57246e-05	-1.01967e-10	-0.372127	0.000395286	-1.01967e-10	-0.365218	0.000395298	-1.01967e-10	-0.365212
70674328	chr9:70674328:T:C	8.75582e-06	-1.50985	-1.01966	5.42482e-05	-1.34098	-1.01028	5.426e-05	-1.3408	-1.01026
70674685	chr9:70674685:A:G	0.000127257	-1.01967e-10	0.146982	0.000721136	-1.01967e-10	0.235999	0.000721272	-1.01967e-10	0.236163
70675038	chr9:70675038:C:T	5.25737e-05	-1.01967e-10	-0.737012	0.000271483	-1.01967e-10	-0.74093	0.000271487	-1.01967e-10	-0.740937
70675158	chr9:70675158:T:C	3.79357e-05	-1.01967e-10	-1.06334	0.000196981	-1.01967e-10	-1.06172	0.000196987	-1.01967e-10	-1.06172
70675276	chr9:70675276:T:C	4.42731e-05	-1.01967e-10	-0.908852	0.000230222	-1.01967e-10	-0.905784	0.000230227	-1.01967e-10	-0.905788
70675683	chr9:70675683:T:C	2.00172e-05	-0.740136	-0.9625	0.000111164	-0.694039	-0.93978	0.000111174	-0.693997	-0.93976
70675795	chr9:70675795:G:A	1.02493e-05	-1.2252	-1.14681	4.05843e-05	-1.49254	-1.14891	4.05815e-05	-1.49263	-1.14891
70675821	chr9:70675821:T:C	3.57437e-05	-1.01967e-10	-1.12285	0.00018529	-1.01967e-10	-1.12291	0.000185295	-1.01967e-10	-1.1229
70675837	chr9:70675837:C:T	8.09226e-05	-0.742986	0.437249	0.000211631	-1.34392	0.353941	0.000211526	-1.34421	0.353705
70676065	chr9:70676065:T:G	0.000130128	-1.01967e-10	0.169287	0.00073785	-1.01967e-10	0.258912	0.00073799	-1.01967e-10	0.259077
70676193	chr9:70676193:T:C	0.000125868	-1.01967e-10	0.136006	0.000660397	-1.01967e-10	0.148012	0.000660421	-1.01967e-10	0.148024
70676279	chr9:70676279:GTACGAATGAA:G	9.12185e-05	-0.185972	-2.24825e-10	0.000470098	-0.191888	-2.24825e-10	0.000470161	-0.191778	-2.24825e-10
70676326	chr9:70676326:C:T	2.90944e-05	-0.690269	-0.638413	0.000125629	-0.890736	-0.620756	0.000125618	-0.890845	-0.620762
70677648	chr9:70677648:C:T	4.98544e-05	-1.01967e-10	-0.790123	0.000262643	-1.01967e-10	-0.774032	0.000262655	-1.01967e-10	-0.774013
70677725	chr9:70677725:T:A	6.40843e-05	0.549524	-1.08855	0.000192587	0.00412452	-1.08841	0.000192548	0.00389995	-1.08841
70678150	chr9:70678150:A:G	1.07495e-05	-1.17465	-1.14971	4.12802e-05	-1.47449	-1.14996	4.12765e-05	-1.4746	-1.14996
70678197	chr9:70678197:G:A	5.93465e-05	-1.01967e-10	-0.615836	0.000317784	-1.01967e-10	-0.583458	0.000317802	-1.01967e-10	-0.583425
70678304	chr9:70678304:G:A	5.34042e-05	-1.01967e-10	-0.721341	0.000275723	-1.01967e-10	-0.725433	0.000275728	-1.01967e-10	-0.725439
70678417	chr9:70678417:G:A	3.49456e-05	-1.01967e-10	-1.14544	0.000181161	-1.01967e-10	-1.14544	0.000181165	-1.01967e-10	-1.14544
70678583	chr9:70678583:A:G	1.62796e-05	-1.352	-0.557311	7.99212e-05	-1.41649	-0.547299	7.99189e-05	-1.41655	-0.547294
70678799	chr9:70678799:A:G	3.797e-05	-1.01967e-10	-1.06243	0.000197161	-1.01967e-10	-1.06081	0.000197167	-1.01967e-10	-1.0608
70678922	chr9:70678922:T:C	0.000224593	-1.01967e-10	0.715062	0.0012149	-1.01967e-10	0.75759	0.00121499	-1.01967e-10	0.757638
70679154	chr9:70679154:C:T	3.76877e-05	-1.01967e-10	-1.0699	0.000195629	-1.01967e-10	-1.06861	0.000195634	-1.01967e-10	-1.06861
70679860	chr9:70679860:C:T	1.06199e-05	-1.41099	-0.925504	5.05295e-05	-1.49561	-0.926663	5.05292e-05	-1.49561	-0.926695
70679994	chr9:70679994:G:T	6.52046e-05	0.561095	-1.08279	0.000195651	0.0141238	-1.08262	0.000195611	0.0138985	-1.08262
70680214	chr9:70680214:T:G	2.63456e-05	-0.71938	-0.708546	0.000114	-0.913377	-0.695253	0.00011399	-0.913483	-0.695262
70680538	chr9:70680538:T:A	4.07423e-05	-1.01967e-10	-0.991962	0.000211863	-1.01967e-10	-0.98889	0.00021187	-1.01967e-10	-0.988878
70680786	chr9:70680786:G:T	2.52316e-05	-1.39451	-0.0766223	0.000125871	-1.44935	-0.0602219	0.000125869	-1.4494	-0.0602142
70680804	chr9:70680804:C:T	8.8122e-06	-1.45537	-1.06772	5.8107e-05	-1.22931	-1.05324	5.81223e-05	-1.22908	-1.05322
70681484	chr9:70681484:C:T	2.6245e-05	-0.356892	-1.07486	0.000109039	-0.583732	-1.06939	0.000109028	-0.583854	-1.06939
70681788	chr9:70681788:T:TA	3.62449e-05	-1.01967e-10	-1.10893	0.000187583	-1.01967e-10	-1.11061	0.000187587	-1.01967e-10	-1.11061
70681981	chr9:70681981:C:A	3.89195e-05	-1.01967e-10	-1.03773	0.000202228	-1.01967e-10	-1.03543	0.000202233	-1.01967e-10	-1.03543
70682126	chr9:70682126:T:A	1.02688e-05	-1.2211	-1.14901	4.05897e-05	-1.49136	-1.14996	4.05868e-05	-1.49145	-1.14996
70682941	chr9:70682941:A:G	1.67427e-05	-1.3748	-0.506463	0.000123874	-1.07856	-0.447002	0.000123922	-1.07828	-0.446921
70683120	chr9:70683120:C:T	1.74662e-05	-1.35509	-0.483871	8.58272e-05	-1.41904	-0.473453	8.58249e-05	-1.4191	-0.473448
70683206	chr9:70683206:C:T	4.23543e-05	-1.01967e-10	-0.95316	0.000220226	-1.01967e-10	-0.950175	0.00022023	-1.01967e-10	-0.950178
70683933	chr9:70683933:G:A	3.91136e-05	-1.01967e-10	-1.03276	0.000204194	-1.01967e-10	-1.02576	0.000204199	-1.01967e-10	-1.02576
70683987	chr9:70683987:G:T	7.99024e-05	-1.01967e-10	-0.318424	0.000412257	-1.01967e-10	-0.323181	0.000412266	-1.01967e-10	-0.323184
70684247	chr9:70684247:T:C	4.32455e-05	-1.01967e-10	-0.932336	0.000225401	-1.01967e-10	-0.926949	0.00022541	-1.01967e-10	-0.926934
70684645	chr9:70684645:A:G	5.15319e-05	-1.01967e-10	-0.757029	0.000266184	-1.01967e-10	-0.760642	0.000266188	-1.01967e-10	-0.760648
70684669	chr9:70684669:G:A	3.23635e-05	-1.2222	-2.24825e-10	0.000136737	-1.42677	-2.24825e-10	0.000136729	-1.42685	-2.24825e-10
70684732	chr9:70684732:C:T	3.44564e-05	-1.15954	-2.24825e-10	0.000199673	-1.04815	-2.24825e-10	0.000199695	-1.04806	-2.24825e-10
70685323	chr9:70685323:G:T	1.01559e-05	-1.23193	-1.14924	4.05529e-05	-1.49492	-1.1473	4.05505e-05	-1.49501	-1.1473
70685380	chr9:70685380:GT:G	2.75066e-05	-0.334177	-1.05063	0.000115047	-0.55509	-1.0444	0.000115036	-0.555211	-1.0444
70685494	chr9:70685494:C:G	3.29798e-05	-0.581181	-0.622152	0.000141627	-0.787474	-0.604161	0.000141613	-0.787589	-0.604168
70685775	chr9:70685775:T:C	2.40253e-05	-1.52012	-2.24825e-10	0.000126279	-1.50634	-2.24825e-10	0.000126284	-1.50632	-2.24825e-10
70686078	chr9:70686078:T:A	3.83847e-05	-1.01967e-10	-1.05157	0.000199093	-1.01967e-10	-1.05106	0.000199096	-1.01967e-10	-1.05106
70686835	chr9:70686835:TTC:T	3.78124e-05	-1.01967e-10	-1.06659	0.000196392	-1.01967e-10	-1.06471	0.000196399	-1.01967e-10	-1.0647
70686981	chr9:70686981:C:T	4.38067e-05	-1.01967e-10	-0.919443	0.000228877	-1.01967e-10	-0.911644	0.000228888	-1.01967e-10	-0.911621
70687204	chr9:70687204:A:G	3.61398e-05	-1.01967e-10	-1.11183	0.000187734	-1.01967e-10	-1.1098	0.000187739	-1.01967e-10	-1.1098
70687263	chr9:70687263:G:A	4.14334e-05	-1.01967e-10	-0.975143	0.000215495	-1.01967e-10	-0.971892	0.000215503	-1.01967e-10	-0.971879
70687294	chr9:70687294:A:G	2.48215e-05	-1.48752	-2.24825e-10	0.000127133	-1.4996	-2.24825e-10	0.000127136	-1.49959	-2.24825e-10
70687580	chr9:70687580:T:C	2.2831e-05	-0.439701	-1.13141	0.000118851	-0.436379	-1.13058	0.000118866	-0.436272	-1.13058
70688203	chr9:70688203:G:A	1.03462e-05	-1.24673	-1.11589	4.2044e-05	-1.50054	-1.10557	4.20427e-05	-1.50062	-1.10555
70688401	chr9:70688401:C:T	2.95922e-05	-0.581119	-0.7306	0.000125708	-0.794186	-0.716681	0.000125695	-0.794303	-0.716688
70688614	chr9:70688614:A:G	1.08626e-05	-1.21843	-1.09547	4.25858e-05	-1.49157	-1.10174	4.25822e-05	-1.49166	-1.10176
70688855	chr9:70688855:T:G	3.59909e-05	-1.01967e-10	-1.11596	0.000186732	-1.01967e-10	-1.11516	0.000186736	-1.01967e-10	-1.11516
70688887	chr9:70688887:A:G	5.39963e-05	-1.01967e-10	-0.710314	0.000278144	-1.01967e-10	-0.716691	0.00027815	-1.01967e-10	-0.716691
70688971	chr9:70688971:G:A	0.00020682	-1.01967e-10	0.63262	0.00119157	-1.01967e-10	0.738197	0.00119183	-1.01967e-10	0.73839
70689073	chr9:70689073:A:G	1.31655e-05	-0.982164	-1.13947	6.9456e-05	-0.96512	-1.13902	6.94575e-05	-0.965123	-1.13902
70689222	chr9:70689222:G:A	1.04129e-05	-1.23894	-1.11724	4.1447e-05	-1.49825	-1.12217	4.1444e-05	-1.49833	-1.12218
70689481	chr9:70689481:T:A	5.73985e-05	-0.649211	-2.24825e-10	0.000298617	-0.645666	-2.24825e-10	0.000298653	-0.645571	-2.24825e-10
70689603	chr9:70689603:C:T	8.67645e-05	-0.236032	-2.24825e-10	0.000851721	0.40243	-2.24825e-10	0.000852152	0.402912	-2.24825e-10
70689765	chr9:70689765:A:G	1.36789e-05	-0.94486	-1.13851	7.22196e-05	-0.927076	-1.13804	7.22212e-05	-0.927079	-1.13804
70689983	chr9:70689983:C:T	3.70866e-05	-1.01967e-10	-1.08597	0.000192586	-1.01967e-10	-1.08429	0.000192591	-1.01967e-10	-1.08428
70690034	chr9:70690034:G:A	0.000102568	-0.644181	0.575482	0.000253816	-1.29653	0.488315	0.000253678	-1.29685	0.488068
70690542	chr9:70690542:TTATTTATTTA:T	2.98344e-05	-0.689885	-0.613681	0.000128653	-0.889742	-0.597967	0.000128641	-0.889851	-0.597975
70690826	chr9:70690826:T:C	6.02767e-05	-1.01967e-10	-0.600283	0.000310868	-1.01967e-10	-0.605461	0.000310873	-1.01967e-10	-0.605468
70690960	chr9:70690960:T:C	3.60755e-05	-1.01967e-10	-1.11362	0.000187261	-1.01967e-10	-1.11233	0.000187265	-1.01967e-10	-1.11233
70691029	chr9:70691029:G:A	5.19883e-05	-0.748211	-2.24825e-10	0.000238582	-0.870117	-2.24825e-10	0.000238557	-0.870244	-2.24825e-10
70691174	chr9:70691174:A:T	1.04521e-05	-1.23652	-1.11591	4.15321e-05	-1.49752	-1.12085	4.15291e-05	-1.4976	-1.12086
70691373	chr9:70691373:ATGGACT:A	2.68203e-05	-0.63144	-0.778628	0.000114504	-0.838627	-0.765595	0.000114493	-0.83874	-0.765602
70691473	chr9:70691473:G:A	9.27277e-06	-1.46612	-1.00602	6.21407e-05	-1.21917	-0.996259	6.21577e-05	-1.21893	-0.996244
70691635	chr9:70691635:C:A	2.7702e-05	-0.584394	-0.793329	0.000117553	-0.797327	-0.780609	0.000117542	-0.797444	-0.780616
70691900	chr9:70691900:T:C	1.07121e-05	-1.18943	-1.13843	4.08065e-05	-1.49439	-1.1416	4.08037e-05	-1.49447	-1.14161
70692175	chr9:70692175:A:T	6.57014e-05	-1.01967e-10	-0.514109	0.00034378	-1.01967e-10	-0.504828	0.000343794	-1.01967e-10	-0.504809
70692301	chr9:70692301:A:G	1.04622e-05	-1.22241	-1.12905	4.12165e-05	-1.49308	-1.13291	4.12134e-05	-1.49317	-1.13292
70692419	chr9:70692419:G:A	3.68936e-05	-0.139269	-0.951921	0.000112243	-0.678704	-0.945454	0.000112224	-0.678907	-0.94545
70692574	chr9:70692574:G:A	2.72469e-05	-0.553876	-0.840412	0.000116887	-0.755428	-0.828196	0.000116876	-0.75554	-0.828203
70692704	chr9:70692704:G:C	2.99343e-05	-0.611065	-0.689158	0.000127707	-0.820702	-0.674388	0.000127695	-0.820816	-0.674396
70693075	chr9:70693075:A:T	1.3367e-05	-1.32192	-0.784525	0.000100266	-0.983248	-0.753756	0.000100303	-0.98294	-0.753721
70693344	chr9:70693344:T:C	3.55064e-05	-0.0490058	-1.08051	0.000105148	-0.608317	-1.08114	0.000105129	-0.608528	-1.08114
70693425	chr9:70693425:C:T	3.02989e-05	-0.589786	-0.698334	0.000128885	-0.802256	-0.683653	0.000128872	-0.802372	-0.683661
70693452	chr9:70693452:G:A	1.25703e-05	-1.32764	-0.840251	9.37064e-05	-0.992564	-0.812098	9.37402e-05	-0.992259	-0.812067
70693610	chr9:70693610:G:A	2.99105e-05	-0.618929	-0.68209	0.000127741	-0.827626	-0.667199	0.000127728	-0.82774	-0.667207
70693637	chr9:70693637:G:C	2.2626e-05	-0.741309	-0.83882	0.000126459	-0.695307	-0.809603	0.000126471	-0.695264	-0.809579
70693651	chr9:70693651:G:C	3.10414e-05	-0.578673	-0.685233	0.000131887	-0.792508	-0.670378	0.000131873	-0.792625	-0.670386
70693710	chr9:70693710:G:A	2.71388e-05	-0.640579	-0.757685	0.000116126	-0.846001	-0.744151	0.000116115	-0.846113	-0.744158
70693734	chr9:70693734:C:T	4.42973e-05	-0.0142362	-0.89407	0.000131305	-0.580278	-0.88703	0.00013128	-0.580492	-0.887026
70693794	chr9:70693794:A:G	4.58406e-05	-1.01967e-10	-0.874059	0.000240772	-1.01967e-10	-0.860976	0.000240784	-1.01967e-10	-0.860953
70694181	chr9:70694181:T:C	2.95873e-05	-0.58526	-0.726625	0.000125716	-0.798318	-0.712486	0.000125703	-0.798435	-0.712494
70694204	chr9:70694204:G:T	2.13389e-05	-0.837833	-0.800867	0.000119179	-0.794228	-0.76997	0.00011919	-0.794187	-0.769944
70694218	chr9:70694218:G:A	3.78735e-05	-0.634031	-0.430946	0.000162957	-0.840897	-0.410445	0.000162941	-0.841011	-0.410454
70694310	chr9:70694310:C:G	1.11225e-05	-1.33016	-0.960097	5.45656e-05	-1.39547	-0.949951	5.45637e-05	-1.39554	-0.949949
70694619	chr9:70694619:T:C	3.00495e-05	-0.583184	-0.7132	0.000127721	-0.796225	-0.698759	0.000127708	-0.796341	-0.698767
70694641	chr9:70694641:C:T	2.88992e-05	-0.60257	-0.732846	0.000123079	-0.813207	-0.718794	0.000123067	-0.813322	-0.718801
70694642	chr9:70694642:G:A	0.00012352	-1.01967e-10	0.117177	0.000654168	-1.01967e-10	0.138535	0.000654187	-1.01967e-10	0.13854
70694698	chr9:70694698:T:A	0.000121731	0.102582	-2.24825e-10	0.000441774	-0.254031	-2.24825e-10	0.000441753	-0.254102	-2.24825e-10
70694731	chr9:70694731:C:T	2.53045e-05	-1.46825	-2.24825e-10	0.000129237	-1.48318	-2.24825e-10	0.00012924	-1.48318	-2.24825e-10
70694819	chr9:70694819:C:T	3.03968e-05	-0.591427	-0.693464	0.000129359	-0.803511	-0.678727	0.000129346	-0.803627	-0.678735
70694951	chr9:70694951:C:T	3.34851e-05	-0.568765	-0.619364	0.000142279	-0.783501	-0.60354	0.000142264	-0.783618	-0.603548
70694962	chr9:70694962:G:A	3.01137e-05	-0.599044	-0.695206	0.000128274	-0.810116	-0.680541	0.000128262	-0.810231	-0.680549
70695769	chr9:70695769:G:T	3.05237e-05	-0.582435	-0.698291	0.000129748	-0.795611	-0.683626	0.000129735	-0.795727	-0.683633
70695842	chr9:70695842:A:G	1.12664e-05	-1.41055	-0.866863	5.95258e-05	-1.40101	-0.857407	5.95262e-05	-1.40102	-0.857414
70695906	chr9:70695906:C:T	3.03789e-05	-0.57731	-0.708172	0.000129031	-0.79112	-0.693655	0.000129018	-0.791237	-0.693662
70696120	chr9:70696120:T:C	1.27958e-05	-1.01162	-1.13849	6.74621e-05	-0.995247	-1.13802	6.74635e-05	-0.99525	-1.13802
70696265	chr9:70696265:G:A	1.5493e-05	-1.34658	-0.612255	0.000116562	-1.02501	-0.561401	0.000116607	-1.02471	-0.56133
70696601	chr9:70696601:T:C	1.01192e-05	-1.24393	-1.14087	8.0522e-05	-0.811212	-1.14509	8.05598e-05	-0.81076	-1.14509
70696821	chr9:70696821:T:A	9.6303e-06	-1.29144	-1.14287	7.5172e-05	-0.888207	-1.13684	7.52069e-05	-0.887779	-1.13683
70696876	chr9:70696876:C:T	2.38745e-05	-0.840968	-0.685449	0.000221966	-0.304619	-0.637683	0.0002221	-0.30412	-0.637607
70697058	chr9:70697058:A:C	0.000158236	-1.01967e-10	0.364857	0.000903138	-1.01967e-10	0.461046	0.00090332	-1.01967e-10	0.461224
70697070	chr9:70697070:G:A	1.06765e-05	-1.24556	-1.08562	8.68893e-05	-0.812846	-1.06735	8.6934e-05	-0.812393	-1.06731
70697193	chr9:70697193:G:A	4.94421e-05	-1.01967e-10	-0.798426	0.000260372	-1.01967e-10	-0.782718	0.000260383	-1.01967e-10	-0.782699
70697201	chr9:70697201:T:G	9.71276e-06	-1.27715	-1.14864	7.63429e-05	-0.864163	-1.14543	7.63786e-05	-0.863727	-1.14542
70697213	chr9:70697213:C:A	1.90964e-05	-0.932411	-0.817317	0.000169056	-0.427208	-0.787388	0.000169148	-0.426735	-0.787346
70697451	chr9:70697451:G:A	1.01335e-05	-1.26516	-1.11823	8.1541e-05	-0.838706	-1.10502	8.15818e-05	-0.838257	-1.10499
70697714	chr9:70697714:C:G	2.50527e-05	-0.623565	-0.854685	8.89015e-05	-1.00931	-0.847988	8.88917e-05	-1.00945	-0.847984
70697876	chr9:70697876:C:T	0.000132765	-0.555579	0.744931	0.000314112	-1.2486	0.653524	0.000313927	-1.24896	0.653265
70697885	chr9:70697885:C:T	9.45115e-06	-1.30457	-1.14852	7.32967e-05	-0.905093	-1.14522	7.33302e-05	-0.904667	-1.14521
70697947	chr9:70697947:T:C	9.49216e-06	-1.29993	-1.14883	7.38335e-05	-0.897225	-1.14579	7.38674e-05	-0.896797	-1.14578
70698121	chr9:70698121:T:A	0.000110831	-1.01967e-10	0.0087801	0.000623716	-1.01967e-10	0.0908666	0.000623827	-1.01967e-10	0.0910198
70698167	chr9:70698167:C:T	0.000129726	-0.554876	0.721071	0.000306946	-1.24843	0.63027	0.000306766	-1.24878	0.630013
70698240	chr9:70698240:T:A	2.43688e-05	-0.699468	-0.806459	0.000137345	-0.649887	-0.772449	0.000137358	-0.649841	-0.77242
70698261	chr9:70698261:C:T	4.9277e-05	-1.01967e-10	-0.801773	0.000257276	-1.01967e-10	-0.79468	0.000257287	-1.01967e-10	-0.79466
70698263	chr9:70698263:G:A	9.95736e-05	-1.01967e-10	-0.0983322	0.000513141	-1.01967e-10	-0.104278	0.000513151	-1.01967e-10	-0.104283
70698471	chr9:70698471:G:A	0.000121806	-1.01967e-10	0.1032	0.00064619	-1.01967e-10	0.126264	0.000646229	-1.01967e-10	0.126301
70698574	chr9:70698574:G:A	5.30525e-05	-0.804512	0.0765636	0.000522573	-0.246095	0.16003	0.000522924	-0.245576	0.16016
70699095	chr9:70699095:A:G	1.03441e-05	-1.28746	-1.07535	8.24051e-05	-0.876301	-1.05688	8.24456e-05	-0.875867	-1.05685
70699426	chr9:70699426:G:A	5.65427e-05	-1.01967e-10	-0.664233	0.000296707	-1.01967e-10	-0.652085	0.000296716	-1.01967e-10	-0.652079
70699522	chr9:70699522:T:C	1.62419e-05	-0.802692	-1.10895	6.03917e-05	-1.13753	-1.10644	6.03863e-05	-1.13765	-1.10644
70699547	chr9:70699547:G:A	2.6196e-05	-0.287148	-1.14647	0.000136406	-0.283005	-1.14619	0.000136425	-0.282892	-1.14619
70699693	chr9:70699693:G:A	1.29954e-05	-1.09857	-1.03606	5.08075e-05	-1.39592	-1.02086	5.08022e-05	-1.39609	-1.02083
70700637	chr9:70700637:A:C	3.87855e-05	-1.01967e-10	-1.04118	0.00020393	-1.01967e-10	-1.02705	0.000203937	-1.01967e-10	-1.02704
70700651	chr9:70700651:C:T	3.48116e-05	-1.01967e-10	-1.14928	0.00018034	-1.01967e-10	-1.14999	0.000180344	-1.01967e-10	-1.14999
70700808	chr9:70700808:A:G	3.66658e-05	-1.01967e-10	-1.09738	0.000189537	-1.01967e-10	-1.10024	0.00018954	-1.01967e-10	-1.10025
70700856	chr9:70700856:G:A	0.000128183	-0.616846	0.771075	0.000311201	-1.27596	0.671573	0.00031102	-1.2763	0.671303
70701005	chr9:70701005:G:A	1.99537e-05	-0.62223	-1.08358	0.000117014	-0.513338	-1.0692	0.000117026	-0.513268	-1.06919
70701114	chr9:70701114:A:G	0.000282235	-0.693885	1.6374	0.000692544	-1.31539	1.51094	0.000692124	-1.3157	1.51061
70701200	chr9:70701200:C:T	1.90642e-05	-0.666918	-1.0845	0.000111407	-0.56143	-1.07021	0.000111419	-0.561361	-1.0702
70701345	chr9:70701345:A:G	6.23619e-05	-1.01967e-10	-0.566274	0.000329315	-1.01967e-10	-0.547814	0.000329334	-1.01967e-10	-0.54778
70701391	chr9:70701391:TCTCA:T	3.83795e-05	-1.01967e-10	-1.05171	0.000199406	-1.01967e-10	-1.04948	0.000199411	-1.01967e-10	-1.04949
70701464	chr9:70701464:G:A	0.000128299	-0.737167	0.892304	0.000330079	-1.33709	0.791594	0.000329898	-1.33738	0.791313
70701591	chr9:70701591:TG:T	1.90347e-05	-0.662567	-1.0904	0.000111195	-0.556737	-1.0768	0.000111207	-0.556669	-1.07679
70701880	chr9:70701880:T:C	8.05236e-06	-1.518	-1.09527	4.68046e-05	-1.39106	-1.10778	4.68159e-05	-1.39082	-1.10781
70701950	chr9:70701950:T:A	2.80885e-05	-1.36387	-2.24825e-10	0.000139012	-1.41027	-2.24825e-10	0.000139012	-1.41029	-2.24825e-10
70738106	chr9:70738106:T:C	4.90701e-05	-1.01967e-10	-0.805979	0.000255575	-1.01967e-10	-0.801312	0.000255586	-1.01967e-10	-0.801294
70738322	chr9:70738322:G:A	2.10773e-05	-0.841752	-0.809278	0.000124541	-0.746189	-0.774008	0.000124555	-0.746126	-0.773979
70738788	chr9:70738788:C:T	0.000273731	-0.312734	1.22565	0.00058475	-1.08394	1.1103	0.000584333	-1.08438	1.11
70738828	chr9:70738828:C:A	1.42115e-05	-1.51509	-0.530086	7.4818e-05	-1.50834	-0.521427	7.48196e-05	-1.50834	-0.521429
70738855	chr9:70738855:G:A	0.000254202	0.8389	-2.24825e-10	0.000845289	0.39485	-2.24825e-10	0.000845079	0.394577	-2.24825e-10
70738962	chr9:70738962:G:C	3.81248e-05	-1.01967e-10	-1.05837	0.00019914	-1.01967e-10	-1.05082	0.000199145	-1.01967e-10	-1.05082
70739020	chr9:70739020:C:A	4.38137e-05	-1.01967e-10	-0.919283	0.000228018	-1.01967e-10	-0.915404	0.000228022	-1.01967e-10	-0.915409
70739270	chr9:70739270:A:G	9.89933e-05	-0.104177	-2.24825e-10	0.000372379	-0.424915	-2.24825e-10	0.000372366	-0.424976	-2.24825e-10
70739382	chr9:70739382:T:G	3.63387e-05	-1.01967e-10	-1.10635	0.000187738	-1.01967e-10	-1.10978	0.000187743	-1.01967e-10	-1.10978
70739602	chr9:70739602:T:A	8.35723e-06	-1.44823	-1.12787	4.22272e-05	-1.47817	-1.12359	4.22278e-05	-1.47819	-1.12358
70739774	chr9:70739774:T:C	3.48368e-05	-1.01967e-10	-1.14855	0.000180641	-1.01967e-10	-1.14832	0.000180645	-1.01967e-10	-1.14832
70740469	chr9:70740469:GA:G	0.000143661	-0.526439	0.794663	0.000341292	-1.20942	0.697327	0.00034108	-1.20979	0.697052
70740641	chr9:70740641:A:G	0.00017869	-0.436441	0.922866	0.000407406	-1.15759	0.822575	0.000407138	-1.15799	0.822291
70741235	chr9:70741235:G:GA	3.86381e-05	-1.01967e-10	-1.04499	0.000199766	-1.01967e-10	-1.04768	0.000199771	-1.01967e-10	-1.04768
70741272	chr9:70741272:C:T	0.00016251	-0.507464	0.898974	0.000382213	-1.19828	0.799432	0.000381971	-1.19866	0.79915
70742095	chr9:70742095:A:G	0.000128956	-0.582958	0.743202	0.000314847	-1.23999	0.647252	0.000314659	-1.24034	0.646981
70742370	chr9:70742370:T:C	7.45401e-05	-1.01967e-10	-0.387892	0.000394217	-1.01967e-10	-0.367927	0.000394229	-1.01967e-10	-0.367921
70742751	chr9:70742751:T:C	0.000117563	-0.548739	0.616486	0.000283557	-1.22139	0.523976	0.000283387	-1.22175	0.523715
70742887	chr9:70742887:T:C	3.76748e-05	-1.01967e-10	-1.07024	0.000196337	-1.01967e-10	-1.065	0.000196343	-1.01967e-10	-1.06499
70742889	chr9:70742889:T:TC	3.55972e-05	-1.01967e-10	-1.12696	0.000185113	-1.01967e-10	-1.12386	0.000185117	-1.01967e-10	-1.12386
70742949	chr9:70742949:A:G	0.000135826	-1.01967e-10	0.212144	0.000703298	-1.01967e-10	0.210952	0.000703328	-1.01967e-10	0.210971
70743206	chr9:70743206:C:T	3.77928e-05	-1.01967e-10	-1.06711	0.000196961	-1.01967e-10	-1.06182	0.000196967	-1.01967e-10	-1.06182
70744053	chr9:70744053:C:T	5.35583e-05	-1.01967e-10	-0.718458	0.000276807	-1.01967e-10	-0.721509	0.000276819	-1.01967e-10	-0.72149
70744831	chr9:70744831:G:C	3.57472e-05	-1.01967e-10	-1.12276	0.000184823	-1.01967e-10	-1.12543	0.000184827	-1.01967e-10	-1.12543
70744908	chr9:70744908:T:C	4.03115e-05	-1.01967e-10	-1.00259	0.000208106	-1.01967e-10	-1.00678	0.000208109	-1.01967e-10	-1.00679
70745588	chr9:70745588:T:C	3.90093e-05	-1.01967e-10	-1.03543	0.000201501	-1.01967e-10	-1.03903	0.000201504	-1.01967e-10	-1.03905
70746344	chr9:70746344:G:A	7.66891e-05	-1.01967e-10	-0.35947	0.000405688	-1.01967e-10	-0.339244	0.000405701	-1.01967e-10	-0.339237
70746418	chr9:70746418:C:A	3.6044e-05	-1.01967e-10	-1.11449	0.000186486	-1.01967e-10	-1.11647	0.000186491	-1.01967e-10	-1.11647
70746457	chr9:70746457:G:A	1.36171e-05	-1.51347	-0.574436	7.80403e-05	-1.45933	-0.528278	7.80605e-05	-1.45919	-0.528183
70746544	chr9:70746544:G:A	0.000113138	-0.856269	0.885649	0.00056214	-0.936658	0.923581	0.000562139	-0.936719	0.923615
70746670	chr9:70746670:A:T	0.000116705	-0.541209	0.601633	0.000281713	-1.21771	0.513772	0.000281546	-1.21808	0.513519
70747010	chr9:70747010:A:T	4.42672e-05	-1.01967e-10	-0.908984	0.000230398	-1.01967e-10	-0.905021	0.000230402	-1.01967e-10	-0.905027
70747490	chr9:70747490:C:G	4.01052e-05	-1.01967e-10	-1.00772	0.000209342	-1.01967e-10	-1.00086	0.000209348	-1.01967e-10	-1.00085
70747688	chr9:70747688:G:T	1.49687e-05	-1.49769	-0.495577	8.2192e-05	-1.48612	-0.449646	8.221e-05	-1.48602	-0.449558
70747783	chr9:70747783:T:C	1.0897e-05	-1.49435	-0.816397	5.866e-05	-1.48978	-0.78329	5.86712e-05	-1.48968	-0.783225
70748128	chr9:70748128:G:A	6.56135e-05	-0.515447	-2.24825e-10	0.000211858	-0.988913	-2.24825e-10	0.000211834	-0.989049	-2.24825e-10
70749729	chr9:70749729:G:A	2.40379e-05	-1.5196	-2.24825e-10	0.000136382	-1.42937	-2.24825e-10	0.000136393	-1.42931	-2.24825e-10
70749912	chr9:70749912:A:G	3.7685e-05	-1.01967e-10	-1.06997	0.000197789	-1.01967e-10	-1.05763	0.000197795	-1.01967e-10	-1.05762
70749982	chr9:70749982:T:C	1.42194e-05	-1.03584	-1.00878	5.73306e-05	-1.29447	-1.00152	5.73275e-05	-1.29456	-1.00151
70750193	chr9:70750193:G:A	1.55081e-05	-0.953615	-1.00425	9.0256e-05	-0.861427	-0.980751	9.02649e-05	-0.861373	-0.980731
70750626	chr9:70750626:G:C	0.00012124	-0.536749	0.635288	0.000290609	-1.21479	0.541934	0.000290433	-1.21515	0.541671
70750696	chr9:70750696:G:A	2.39779e-05	-1.5221	-2.24825e-10	0.000127836	-1.49408	-2.24825e-10	0.000127845	-1.49404	-2.24825e-10
70750834	chr9:70750834:C:T	0.000128492	-0.461009	0.617649	0.000298456	-1.17118	0.524974	0.000298269	-1.17157	0.524712
70750935	chr9:70750935:A:G	3.70334e-05	-1.01967e-10	-1.08741	0.000192653	-1.01967e-10	-1.08394	0.000192659	-1.01967e-10	-1.08393
70751584	chr9:70751584:C:T	4.21991e-05	-1.01967e-10	-0.956831	0.00022119	-1.01967e-10	-0.945809	0.000221198	-1.01967e-10	-0.945795
70751644	chr9:70751644:A:C	4.5245e-05	-1.01967e-10	-0.887137	0.000235541	-1.01967e-10	-0.882942	0.000235546	-1.01967e-10	-0.882948
70751666	chr9:70751666:A:G	4.16233e-05	-1.01967e-10	-0.97057	0.000218066	-1.01967e-10	-0.960029	0.000218075	-1.01967e-10	-0.960016
70752285	chr9:70752285:G:A	1.01237e-05	-1.3961	-0.988253	5.06624e-05	-1.43731	-0.982333	5.06628e-05	-1.43733	-0.982329
70752586	chr9:70752586:CAAT:C	4.46932e-05	-1.01967e-10	-0.899409	0.00023086	-1.01967e-10	-0.903017	0.000230865	-1.01967e-10	-0.903021
70752940	chr9:70752940:T:C	1.62227e-05	-1.38918	-0.523638	7.48192e-05	-1.52386	-0.505891	7.48224e-05	-1.52388	-0.505857
70753079	chr9:70753079:C:T	3.48053e-05	-1.01967e-10	-1.14946	0.000180526	-1.01967e-10	-1.14895	0.000180531	-1.01967e-10	-1.14895
70753200	chr9:70753200:G:A	1.35581e-05	-0.962378	-1.12987	6.9535e-05	-0.972443	-1.13055	6.95414e-05	-0.972377	-1.13055
70753861	chr9:70753861:C:T	0.000190524	-0.486966	1.03751	0.000442938	-1.18636	0.934965	0.000442651	-1.18675	0.934674
70754565	chr9:70754565:C:T	4.59274e-05	-1.01967e-10	-0.872167	0.000238671	-1.01967e-10	-0.869742	0.000238676	-1.01967e-10	-0.869747
70754585	chr9:70754585:C:T	1.40793e-05	-1.301	-0.753529	7.13516e-05	-1.32498	-0.752234	7.13553e-05	-1.32494	-0.752237
70754587	chr9:70754587:T:C	4.82048e-05	-1.01967e-10	-0.82377	0.000251023	-1.01967e-10	-0.819286	0.000251033	-1.01967e-10	-0.819269
70754666	chr9:70754666:A:G	4.03774e-05	-1.01967e-10	-1.00096	0.00020858	-1.01967e-10	-1.00451	0.000208585	-1.01967e-10	-1.0045
70754771	chr9:70754771:T:C	8.49142e-06	-1.43125	-1.12892	4.75597e-05	-1.36047	-1.12237	4.75655e-05	-1.36039	-1.12236
70755013	chr9:70755013:G:A	1.28686e-05	-1.06593	-1.07851	5.23413e-05	-1.31383	-1.07321	5.23386e-05	-1.31391	-1.0732
70755069	chr9:70755069:G:A	3.70772e-05	-1.01967e-10	-1.08623	0.000193109	-1.01967e-10	-1.08157	0.000193115	-1.01967e-10	-1.08157
70755098	chr9:70755098:C:T	3.92051e-05	-1.01967e-10	-1.03042	0.000203874	-1.01967e-10	-1.02733	0.00020388	-1.01967e-10	-1.02732
70755531	chr9:70755531:C:T	5.82607e-05	-1.01967e-10	-0.634302	0.000300189	-1.01967e-10	-0.640416	0.000300194	-1.01967e-10	-0.640423
70755662	chr9:70755662:C:T	2.4807e-05	-1.4881	-2.24825e-10	0.00013588	-1.43306	-2.24825e-10	0.000135886	-1.43304	-2.24825e-10
70755665	chr9:70755665:C:T	1.26629e-05	-1.51428	-0.646278	7.25667e-05	-1.45735	-0.602976	7.25853e-05	-1.4572	-0.602886
70756226	chr9:70756226:G:A	0.000154796	-0.497471	0.84035	0.00036307	-1.19209	0.741854	0.00036284	-1.19247	0.741576
70756402	chr9:70756402:A:C	4.24202e-05	-1.01967e-10	-0.951604	0.000221773	-1.01967e-10	-0.943173	0.000221783	-1.01967e-10	-0.943155
70756497	chr9:70756497:T:C	6.9895e-05	-1.01967e-10	-0.452235	0.000366258	-1.01967e-10	-0.441489	0.000366267	-1.01967e-10	-0.441491
70756551	chr9:70756551:CA:C	1.30277e-05	-0.992313	-1.13984	6.68432e-05	-1.00215	-1.14033	6.68492e-05	-1.00209	-1.14033
70756554	chr9:70756554:C:T	1.29203e-05	-1.10382	-1.03661	5.32532e-05	-1.33973	-1.03004	5.32508e-05	-1.33981	-1.03003
70756693	chr9:70756693:C:T	0.000136139	-0.471036	0.685486	0.000316887	-1.17729	0.591006	0.000316688	-1.17768	0.590739
70756805	chr9:70756805:C:T	5.2657e-05	-1.01967e-10	-0.73543	0.000271546	-1.01967e-10	-0.740698	0.000271554	-1.01967e-10	-0.740691
70757089	chr9:70757089:C:G	1.02884e-05	-1.39863	-0.96958	4.74668e-05	-1.52436	-0.960433	4.74682e-05	-1.52438	-0.960415
70757475	chr9:70757475:C:T	1.16387e-05	-1.50255	-0.742344	6.30257e-05	-1.46646	-0.734828	6.30296e-05	-1.46641	-0.734837
70757914	chr9:70757914:T:C	1.03282e-05	-1.49979	-0.864557	5.6135e-05	-1.48308	-0.833986	5.6146e-05	-1.48297	-0.833926
70757915	chr9:70757915:G:A	2.5299e-05	-1.46847	-2.24825e-10	0.000134848	-1.44068	-2.24825e-10	0.000134853	-1.44067	-2.24825e-10
70758445	chr9:70758445:A:G	3.52086e-05	-1.01967e-10	-1.13794	0.000181908	-1.01967e-10	-1.14133	0.000181912	-1.01967e-10	-1.14133
70758536	chr9:70758536:A:C	0.000105053	-1.01967e-10	-0.0447611	0.000556724	-1.01967e-10	-0.0227596	0.000556753	-1.01967e-10	-0.022732
70758540	chr9:70758540:A:G	3.61603e-05	-1.01967e-10	-1.11127	0.000187978	-1.01967e-10	-1.10851	0.000187983	-1.01967e-10	-1.1085
70759230	chr9:70759230:A:G	8.48936e-06	-1.43844	-1.12197	4.74647e-05	-1.37046	-1.11439	4.74705e-05	-1.37037	-1.11437
70759538	chr9:70759538:T:A	0.000121831	-0.569722	0.673128	0.000296138	-1.23295	0.578942	0.000295961	-1.2333	0.578676
70759596	chr9:70759596:G:A	3.57429e-05	-1.01967e-10	-1.12288	0.000185003	-1.01967e-10	-1.12446	0.000185008	-1.01967e-10	-1.12446
70759782	chr9:70759782:G:C	5.82238e-05	-1.01967e-10	-0.634935	0.000299983	-1.01967e-10	-0.641102	0.000299988	-1.01967e-10	-0.64111
70760749	chr9:70760749:G:A	0.000153417	-0.49691	0.830839	0.000359521	-1.19251	0.732457	0.000359293	-1.19289	0.73218
70761078	chr9:70761078:TACC:T	4.28984e-05	-1.01967e-10	-0.940394	0.000222985	-1.01967e-10	-0.937723	0.000222994	-1.01967e-10	-0.93771
70761080	chr9:70761080:C:T	3.69329e-05	-1.01967e-10	-1.09013	0.000192338	-1.01967e-10	-1.08558	0.000192343	-1.01967e-10	-1.08557
70761393	chr9:70761393:C:G	3.67237e-05	-1.01967e-10	-1.09581	0.000192128	-1.01967e-10	-1.08667	0.000192133	-1.01967e-10	-1.08666
70761853	chr9:70761853:C:T	4.32458e-05	-1.01967e-10	-0.932328	0.000223431	-1.01967e-10	-0.935726	0.000223436	-1.01967e-10	-0.935729
70761952	chr9:70761952:A:G	1.58774e-05	-0.784345	-1.14999	5.90221e-05	-1.11694	-1.14998	5.90169e-05	-1.11705	-1.14998
70762141	chr9:70762141:A:C	0.000122503	-0.538914	0.647822	0.000293797	-1.21619	0.554251	0.000293619	-1.21656	0.553987
70762889	chr9:70762889:A:C	2.05854e-05	-0.797392	-0.877258	0.000121651	-0.69805	-0.845621	0.000121665	-0.697986	-0.845595
70762973	chr9:70762973:T:C	8.10469e-05	-0.304201	-2.24825e-10	0.000358831	-0.461977	-2.24825e-10	0.000358792	-0.462111	-2.24825e-10
70763520	chr9:70763520:A:G	3.55722e-05	-1.01967e-10	-1.12766	0.000184795	-1.01967e-10	-1.12558	0.0001848	-1.01967e-10	-1.12558
70763581	chr9:70763581:T:C	6.34912e-05	-0.548328	-2.24825e-10	0.000231049	-0.902199	-2.24825e-10	0.000231024	-0.902332	-2.24825e-10
70763741	chr9:70763741:T:C	2.07762e-05	-0.786138	-0.879282	0.000122935	-0.685416	-0.847755	0.00012295	-0.68535	-0.847728
70763836	chr9:70763836:T:C	2.03354e-05	-0.812695	-0.874169	0.000120196	-0.713348	-0.842357	0.00012021	-0.713283	-0.84233
70763974	chr9:70763974:T:C	1.36397e-05	-1.47654	-0.609707	6.61609e-05	-1.47606	-0.67668	6.61633e-05	-1.47591	-0.676813
70764024	chr9:70764024:G:A	0.00010073	-1.01967e-10	-0.086789	0.000519077	-1.01967e-10	-0.0927756	0.000519087	-1.01967e-10	-0.0927807
70764068	chr9:70764068:C:G	7.72415e-06	-1.51576	-1.13912	4.13428e-05	-1.48794	-1.135	4.13457e-05	-1.4879	-1.13499
70764117	chr9:70764117:G:A	0.000157295	-0.497777	0.856672	0.000368793	-1.1922	0.757608	0.000368559	-1.19258	0.757329
70764176	chr9:70764176:T:A	1.3857e-05	-0.934322	-1.13611	7.11091e-05	-0.943943	-1.13667	7.11157e-05	-0.943874	-1.13667
70764457	chr9:70764457:A:G	2.01162e-05	-0.770565	-0.927138	0.000118762	-0.669332	-0.898375	0.000118776	-0.669266	-0.898351
70764632	chr9:70764632:A:G	3.61737e-05	-1.01967e-10	-1.1109	0.000187476	-1.01967e-10	-1.11118	0.000187481	-1.01967e-10	-1.11118
70764751	chr9:70764751:T:C	4.44467e-05	-1.01967e-10	-0.904939	0.000232557	-1.01967e-10	-0.895691	0.000232565	-1.01967e-10	-0.895683
70764795	chr9:70764795:A:C	5.32224e-05	-1.01967e-10	-0.72475	0.000287654	-1.01967e-10	-0.683069	0.000287677	-1.01967e-10	-0.683013
70765213	chr9:70765213:T:G	4.38838e-05	-1.01967e-10	-0.917684	0.000229564	-1.01967e-10	-0.908645	0.000229572	-1.01967e-10	-0.908637
70765230	chr9:70765230:C:T	1.63485e-05	-0.893093	-1.012	9.57559e-05	-0.793964	-0.989063	9.57658e-05	-0.793904	-0.989044
70765412	chr9:70765412:GA:G	4.4376e-05	-0.90653	-2.24825e-10	0.000286412	-0.687398	-2.24825e-10	0.000286472	-0.687212	-2.24825e-10
70765598	chr9:70765598:CAAAAACA:C	1.57698e-05	-0.791649	-1.14949	5.86725e-05	-1.12334	-1.14952	5.86673e-05	-1.12345	-1.14952
70765738	chr9:70765738:T:C	3.49066e-05	-1.01967e-10	-1.14655	0.000180583	-1.01967e-10	-1.14864	0.000180587	-1.01967e-10	-1.14864
70765780	chr9:70765780:G:T	2.05014e-05	-0.801468	-0.877268	0.000121032	-0.703147	-0.845629	0.000121046	-0.703082	-0.845603
70765864	chr9:70765864:A:G	2.13703e-05	-0.769619	-0.867609	0.000126515	-0.668995	-0.835474	0.00012653	-0.66893	-0.835447
70765914	chr9:70765914:A:C	1.05386e-05	-1.49855	-0.845636	5.71711e-05	-1.48484	-0.813939	5.71828e-05	-1.48473	-0.813869
70766221	chr9:70766221:T:A	1.98183e-05	-0.832836	-0.879788	0.00011685	-0.735618	-0.848318	0.000116863	-0.735555	-0.848291
70766373	chr9:70766373:A:G	5.68447e-05	-1.01967e-10	-0.658906	0.00029674	-1.01967e-10	-0.651972	0.000296752	-1.01967e-10	-0.651957
70766521	chr9:70766521:ACAC:A	1.02656e-05	-1.52209	-0.848346	5.47666e-05	-1.50442	-0.837325	5.47691e-05	-1.5044	-0.83733
70767442	chr9:70767442:G:A	0.00014388	-0.579617	0.849364	0.000349683	-1.23851	0.750705	0.000349471	-1.23886	0.750426
70767635	chr9:70767635:C:A	9.36605e-06	-1.33885	-1.12329	4.07912e-05	-1.51463	-1.12173	4.07903e-05	-1.51468	-1.12173
70768153	chr9:70768153:T:C	1.49289e-05	-0.846168	-1.14977	5.6406e-05	-1.16251	-1.14974	5.64013e-05	-1.16262	-1.14974
70768374	chr9:70768374:A:G	3.57713e-05	-1.01967e-10	-1.12208	0.000185147	-1.01967e-10	-1.12368	0.000185151	-1.01967e-10	-1.12368
70768448	chr9:70768448:C:T	1.64685e-05	-0.887027	-1.01075	9.65859e-05	-0.786675	-0.98772	9.6596e-05	-0.786615	-0.987701
70768449	chr9:70768449:T:C	3.53648e-05	-1.01967e-10	-1.13351	0.00018294	-1.01967e-10	-1.13567	0.000182944	-1.01967e-10	-1.13567
70768661	chr9:70768661:C:T	3.9688e-05	-1.01967e-10	-1.01818	0.000206429	-1.01967e-10	-1.01487	0.000206436	-1.01967e-10	-1.01486
70769430	chr9:70769430:G:A	3.65365e-05	-1.01967e-10	-1.10092	0.000189772	-1.01967e-10	-1.09901	0.000189776	-1.01967e-10	-1.09901
70769514	chr9:70769514:C:CT	1.99004e-05	-0.831377	-0.877114	0.000117451	-0.73334	-0.845468	0.000117464	-0.733276	-0.845441
70769772	chr9:70769772:AGAT:A	1.44608e-05	-1.47658	-0.55121	6.9886e-05	-1.47619	-0.621771	6.9888e-05	-1.47605	-0.621911
70769801	chr9:70769801:T:C	0.000131199	-0.542875	0.72036	0.000314973	-1.21742	0.625081	0.000314781	-1.21779	0.624811
70769938	chr9:70769938:G:T	1.37268e-05	-1.51797	-0.56191	7.21775e-05	-1.5123	-0.553399	7.21791e-05	-1.5123	-0.553401
70770386	chr9:70770386:G:C	4.01078e-05	-1.01967e-10	-1.00766	0.000207397	-1.01967e-10	-1.0102	0.000207401	-1.01967e-10	-1.0102
70771244	chr9:70771244:G:C	2.04764e-05	-0.694027	-0.985929	0.000120346	-0.593446	-0.961013	0.000120359	-0.593379	-0.960993
70771557	chr9:70771557:A:G	1.2969e-05	-1.50353	-0.633142	6.83905e-05	-1.49439	-0.6252	6.83919e-05	-1.4944	-0.625202
70771720	chr9:70771720:T:A	1.25186e-05	-1.50193	-0.67008	6.90333e-05	-1.48035	-0.629893	6.90488e-05	-1.48023	-0.629806
70771792	chr9:70771792:G:A	1.66221e-05	-0.889789	-0.998708	9.82033e-05	-0.783286	-0.974502	9.82139e-05	-0.783223	-0.974482
70771813	chr9:70771813:T:C	3.58584e-05	-1.01967e-10	-1.11965	0.000185584	-1.01967e-10	-1.12132	0.000185588	-1.01967e-10	-1.12132
70771865	chr9:70771865:T:C	4.59966e-05	-1.4777	0.607036	0.000238554	-1.51269	0.64246	0.00023859	-1.51264	0.642533
70772017	chr9:70772017:C:G	1.61633e-05	-1.49402	-0.422464	8.8425e-05	-1.48992	-0.372757	8.84455e-05	-1.48981	-0.372651
70772098	chr9:70772098:A:G	1.11504e-05	-1.35694	-0.930815	5.55188e-05	-1.40432	-0.923788	5.55191e-05	-1.40434	-0.923783
70772109	chr9:70772109:A:G	2.09421e-05	-0.713297	-0.944169	0.000123821	-0.609494	-0.916497	0.000123835	-0.609427	-0.916474
70772126	chr9:70772126:T:C	1.58631e-05	-0.897453	-1.03778	9.26855e-05	-0.798658	-1.01696	9.26949e-05	-0.798598	-1.01694
70772186	chr9:70772186:T:C	4.1767e-05	-1.01967e-10	-0.967123	0.000218278	-1.01967e-10	-0.959058	0.000218285	-1.01967e-10	-0.959051
70772418	chr9:70772418:G:A	1.8717e-05	-1.42933	-0.34047	8.26685e-05	-1.50688	-0.423107	8.26642e-05	-1.5068	-0.423272
70772520	chr9:70772520:G:A	0.000134651	-0.472429	0.675886	0.000314139	-1.17722	0.582225	0.000313942	-1.17761	0.58196
70772563	chr9:70772563:T:C	5.01487e-05	-1.01967e-10	-0.784237	0.000265255	-1.01967e-10	-0.764138	0.000265268	-1.01967e-10	-0.764112
70772608	chr9:70772608:C:A	9.51753e-06	-1.32404	-1.12205	4.09984e-05	-1.51083	-1.12046	4.09971e-05	-1.51089	-1.12047
70772620	chr9:70772620:G:A	1.53653e-05	-0.817309	-1.14981	5.76942e-05	-1.13989	-1.14978	5.76893e-05	-1.14	-1.14978
70772999	chr9:70772999:T:C	9.33472e-05	-1.01967e-10	-0.162903	0.000481206	-1.01967e-10	-0.168533	0.000481215	-1.01967e-10	-0.168538
70774003	chr9:70774003:C:T	1.96589e-05	-1.13391	-0.586783	8.23178e-05	-1.36051	-0.573729	8.23147e-05	-1.36058	-0.573719
70774418	chr9:70774418:C:A	1.4942e-05	-0.906389	-1.08866	8.68419e-05	-0.807744	-1.073	8.68504e-05	-0.807684	-1.07298
70774424	chr9:70774424:G:A	3.55454e-05	-1.01967e-10	-1.12842	0.000184011	-1.01967e-10	-1.12983	0.000184015	-1.01967e-10	-1.12983
70774448	chr9:70774448:G:T	0.000137023	-0.505652	0.726568	0.000323347	-1.19726	0.631158	0.000323146	-1.19764	0.630889
70774869	chr9:70774869:CTGAA:C	0.000157404	-0.428354	0.787939	0.000359412	-1.15136	0.690997	0.000359178	-1.15176	0.690722
70775018	chr9:70775018:G:A	9.86942e-06	-1.39699	-1.01279	4.54098e-05	-1.52437	-1.00473	4.5411e-05	-1.52439	-1.00471
70776068	chr9:70776068:T:C	2.0644e-05	-0.775836	-0.895969	0.000122719	-0.669886	-0.86505	0.000122733	-0.669822	-0.865022
70776168	chr9:70776168:C:T	1.51067e-05	-1.42447	-0.55962	6.69512e-05	-1.50938	-0.631487	6.69492e-05	-1.5093	-0.631622
70776453	chr9:70776453:T:C	1.80099e-05	-0.76365	-1.04466	0.000106326	-0.653857	-1.02446	0.000106337	-0.653791	-1.02445
70776665	chr9:70776665:A:C	0.000167529	-0.283164	0.705091	0.000360753	-1.06416	0.607522	0.000360505	-1.0646	0.607257
70777514	chr9:70777514:A:G	0.000164087	-0.353427	0.754595	0.000362482	-1.10752	0.655664	0.00036224	-1.10794	0.655395
70777617	chr9:70777617:C:G	0.000152241	-0.273139	0.599375	0.000327593	-1.05761	0.504553	0.00032737	-1.05806	0.504296
70777648	chr9:70777648:T:C	2.614e-05	-1.34818	-0.0875837	0.000134529	-1.36112	-0.0819356	0.000134535	-1.36109	-0.0819417
70777733	chr9:70777733:G:A	1.21412e-05	-1.12974	-1.07288	6.30117e-05	-1.12719	-1.07432	6.30168e-05	-1.12714	-1.07432
70777812	chr9:70777812:GTGAT:G	3.81974e-05	-1.01967e-10	-1.05646	0.000198545	-1.01967e-10	-1.05381	0.000198549	-1.01967e-10	-1.05382
70777877	chr9:70777877:C:CAT	6.96818e-05	-1.01967e-10	-0.45529	0.000365134	-1.01967e-10	-0.444565	0.000365142	-1.01967e-10	-0.444566
70777937	chr9:70777937:G:A	3.48172e-05	-1.01967e-10	-1.14912	0.000180623	-1.01967e-10	-1.14842	0.000180628	-1.01967e-10	-1.14842
70777988	chr9:70777988:CACAG:C	8.48441e-05	-0.346975	0.088562	0.000192011	-1.09921	0.0119313	0.000191894	-1.09963	0.0117242
70778067	chr9:70778067:T:C	1.53365e-05	-1.51313	-0.455864	8.78401e-05	-1.46054	-0.408774	8.78634e-05	-1.4604	-0.408671
70778274	chr9:70778274:C:T	1.02111e-05	-1.50283	-0.872922	5.57117e-05	-1.47931	-0.845326	5.57227e-05	-1.4792	-0.845268
70778385	chr9:70778385:T:A	1.95581e-05	-0.775261	-0.950578	0.000116053	-0.667505	-0.923276	0.000116066	-0.667441	-0.923252
70778737	chr9:70778737:A:T	1.74316e-05	-1.51969	-0.321256	0.000103023	-1.43998	-0.269895	0.000103054	-1.43982	-0.269784
70779142	chr9:70779142:A:G	3.64378e-05	-1.01967e-10	-1.10362	0.000188843	-1.01967e-10	-1.10391	0.000188847	-1.01967e-10	-1.10391
70779148	chr9:70779148:TCTC:T	6.08198e-05	-1.01967e-10	-0.591313	0.000319415	-1.01967e-10	-0.578336	0.000319426	-1.01967e-10	-0.578327
70779445	chr9:70779445:C:T	0.000149618	-0.236677	0.545531	0.000317943	-1.03553	0.452572	0.000317725	-1.03599	0.45232
70779557	chr9:70779557:G:C	2.17229e-05	-1.46605	-0.154808	0.000106067	-1.51285	-0.167914	0.000106065	-1.51287	-0.167934
70779869	chr9:70779869:T:C	4.67609e-05	-1.01967e-10	-0.854183	0.00024442	-1.01967e-10	-0.84594	0.00024443	-1.01967e-10	-0.845924
70780054	chr9:70780054:A:C	4.04622e-05	-1.01967e-10	-0.998861	0.000209084	-1.01967e-10	-1.00209	0.000209089	-1.01967e-10	-1.00209
70780281	chr9:70780281:A:G	0.000127653	-0.435031	0.585117	0.000292713	-1.15627	0.490634	0.000292528	-1.15667	0.490379
70780558	chr9:70780558:A:G	1.84958e-05	-0.832539	-0.949146	7.01996e-05	-1.14862	-0.944862	7.01939e-05	-1.14873	-0.944861
70781092	chr9:70781092:A:G	6.20605e-05	-1.49018	0.919059	0.000307463	-1.52165	0.905178	0.000307463	-1.52166	0.905166
70781093	chr9:70781093:G:A	6.19894e-05	-1.48124	0.908971	0.00030535	-1.51852	0.895147	0.000305349	-1.51853	0.895135
70781108	chr9:70781108:G:A	1.79512e-05	-0.939927	-0.871646	7.03827e-05	-1.22542	-0.865458	7.03779e-05	-1.22552	-0.865455
70781225	chr9:70781225:G:A	1.62854e-05	-1.01118	-0.897777	6.52057e-05	-1.27556	-0.89172	6.52017e-05	-1.27565	-0.891717
70781550	chr9:70781550:C:A	2.39076e-05	-1.52503	-2.24825e-10	0.000131027	-1.46943	-2.24825e-10	0.000131038	-1.46937	-2.24825e-10
70781831	chr9:70781831:C:T	0.000142215	-0.300144	0.558258	0.000309417	-1.07463	0.464495	0.00030921	-1.07507	0.464241
70781977	chr9:70781977:A:G	7.07547e-05	-1.01967e-10	-0.44001	0.00037394	-1.01967e-10	-0.420735	0.000373951	-1.01967e-10	-0.420729
70782137	chr9:70782137:T:C	2.89353e-05	-1.33417	-2.24825e-10	0.000128398	-1.48969	-2.24825e-10	0.000128395	-1.48974	-2.24825e-10
70782174	chr9:70782174:C:T	3.04961e-05	-1.45913	0.177498	0.000148367	-1.50854	0.1634	0.000148363	-1.50856	0.163374
70782409	chr9:70782409:G:A	2.94767e-05	-1.48271	0.167077	0.000145317	-1.51905	0.153138	0.000145315	-1.51906	0.153113
70782476	chr9:70782476:T:G	2.04848e-05	-0.83254	-0.847009	0.000120816	-0.734841	-0.815716	0.00012083	-0.734778	-0.815688
70782480	chr9:70782480:G:A	3.70337e-05	-1.01967e-10	-1.0874	0.000192581	-1.01967e-10	-1.08431	0.000192587	-1.01967e-10	-1.0843
70782506	chr9:70782506:C:T	1.5115e-05	-0.934777	-1.04876	8.82013e-05	-0.836175	-1.02903	8.82102e-05	-0.836115	-1.02902
70782584	chr9:70782584:A:G	0.000150464	-0.282762	0.597255	0.000325085	-1.06294	0.502196	0.000324864	-1.06339	0.50194
70782758	chr9:70782758:A:T	2.04388e-05	-1.44122	-0.240576	9.8711e-05	-1.49928	-0.253353	9.87084e-05	-1.49931	-0.253374
70783220	chr9:70783220:A:G	2.44413e-05	-1.50296	-2.24825e-10	0.000144542	-1.37126	-2.24825e-10	0.000144562	-1.37115	-2.24825e-10
70783349	chr9:70783349:G:A	1.2917e-05	-1.43017	-0.710517	5.83293e-05	-1.50824	-0.77048	5.83289e-05	-1.50816	-0.770595
70783498	chr9:70783498:C:A	8.02681e-06	-1.49538	-1.12106	4.03031e-05	-1.52285	-1.12555	4.03032e-05	-1.52286	-1.12556
70783532	chr9:70783532:C:A	1.86697e-05	-0.864649	-0.90768	0.000108913	-0.774126	-0.88015	0.000108925	-0.774067	-0.880125
70783789	chr9:70783789:G:C	3.61984e-05	-1.01967e-10	-1.11022	0.000187068	-1.01967e-10	-1.11336	0.000187072	-1.01967e-10	-1.11336
70784028	chr9:70784028:T:C	0.000157496	-1.01967e-10	0.36017	0.000836012	-1.01967e-10	0.383815	0.000836067	-1.01967e-10	0.383856
70784060	chr9:70784060:A:C	3.72799e-05	-1.01967e-10	-1.08077	0.000192866	-1.01967e-10	-1.08284	0.00019287	-1.01967e-10	-1.08284
70784673	chr9:70784673:T:A	0.00014045	-1.01967e-10	0.245621	0.000745516	-1.01967e-10	0.269248	0.00074557	-1.01967e-10	0.269296
70784834	chr9:70784834:G:A	1.06465e-05	-1.46263	-0.871368	6.11788e-05	-1.37031	-0.860714	6.11882e-05	-1.3702	-0.8607
70784968	chr9:70784968:T:C	3.87735e-05	-1.01967e-10	-1.04149	0.000202493	-1.01967e-10	-1.03412	0.0002025	-1.01967e-10	-1.03411
70785254	chr9:70785254:C:T	6.03231e-05	-1.01967e-10	-0.599514	0.000310889	-1.01967e-10	-0.605394	0.000310895	-1.01967e-10	-0.605397
70785274	chr9:70785274:G:A	3.58115e-05	-1.01967e-10	-1.12096	0.000185477	-1.01967e-10	-1.1219	0.000185482	-1.01967e-10	-1.1219
70785490	chr9:70785490:C:T	7.76457e-05	-1.01967e-10	-0.347074	0.00040607	-1.01967e-10	-0.338303	0.000406083	-1.01967e-10	-0.338296
70785860	chr9:70785860:G:A	1.00398e-05	-1.50407	-0.888602	5.38468e-05	-1.47072	-0.887961	5.38481e-05	-1.47072	-0.887963
70785957	chr9:70785957:C:T	6.28592e-05	-1.01967e-10	-0.558333	0.000330741	-1.01967e-10	-0.543492	0.000330751	-1.01967e-10	-0.543488
70786193	chr9:70786193:A:G	7.66122e-05	-1.01967e-10	-0.360474	0.00040545	-1.01967e-10	-0.33983	0.000405475	-1.01967e-10	-0.339795
70786558	chr9:70786558:G:A	4.17259e-05	-0.520788	-0.447318	0.0001604	-0.827035	-0.440121	0.000160391	-0.827137	-0.440102
70786589	chr9:70786589:A:G	9.29357e-05	-0.446285	0.278963	0.000354207	-0.764581	0.289634	0.000354188	-0.764688	0.289663
70786759	chr9:70786759:C:T	3.49419e-05	-1.01967e-10	-1.14554	0.000181349	-1.01967e-10	-1.14441	0.000181353	-1.01967e-10	-1.14441
70786966	chr9:70786966:A:G	1.29439e-05	-1.38731	-0.751294	6.35503e-05	-1.45139	-0.741608	6.35492e-05	-1.45146	-0.741584
70787140	chr9:70787140:A:C	9.32661e-06	-1.52496	-0.941393	4.93405e-05	-1.49752	-0.948566	4.9344e-05	-1.49747	-0.94857
70787203	chr9:70787203:G:A	1.344e-05	-1.37331	-0.727682	6.57563e-05	-1.4412	-0.717677	6.57549e-05	-1.44127	-0.717652
70787285	chr9:70787285:G:A	1.33782e-05	-1.37063	-0.73497	6.54034e-05	-1.43921	-0.725047	6.54019e-05	-1.43928	-0.725022
70787453	chr9:70787453:T:C	3.47864e-05	-1.01967e-10	-1.15	0.000180342	-1.01967e-10	-1.14997	0.000180346	-1.01967e-10	-1.14997
70787926	chr9:70787926:T:C	3.56816e-05	-1.01967e-10	-1.12459	0.000185583	-1.01967e-10	-1.12133	0.000185588	-1.01967e-10	-1.12133
70788263	chr9:70788263:C:T	7.70645e-06	-1.50854	-1.14863	3.93454e-05	-1.52486	-1.14759	3.93463e-05	-1.52486	-1.14759
70788272	chr9:70788272:A:T	8.72494e-06	-1.52384	-1.0092	4.56043e-05	-1.50988	-1.01495	4.5607e-05	-1.50984	-1.01495
70788276	chr9:70788276:T:A	2.62901e-05	-1.43004	-2.24825e-10	0.000126165	-1.50724	-2.24825e-10	0.000126164	-1.50727	-2.24825e-10
70788935	chr9:70788935:G:A	4.11841e-05	-0.641161	-0.340016	0.000160041	-0.946106	-0.323295	0.000160037	-0.94619	-0.323259
70789578	chr9:70789578:C:T	5.57889e-05	-0.534072	-0.143582	0.000216318	-0.834375	-0.133704	0.000216307	-0.834475	-0.133679
70789657	chr9:70789657:A:G	3.64702e-05	-1.10273	-2.24825e-10	0.000173137	-1.19075	-2.24825e-10	0.000173128	-1.19082	-2.24825e-10
70789734	chr9:70789734:T:C	5.44685e-05	-1.01967e-10	-0.701607	0.000283177	-1.01967e-10	-0.698758	0.000283187	-1.01967e-10	-0.698746
70789747	chr9:70789747:T:C	2.41874e-05	-0.522091	-0.991306	9.2936e-05	-0.81794	-0.994977	9.29289e-05	-0.818036	-0.994982
70790105	chr9:70790105:G:T	8.23673e-05	-1.01967e-10	-0.288041	0.000435925	-1.01967e-10	-0.267358	0.000435951	-1.01967e-10	-0.267322
70790328	chr9:70790328:G:A	9.53822e-06	-1.52353	-0.920392	4.96214e-05	-1.51261	-0.927798	4.9624e-05	-1.51258	-0.927802
70790378	chr9:70790378:A:G	8.76484e-05	-1.01967e-10	-0.225896	0.000446431	-1.01967e-10	-0.243544	0.000446441	-1.01967e-10	-0.243546
70790387	chr9:70790387:T:C	4.38648e-05	-1.01967e-10	-0.918117	0.000225891	-1.01967e-10	-0.924776	0.000225895	-1.01967e-10	-0.924783
70790565	chr9:70790565:T:A	3.77266e-05	-1.06886	-2.24825e-10	0.000178345	-1.16111	-2.24825e-10	0.000178336	-1.16119	-2.24825e-10
70790948	chr9:70790948:T:C	1.87987e-05	-0.792463	-0.972979	7.58183e-05	-1.04493	-0.971562	7.58027e-05	-1.04516	-0.971561
70791324	chr9:70791324:C:T	1.73844e-05	-1.11569	-0.727964	7.96292e-05	-1.24211	-0.725338	7.96215e-05	-1.24223	-0.725336
70791547	chr9:70791547:T:C	3.69345e-05	-1.09008	-2.24825e-10	0.000175106	-1.17944	-2.24825e-10	0.000175097	-1.17951	-2.24825e-10
70792138	chr9:70792138:C:A	4.36549e-05	-1.01967e-10	-0.922915	0.000224831	-1.01967e-10	-0.92948	0.000224836	-1.01967e-10	-0.929482
70792498	chr9:70792498:G:A	0.000193498	1.33908	-0.773048	0.00137785	1.65653	-0.773079	0.00137847	1.65694	-0.773071
70792590	chr9:70792590:C:G	8.61356e-05	0.891375	-1.13468	0.000278247	0.420293	-1.13661	0.000278191	0.42007	-1.13661
70793318	chr9:70793318:T:C	5.22358e-05	-1.01967e-10	-0.743461	0.000275026	-1.01967e-10	-0.727964	0.000275038	-1.01967e-10	-0.727943
70793602	chr9:70793602:T:G	8.49773e-06	-1.43914	-1.12029	4.1016e-05	-1.5125	-1.11836	4.10158e-05	-1.51254	-1.11836
70793734	chr9:70793734:A:G	0.000223604	-0.314602	1.02525	0.000759099	-0.748234	1.03554	0.000758865	-0.748555	1.03553
70793819	chr9:70793819:C:T	2.11973e-05	-0.883644	-0.76171	0.000116159	-0.845257	-0.744612	0.00011618	-0.845129	-0.744585
70794039	chr9:70794039:C:T	3.14367e-05	-1.25125	-2.24825e-10	0.000145555	-1.36428	-2.24825e-10	0.000145556	-1.36429	-2.24825e-10
70794112	chr9:70794112:C:A	1.36959e-05	-1.41016	-0.67197	6.15684e-05	-1.52273	-0.701954	6.15652e-05	-1.52274	-0.702018
70794174	chr9:70794174:A:AG	2.19765e-05	-0.476685	-1.13257	8.37835e-05	-0.782799	-1.13379	8.37774e-05	-0.782896	-1.13379
70794186	chr9:70794186:T:G	6.74008e-05	-0.226176	-0.262397	0.000220208	-0.703768	-0.246488	0.000220136	-0.704113	-0.246494
70794420	chr9:70794420:G:A	1.30512e-05	-0.993721	-1.13662	7.38402e-05	-0.908522	-1.1344	7.38551e-05	-0.908349	-1.1344
70794524	chr9:70794524:T:C	1.54529e-05	-1.08225	-0.87919	7.68164e-05	-1.13699	-0.866425	7.68163e-05	-1.13703	-0.866408
70794682	chr9:70794682:C:T	1.51861e-05	-1.31761	-0.661246	8.89486e-05	-1.21518	-0.641587	8.89552e-05	-1.21517	-0.641554
70794964	chr9:70794964:A:G	1.43876e-05	-1.20509	-0.827769	7.14925e-05	-1.25268	-0.822553	7.14924e-05	-1.25272	-0.822543
70795494	chr9:70795494:C:T	9.63044e-06	-1.39265	-1.04165	4.57646e-05	-1.48439	-1.03693	4.57659e-05	-1.48439	-1.03692
70795748	chr9:70795748:T:C	4.37786e-05	-0.99314	0.073056	0.000219153	-1.05247	0.0974091	0.000219141	-1.05258	0.0974384
70795800	chr9:70795800:T:C	2.18369e-05	-0.480683	-1.13495	8.32469e-05	-0.786819	-1.1362	8.32408e-05	-0.786916	-1.1362
70795831	chr9:70795831:C:T	5.12295e-05	-1.47615	0.71324	0.000267222	-1.50435	0.7476	0.000267229	-1.50437	0.747624
70795845	chr9:70795845:A:G	5.59413e-05	-1.01967e-10	-0.674927	0.000294874	-1.01967e-10	-0.658281	0.000294888	-1.01967e-10	-0.658258
70796152	chr9:70796152:C:T	3.55165e-05	-1.01967e-10	-1.12923	0.000184374	-1.01967e-10	-1.12786	0.000184379	-1.01967e-10	-1.12786
70796201	chr9:70796201:G:A	2.43361e-05	-1.50727	-2.24825e-10	0.000124036	-1.52425	-2.24825e-10	0.000124039	-1.52426	-2.24825e-10
70796256	chr9:70796256:G:A	0.000107401	-0.0707588	0.0480978	0.000323931	-0.577645	0.0133484	0.000323793	-0.578016	0.0132676
70796469	chr9:70796469:G:A	0.000251247	-1.01967e-10	0.827209	0.0014664	-1.01967e-10	0.945738	0.00146674	-1.01967e-10	0.945948
70796808	chr9:70796808:A:ACCT	3.24438e-05	-1.21972	-2.24825e-10	0.000153017	-1.31428	-2.24825e-10	0.000153017	-1.3143	-2.24825e-10
70796809	chr9:70796809:G:T	3.24369e-05	-1.21993	-2.24825e-10	0.000153004	-1.31436	-2.24825e-10	0.000153004	-1.31439	-2.24825e-10
70796882	chr9:70796882:A:G	8.40063e-06	-1.44883	-1.12209	4.07757e-05	-1.51574	-1.121	4.07754e-05	-1.51577	-1.121
70796931	chr9:70796931:C:T	8.34929e-06	-1.4486	-1.12845	4.05361e-05	-1.51567	-1.12697	4.05359e-05	-1.5157	-1.12697
70797124	chr9:70797124:T:C	3.64035e-05	-1.10456	-2.24825e-10	0.000173181	-1.19049	-2.24825e-10	0.000173172	-1.19057	-2.24825e-10
70797246	chr9:70797246:T:G	2.13703e-05	-0.499835	-1.13739	8.17287e-05	-0.802882	-1.13854	8.17228e-05	-0.802978	-1.13854
70797344	chr9:70797344:C:T	2.98987e-05	-1.30142	-2.24825e-10	0.000143955	-1.37533	-2.24825e-10	0.000143946	-1.37541	-2.24825e-10
70797409	chr9:70797409:T:C	3.82427e-05	-1.01967e-10	-1.05528	0.000199363	-1.01967e-10	-1.0497	0.000199371	-1.01967e-10	-1.04969
70797524	chr9:70797524:T:C	5.78531e-05	0.131126	-0.772447	0.000356768	0.281326	-0.749069	0.000356852	0.281516	-0.749049
70797594	chr9:70797594:T:C	0.000435169	-1.01967e-10	1.3765	0.00258164	-1.01967e-10	1.51135	0.00258233	-1.01967e-10	1.51159
70797851	chr9:70797851:CA:C	5.05364e-05	-1.01967e-10	-0.776536	0.000262977	-1.01967e-10	-0.772762	0.000262986	-1.01967e-10	-0.772752
70797905	chr9:70797905:T:C	3.80485e-05	-1.01967e-10	-1.06037	0.000198321	-1.01967e-10	-1.05494	0.000198329	-1.01967e-10	-1.05493
70798119	chr9:70798119:A:C	3.69304e-05	-0.0849259	-1.00527	0.000115089	-0.589174	-1.00995	0.000115047	-0.589542	-1.00997
70798227	chr9:70798227:A:G	3.72232e-05	-1.01967e-10	-1.0823	0.000193889	-1.01967e-10	-1.07754	0.000193896	-1.01967e-10	-1.07753
70798356	chr9:70798356:C:G	4.19992e-05	-1.01967e-10	-0.961578	0.000219797	-1.01967e-10	-0.952122	0.000219806	-1.01967e-10	-0.952105
70798547	chr9:70798547:C:T	2.45349e-05	-1.49913	-2.24825e-10	0.000125235	-1.51464	-2.24825e-10	0.000125237	-1.51465	-2.24825e-10
70799033	chr9:70799033:T:C	2.45822e-05	-0.408057	-1.08915	0.00013581	-0.343373	-1.0902	0.000135831	-0.34324	-1.0902
70799122	chr9:70799122:C:T	4.10176e-05	-0.0498308	-0.935397	0.000127388	-0.556679	-0.940909	0.000127341	-0.557052	-0.940935
70799152	chr9:70799152:T:C	4.07984e-05	-1.01967e-10	-0.990586	0.000209713	-1.01967e-10	-0.999087	0.000209718	-1.01967e-10	-0.999087
70799448	chr9:70799448:T:C	4.44199e-05	-1.01967e-10	-0.905542	0.000230546	-1.01967e-10	-0.904377	0.00023055	-1.01967e-10	-0.904387
70799554	chr9:70799554:G:A	2.145e-05	-0.494312	-1.13919	8.1934e-05	-0.798669	-1.14025	8.1928e-05	-0.798766	-1.14025
70800052	chr9:70800052:A:G	1.05626e-05	-1.3023	-1.03962	5.53653e-05	-1.29312	-1.03775	5.53641e-05	-1.29318	-1.03774
70800811	chr9:70800811:T:G	1.09252e-05	-1.42718	-0.880977	5.28101e-05	-1.50724	-0.870881	5.28099e-05	-1.50729	-0.870869
70801146	chr9:70801146:G:A	8.23417e-06	-1.4441	-1.14683	3.99614e-05	-1.51054	-1.14638	3.99624e-05	-1.51054	-1.14638
70801298	chr9:70801298:A:G	3.81215e-05	-1.05845	-2.24825e-10	0.000180487	-1.14917	-2.24825e-10	0.000180478	-1.14925	-2.24825e-10
70801743	chr9:70801743:A:G	2.57507e-05	-0.308939	-1.14183	0.000142622	-0.243282	-1.14135	0.000142646	-0.243141	-1.14134
70801779	chr9:70801779:T:G	3.62607e-05	-1.01967e-10	-1.10849	0.000187612	-1.01967e-10	-1.11045	0.000187616	-1.01967e-10	-1.11045
70801881	chr9:70801881:C:T	1.01568e-05	-1.28323	-1.09786	4.63102e-05	-1.41495	-1.09451	4.63116e-05	-1.41496	-1.09451
70801884	chr9:70801884:T:G	3.7927e-05	-1.01967e-10	-1.06356	0.000197664	-1.01967e-10	-1.05826	0.000197672	-1.01967e-10	-1.05824
70801951	chr9:70801951:T:C	4.02288e-05	-1.00465	-2.24825e-10	0.000189393	-1.101	-2.24825e-10	0.000189382	-1.10109	-2.24825e-10
70802050	chr9:70802050:A:C	4.51886e-05	-1.01967e-10	-0.888384	0.000234482	-1.01967e-10	-0.88745	0.000234485	-1.01967e-10	-0.88746
70802140	chr9:70802140:GGAAAGGA:G	4.47518e-05	-1.01967e-10	-0.898098	0.000234529	-1.01967e-10	-0.88725	0.000234539	-1.01967e-10	-0.88723
70802435	chr9:70802435:C:G	8.38548e-06	-1.43354	-1.13919	4.05059e-05	-1.50503	-1.13835	4.05068e-05	-1.50503	-1.13835
70802463	chr9:70802463:C:T	1.02415e-05	-1.29802	-1.07475	4.70946e-05	-1.42195	-1.07072	4.70962e-05	-1.42195	-1.07071
70802860	chr9:70802860:A:C	8.49956e-06	-1.47808	-1.08114	4.22232e-05	-1.52175	-1.08011	4.22243e-05	-1.52175	-1.0801
70803300	chr9:70803300:T:C	1.47881e-05	-1.47412	-0.531285	7.40906e-05	-1.52502	-0.514523	7.40935e-05	-1.52501	-0.514512
70803339	chr9:70803339:A:G	1.27027e-05	-1.28786	-0.869555	6.67961e-05	-1.25849	-0.884694	6.68043e-05	-1.25836	-0.884728
70803425	chr9:70803425:C:T	2.47275e-05	-1.49131	-2.24825e-10	0.000124343	-1.52178	-2.24825e-10	0.000124348	-1.52177	-2.24825e-10
70803636	chr9:70803636:A:G	4.4783e-05	-1.01967e-10	-0.8974	0.000234302	-1.01967e-10	-0.888218	0.00023431	-1.01967e-10	-0.88821
70803688	chr9:70803688:G:C	3.48103e-05	-1.01967e-10	-1.14932	0.000180473	-1.01967e-10	-1.14925	0.000180477	-1.01967e-10	-1.14925
70803778	chr9:70803778:CACA:C	8.75785e-06	-1.38333	-1.14595	4.36344e-05	-1.42216	-1.14683	4.36352e-05	-1.42216	-1.14683
70803897	chr9:70803897:G:A	0.000786335	-1.01967e-10	1.96815	0.00468196	-1.01967e-10	2.10664	0.00468329	-1.01967e-10	2.1069
70804402	chr9:70804402:A:C	1.18406e-05	-1.22107	-1.00663	6.89324e-05	-1.11596	-0.995737	6.89398e-05	-1.11591	-0.995714
70804584	chr9:70804584:G:C	1.49059e-05	-1.28107	-0.71641	7.38828e-05	-1.33389	-0.708454	7.38826e-05	-1.33395	-0.70843
70804644	chr9:70804644:G:A	1.83534e-05	-0.911391	-0.878023	9.49754e-05	-0.89741	-0.8938	9.49906e-05	-0.897248	-0.893827
70804713	chr9:70804713:C:G	1.22365e-05	-1.07866	-1.11615	7.22335e-05	-0.952825	-1.1121	7.22412e-05	-0.952752	-1.11209
70804964	chr9:70804964:T:C	4.52434e-05	-1.01967e-10	-0.887173	0.000235373	-1.01967e-10	-0.883656	0.000235378	-1.01967e-10	-0.883659
70805067	chr9:70805067:A:G	3.55903e-05	-1.01967e-10	-1.12716	0.000184018	-1.01967e-10	-1.12979	0.000184023	-1.01967e-10	-1.12979
70805233	chr9:70805233:G:A	2.97484e-05	-1.30645	-2.24825e-10	0.000162445	-1.25449	-2.24825e-10	0.000162449	-1.25449	-2.24825e-10
70805292	chr9:70805292:G:A	1.45333e-05	-1.01019	-1.0126	8.14832e-05	-0.922275	-1.02216	8.14884e-05	-0.922223	-1.02217
70805407	chr9:70805407:G:A	3.53338e-05	-1.01967e-10	-1.13439	0.000183138	-1.01967e-10	-1.13459	0.000183142	-1.01967e-10	-1.13459
70805603	chr9:70805603:T:C	3.5988e-05	-1.01967e-10	-1.11604	0.000186466	-1.01967e-10	-1.11658	0.00018647	-1.01967e-10	-1.11658
70805775	chr9:70805775:G:A	1.17572e-05	-1.1572	-1.07756	6.64609e-05	-1.06574	-1.08247	6.64653e-05	-1.06569	-1.08248
70805821	chr9:70805821:C:A	4.36645e-05	-1.01967e-10	-0.922693	0.000229178	-1.01967e-10	-0.910329	0.000229189	-1.01967e-10	-0.910304
70806420	chr9:70806420:C:T	3.8589e-05	-1.01967e-10	-1.04626	0.000200209	-1.01967e-10	-1.04547	0.000200215	-1.01967e-10	-1.04546
70806656	chr9:70806656:C:T	1.12e-05	-1.14777	-1.13554	5.22851e-05	-1.25286	-1.13525	5.22826e-05	-1.25294	-1.13525
70806685	chr9:70806685:G:A	3.5268e-05	-1.01967e-10	-1.13625	0.000183516	-1.01967e-10	-1.13253	0.000183521	-1.01967e-10	-1.13252
70806884	chr9:70806884:C:T	4.87428e-05	-1.01967e-10	-0.812672	0.000253332	-1.01967e-10	-0.810126	0.000253338	-1.01967e-10	-0.81013
70806958	chr9:70806958:C:A	8.55755e-06	-1.44899	-1.10343	4.78224e-05	-1.36953	-1.10781	4.78259e-05	-1.36947	-1.10781
70807101	chr9:70807101:T:C	3.49101e-05	-1.01967e-10	-1.14645	0.000180883	-1.01967e-10	-1.14698	0.000180887	-1.01967e-10	-1.14698
70807156	chr9:70807156:G:A	1.08915e-05	-1.22148	-1.08976	6.11382e-05	-1.13748	-1.09421	6.11421e-05	-1.13744	-1.09422
70807768	chr9:70807768:G:C	3.83619e-05	-1.01967e-10	-1.05216	0.000198971	-1.01967e-10	-1.05167	0.000198975	-1.01967e-10	-1.05167
70808009	chr9:70808009:C:A	8.6904e-06	-1.41923	-1.11778	4.92466e-05	-1.32686	-1.12113	4.92507e-05	-1.32679	-1.12114
70808274	chr9:70808274:G:A	6.18348e-05	-1.01967e-10	-0.574762	0.000332153	-1.01967e-10	-0.539233	0.000332183	-1.01967e-10	-0.539168
70808281	chr9:70808281:A:T	3.52558e-05	-1.01967e-10	-1.1366	0.000182844	-1.01967e-10	-1.1362	0.000182848	-1.01967e-10	-1.1362
70808811	chr9:70808811:C:T	7.14248e-05	-1.01967e-10	-0.430585	0.000385446	-1.01967e-10	-0.390427	0.000385484	-1.01967e-10	-0.390354
70808965	chr9:70808965:A:G	3.90435e-05	-1.01967e-10	-1.03455	0.000202428	-1.01967e-10	-1.03444	0.000202432	-1.01967e-10	-1.03445
70809222	chr9:70809222:G:A	1.07946e-05	-1.21747	-1.10272	6.06318e-05	-1.13328	-1.10673	6.06357e-05	-1.13323	-1.10674
70809414	chr9:70809414:T:A	8.78202e-06	-1.44524	-1.08128	4.91807e-05	-1.36307	-1.08625	4.91843e-05	-1.36301	-1.08626
70809460	chr9:70809460:T:A	1.09482e-05	-1.30673	-0.999328	6.05732e-05	-1.23453	-1.00644	6.05762e-05	-1.23449	-1.00646
70809465	chr9:70809465:T:A	3.87598e-05	-1.01967e-10	-1.04185	0.000201036	-1.01967e-10	-1.04135	0.00020104	-1.01967e-10	-1.04135
70809519	chr9:70809519:G:A	1.08668e-05	-1.23134	-1.08217	6.0881e-05	-1.14899	-1.08691	6.08849e-05	-1.14895	-1.08692
70809592	chr9:70809592:A:G	1.11195e-05	-1.1612	-1.12933	5.20378e-05	-1.26406	-1.1288	5.20355e-05	-1.26413	-1.12879
70809653	chr9:70809653:T:C	1.10748e-05	-1.16502	-1.12954	5.18591e-05	-1.26729	-1.12901	5.18568e-05	-1.26736	-1.12901
70809744	chr9:70809744:GA:G	2.80611e-05	-1.36485	-2.24825e-10	0.000133679	-1.44939	-2.24825e-10	0.000133684	-1.44938	-2.24825e-10
70809805	chr9:70809805:A:G	4.98101e-05	-0.791012	-2.24825e-10	0.00027705	-0.72063	-2.24825e-10	0.000277073	-0.720573	-2.24825e-10
70809868	chr9:70809868:C:T	1.11322e-05	-1.22107	-1.06831	6.24387e-05	-1.1371	-1.07354	6.24426e-05	-1.13705	-1.07355
70810391	chr9:70810391:C:A	1.20569e-05	-1.49535	-0.714235	6.52543e-05	-1.43979	-0.726745	6.52569e-05	-1.43975	-0.726773
70810409	chr9:70810409:C:T	3.53124e-05	-1.01967e-10	-1.135	0.000183142	-1.01967e-10	-1.13456	0.000183147	-1.01967e-10	-1.13456
70810484	chr9:70810484:T:C	5.7266e-05	-1.31418	0.662653	0.000338611	-1.21563	0.695657	0.000338667	-1.21552	0.695683
70810543	chr9:70810543:A:C	3.4901e-05	-1.14671	-2.24825e-10	0.000162934	-1.25148	-2.24825e-10	0.000162926	-1.25156	-2.24825e-10
70810767	chr9:70810767:G:C	0.000233267	-1.01967e-10	0.752955	0.00125163	-1.01967e-10	0.787373	0.0012517	-1.01967e-10	0.787406
70810852	chr9:70810852:C:G	8.71532e-06	-1.45423	-1.07992	4.8567e-05	-1.37654	-1.08534	4.85703e-05	-1.37649	-1.08535
70810911	chr9:70810911:G:T	1.6166e-05	-0.853694	-1.06263	9.14018e-05	-0.759343	-1.07022	9.14274e-05	-0.759073	-1.07023
70811161	chr9:70811161:T:C	0.000229215	-1.01967e-10	0.735431	0.00124808	-1.01967e-10	0.784535	0.00124816	-1.01967e-10	0.784575
70811240	chr9:70811240:G:A	3.49618e-05	-1.01967e-10	-1.14497	0.000181282	-1.01967e-10	-1.14478	0.000181286	-1.01967e-10	-1.14478
70811827	chr9:70811827:G:C	3.4516e-05	-1.15781	-2.24825e-10	0.000161475	-1.26048	-2.24825e-10	0.000161468	-1.26055	-2.24825e-10
70811937	chr9:70811937:G:A	1.11336e-05	-1.21192	-1.07734	6.25365e-05	-1.12683	-1.08225	6.25405e-05	-1.12678	-1.08226
70812317	chr9:70812317:C:T	1.24013e-05	-1.03311	-1.14832	6.51345e-05	-1.01918	-1.1492	6.51456e-05	-1.01903	-1.1492
70812448	chr9:70812448:G:T	3.56313e-05	-1.01967e-10	-1.12601	0.000184212	-1.01967e-10	-1.12874	0.000184216	-1.01967e-10	-1.12874
70812576	chr9:70812576:C:T	0.000918056	-1.01967e-10	2.12303	0.00548176	-1.01967e-10	2.26435	0.00548335	-1.01967e-10	2.26462
70812680	chr9:70812680:A:G	1.09198e-05	-1.2984	-1.01025	6.05693e-05	-1.22399	-1.01705	6.05723e-05	-1.22395	-1.01706
70812681	chr9:70812681:G:T	1.27662e-05	-1.24062	-0.911806	7.57639e-05	-1.10661	-0.910601	7.57743e-05	-1.10649	-0.9106
70812924	chr9:70812924:C:T	3.51492e-05	-1.01967e-10	-1.13963	0.000181898	-1.01967e-10	-1.14139	0.000181902	-1.01967e-10	-1.14139
70813149	chr9:70813149:G:A	7.7139e-06	-1.50909	-1.14712	3.95752e-05	-1.51995	-1.14667	3.95761e-05	-1.51995	-1.14667
70813164	chr9:70813164:C:T	3.52551e-05	-1.01967e-10	-1.13662	0.00018284	-1.01967e-10	-1.13622	0.000182844	-1.01967e-10	-1.13622
70813255	chr9:70813255:A:C	9.04174e-06	-1.47347	-1.02391	4.99026e-05	-1.40414	-1.03062	4.99056e-05	-1.40409	-1.03063
70813396	chr9:70813396:C:G	3.84825e-05	-1.01967e-10	-1.04903	0.00019828	-1.01967e-10	-1.05515	0.000198285	-1.01967e-10	-1.05515
70813421	chr9:70813421:A:G	3.59289e-05	-1.11769	-2.24825e-10	0.000167022	-1.2267	-2.24825e-10	0.000167013	-1.22678	-2.24825e-10
70813520	chr9:70813520:G:A	8.1304e-06	-1.52156	-1.08206	4.31675e-05	-1.49501	-1.08474	4.31699e-05	-1.49497	-1.08474
70813616	chr9:70813616:G:A	8.84249e-06	-1.42334	-1.09632	4.99964e-05	-1.3322	-1.10068	5.00005e-05	-1.33213	-1.10069
70813640	chr9:70813640:C:T	1.12529e-05	-1.14972	-1.12888	5.25925e-05	-1.25392	-1.12833	5.259e-05	-1.25399	-1.12833
70814100	chr9:70814100:A:C	8.6416e-06	-1.43955	-1.10309	4.85116e-05	-1.35555	-1.10747	4.85153e-05	-1.35549	-1.10748
70814124	chr9:70814124:T:C	3.86034e-05	-1.01967e-10	-1.04589	0.000198886	-1.01967e-10	-1.05209	0.000198891	-1.01967e-10	-1.0521
70814215	chr9:70814215:G:A	3.52399e-05	-1.13705	-2.24825e-10	0.000164274	-1.24329	-2.24825e-10	0.000164266	-1.24337	-2.24825e-10
70814507	chr9:70814507:T:G	1.1178e-05	-1.15562	-1.12966	5.23165e-05	-1.25843	-1.12909	5.23141e-05	-1.2585	-1.12908
70814558	chr9:70814558:G:A	3.51496e-05	-1.01967e-10	-1.13962	0.000182363	-1.01967e-10	-1.13883	0.000182368	-1.01967e-10	-1.13883
70814860	chr9:70814860:C:G	9.74348e-06	-1.42074	-1.00189	5.497e-05	-1.32882	-1.00922	5.49742e-05	-1.32875	-1.00923
70815286	chr9:70815286:T:TTAAC	1.1413e-05	-1.13532	-1.12916	5.32541e-05	-1.24114	-1.12861	5.32516e-05	-1.24122	-1.12861
70815423	chr9:70815423:G:T	1.1093e-05	-1.16377	-1.12914	5.19704e-05	-1.26556	-1.1286	5.1968e-05	-1.26563	-1.12859
70815452	chr9:70815452:C:T	1.17779e-05	-1.10883	-1.12418	5.47451e-05	-1.21856	-1.12358	5.47423e-05	-1.21864	-1.12358
70815498	chr9:70815498:T:G	6.33525e-05	-1.01967e-10	-0.550516	0.000340563	-1.01967e-10	-0.514229	0.000340594	-1.01967e-10	-0.514162
70815506	chr9:70815506:A:T	1.51781e-05	-1.25952	-0.719852	8.81862e-05	-1.14116	-0.72422	8.8196e-05	-1.14106	-0.72423
70815510	chr9:70815510:C:T	1.09968e-05	-1.16027	-1.14136	5.1494e-05	-1.26235	-1.14101	5.14916e-05	-1.26242	-1.14101
70815553	chr9:70815553:T:TA	1.08444e-05	-1.17257	-1.14302	5.08754e-05	-1.27277	-1.14268	5.08731e-05	-1.27284	-1.14268
70815628	chr9:70815628:C:T	1.15217e-05	-1.13804	-1.11695	5.37812e-05	-1.24364	-1.11626	5.37787e-05	-1.24371	-1.11626
70815633	chr9:70815633:G:A	9.45571e-06	-1.41785	-1.03476	5.34492e-05	-1.32489	-1.04121	5.34534e-05	-1.32482	-1.04122
70816096	chr9:70816096:G:A	3.61612e-05	-1.11124	-2.24825e-10	0.000150307	-1.33215	-2.24825e-10	0.000150299	-1.33223	-2.24825e-10
70816100	chr9:70816100:A:G	1.11883e-05	-1.15553	-1.12883	5.23574e-05	-1.25846	-1.12828	5.2355e-05	-1.25853	-1.12828
70816304	chr9:70816304:A:G	3.86806e-05	-1.01967e-10	-1.04389	0.000200621	-1.01967e-10	-1.04341	0.000200625	-1.01967e-10	-1.04342
70816328	chr9:70816328:T:C	3.52109e-05	-1.13787	-2.24825e-10	0.00016422	-1.24362	-2.24825e-10	0.000164212	-1.24369	-2.24825e-10
70816459	chr9:70816459:G:A	1.2248e-05	-1.21271	-0.981158	6.86627e-05	-1.12698	-0.988638	6.86668e-05	-1.12694	-0.988652
70816650	chr9:70816650:T:C	3.53537e-05	-1.13383	-2.24825e-10	0.000164789	-1.24016	-2.24825e-10	0.000164781	-1.24024	-2.24825e-10
70816779	chr9:70816779:G:A	4.10446e-05	-1.01967e-10	-0.984569	0.000213394	-1.01967e-10	-0.981689	0.000213399	-1.01967e-10	-0.981691
70817008	chr9:70817008:G:A	3.52389e-05	-1.01967e-10	-1.13708	0.000182778	-1.01967e-10	-1.13656	0.000182783	-1.01967e-10	-1.13656
70817228	chr9:70817228:A:G	7.26624e-05	-1.01967e-10	-0.413405	0.000385565	-1.01967e-10	-0.390119	0.000385592	-1.01967e-10	-0.390074
70817286	chr9:70817286:G:A	3.33174e-05	-0.614288	-0.578861	0.000174207	-0.591943	-0.592642	0.000174206	-0.591946	-0.592667
70817361	chr9:70817361:C:A	3.29889e-05	-0.644108	-0.558952	0.000172406	-0.622024	-0.572954	0.000172405	-0.622026	-0.572979
70817461	chr9:70817461:T:C	1.27312e-05	-1.34327	-0.811904	6.28093e-05	-1.38709	-0.817636	6.28075e-05	-1.38713	-0.817643
70817545	chr9:70817545:A:G	3.92697e-05	-1.01967e-10	-1.02878	0.000203598	-1.01967e-10	-1.02868	0.000203602	-1.01967e-10	-1.02868
70817651	chr9:70817651:G:C	2.48781e-05	-1.48524	-2.24825e-10	0.000128148	-1.49165	-2.24825e-10	0.00012815	-1.49165	-2.24825e-10
70817769	chr9:70817769:C:A	3.56049e-05	-1.12675	-2.24825e-10	0.000165712	-1.23458	-2.24825e-10	0.000165703	-1.23466	-2.24825e-10
70818333	chr9:70818333:G:C	3.61795e-05	-1.01967e-10	-1.11074	0.000187701	-1.01967e-10	-1.10998	0.000187705	-1.01967e-10	-1.10998
70818402	chr9:70818402:G:T	2.9713e-05	-1.30764	-2.24825e-10	0.000173233	-1.19019	-2.24825e-10	0.00017323	-1.19023	-2.24825e-10
70819163	chr9:70819163:C:T	2.97984e-05	-0.156431	-1.14834	0.00015678	-0.140525	-1.14946	0.000156781	-0.140539	-1.14946
70819188	chr9:70819188:A:C	7.50943e-05	-1.01967e-10	-0.380485	0.000389611	-1.01967e-10	-0.379679	0.000389622	-1.01967e-10	-0.379676
70819249	chr9:70819249:G:T	1.00438e-05	-1.32826	-1.06401	4.95931e-05	-1.37456	-1.06641	4.95918e-05	-1.37461	-1.06642
70819602	chr9:70819602:A:G	5.32195e-05	-1.01967e-10	-0.724804	0.000280601	-1.01967e-10	-0.707894	0.000280618	-1.01967e-10	-0.70786
70819669	chr9:70819669:T:C	3.18202e-05	-0.727102	-0.512027	0.000162883	-0.750722	-0.501073	0.000162913	-0.750569	-0.501066
70819893	chr9:70819893:A:G	9.65098e-06	-1.36482	-1.06735	4.78799e-05	-1.40617	-1.06997	4.78788e-05	-1.40621	-1.06997
70820005	chr9:70820005:A:G	1.97908e-05	-1.07257	-0.641438	0.000107127	-1.0403	-0.630514	0.000107148	-1.04014	-0.630505
70820078	chr9:70820078:G:A	3.18047e-05	-1.28678	0.0471609	0.000189043	-1.17626	0.0734051	0.000189075	-1.17613	0.0734257
70820112	chr9:70820112:G:A	1.01064e-05	-1.38063	-1.00543	5.02148e-05	-1.41971	-1.00881	5.02137e-05	-1.41975	-1.00881
70820634	chr9:70820634:A:G	3.63263e-05	-1.10669	-2.24825e-10	0.000168599	-1.21731	-2.24825e-10	0.00016859	-1.21739	-2.24825e-10
70820812	chr9:70820812:C:T	1.44471e-05	-1.05312	-0.975616	8.66596e-05	-0.905499	-0.977341	8.66716e-05	-0.90538	-0.977347
70820890	chr9:70820890:A:C	2.77685e-05	-0.780526	-0.594802	0.0001422	-0.803077	-0.584518	0.000142225	-0.802929	-0.584511
70821081	chr9:70821081:T:A	1.71696e-05	-0.873686	-0.982406	9.7303e-05	-0.777793	-0.989206	9.73094e-05	-0.777737	-0.98922
70821090	chr9:70821090:A:G	2.97632e-05	-0.576713	-0.729244	0.000143978	-0.636578	-0.738593	0.000144002	-0.636415	-0.738611
70821233	chr9:70821233:C:T	1.05599e-05	-1.37467	-0.967493	5.23594e-05	-1.41534	-0.971358	5.23582e-05	-1.41538	-0.971364
70821241	chr9:70821241:C:G	8.57984e-05	-1.01967e-10	-0.247229	0.000445587	-1.01967e-10	-0.245435	0.0004456	-1.01967e-10	-0.245431
70821263	chr9:70821263:G:A	3.54055e-05	-1.13236	-2.24825e-10	0.000164983	-1.23899	-2.24825e-10	0.000164975	-1.23906	-2.24825e-10
70821293	chr9:70821293:T:C	3.49166e-05	-1.01967e-10	-1.14627	0.00018105	-1.01967e-10	-1.14605	0.000181055	-1.01967e-10	-1.14605
70821385	chr9:70821385:G:A	1.30489e-05	-1.20024	-0.930279	5.99407e-05	-1.32098	-0.930497	5.99381e-05	-1.32105	-0.930495
70821440	chr9:70821440:A:T	2.94048e-05	-0.774163	-0.543909	0.000150618	-0.796893	-0.533188	0.000150645	-0.796745	-0.533181
70821509	chr9:70821509:A:G	0.000135443	-1.01967e-10	0.209322	0.000722498	-1.01967e-10	0.237886	0.000722535	-1.01967e-10	0.237913
70821547	chr9:70821547:C:T	2.82039e-05	-0.808422	-0.551348	0.000144537	-0.830601	-0.540693	0.000144562	-0.830456	-0.540686
70821708	chr9:70821708:T:C	3.0867e-05	-0.761088	-0.508455	0.000158103	-0.78411	-0.497472	0.000158132	-0.78396	-0.497465
70821754	chr9:70821754:T:A	3.49443e-05	-1.14547	-2.24825e-10	0.000163103	-1.25045	-2.24825e-10	0.000163095	-1.25052	-2.24825e-10
70822055	chr9:70822055:C:T	5.20539e-05	0.257668	-1.00462	0.000296402	0.334976	-0.988087	0.000296505	0.335269	-0.988059
70822342	chr9:70822342:T:A	6.44882e-05	-1.01967e-10	-0.532747	0.000347021	-1.01967e-10	-0.495444	0.000347053	-1.01967e-10	-0.495376
70822521	chr9:70822521:A:G	1.10417e-05	-1.42966	-0.867894	5.54209e-05	-1.45953	-0.870344	5.54201e-05	-1.45956	-0.870354
70822589	chr9:70822589:TA:T	5.54688e-05	-1.01967e-10	-0.683409	0.00029269	-1.01967e-10	-0.665716	0.000292707	-1.01967e-10	-0.665681
70822667	chr9:70822667:G:A	5.46099e-05	-1.01967e-10	-0.699015	0.0002791	-1.01967e-10	-0.713257	0.000279107	-1.01967e-10	-0.713256
70822908	chr9:70822908:A:G	1.96776e-05	-1.13259	-0.587159	0.000106329	-1.10281	-0.575485	0.000106348	-1.10266	-0.575476
70823011	chr9:70823011:C:T	2.42106e-05	-1.51244	-2.24825e-10	0.000136229	-1.43049	-2.24825e-10	0.000136244	-1.43041	-2.24825e-10
70823095	chr9:70823095:C:T	2.67696e-05	-0.347162	-1.0648	0.000152438	-0.24237	-1.0757	0.000152475	-0.242132	-1.07572
70823311	chr9:70823311:T:C	5.42959e-05	-1.01967e-10	-0.70478	0.000290488	-1.01967e-10	-0.673265	0.000290512	-1.01967e-10	-0.673207
70823399	chr9:70823399:CT:C	2.03854e-05	-0.804826	-0.879586	9.94224e-05	-0.858689	-0.886762	9.94369e-05	-0.858553	-0.886776
70823568	chr9:70823568:C:T	0.000195047	1.45736	-0.883346	0.00130491	1.71355	-0.884492	0.00130571	1.71415	-0.884493
70823651	chr9:70823651:T:G	3.3388e-05	-1.19103	-2.24825e-10	0.000159515	-1.27269	-2.24825e-10	0.000159517	-1.2727	-2.24825e-10
70823661	chr9:70823661:A:C	5.30134e-05	-0.728685	-2.24825e-10	0.000260004	-0.78413	-2.24825e-10	0.000260019	-0.7841	-2.24825e-10
70823770	chr9:70823770:G:A	6.26669e-05	-1.01967e-10	-0.561396	0.000331305	-1.01967e-10	-0.54179	0.000331326	-1.01967e-10	-0.541751
70823782	chr9:70823782:C:T	7.55592e-05	0.526319	-0.900633	0.000355299	0.422552	-0.894421	0.000355396	0.422803	-0.894423
70824228	chr9:70824228:AG:A	8.7264e-06	-1.38414	-1.14874	4.48135e-05	-1.39513	-1.14719	4.48126e-05	-1.39518	-1.14718
70824234	chr9:70824234:G:A	8.9415e-06	-1.35921	-1.14932	4.58569e-05	-1.37119	-1.14812	4.58558e-05	-1.37124	-1.14812
70824440	chr9:70824440:T:A	3.48987e-05	-1.01967e-10	-1.14678	0.000180884	-1.01967e-10	-1.14697	0.000180888	-1.01967e-10	-1.14697
70825188	chr9:70825188:A:G	9.36791e-06	-1.33063	-1.13131	4.47101e-05	-1.41462	-1.13001	4.47092e-05	-1.41467	-1.13001
70825482	chr9:70825482:C:G	9.58556e-05	-1.01967e-10	-0.136386	0.000502155	-1.01967e-10	-0.125919	0.000502176	-1.01967e-10	-0.125903
70825789	chr9:70825789:C:T	9.35534e-06	-1.47065	-0.992636	5.27013e-05	-1.39473	-0.985454	5.27074e-05	-1.39466	-0.985441
70826534	chr9:70826534:A:G	7.16049e-05	-1.01967e-10	-0.428066	0.000386555	-1.01967e-10	-0.387556	0.000386592	-1.01967e-10	-0.387482
70826982	chr9:70826982:T:C	1.1733e-05	-1.10642	-1.1304	6.9287e-05	-0.976557	-1.13001	6.93022e-05	-0.976363	-1.13001
70827043	chr9:70827043:T:C	1.15333e-05	-1.34665	-0.907342	5.67177e-05	-1.39446	-0.912277	5.67161e-05	-1.39451	-0.912285
70827441	chr9:70827441:T:C	1.16295e-05	-1.13256	-1.11312	6.84387e-05	-1.00631	-1.11258	6.84535e-05	-1.00612	-1.11258
70827484	chr9:70827484:C:T	3.54267e-05	-1.01967e-10	-1.13176	0.000183748	-1.01967e-10	-1.13127	0.000183752	-1.01967e-10	-1.13126
70827497	chr9:70827497:C:T	4.3795e-05	0.0348268	-0.954537	0.000226645	0.0464294	-0.967874	0.000226716	0.0467453	-0.967901
70827500	chr9:70827500:C:T	1.91747e-05	-0.61131	-1.13433	0.000131747	-0.330182	-1.13377	0.000131776	-0.329985	-1.13377
70827536	chr9:70827536:G:A	7.58275e-05	0.582967	-0.953735	0.000356993	0.48114	-0.948251	0.000357093	0.481396	-0.948253
70827718	chr9:70827718:C:T	3.61923e-05	-1.01967e-10	-1.11038	0.000187318	-1.01967e-10	-1.11202	0.000187322	-1.01967e-10	-1.11203
70827719	chr9:70827719:G:A	7.63082e-05	0.497225	-0.861674	0.000360399	0.39735	-0.854966	0.000360498	0.3976	-0.854968
70827736	chr9:70827736:A:T	1.69705e-05	-0.849847	-1.01791	0.000113749	-0.593681	-1.01715	0.000113772	-0.5935	-1.01715
70827808	chr9:70827808:C:T	2.51998e-05	-0.554359	-0.918033	0.000231785	0.0059983	-0.905019	0.000231952	0.00668198	-0.905004
70828288	chr9:70828288:A:G	4.16567e-05	-0.0109837	-0.958783	0.000215671	0.000949416	-0.972024	0.000215738	0.00126079	-0.97205
70828377	chr9:70828377:C:T	1.16947e-05	-1.12372	-1.11637	6.88946e-05	-0.996401	-1.11585	6.89096e-05	-0.996211	-1.11585
70828472	chr9:70828472:T:C	7.23555e-05	-1.01967e-10	-0.417638	0.000390763	-1.01967e-10	-0.376726	0.000390802	-1.01967e-10	-0.376652
70828511	chr9:70828511:T:TA	1.08314e-05	-1.18988	-1.1269	5.17925e-05	-1.26708	-1.1305	5.17953e-05	-1.26705	-1.13051
70829021	chr9:70829021:G:A	3.54366e-05	-1.01967e-10	-1.13148	0.0001838	-1.01967e-10	-1.13098	0.000183804	-1.01967e-10	-1.13098
70829066	chr9:70829066:T:C	1.12466e-05	-1.15175	-1.12741	6.5984e-05	-1.02842	-1.127	6.59979e-05	-1.02823	-1.127
70829217	chr9:70829217:T:A	6.50677e-05	0.462521	-0.986323	0.000306995	0.363348	-0.981346	0.000307078	0.363597	-0.981348
70829322	chr9:70829322:G:A	3.05314e-05	-0.634143	-0.646332	0.000119947	-0.923794	-0.633986	0.000119939	-0.923893	-0.633976
70829423	chr9:70829423:C:A	7.68361e-05	0.557738	-0.915293	0.000362062	0.456196	-0.909211	0.000362162	0.456451	-0.909213
70829507	chr9:70829507:G:C	1.15636e-05	-1.13014	-1.12122	6.80457e-05	-1.00392	-1.12073	6.80604e-05	-1.00373	-1.12073
70829764	chr9:70829764:T:C	3.60339e-05	-1.11477	-2.24825e-10	0.000156227	-1.29352	-2.24825e-10	0.000156212	-1.29364	-2.24825e-10
70830004	chr9:70830004:A:G	3.69025e-05	-1.09095	-2.24825e-10	0.000170947	-1.20347	-2.24825e-10	0.000170938	-1.20355	-2.24825e-10
70830084	chr9:70830084:A:C	6.89657e-05	0.501813	-0.967433	0.000325375	0.402275	-0.962126	0.000325464	0.402526	-0.962127
70830093	chr9:70830093:T:A	8.81656e-06	-1.37747	-1.14513	5.04557e-05	-1.27819	-1.14554	5.04627e-05	-1.27807	-1.14554
70830259	chr9:70830259:A:G	1.21932e-05	-1.46774	-0.730611	6.02292e-05	-1.52334	-0.723332	6.02302e-05	-1.52335	-0.723329
70830599	chr9:70830599:T:C	3.58544e-05	-1.11976	-2.24825e-10	0.000166746	-1.22836	-2.24825e-10	0.000166738	-1.22843	-2.24825e-10
70830875	chr9:70830875:C:T	7.67478e-05	-1.01967e-10	-0.358705	0.000415163	-1.01967e-10	-0.316157	0.000415205	-1.01967e-10	-0.31608
70831126	chr9:70831126:T:G	1.20612e-05	-1.47775	-0.731479	6.01033e-05	-1.5247	-0.724066	6.01047e-05	-1.5247	-0.724063
70831264	chr9:70831264:C:T	5.31153e-05	0.321637	-1.0484	0.000466744	0.848662	-1.04771	0.00046708	0.849356	-1.04771
70831457	chr9:70831457:A:G	1.13036e-05	-1.48252	-0.791584	5.65498e-05	-1.52499	-0.784716	5.65512e-05	-1.52499	-0.784713
70831782	chr9:70831782:G:C	3.8477e-05	-0.071415	-0.977754	0.0001992	-0.0602031	-0.990316	0.000199261	-0.0598982	-0.99034
70832465	chr9:70832465:T:G	7.22057e-05	-1.01967e-10	-0.419711	0.000389846	-1.01967e-10	-0.379076	0.000389884	-1.01967e-10	-0.379003
70832599	chr9:70832599:C:T	1.15027e-05	-1.14134	-1.11531	5.39798e-05	-1.24879	-1.10743	5.39776e-05	-1.24887	-1.10742
70832620	chr9:70832620:T:C	5.07527e-05	-1.01967e-10	-0.772265	0.000259646	-1.01967e-10	-0.785508	0.000259653	-1.01967e-10	-0.785507
70832657	chr9:70832657:A:G	9.06061e-06	-1.3456	-1.1497	5.41103e-05	-1.20403	-1.14978	5.41216e-05	-1.20384	-1.14978
70832931	chr9:70832931:A:G	3.48124e-05	-1.01967e-10	-1.14926	0.000180428	-1.01967e-10	-1.14949	0.000180433	-1.01967e-10	-1.1495
70833037	chr9:70833037:T:C	6.08464e-05	-1.01967e-10	-0.590876	0.000321817	-1.01967e-10	-0.570845	0.000321837	-1.01967e-10	-0.570806
70833139	chr9:70833139:C:T	9.10247e-06	-1.34075	-1.14993	5.44481e-05	-1.19761	-1.14997	5.44596e-05	-1.19742	-1.14997
70833219	chr9:70833219:T:C	1.72385e-05	-1.18531	-0.666774	8.87845e-05	-1.21389	-0.644731	8.87892e-05	-1.21387	-0.644718
70833484	chr9:70833484:T:A	9.25416e-06	-1.32434	-1.14982	5.56572e-05	-1.17574	-1.14988	5.56693e-05	-1.17554	-1.14988
70833844	chr9:70833844:T:C	9.22433e-06	-1.32738	-1.15	5.54264e-05	-1.17976	-1.15001	5.54384e-05	-1.17957	-1.15001
70833973	chr9:70833973:G:A	9.16197e-06	-1.33424	-1.14993	5.492e-05	-1.18898	-1.14997	5.49318e-05	-1.18879	-1.14997
70834129	chr9:70834129:G:A	4.52043e-05	-1.01967e-10	-0.888037	0.000233546	-1.01967e-10	-0.891451	0.000233551	-1.01967e-10	-0.891452
70834408	chr9:70834408:G:A	3.52625e-05	-1.01967e-10	-1.13641	0.000182884	-1.01967e-10	-1.13598	0.000182888	-1.01967e-10	-1.13598
70834437	chr9:70834437:C:T	9.27008e-06	-1.32252	-1.14992	5.5772e-05	-1.1736	-1.14996	5.57842e-05	-1.1734	-1.14996
70834913	chr9:70834913:T:C	4.11537e-05	-1.01967e-10	-0.981916	0.000213588	-1.01967e-10	-0.980782	0.000213594	-1.01967e-10	-0.980776
70834979	chr9:70834979:G:A	4.38377e-05	-1.01967e-10	-0.918734	0.000228243	-1.01967e-10	-0.914419	0.00022825	-1.01967e-10	-0.914413
70835030	chr9:70835030:C:T	5.15485e-05	-0.756706	-2.24825e-10	0.000386822	-0.386865	-2.24825e-10	0.000386946	-0.386568	-2.24825e-10
70835076	chr9:70835076:A:G	9.10786e-06	-1.34039	-1.1497	5.44743e-05	-1.19732	-1.14978	5.44858e-05	-1.19713	-1.14978
70835680	chr9:70835680:C:T	9.04815e-06	-1.34667	-1.15	5.40073e-05	-1.20573	-1.14998	5.40186e-05	-1.20555	-1.14998
70836147	chr9:70836147:G:A	9.31424e-06	-1.32918	-1.1385	5.58553e-05	-1.18302	-1.13904	5.58673e-05	-1.18283	-1.13904
70836260	chr9:70836260:C:G	3.77979e-05	-1.01967e-10	-1.06698	0.000196424	-1.01967e-10	-1.06455	0.00019643	-1.01967e-10	-1.06455
70836821	chr9:70836821:G:A	3.59153e-05	-0.0481323	-1.06993	0.000186345	-0.0390973	-1.07813	0.000186404	-0.038791	-1.07815
70836919	chr9:70836919:A:G	7.06545e-05	-1.01967e-10	-0.441427	0.000381271	-1.01967e-10	-0.401318	0.000381308	-1.01967e-10	-0.401245
70836923	chr9:70836923:G:T	4.16354e-05	-0.970279	-2.24825e-10	0.000182777	-1.13656	-2.24825e-10	0.000182774	-1.1366	-2.24825e-10
70837172	chr9:70837172:A:G	3.00945e-05	-0.151796	-1.14309	0.000155835	-0.150495	-1.14554	0.00015589	-0.150166	-1.14554
70837188	chr9:70837188:A:G	3.48303e-05	-1.01967e-10	-1.14874	0.000180547	-1.01967e-10	-1.14884	0.000180551	-1.01967e-10	-1.14884
70837371	chr9:70837371:G:A	9.07583e-06	-1.35131	-1.14231	5.40396e-05	-1.21236	-1.14275	5.40507e-05	-1.21218	-1.14275
70837585	chr9:70837585:C:G	9.18023e-06	-1.33642	-1.14575	5.49625e-05	-1.1921	-1.14608	5.49742e-05	-1.19191	-1.14608
70837873	chr9:70837873:T:A	1.42488e-05	-0.893231	-1.14933	0.000120733	-0.401899	-1.14935	0.00012081	-0.401285	-1.14935
70837967	chr9:70837967:A:G	9.08172e-06	-1.34904	-1.14393	5.4146e-05	-1.20883	-1.14432	5.41572e-05	-1.20864	-1.14432
70837980	chr9:70837980:T:C	5.02993e-05	-1.01967e-10	-0.781237	0.000257986	-1.01967e-10	-0.791925	0.000257992	-1.01967e-10	-0.791924
70837986	chr9:70837986:A:G	9.15839e-06	-1.3394	-1.14516	5.47819e-05	-1.19596	-1.14551	5.47934e-05	-1.19577	-1.14551
70838010	chr9:70838010:C:T	9.13395e-06	-1.34209	-1.14514	5.45847e-05	-1.19958	-1.14549	5.45962e-05	-1.1994	-1.14549
70838118	chr9:70838118:A:G	3.51147e-05	-1.01967e-10	-1.14061	0.000182029	-1.01967e-10	-1.14066	0.000182033	-1.01967e-10	-1.14066
70838127	chr9:70838127:G:T	1.52902e-05	-0.935087	-1.03693	0.000101109	-0.692478	-1.03616	0.000101128	-0.692306	-1.03616
70838129	chr9:70838129:G:A	1.49354e-05	-0.952176	-1.04332	9.84397e-05	-0.712815	-1.04257	9.84588e-05	-0.712645	-1.04257
70838232	chr9:70838232:T:A	1.06479e-05	-1.36518	-0.968689	5.3708e-05	-1.37714	-0.984127	5.37052e-05	-1.37719	-0.984152
70838378	chr9:70838378:T:C	9.7539e-06	-1.3955	-1.02606	4.50013e-05	-1.50395	-1.03418	4.5e-05	-1.50399	-1.0342
70838582	chr9:70838582:G:A	3.29572e-05	-0.122824	-1.0812	0.000171095	-0.113782	-1.08883	0.000171148	-0.113483	-1.08884
70838589	chr9:70838589:C:T	8.97616e-06	-1.35905	-1.14561	5.33158e-05	-1.22265	-1.14594	5.33267e-05	-1.22247	-1.14594
70838903	chr9:70838903:G:A	9.20378e-06	-1.37437	-1.10524	4.56658e-05	-1.41617	-1.10731	4.56648e-05	-1.41621	-1.10731
70838960	chr9:70838960:G:A	5.27418e-05	-1.01967e-10	-0.733822	0.000270355	-1.01967e-10	-0.745093	0.000270362	-1.01967e-10	-0.745092
70839048	chr9:70839048:A:T	3.30755e-05	-0.111241	-1.0892	0.000171966	-0.101151	-1.09638	0.000172019	-0.100851	-1.0964
70839283	chr9:70839283:T:C	1.27801e-05	-1.14279	-1.00855	5.80058e-05	-1.2754	-1.00888	5.80028e-05	-1.27548	-1.00888
70839313	chr9:70839313:C:T	3.3513e-05	-0.098177	-1.08912	0.000174214	-0.0882326	-1.09631	0.000174268	-0.0879309	-1.09633
70839314	chr9:70839314:A:G	9.23882e-06	-1.32702	-1.14879	5.55036e-05	-1.17941	-1.14897	5.55155e-05	-1.17922	-1.14897
70839367	chr9:70839367:T:C	9.22356e-06	-1.32856	-1.14891	5.53831e-05	-1.18148	-1.14908	5.53951e-05	-1.18129	-1.14908
70839429	chr9:70839429:G:A	3.93703e-05	-1.01967e-10	-1.02622	0.000204295	-1.01967e-10	-1.02526	0.000204299	-1.01967e-10	-1.02527
70839615	chr9:70839615:G:A	7.94101e-05	-1.01967e-10	-0.324604	0.000429767	-1.01967e-10	-0.281584	0.000429811	-1.01967e-10	-0.281506
70839861	chr9:70839861:T:C	3.34968e-05	-1.18778	-2.24825e-10	0.000153649	-1.31016	-2.24825e-10	0.00015364	-1.31024	-2.24825e-10
70839870	chr9:70839870:G:T	3.49362e-05	-1.01967e-10	-1.1457	0.000181081	-1.01967e-10	-1.14588	0.000181086	-1.01967e-10	-1.14588
70839906	chr9:70839906:T:C	9.21504e-06	-1.32913	-1.14927	5.53132e-05	-1.18241	-1.1494	5.53251e-05	-1.18222	-1.1494
70840006	chr9:70840006:G:A	5.07717e-05	-1.01967e-10	-0.771891	0.000259738	-1.01967e-10	-0.785155	0.000259745	-1.01967e-10	-0.785154
70840346	chr9:70840346:T:A	0.000104001	-1.01967e-10	-0.0548266	0.000545199	-1.01967e-10	-0.043678	0.000545221	-1.01967e-10	-0.0436612
70840767	chr9:70840767:A:G	1.08954e-05	-1.2208	-1.09008	6.574e-05	-1.06728	-1.09184	6.57543e-05	-1.06708	-1.09184
70840800	chr9:70840800:T:C	0.000322575	-1.01967e-10	1.07711	0.00176364	-1.01967e-10	1.1303	0.00176375	-1.01967e-10	1.13035
70840931	chr9:70840931:C:T	2.98636e-05	-1.16686	-0.135726	0.000155973	-1.19104	-0.104105	0.000155983	-1.19102	-0.104085
70840984	chr9:70840984:A:G	4.54869e-05	-0.881804	-2.24825e-10	0.000252484	-0.813481	-2.24825e-10	0.000252523	-0.813349	-2.24825e-10
70841120	chr9:70841120:C:T	3.76547e-05	-0.153638	-0.917134	0.000205013	-0.113304	-0.908452	0.000205078	-0.113019	-0.908446
70841689	chr9:70841689:T:C	3.60663e-05	-1.01967e-10	-1.11387	0.000187051	-1.01967e-10	-1.11345	0.000187055	-1.01967e-10	-1.11345
70841690	chr9:70841690:A:C	3.49793e-05	-1.01967e-10	-1.14447	0.000181404	-1.01967e-10	-1.1441	0.000181408	-1.01967e-10	-1.1441
70841737	chr9:70841737:G:A	1.90325e-05	-0.717398	-1.03568	0.000128653	-0.453571	-1.03414	0.00012868	-0.453384	-1.03414
70841741	chr9:70841741:G:A	4.93877e-05	-0.799528	-2.24825e-10	0.000275524	-0.726153	-2.24825e-10	0.00027557	-0.726012	-2.24825e-10
70841749	chr9:70841749:C:T	3.69131e-05	-1.09066	-2.24825e-10	0.000170508	-1.20605	-2.24825e-10	0.000170498	-1.20613	-2.24825e-10
70841824	chr9:70841824:A:T	3.89414e-05	0.052627	-1.0898	0.000202695	0.0638005	-1.09693	0.000202761	0.064118	-1.09694
70841905	chr9:70841905:G:A	1.12964e-05	-1.17532	-1.09943	6.8823e-05	-1.01223	-1.10106	6.88387e-05	-1.01202	-1.10107
70842018	chr9:70842018:C:A	4.2341e-05	-1.01967e-10	-0.953473	0.00021958	-1.01967e-10	-0.95311	0.000219584	-1.01967e-10	-0.953119
70842052	chr9:70842052:C:G	3.72115e-05	-1.08261	-2.24825e-10	0.000171997	-1.19735	-2.24825e-10	0.000171987	-1.19743	-2.24825e-10
70842156	chr9:70842156:A:T	1.07639e-05	-1.23275	-1.09028	6.47415e-05	-1.08236	-1.09207	6.47554e-05	-1.08217	-1.09207
70842209	chr9:70842209:T:C	1.0986e-05	-1.21662	-1.08599	6.63219e-05	-1.06246	-1.08785	6.63364e-05	-1.06226	-1.08785
70842226	chr9:70842226:C:T	1.08837e-05	-1.22965	-1.08231	6.54952e-05	-1.07863	-1.08422	6.55093e-05	-1.07844	-1.08423
70842458	chr9:70842458:A:G	1.11522e-05	-1.18379	-1.1038	6.78083e-05	-1.02278	-1.10536	6.78237e-05	-1.02258	-1.10536
70842766	chr9:70842766:G:A	1.27829e-05	-1.09253	-1.0586	5.7542e-05	-1.23344	-1.05887	5.75386e-05	-1.23352	-1.05887
70842916	chr9:70842916:G:A	1.09319e-05	-1.21529	-1.09225	6.60107e-05	-1.06102	-1.094	6.60252e-05	-1.06082	-1.094
70842945	chr9:70842945:A:G	1.08927e-05	-1.22106	-1.09008	6.56802e-05	-1.06817	-1.09186	6.56944e-05	-1.06798	-1.09186
70843258	chr9:70843258:A:G	3.51696e-05	-1.01967e-10	-1.13905	0.000182181	-1.01967e-10	-1.13983	0.000182185	-1.01967e-10	-1.13983
70843299	chr9:70843299:G:A	5.32556e-05	-1.01967e-10	-0.724127	0.000280993	-1.01967e-10	-0.706498	0.00028101	-1.01967e-10	-0.706463
70843384	chr9:70843384:T:C	8.45311e-06	-1.42975	-1.13494	5.40628e-05	-1.21515	-1.13954	5.40755e-05	-1.21493	-1.13954
70843425	chr9:70843425:A:G	1.79735e-05	-0.668422	-1.14191	0.000122254	-0.397244	-1.14148	0.00012228	-0.397053	-1.14148
70843509	chr9:70843509:G:A	3.55128e-05	-1.01967e-10	-1.12933	0.00018403	-1.01967e-10	-1.12973	0.000184034	-1.01967e-10	-1.12973
70843616	chr9:70843616:C:T	3.64546e-05	-0.16043	-0.942732	0.000198164	-0.121207	-0.934527	0.000198226	-0.120923	-0.934521
70843617	chr9:70843617:G:A	8.40495e-06	-1.507	-1.06341	4.29124e-05	-1.51168	-1.07398	4.2912e-05	-1.5117	-1.074
70843640	chr9:70843640:T:G	4.30934e-05	-1.01967e-10	-0.93586	0.000224066	-1.01967e-10	-0.932889	0.00022407	-1.01967e-10	-0.932893
70843792	chr9:70843792:TA:T	1.11005e-05	-1.20546	-1.08678	6.71757e-05	-1.04891	-1.08861	6.71905e-05	-1.04871	-1.08861
70843866	chr9:70843866:T:C	1.05447e-05	-1.22565	-1.11796	6.35748e-05	-1.07333	-1.11928	6.35886e-05	-1.07314	-1.11928
70843952	chr9:70843952:C:T	1.11917e-05	-1.19713	-1.08692	6.78508e-05	-1.03877	-1.08875	6.7866e-05	-1.03857	-1.08875
70844718	chr9:70844718:A:T	1.10022e-05	-1.20609	-1.09505	6.65744e-05	-1.04976	-1.09675	6.65891e-05	-1.04956	-1.09675
70844781	chr9:70844781:C:T	1.11252e-05	-1.18661	-1.10341	6.76103e-05	-1.02608	-1.10499	6.76257e-05	-1.02587	-1.10499
70845044	chr9:70845044:A:G	4.84152e-05	0.158488	-0.977902	0.000250613	0.169342	-0.99026	0.000250695	0.16967	-0.990285
70845155	chr9:70845155:A:G	7.36274e-05	-1.01967e-10	-0.400212	0.000397675	-1.01967e-10	-0.359194	0.000397714	-1.01967e-10	-0.359119
70845175	chr9:70845175:A:G	1.0788e-05	-1.23289	-1.0879	6.48909e-05	-1.08241	-1.08971	6.49049e-05	-1.08222	-1.08971
70845250	chr9:70845250:G:A	1.10787e-05	-1.2017	-1.09251	6.70925e-05	-1.04451	-1.09425	6.71074e-05	-1.04431	-1.09425
70845374	chr9:70845374:G:A	3.47999e-05	-1.01967e-10	-1.14962	0.000180336	-1.01967e-10	-1.15001	0.00018034	-1.01967e-10	-1.15001
70845568	chr9:70845568:G:A	4.25027e-05	-1.01967e-10	-0.949662	0.000220423	-1.01967e-10	-0.94928	0.000220426	-1.01967e-10	-0.949289
70845603	chr9:70845603:C:T	1.07924e-05	-1.2037	-1.11669	6.53715e-05	-1.04673	-1.11801	6.53861e-05	-1.04653	-1.11801
70845856	chr9:70845856:C:A	3.67591e-05	-0.167261	-0.927583	0.00020013	-0.126752	-0.919108	0.000200193	-0.126467	-0.919102
70846068	chr9:70846068:C:T	3.30209e-05	-0.0521172	-1.14997	0.000337425	0.6265	-1.14998	0.000337713	0.627329	-1.14998
70846642	chr9:70846642:G:C	1.10024e-05	-1.20541	-1.09571	6.6561e-05	-1.04931	-1.0974	6.65758e-05	-1.04911	-1.09741
70846808	chr9:70846808:C:T	1.08568e-05	-1.21109	-1.10335	6.56096e-05	-1.05618	-1.10493	6.5624e-05	-1.05598	-1.10493
70846858	chr9:70846858:A:G	1.06585e-05	-1.21234	-1.12053	6.44167e-05	-1.05767	-1.12178	6.44309e-05	-1.05747	-1.12179
70847058	chr9:70847058:C:T	1.47461e-05	-1.20291	-0.805345	7.61202e-05	-1.22516	-0.787354	7.61243e-05	-1.22514	-0.787343
70847059	chr9:70847059:A:G	1.08103e-05	-1.22838	-1.09035	6.50595e-05	-1.0774	-1.09213	6.50735e-05	-1.07721	-1.09213
70847163	chr9:70847163:C:T	4.19668e-05	0.125662	-1.08801	0.000217843	0.13419	-1.09524	0.000217916	0.134513	-1.09526
70847256	chr9:70847256:A:G	3.90703e-05	-1.01967e-10	-1.03387	0.000202858	-1.01967e-10	-1.03232	0.000202865	-1.01967e-10	-1.03231
70847488	chr9:70847488:A:T	6.27571e-05	-1.01967e-10	-0.559958	0.00033213	-1.01967e-10	-0.539302	0.000332151	-1.01967e-10	-0.539263
70847529	chr9:70847529:A:AG	1.08013e-05	-1.20455	-1.11501	6.53877e-05	-1.04812	-1.11637	6.54022e-05	-1.04793	-1.11637
70847577	chr9:70847577:G:T	4.16281e-05	0.107351	-1.0778	0.000216114	0.116592	-1.08562	0.000216185	0.116914	-1.08563
70847681	chr9:70847681:CAGA:C	1.06699e-05	-1.21807	-1.11373	6.43932e-05	-1.0647	-1.11512	6.44073e-05	-1.06451	-1.11512
70847694	chr9:70847694:C:A	3.65244e-05	-1.10125	-2.24825e-10	0.000169393	-1.21261	-2.24825e-10	0.000169384	-1.21269	-2.24825e-10
70847868	chr9:70847868:G:A	1.10998e-05	-1.21286	-1.07945	6.70515e-05	-1.05797	-1.0814	6.70662e-05	-1.05777	-1.0814
70848403	chr9:70848403:T:A	1.10354e-05	-1.2135	-1.08463	6.66656e-05	-1.05864	-1.0865	6.66802e-05	-1.05845	-1.0865
70849142	chr9:70849142:T:C	3.5225e-05	-1.13747	-2.24825e-10	0.000164075	-1.2445	-2.24825e-10	0.000164067	-1.24458	-2.24825e-10
70849213	chr9:70849213:C:T	3.36285e-05	-0.239821	-0.944033	0.000181903	-0.205625	-0.935731	0.000181958	-0.205352	-0.935725
70849214	chr9:70849214:G:A	4.19367e-05	-1.01967e-10	-0.963068	0.000217462	-1.01967e-10	-0.962805	0.000217465	-1.01967e-10	-0.962814
70849280	chr9:70849280:G:C	1.0412e-05	-1.3434	-1.01288	6.06025e-05	-1.22452	-1.01598	6.06133e-05	-1.22436	-1.01598
70849396	chr9:70849396:C:T	3.43369e-05	-0.255668	-0.907341	0.000186008	-0.220654	-0.898383	0.000186065	-0.220382	-0.898377
70849411	chr9:70849411:C:A	3.43302e-05	-0.266956	-0.896246	0.000185889	-0.232624	-0.887055	0.000185945	-0.232353	-0.887048
70849441	chr9:70849441:G:A	3.426e-05	-0.239363	-0.925888	0.000185461	-0.204731	-0.917254	0.000185517	-0.204457	-0.917248
70849542	chr9:70849542:T:G	3.22443e-05	-0.301055	-0.924832	0.00017443	-0.267153	-0.91615	0.000174482	-0.266886	-0.916144
70849546	chr9:70849546:G:A	3.23664e-05	-0.287258	-0.93485	0.000175102	-0.253108	-0.926353	0.000175154	-0.252839	-0.926347
70849774	chr9:70849774:C:T	7.22198e-05	-1.01967e-10	-0.419515	0.000389927	-1.01967e-10	-0.37887	0.000389965	-1.01967e-10	-0.378796
70849837	chr9:70849837:T:C	4.16574e-05	-1.01967e-10	-0.96975	0.000216206	-1.01967e-10	-0.968597	0.00021621	-1.01967e-10	-0.968605
70849850	chr9:70849850:G:A	4.7368e-05	-1.01967e-10	-0.841283	0.000242657	-1.01967e-10	-0.853179	0.000242663	-1.01967e-10	-0.853178
70849979	chr9:70849979:A:G	8.43334e-05	-1.01967e-10	-0.264452	0.000437927	-1.01967e-10	-0.262776	0.00043794	-1.01967e-10	-0.262772
70850219	chr9:70850219:C:T	5.07987e-05	-1.01967e-10	-0.771359	0.000259885	-1.01967e-10	-0.78459	0.000259891	-1.01967e-10	-0.784589
70850257	chr9:70850257:T:G	3.60137e-05	-1.01967e-10	-1.11533	0.000186247	-1.01967e-10	-1.11775	0.000186252	-1.01967e-10	-1.11775
70850297	chr9:70850297:A:G	3.73307e-05	-1.07941	-2.24825e-10	0.000172461	-1.19466	-2.24825e-10	0.000172451	-1.19474	-2.24825e-10
70850415	chr9:70850415:TATAAA:T	7.36526e-05	-1.01967e-10	-0.39987	0.000397814	-1.01967e-10	-0.358844	0.000397853	-1.01967e-10	-0.358769
70850702	chr9:70850702:T:C	3.48621e-05	-0.212964	-0.934865	0.000189599	-0.17343	-0.926485	0.000189658	-0.173151	-0.926479
70850703	chr9:70850703:G:A	9.4314e-06	-1.32575	-1.12943	4.49387e-05	-1.41146	-1.12807	4.49377e-05	-1.41151	-1.12807
70850808	chr9:70850808:G:A	3.55079e-05	-1.01967e-10	-1.12947	0.000184069	-1.01967e-10	-1.12952	0.000184073	-1.01967e-10	-1.12952
70850917	chr9:70850917:T:C	3.4298e-05	-0.227466	-0.936678	0.000186452	-0.188321	-0.928334	0.000186509	-0.188043	-0.928328
70850972	chr9:70850972:A:T	3.59847e-05	-0.228775	-0.887361	0.000195845	-0.189432	-0.878074	0.000195905	-0.189154	-0.878067
70851046	chr9:70851046:T:C	3.50937e-05	-0.221617	-0.919591	0.000190941	-0.181945	-0.910921	0.000191	-0.181667	-0.910915
70851312	chr9:70851312:C:T	5.43329e-05	-1.01967e-10	-0.704099	0.000283504	-1.01967e-10	-0.697601	0.000283512	-1.01967e-10	-0.697598
70851614	chr9:70851614:T:C	3.37771e-05	-0.21799	-0.961456	0.000178906	-0.204825	-0.953141	0.000178959	-0.204562	-0.953134
70851899	chr9:70851899:C:A	1.16109e-05	-1.16907	-1.07822	5.38669e-05	-1.28268	-1.07563	5.38649e-05	-1.28275	-1.07563
70851984	chr9:70851984:T:C	5.77412e-05	-1.01967e-10	-0.643259	0.000305121	-1.01967e-10	-0.624119	0.00030514	-1.01967e-10	-0.624081
70852273	chr9:70852273:T:C	1.32845e-05	-1.13557	-0.97706	8.37184e-05	-0.940458	-0.976912	8.37375e-05	-0.940258	-0.976907
70852309	chr9:70852309:C:T	2.50867e-05	-0.32798	-1.14891	0.000131184	-0.319452	-1.14878	0.00013122	-0.319203	-1.14878
70852708	chr9:70852708:C:T	1.57574e-05	-1.38355	-0.558367	8.29395e-05	-1.38997	-0.536749	8.2944e-05	-1.38995	-0.536735
70852756	chr9:70852756:A:G	3.76786e-05	-1.07014	-2.24825e-10	0.000173907	-1.18631	-2.24825e-10	0.000173897	-1.18639	-2.24825e-10
70852913	chr9:70852913:C:G	0.000157384	-1.01967e-10	0.359462	0.000848514	-1.01967e-10	0.398658	0.00084855	-1.01967e-10	0.398677
70852932	chr9:70852932:T:A	5.22828e-05	-1.01967e-10	-0.742562	0.00026796	-1.01967e-10	-0.75399	0.000267967	-1.01967e-10	-0.753989
70852988	chr9:70852988:G:T	2.51381e-05	-0.324835	-1.15001	0.000131415	-0.316465	-1.15001	0.000131451	-0.316215	-1.15001
70853072	chr9:70853072:G:T	3.49757e-05	-1.01967e-10	-1.14458	0.000181282	-1.01967e-10	-1.14477	0.000181287	-1.01967e-10	-1.14477
70853097	chr9:70853097:T:A	4.34472e-05	0.0638531	-0.991537	0.000224275	0.043941	-0.975898	0.000224355	0.044242	-0.975866
70853109	chr9:70853109:A:C	3.94084e-05	-1.02525	-2.24825e-10	0.000180803	-1.14742	-2.24825e-10	0.000180792	-1.14751	-2.24825e-10
70853246	chr9:70853246:C:T	5.34284e-05	-1.01967e-10	-0.720886	0.000281918	-1.01967e-10	-0.703211	0.000281935	-1.01967e-10	-0.703176
70853535	chr9:70853535:T:G	3.70672e-05	-1.0865	-2.24825e-10	0.000171489	-1.20031	-2.24825e-10	0.000171479	-1.20039	-2.24825e-10
70853672	chr9:70853672:A:G	3.73038e-05	-1.08013	-2.24825e-10	0.000166986	-1.22692	-2.24825e-10	0.000166984	-1.22695	-2.24825e-10
70853898	chr9:70853898:A:G	3.47863e-05	-1.01967e-10	-1.15001	0.000180336	-1.01967e-10	-1.15	0.000180341	-1.01967e-10	-1.15
70854157	chr9:70854157:T:C	3.47862e-05	-1.01967e-10	-1.15001	0.000180338	-1.01967e-10	-1.15	0.000180342	-1.01967e-10	-1.15
70854399	chr9:70854399:A:T	8.2052e-06	-1.49363	-1.10083	4.19187e-05	-1.5003	-1.10879	4.19183e-05	-1.50033	-1.10881
70854725	chr9:70854725:C:T	4.28742e-05	-0.0703053	-0.870654	0.000441838	0.602721	-0.856606	0.000442216	0.603536	-0.85659
70854728	chr9:70854728:A:C	4.57154e-05	-1.01967e-10	-0.876794	0.000239139	-1.01967e-10	-0.867783	0.000239147	-1.01967e-10	-0.867775
70854910	chr9:70854910:C:T	5.1853e-05	-1.01967e-10	-0.750816	0.000265823	-1.01967e-10	-0.761999	0.00026583	-1.01967e-10	-0.761997
70855032	chr9:70855032:C:T	3.80012e-05	0.0555954	-1.11721	0.00019781	0.0648949	-1.12242	0.000197876	0.0652117	-1.12243
70855587	chr9:70855587:A:G	3.62839e-05	-1.10786	-2.24825e-10	0.000168399	-1.21849	-2.24825e-10	0.00016839	-1.21857	-2.24825e-10
70855695	chr9:70855695:C:T	8.25472e-06	-1.50369	-1.08475	4.21809e-05	-1.50885	-1.09401	4.21805e-05	-1.50887	-1.09402
70856001	chr9:70856001:T:C	2.7381e-05	-0.239763	-1.14962	0.000147618	-0.200643	-1.14956	0.000147662	-0.200366	-1.14956
70856049	chr9:70856049:A:T	3.47971e-05	-1.01967e-10	-1.14969	0.000180365	-1.01967e-10	-1.14984	0.00018037	-1.01967e-10	-1.14984
70856366	chr9:70856366:T:C	2.6142e-05	-0.285862	-1.14982	0.000141353	-0.24371	-1.14986	0.000141395	-0.243436	-1.14986
70856552	chr9:70856552:A:G	2.5933e-05	-0.293701	-1.15001	0.000140257	-0.251339	-1.15001	0.000140299	-0.251066	-1.15001
70856587	chr9:70856587:T:C	2.99014e-05	-1.30132	-2.24825e-10	0.000138397	-1.4147	-2.24825e-10	0.000138397	-1.41472	-2.24825e-10
70856732	chr9:70856732:C:T	4.38942e-05	-1.01967e-10	-0.917447	0.000229542	-1.01967e-10	-0.908742	0.000229548	-1.01967e-10	-0.90874
70856740	chr9:70856740:G:C	5.50759e-05	-1.41745	0.726932	0.000290242	-1.42637	0.752255	0.000290252	-1.42641	0.752307
70856836	chr9:70856836:TAA:CAA	5.78537e-05	0.47683	-1.11814	0.000273115	0.382004	-1.11694	0.000273193	0.382256	-1.11693
70856867	chr9:70856867:T:C	2.54887e-05	-0.318222	-1.14277	0.000137534	-0.277769	-1.14319	0.000137575	-0.2775	-1.14319
70856906	chr9:70856906:C:T	2.83688e-05	-0.205544	-1.1484	0.000153601	-0.162193	-1.14828	0.000153648	-0.161911	-1.14828
70857323	chr9:70857323:GCT:G	1.56556e-05	-1.40087	-0.547533	8.24676e-05	-1.40651	-0.525918	8.2472e-05	-1.40649	-0.525903
70857326	chr9:70857326:GGT:G	1.57711e-05	-1.39117	-0.54988	8.30564e-05	-1.39701	-0.528302	8.3061e-05	-1.39699	-0.528288
70857623	chr9:70857623:A:T	3.65903e-05	-1.09945	-2.24825e-10	0.000164777	-1.24024	-2.24825e-10	0.000164776	-1.24027	-2.24825e-10
70857807	chr9:70857807:C:T	3.66885e-05	-1.01967e-10	-1.09677	0.000191269	-1.01967e-10	-1.09115	0.000191276	-1.01967e-10	-1.09113
70857888	chr9:70857888:C:T	3.60838e-05	0.0365105	-1.1499	0.000202706	0.116778	-1.14985	0.000202774	0.117093	-1.14985
70857902	chr9:70857902:T:C	2.04011e-05	-0.534321	-1.14932	0.000186957	0.0352907	-1.14924	0.000187093	0.0359932	-1.14924
70858485	chr9:70858485:C:T	3.48093e-05	0.000655675	-1.15	0.000195453	0.0805022	-1.15001	0.000195519	0.0808139	-1.15001
70858680	chr9:70858680:C:T	1.47379e-05	-0.915333	-1.09347	6.43282e-05	-1.09193	-1.0889	6.43259e-05	-1.092	-1.08889
70858852	chr9:70858852:A:G	1.34519e-05	-1.10092	-0.999193	6.06355e-05	-1.24057	-0.999376	6.06321e-05	-1.24066	-0.999374
70858897	chr9:70858897:G:A	3.55081e-05	0.0173288	-1.1468	0.000199337	0.0971896	-1.14702	0.000199404	0.0975027	-1.14702
70858979	chr9:70858979:G:C	7.58685e-05	-1.01967e-10	-0.370228	0.000396929	-1.01967e-10	-0.361071	0.000396944	-1.01967e-10	-0.361058
70859030	chr9:70859030:T:C	8.67362e-05	-0.236358	-2.24825e-10	0.000603895	0.0585724	-2.24825e-10	0.000604088	0.0588678	-2.24825e-10
70859139	chr9:70859139:C:T	4.00789e-05	-1.01967e-10	-1.00838	0.000206247	-1.01967e-10	-1.01575	0.000206252	-1.01967e-10	-1.01575
70859254	chr9:70859254:A:G	2.06436e-05	-0.529999	-1.14183	0.000189377	0.040434	-1.14153	0.000189514	0.0411371	-1.14152
70859414	chr9:70859414:C:T	3.41111e-05	-0.0525681	-1.11704	0.000190616	0.0235861	-1.11815	0.000190679	0.0238902	-1.11815
70859614	chr9:70859614:T:C	3.63474e-05	0.00904614	-1.11515	0.000203699	0.0881205	-1.11631	0.000203767	0.0884314	-1.11631
70859732	chr9:70859732:G:A	3.31753e-05	-0.0799442	-1.11748	0.000185548	-0.00293378	-1.11858	0.000185609	-0.00263162	-1.11858
70860018	chr9:70860018:C:T	9.65412e-06	-1.44378	-0.988066	4.59904e-05	-1.51928	-0.99712	4.59897e-05	-1.51929	-0.997144
70860029	chr9:70860029:A:G	4.02419e-05	0.140067	-1.14439	0.000226504	0.222776	-1.14484	0.000226583	0.2231	-1.14484
70860367	chr9:70860367:C:T	3.31992e-05	-0.0587052	-1.138	0.000185905	0.0190713	-1.13866	0.000185966	0.0193754	-1.13866
70860615	chr9:70860615:T:C	3.64298e-05	0.0446155	-1.14846	0.000204344	0.123672	-1.1487	0.000204413	0.123986	-1.14869
70860889	chr9:70860889:T:C	5.70613e-05	0.486981	-1.14208	0.000313357	0.541913	-1.1394	0.000313484	0.542286	-1.13939
70861000	chr9:70861000:G:A	0.000102337	0.821737	-0.892693	0.000495445	0.751932	-0.891304	0.000495603	0.75221	-0.891288
70861009	chr9:70861009:A:G	3.73526e-05	-1.07883	-2.24825e-10	0.000172607	-1.19381	-2.24825e-10	0.000172597	-1.19389	-2.24825e-10
70861082	chr9:70861082:G:A	3.77008e-05	0.0639189	-1.13347	0.000214312	0.156853	-1.13425	0.000214387	0.15718	-1.13425
70861102	chr9:70861102:A:T	9.69579e-06	-1.45749	-0.970047	4.66547e-05	-1.52249	-0.979568	4.66541e-05	-1.5225	-0.979593
70861304	chr9:70861304:A:G	4.06931e-05	-1.01967e-10	-0.99317	0.000211151	-1.01967e-10	-0.992254	0.000211155	-1.01967e-10	-0.992261
70861581	chr9:70861581:G:A	8.29157e-06	-1.4368	-1.14719	4.67673e-05	-1.3534	-1.14625	4.6773e-05	-1.3533	-1.14625
70861895	chr9:70861895:T:G	4.19677e-05	-1.01967e-10	-0.96233	0.000216901	-1.01967e-10	-0.965389	0.000216906	-1.01967e-10	-0.96539
70861961	chr9:70861961:A:T	2.54795e-05	-1.46135	-2.24825e-10	0.000139752	-1.40496	-2.24825e-10	0.000139765	-1.40489	-2.24825e-10
70862005	chr9:70862005:G:A	3.58082e-05	-1.01967e-10	-1.12105	0.000185534	-1.01967e-10	-1.12159	0.000185538	-1.01967e-10	-1.1216
70862225	chr9:70862225:T:C	1.51285e-05	-0.988516	-0.994133	6.74348e-05	-1.14459	-0.989082	6.74339e-05	-1.14463	-0.989077
70862337	chr9:70862337:C:CA	3.88907e-05	-1.01967e-10	-1.03847	0.000201042	-1.01967e-10	-1.04132	0.000201045	-1.01967e-10	-1.04132
70862353	chr9:70862353:T:C	3.86896e-05	-1.04366	-2.24825e-10	0.000177941	-1.16338	-2.24825e-10	0.000177931	-1.16346	-2.24825e-10
70862376	chr9:70862376:T:C	6.35743e-05	-1.01967e-10	-0.54702	0.00032809	-1.01967e-10	-0.55154	0.000328098	-1.01967e-10	-0.551541
70862645	chr9:70862645:T:G	9.99294e-06	-1.50891	-0.888445	5.11628e-05	-1.51952	-0.890298	5.1163e-05	-1.51953	-0.89031
70863297	chr9:70863297:T:C	2.40965e-05	-1.51716	-2.24825e-10	0.000124112	-1.52364	-2.24825e-10	0.000124115	-1.52364	-2.24825e-10
70863842	chr9:70863842:G:A	4.33008e-05	-1.01967e-10	-0.931059	0.000227339	-1.01967e-10	-0.918387	0.00022735	-1.01967e-10	-0.918362
70863917	chr9:70863917:G:A	4.4031e-05	0.216241	-1.13058	0.000247425	0.297692	-1.13141	0.000247513	0.298022	-1.13141
70864043	chr9:70864043:A:T	6.12529e-05	0.433788	-1.01801	0.000330656	0.475113	-1.01886	0.000330784	0.475469	-1.01886
70864099	chr9:70864099:A:G	4.84312e-05	-1.01967e-10	-0.819085	0.000248781	-1.01967e-10	-0.828255	0.000248788	-1.01967e-10	-0.828252
70864170	chr9:70864170:A:G	2.76935e-05	-1.37803	-2.24825e-10	0.00015854	-1.27882	-2.24825e-10	0.000158539	-1.27885	-2.24825e-10
70864220	chr9:70864220:G:A	5.61799e-05	-1.01967e-10	-0.670669	0.000287113	-1.01967e-10	-0.684951	0.000287121	-1.01967e-10	-0.68495
70864233	chr9:70864233:G:A	4.29624e-05	0.177003	-1.11591	0.000240718	0.255852	-1.11706	0.000240802	0.256177	-1.11705
70864808	chr9:70864808:C:T	3.682e-05	-1.01967e-10	-1.09319	0.000190511	-1.01967e-10	-1.09512	0.000190515	-1.01967e-10	-1.09512
70865012	chr9:70865012:T:G	2.75606e-05	-1.38284	-2.24825e-10	0.000127218	-1.49893	-2.24825e-10	0.000127216	-1.49896	-2.24825e-10
70865104	chr9:70865104:A:C	1.11712e-05	-1.15799	-1.1279	5.91661e-05	-1.14113	-1.12335	5.91692e-05	-1.14111	-1.12334
70865167	chr9:70865167:C:T	4.77042e-05	0.299287	-1.1335	0.000526845	1.05288	-1.1308	0.000527331	1.05378	-1.1308
70865324	chr9:70865324:T:C	1.45014e-05	-0.92056	-1.10442	6.40374e-05	-1.08205	-1.10331	6.40331e-05	-1.08214	-1.10331
70865710	chr9:70865710:A:G	1.16091e-05	-1.1117	-1.13574	6.72224e-05	-0.999434	-1.13739	6.72323e-05	-0.99931	-1.13739
70865821	chr9:70865821:T:C	9.0718e-05	-1.01967e-10	-0.191473	0.000466897	-1.01967e-10	-0.19872	0.000466911	-1.01967e-10	-0.198714
70865887	chr9:70865887:G:A	1.12877e-05	-1.48447	-0.791052	5.54424e-05	-1.52501	-0.804471	5.54418e-05	-1.52501	-0.804507
70866020	chr9:70866020:A:C	6.87209e-05	-1.01967e-10	-0.469177	0.000371966	-1.01967e-10	-0.426027	0.000372009	-1.01967e-10	-0.425934
70866447	chr9:70866447:G:C	4.02289e-05	-1.01967e-10	-1.00464	0.000209927	-1.01967e-10	-0.998068	0.000209933	-1.01967e-10	-0.998062
70866792	chr9:70866792:T:A	8.15179e-05	0.676459	-0.974866	0.000596954	1.01699	-0.96998	0.000597367	1.01765	-0.969967
70867426	chr9:70867426:G:C	4.12114e-05	-1.01967e-10	-0.980514	0.000215153	-1.01967e-10	-0.973477	0.00021516	-1.01967e-10	-0.973471
70867731	chr9:70867731:T:A	8.71048e-05	0.901878	-1.13399	0.000672881	1.29882	-1.13208	0.000673376	1.29953	-1.13208
70867846	chr9:70867846:T:C	1.73545e-05	-0.752604	-1.09277	7.09235e-05	-0.984593	-1.09863	7.09182e-05	-0.984684	-1.09864
70867849	chr9:70867849:C:T	5.0961e-05	-1.01967e-10	-0.768168	0.000260888	-1.01967e-10	-0.780739	0.000260894	-1.01967e-10	-0.780737
70868214	chr9:70868214:T:C	2.58494e-05	-0.573111	-0.873831	0.000231825	-0.0212515	-0.877595	0.000231987	-0.0205772	-0.877594
70868678	chr9:70868678:G:T	1.38335e-05	-1.09933	-0.972806	5.78688e-05	-1.31991	-0.966741	5.78633e-05	-1.32003	-0.966741
70868993	chr9:70868993:C:G	6.123e-05	-1.01967e-10	-0.584592	0.000317599	-1.01967e-10	-0.58404	0.000317607	-1.01967e-10	-0.584037
70869005	chr9:70869005:A:G	7.72972e-05	0.196087	-0.547659	0.000539394	0.491279	-0.545661	0.000539602	0.491639	-0.54566
70869889	chr9:70869889:T:A	3.47257e-05	-0.165781	-0.985969	0.000199332	-0.0776748	-0.972183	0.000199411	-0.0773209	-0.972164
70870132	chr9:70870132:G:A	5.46678e-05	-0.283808	-0.414146	0.000269356	-0.358916	-0.38988	0.00026941	-0.358775	-0.389845
70870530	chr9:70870530:A:G	4.2706e-05	-0.0517507	-0.89314	0.000247695	0.0431901	-0.875821	0.000247799	0.0435604	-0.875797
70870843	chr9:70870843:C:A	9.84216e-06	-1.44221	-0.970345	5.79863e-05	-1.31301	-0.971614	5.7994e-05	-1.3129	-0.971616
70871032	chr9:70871032:T:G	3.11845e-05	-1.25931	-2.24825e-10	0.000150364	-1.33177	-2.24825e-10	0.000150359	-1.33183	-2.24825e-10
70871118	chr9:70871118:G:A	6.06488e-05	0.112709	-0.706839	0.000360712	0.233657	-0.690405	0.000360842	0.233971	-0.690384
70871427	chr9:70871427:C:T	7.94667e-05	0.78764	-1.11153	0.000568272	1.10754	-1.10977	0.000568717	1.1083	-1.10977
70871935	chr9:70871935:G:A	4.24039e-05	-1.01967e-10	-0.95199	0.000220901	-1.01967e-10	-0.947114	0.000220909	-1.01967e-10	-0.947104
70873223	chr9:70873223:A:G	5.34963e-05	-1.01967e-10	-0.719617	0.000275998	-1.01967e-10	-0.724433	0.000276007	-1.01967e-10	-0.724427
70873648	chr9:70873648:T:C	8.97613e-05	0.375862	-0.577938	0.000431734	0.280214	-0.557233	0.000431829	0.280389	-0.557213
70873795	chr9:70873795:T:C	5.2897e-05	-1.01967e-10	-0.730883	0.000274528	-1.01967e-10	-0.729775	0.000274538	-1.01967e-10	-0.729764
70873885	chr9:70873885:C:T	5.69049e-05	-1.01967e-10	-0.657849	0.000295458	-1.01967e-10	-0.656301	0.000295464	-1.01967e-10	-0.656307
70874467	chr9:70874467:C:A	0.000121805	1.21902	-1.11583	0.000446222	0.878815	-1.12283	0.000446261	0.878885	-1.12283
70875098	chr9:70875098:G:A	2.94498e-05	-1.31654	-2.24825e-10	0.000178634	-1.15949	-2.24825e-10	0.000178655	-1.1594	-2.24825e-10
70875255	chr9:70875255:G:A	2.22154e-05	-0.46374	-1.13471	0.000123324	-0.393302	-1.13671	0.000123356	-0.393066	-1.13671
70875368	chr9:70875368:T:C	7.43115e-05	0.261251	-0.652215	0.000358394	0.169932	-0.633129	0.00035847	0.170103	-0.63311
70875386	chr9:70875386:T:A	4.07439e-05	-1.01967e-10	-0.991924	0.000211337	-1.01967e-10	-0.991374	0.000211342	-1.01967e-10	-0.991376
70875950	chr9:70875950:A:G	0.000103336	0.628665	-0.68991	0.000723118	0.917234	-0.67849	0.000723656	0.917941	-0.678479
70876027	chr9:70876027:C:A	3.79389e-05	-1.01967e-10	-1.06325	0.000195278	-1.01967e-10	-1.0704	0.000195283	-1.01967e-10	-1.0704
70876563	chr9:70876563:A:T	8.52785e-06	-1.4484	-1.10749	4.19705e-05	-1.49994	-1.10793	4.19701e-05	-1.49997	-1.10793
70876712	chr9:70876712:A:G	4.30694e-05	-1.01967e-10	-0.936416	0.000223128	-1.01967e-10	-0.937084	0.000223134	-1.01967e-10	-0.937082
70877204	chr9:70877204:T:C	3.32933e-05	-1.19387	-2.24825e-10	0.000159155	-1.27495	-2.24825e-10	0.000159149	-1.27501	-2.24825e-10
70877215	chr9:70877215:G:A	2.31828e-05	-0.410746	-1.14507	0.00013096	-0.32479	-1.14514	0.000130996	-0.324544	-1.14515
70877331	chr9:70877331:AAGAT:A	5.5726e-05	-1.01967e-10	-0.678782	0.000287492	-1.01967e-10	-0.683632	0.000287501	-1.01967e-10	-0.683626
70877567	chr9:70877567:T:C	3.71641e-05	-1.08389	-2.24825e-10	0.000161768	-1.25866	-2.24825e-10	0.000161758	-1.25875	-2.24825e-10
70877591	chr9:70877591:G:A	9.21951e-06	-1.35374	-1.12417	4.79757e-05	-1.35364	-1.1205	4.79775e-05	-1.35363	-1.12049
70877856	chr9:70877856:A:T	1.00554e-05	-1.39266	-0.998459	5.2662e-05	-1.39119	-0.989741	5.26644e-05	-1.39119	-0.989723
70878050	chr9:70878050:A:G	1.02072e-05	-1.29123	-1.0849	5.35077e-05	-1.28523	-1.07978	5.35102e-05	-1.28522	-1.07976
70878137	chr9:70878137:A:G	3.76299e-05	-1.07143	-2.24825e-10	0.000163365	-1.24884	-2.24825e-10	0.000163354	-1.24893	-2.24825e-10
70878406	chr9:70878406:T:G	1.3984e-05	-0.914421	-1.1469	5.87161e-05	-1.125	-1.14712	5.87105e-05	-1.12512	-1.14712
70878812	chr9:70878812:G:A	3.3941e-05	-0.031074	-1.14353	0.00025028	0.320558	-1.14281	0.000250469	0.321287	-1.14281
70879179	chr9:70879179:C:G	0.000309734	-1.01967e-10	1.03648	0.00161449	-1.01967e-10	1.04194	0.00161454	-1.01967e-10	1.04195
70879412	chr9:70879412:A:T	1.15573e-05	-1.3383	-0.913612	5.55574e-05	-1.41623	-0.911179	5.55546e-05	-1.41631	-0.91118
70879522	chr9:70879522:C:T	9.35572e-06	-1.42625	-1.03699	5.33426e-05	-1.33466	-1.03344	5.335e-05	-1.33454	-1.03343
70879734	chr9:70879734:T:C	0.000309376	-1.01967e-10	1.03533	0.00161261	-1.01967e-10	1.04078	0.00161266	-1.01967e-10	1.04079
70879754	chr9:70879754:T:C	0.000285208	-1.01967e-10	0.953988	0.00148649	-1.01967e-10	0.959346	0.00148654	-1.01967e-10	0.959353
70879786	chr9:70879786:T:C	4.38227e-05	-1.01967e-10	-0.919078	0.000227327	-1.01967e-10	-0.91844	0.000227334	-1.01967e-10	-0.918432
70880194	chr9:70880194:G:T	6.57878e-05	0.543952	-1.05675	0.000556667	1.03114	-1.054	0.000557169	1.03201	-1.054
70880231	chr9:70880231:A:G	3.70121e-05	-1.01967e-10	-1.08798	0.000191429	-1.01967e-10	-1.09031	0.000191434	-1.01967e-10	-1.09031
70880287	chr9:70880287:T:C	3.91288e-05	-1.01967e-10	-1.03237	0.00020358	-1.01967e-10	-1.02877	0.000203586	-1.01967e-10	-1.02876
70880858	chr9:70880858:C:G	4.02831e-05	-1.01967e-10	-1.0033	0.00020859	-1.01967e-10	-1.00446	0.000208596	-1.01967e-10	-1.00445
70880993	chr9:70880993:T:C	2.95354e-05	-1.31364	-2.24825e-10	0.000143708	-1.37705	-2.24825e-10	0.000143704	-1.3771	-2.24825e-10
70881079	chr9:70881079:G:C	3.26233e-05	-0.111118	-1.10308	0.000185998	-0.0232392	-1.09585	0.000186073	-0.0228713	-1.09584
70881887	chr9:70881887:A:G	3.65055e-05	-1.01967e-10	-1.10177	0.000189152	-1.01967e-10	-1.10228	0.000189157	-1.01967e-10	-1.10228
70882051	chr9:70882051:T:G	0.00011045	1.14434	-1.13901	0.000663618	1.29489	-1.14202	0.000663888	1.29528	-1.14202
70882602	chr9:70882602:G:A	1.67113e-05	-0.733138	-1.15	0.000118931	-0.416334	-1.14995	0.000118999	-0.41579	-1.14995
70882686	chr9:70882686:G:C	1.918e-05	-0.596814	-1.14855	0.000139827	-0.254751	-1.14967	0.000139912	-0.254168	-1.14967
70882790	chr9:70882790:T:C	9.53112e-05	-1.01967e-10	-0.142082	0.000498507	-1.01967e-10	-0.133211	0.000498522	-1.01967e-10	-0.133206
70883008	chr9:70883008:T:G	6.80506e-05	-1.01967e-10	-0.478978	0.000358074	-1.01967e-10	-0.46409	0.000358092	-1.01967e-10	-0.464064
70883255	chr9:70883255:T:G	9.12689e-06	-1.48854	-0.999462	4.57808e-05	-1.52478	-0.996183	4.57823e-05	-1.52478	-0.996171
70883684	chr9:70883684:A:G	3.49599e-05	-1.01967e-10	-1.14503	0.00018133	-1.01967e-10	-1.14451	0.000181335	-1.01967e-10	-1.14451
70885049	chr9:70885049:C:A	2.46369e-05	-1.49498	-2.24825e-10	0.000124494	-1.52057	-2.24825e-10	0.000124496	-1.52058	-2.24825e-10
70885372	chr9:70885372:G:A	0.00016969	-1.01967e-10	0.434746	0.000884225	-1.01967e-10	0.439883	0.000884251	-1.01967e-10	0.439889
70885565	chr9:70885565:G:A	0.000138684	1.00415	-0.771185	0.000906075	1.22727	-0.762977	0.000906726	1.22795	-0.762963
70885635	chr9:70885635:C:T	5.67687e-05	-1.01967e-10	-0.660244	0.000298024	-1.01967e-10	-0.647653	0.000298038	-1.01967e-10	-0.647631
70885904	chr9:70885904:T:C	3.50001e-05	-1.01967e-10	-1.14388	0.000181393	-1.01967e-10	-1.14416	0.000181398	-1.01967e-10	-1.14416
70885924	chr9:70885924:A:G	0.000277331	-1.01967e-10	0.925982	0.00147522	-1.01967e-10	0.951732	0.00147529	-1.01967e-10	0.951754
70885941	chr9:70885941:T:C	0.0010573	3.40154	-1.1373	0.0111867	4.11403	-1.13638	0.0112038	4.11553	-1.13637
70885962	chr9:70885962:G:A	3.48104e-05	-1.01967e-10	-1.14931	0.000180495	-1.01967e-10	-1.14913	0.000180499	-1.01967e-10	-1.14912
70885993	chr9:70885993:A:G	3.51861e-05	-1.01967e-10	-1.13858	0.000182264	-1.01967e-10	-1.13937	0.000182268	-1.01967e-10	-1.13938
70886417	chr9:70886417:T:A	0.000182167	-1.01967e-10	0.505693	0.000949033	-1.01967e-10	0.510615	0.000949061	-1.01967e-10	0.51062
70886658	chr9:70886658:T:C	5.0805e-05	-1.01967e-10	-0.771235	0.00026461	-1.01967e-10	-0.766573	0.000264616	-1.01967e-10	-0.766573
70886728	chr9:70886728:A:G	7.61477e-06	-1.51944	-1.1497	3.93102e-05	-1.52352	-1.14983	3.93114e-05	-1.52351	-1.14983
70886961	chr9:70886961:G:A	2.39106e-05	-1.52491	-2.24825e-10	0.000125916	-1.50921	-2.24825e-10	0.000125922	-1.50919	-2.24825e-10
70887260	chr9:70887260:T:C	1.16698e-05	-1.4357	-0.806522	5.97739e-05	-1.45796	-0.796298	5.97759e-05	-1.45797	-0.796282
70887291	chr9:70887291:T:A	3.85079e-05	-1.01967e-10	-1.04836	0.000200238	-1.01967e-10	-1.04532	0.000200244	-1.01967e-10	-1.04532
70887319	chr9:70887319:C:G	9.15e-05	-1.01967e-10	-0.182891	0.000480811	-1.01967e-10	-0.169355	0.000480829	-1.01967e-10	-0.169341
70887454	chr9:70887454:T:C	1.25931e-05	-1.51682	-0.64926	6.62299e-05	-1.52443	-0.627265	6.62348e-05	-1.52443	-0.627221
70887508	chr9:70887508:T:G	1.1423e-05	-1.50563	-0.757969	5.91928e-05	-1.52458	-0.739454	5.91964e-05	-1.52458	-0.739413
70887720	chr9:70887720:A:G	9.83232e-06	-1.32759	-1.08597	5.11294e-05	-1.32951	-1.08096	5.11354e-05	-1.32943	-1.08095
70888058	chr9:70888058:T:A	3.5184e-05	-1.01967e-10	-1.13864	0.000182062	-1.01967e-10	-1.14048	0.000182066	-1.01967e-10	-1.14048
70888813	chr9:70888813:G:A	2.7983e-05	-1.36763	-2.24825e-10	0.000158538	-1.27883	-2.24825e-10	0.000158556	-1.27874	-2.24825e-10
70889229	chr9:70889229:A:C	9.77757e-06	-1.28348	-1.13566	4.7029e-05	-1.36056	-1.1335	4.70316e-05	-1.36053	-1.1335
70889362	chr9:70889362:A:G	4.42113e-05	-1.01967e-10	-0.910249	0.000226452	-1.01967e-10	-0.922296	0.000226457	-1.01967e-10	-0.922298
70889449	chr9:70889449:C:A	4.26996e-05	-1.01967e-10	-0.945039	0.000221443	-1.01967e-10	-0.944664	0.000221448	-1.01967e-10	-0.944665
70889540	chr9:70889540:G:A	0.000747823	-1.01967e-10	1.91794	0.00446584	-1.01967e-10	2.05938	0.0044672	-1.01967e-10	2.05966
70889605	chr9:70889605:C:G	0.000123152	-1.01967e-10	0.114189	0.000637248	-1.01967e-10	0.11233	0.000637262	-1.01967e-10	0.112328
70889872	chr9:70889872:G:A	3.52461e-05	-1.01967e-10	-1.13687	0.000182357	-1.01967e-10	-1.13886	0.000182361	-1.01967e-10	-1.13887
70890406	chr9:70890406:A:G	0.000850584	-1.01967e-10	2.04669	0.00509418	-1.01967e-10	2.19103	0.00509576	-1.01967e-10	2.19131
70890526	chr9:70890526:C:T	0.000153646	-1.01967e-10	0.335421	0.00080179	-1.01967e-10	0.342019	0.000801818	-1.01967e-10	0.342029
70890995	chr9:70890995:G:A	3.28382e-05	-0.190477	-1.01716	0.000278023	0.315981	-1.03311	0.000278178	0.31654	-1.03313
70891233	chr9:70891233:C:T	3.51524e-05	-1.01967e-10	-1.13954	0.000182399	-1.01967e-10	-1.13863	0.000182403	-1.01967e-10	-1.13863
70891948	chr9:70891948:T:C	3.53656e-05	-1.01967e-10	-1.13349	0.000183107	-1.01967e-10	-1.13476	0.000183111	-1.01967e-10	-1.13476
70891970	chr9:70891970:C:T	0.000133363	0.193842	-2.24825e-10	0.000930207	0.490579	-2.24825e-10	0.00093052	0.49089	-2.24825e-10
70892016	chr9:70892016:C:T	2.89583e-05	-1.33337	-2.24825e-10	0.000139322	-1.40804	-2.24825e-10	0.000139325	-1.40804	-2.24825e-10
70892141	chr9:70892141:A:G	7.93603e-06	-1.49661	-1.1312	4.32954e-05	-1.45208	-1.1247	4.32987e-05	-1.45204	-1.12469
70892180	chr9:70892180:C:T	5.50967e-05	0.400675	-1.09082	0.000287187	0.405975	-1.09067	0.000287204	0.406009	-1.09067
70892433	chr9:70892433:A:G	0.000801425	-1.01967e-10	1.98716	0.00479327	-1.01967e-10	2.13014	0.00479474	-1.01967e-10	2.13042
70892537	chr9:70892537:G:A	1.05884e-05	-1.29919	-1.04028	4.78964e-05	-1.43718	-1.03861	4.78949e-05	-1.43724	-1.03861
70892551	chr9:70892551:CTCAAG:C	8.00395e-05	-1.01967e-10	-0.316709	0.000420986	-1.01967e-10	-0.30223	0.000421	-1.01967e-10	-0.30222
70892651	chr9:70892651:G:A	3.58839e-05	-1.01967e-10	-1.11894	0.000186322	-1.01967e-10	-1.11735	0.000186327	-1.01967e-10	-1.11735
70892859	chr9:70892859:A:G	6.79768e-05	-1.01967e-10	-0.480063	0.000346182	-1.01967e-10	-0.497864	0.000346191	-1.01967e-10	-0.497862
70892902	chr9:70892902:G:A	2.3968e-05	-1.52251	-2.24825e-10	0.000127343	-1.49794	-2.24825e-10	0.00012735	-1.49791	-2.24825e-10
70893044	chr9:70893044:A:G	9.15834e-05	-1.01967e-10	-0.18198	0.000465223	-1.01967e-10	-0.202311	0.000465236	-1.01967e-10	-0.202309
70893125	chr9:70893125:T:C	4.14918e-05	-1.01967e-10	-0.973734	0.000215783	-1.01967e-10	-0.970557	0.000215788	-1.01967e-10	-0.970557
70893636	chr9:70893636:C:T	0.000136059	1.05138	-0.837528	0.000850946	1.25015	-0.848631	0.000851372	1.25065	-0.848653
70893652	chr9:70893652:G:GA	5.09036e-05	0.171475	-0.940771	0.000268214	0.187241	-0.940284	0.000268231	0.187278	-0.940282
70893777	chr9:70893777:T:C	1.22674e-05	-1.14686	-1.04543	6.37286e-05	-1.15127	-1.03893	6.37384e-05	-1.15115	-1.03892
70893951	chr9:70893951:G:A	0.000128426	1.02033	-0.864207	0.000801484	1.2165	-0.87486	0.000801884	1.21699	-0.874881
70894070	chr9:70894070:G:A	1.05353e-05	-1.23884	-1.10566	4.662e-05	-1.39788	-1.10492	4.66179e-05	-1.39795	-1.10492
70894104	chr9:70894104:T:C	8.79923e-06	-1.48688	-1.03768	4.98818e-05	-1.41238	-1.02279	4.98877e-05	-1.41231	-1.02277
70894239	chr9:70894239:C:T	3.48731e-05	-1.01967e-10	-1.14751	0.000180942	-1.01967e-10	-1.14665	0.000180946	-1.01967e-10	-1.14665
70894657	chr9:70894657:T:C	3.60563e-05	-1.01967e-10	-1.11415	0.000186303	-1.01967e-10	-1.11745	0.000186308	-1.01967e-10	-1.11745
70894699	chr9:70894699:G:A	3.73564e-05	-1.01967e-10	-1.07873	0.0001936	-1.01967e-10	-1.07903	0.000193605	-1.01967e-10	-1.07903
70894761	chr9:70894761:C:T	2.40686e-05	-0.493672	-1.02465	0.000119308	-0.538885	-1.02423	0.00011931	-0.538895	-1.02423
70894818	chr9:70894818:G:C	7.17945e-05	0.660776	-1.0862	0.000371259	0.658055	-1.08598	0.000371281	0.658089	-1.08598
70894918	chr9:70894918:T:C	4.03092e-05	-1.01967e-10	-1.00265	0.000207392	-1.01967e-10	-1.01022	0.000207398	-1.01967e-10	-1.01022
70894966	chr9:70894966:T:C	1.04569e-05	-1.44341	-0.908557	6.08041e-05	-1.35009	-0.887079	6.08126e-05	-1.35001	-0.887047
70895021	chr9:70895021:T:C	2.3919e-05	-1.52456	-2.24825e-10	0.000124958	-1.51685	-2.24825e-10	0.000124964	-1.51683	-2.24825e-10
70895025	chr9:70895025:T:C	1.05523e-05	-1.22505	-1.11784	4.64383e-05	-1.38839	-1.11831	4.64359e-05	-1.38847	-1.11831
70895207	chr9:70895207:T:C	3.53597e-05	-1.01967e-10	-1.13366	0.000183077	-1.01967e-10	-1.13492	0.000183082	-1.01967e-10	-1.13492
70895352	chr9:70895352:G:C	7.0736e-05	-1.01967e-10	-0.440275	0.000371	-1.01967e-10	-0.428627	0.000371013	-1.01967e-10	-0.428615
70895357	chr9:70895357:C:T	7.96629e-05	-0.196277	-0.125148	0.000412345	-0.186953	-0.136016	0.000412371	-0.186918	-0.136011
70895380	chr9:70895380:G:A	4.38329e-05	-1.01967e-10	-0.918845	0.000228084	-1.01967e-10	-0.915113	0.00022809	-1.01967e-10	-0.915113
70895801	chr9:70895801:A:G	8.77315e-06	-1.44065	-1.08688	5.05838e-05	-1.34561	-1.07559	5.05901e-05	-1.34553	-1.07557
70895964	chr9:70895964:A:C	2.64606e-05	-0.45605	-0.967522	0.000149158	-0.377687	-0.962138	0.000149175	-0.377604	-0.962129
70896653	chr9:70896653:A:T	3.53453e-05	-1.13406	-2.24825e-10	0.000151089	-1.32696	-2.24825e-10	0.00015108	-1.32704	-2.24825e-10
70896716	chr9:70896716:A:G	2.19411e-05	-0.515743	-1.09513	0.000131811	-0.37486	-1.0886	0.00013185	-0.374593	-1.08859
70897160	chr9:70897160:C:T	7.90519e-06	-1.5125	-1.11921	4.05515e-05	-1.522	-1.12026	4.05527e-05	-1.52199	-1.12026
70897525	chr9:70897525:C:T	3.59221e-05	-1.01967e-10	-1.11788	0.000184823	-1.01967e-10	-1.12543	0.000184825	-1.01967e-10	-1.12544
70898344	chr9:70898344:G:A	0.000269065	1.1617	-0.265976	0.00139046	1.16119	-0.268629	0.00139056	1.16124	-0.268625
70898432	chr9:70898432:T:G	4.42029e-05	-0.414371	-0.496067	0.000218587	-0.487726	-0.469918	0.000218638	-0.487569	-0.469868
70898456	chr9:70898456:T:G	4.05534e-05	-1.01967e-10	-0.996608	0.000210757	-1.01967e-10	-0.994124	0.000210762	-1.01967e-10	-0.994122
70898497	chr9:70898497:C:A	5.26458e-05	-1.01967e-10	-0.735643	0.00027083	-1.01967e-10	-0.743335	0.000270837	-1.01967e-10	-0.743334
70898526	chr9:70898526:G:C	3.88933e-05	-1.01967e-10	-1.03841	0.000205084	-1.01967e-10	-1.02141	0.000205095	-1.01967e-10	-1.02138
70898562	chr9:70898562:A:G	5.64301e-05	-1.01967e-10	-0.666227	0.000290197	-1.01967e-10	-0.67427	0.000290204	-1.01967e-10	-0.674268
70898617	chr9:70898617:G:T	1.03771e-05	-1.24942	-1.11021	4.60501e-05	-1.40431	-1.11079	4.60479e-05	-1.40438	-1.11079
70898678	chr9:70898678:G:A	7.97821e-06	-1.47635	-1.14617	3.95065e-05	-1.52006	-1.1483	3.95073e-05	-1.52007	-1.1483
70898696	chr9:70898696:T:C	9.82185e-05	0.199567	-0.311601	0.000519397	0.223569	-0.315729	0.000519433	0.223611	-0.315726
70898895	chr9:70898895:A:G	9.43737e-06	-1.5247	-0.929855	4.92608e-05	-1.52452	-0.923176	4.92624e-05	-1.52452	-0.923168
70899444	chr9:70899444:C:T	3.48513e-05	-1.01967e-10	-1.14814	0.000180807	-1.01967e-10	-1.1474	0.000180812	-1.01967e-10	-1.1474
70899508	chr9:70899508:A:G	8.73808e-06	-1.52364	-1.0079	4.54856e-05	-1.52504	-1.00239	4.5487e-05	-1.52504	-1.00238
70899777	chr9:70899777:G:T	2.39534e-05	-1.52312	-2.24825e-10	0.000127083	-1.49999	-2.24825e-10	0.00012709	-1.49996	-2.24825e-10
70899871	chr9:70899871:A:G	5.16411e-05	-1.01967e-10	-0.754911	0.000263846	-1.01967e-10	-0.769465	0.000263852	-1.01967e-10	-0.769463
70900028	chr9:70900028:T:G	3.89976e-05	-1.01967e-10	-1.03573	0.000202381	-1.01967e-10	-1.03468	0.000202385	-1.01967e-10	-1.03468
70900042	chr9:70900042:G:A	1.06388e-05	-1.52463	-0.81009	5.82017e-05	-1.49239	-0.788527	5.82085e-05	-1.49234	-0.788484
70900411	chr9:70900411:AT:A	0.000107367	-1.01967e-10	-0.0229799	0.000566041	-1.01967e-10	-0.00616228	0.000566061	-1.01967e-10	-0.00615062
70900855	chr9:70900855:T:C	1.74098e-05	-0.730515	-1.11168	0.000112533	-0.502315	-1.11927	0.000112557	-0.502119	-1.11928
70901489	chr9:70901489:A:G	8.18911e-06	-1.52186	-1.07456	4.32841e-05	-1.50434	-1.07271	4.32872e-05	-1.5043	-1.0727
70901494	chr9:70901494:A:C	3.4831e-05	-1.01967e-10	-1.14872	0.000180466	-1.01967e-10	-1.14929	0.00018047	-1.01967e-10	-1.14929
70901680	chr9:70901680:G:C	5.15614e-05	-1.01967e-10	-0.756457	0.000269428	-1.01967e-10	-0.748528	0.000269436	-1.01967e-10	-0.748522
70902043	chr9:70902043:G:A	5.59609e-05	-1.01967e-10	-0.674576	0.000288334	-1.01967e-10	-0.680708	0.000288338	-1.01967e-10	-0.680719
70902189	chr9:70902189:G:A	1.28652e-05	-0.998645	-1.14605	6.59044e-05	-1.01127	-1.14535	6.59138e-05	-1.01116	-1.14535
70902358	chr9:70902358:C:T	3.88761e-05	-1.01967e-10	-1.03885	0.000201946	-1.01967e-10	-1.03683	0.000201952	-1.01967e-10	-1.03682
70902657	chr9:70902657:T:C	0.000101322	-1.01967e-10	-0.0809215	0.000530161	-1.01967e-10	-0.071648	0.000530181	-1.01967e-10	-0.0716339
70902935	chr9:70902935:T:C	3.49114e-05	-1.01967e-10	-1.14641	0.000180893	-1.01967e-10	-1.14692	0.000180897	-1.01967e-10	-1.14692
70902996	chr9:70902996:C:T	3.74378e-05	-1.01967e-10	-1.07655	0.000194505	-1.01967e-10	-1.07437	0.000194511	-1.01967e-10	-1.07436
70903188	chr9:70903188:A:G	3.48202e-05	-1.01967e-10	-1.14903	0.000180425	-1.01967e-10	-1.14951	0.00018043	-1.01967e-10	-1.14951
70904115	chr9:70904115:G:A	8.29672e-05	-1.01967e-10	-0.280784	0.000434498	-1.01967e-10	-0.270637	0.000434513	-1.01967e-10	-0.270627
70904483	chr9:70904483:G:A	8.56025e-06	-1.51757	-1.03453	4.46896e-05	-1.51198	-1.03311	4.46924e-05	-1.51194	-1.03311
70904628	chr9:70904628:G:A	5.2906e-05	-1.01967e-10	-0.730713	0.000272696	-1.01967e-10	-0.736472	0.000272699	-1.01967e-10	-0.736483
70904841	chr9:70904841:A:T	4.08925e-05	-1.01967e-10	-0.988283	0.000212505	-1.01967e-10	-0.985862	0.000212511	-1.01967e-10	-0.98586
70905117	chr9:70905117:G:T	3.50423e-05	-1.01967e-10	-1.14267	0.00018143	-1.01967e-10	-1.14396	0.000181434	-1.01967e-10	-1.14396
70906299	chr9:70906299:A:G	0.000283234	0.947044	-2.24825e-10	0.0019855	1.2488	-2.24825e-10	0.0019861	1.24907	-2.24825e-10
70906897	chr9:70906897:C:A	9.69573e-05	-1.01967e-10	-0.124958	0.000510549	-1.01967e-10	-0.109343	0.000510566	-1.01967e-10	-0.109332
70907646	chr9:70907646:T:C	3.72387e-05	-1.01967e-10	-1.08188	0.000193454	-1.01967e-10	-1.07979	0.00019346	-1.01967e-10	-1.07978
70907864	chr9:70907864:G:A	4.9537e-05	-0.796509	-2.24825e-10	0.000193834	-1.07783	-2.24825e-10	0.000193814	-1.07796	-2.24825e-10
70907878	chr9:70907878:T:C	1.22932e-05	-1.06126	-1.12893	7.44744e-05	-0.900891	-1.13348	7.44877e-05	-0.900732	-1.13349
70908022	chr9:70908022:G:A	3.59692e-05	-1.01967e-10	-1.11657	0.000186747	-1.01967e-10	-1.11507	0.000186752	-1.01967e-10	-1.11507
70908024	chr9:70908024:AG:A	4.69762e-05	-1.01967e-10	-0.849587	0.000243722	-1.01967e-10	-0.8488	0.000243729	-1.01967e-10	-0.848797
70908356	chr9:70908356:C:T	5.73985e-05	-1.01967e-10	-0.649211	0.000300316	-1.01967e-10	-0.639995	0.000300325	-1.01967e-10	-0.639989
70908566	chr9:70908566:C:A	0.000100574	-1.01967e-10	-0.0883316	0.000527127	-1.01967e-10	-0.0773878	0.000527145	-1.01967e-10	-0.0773766
70908717	chr9:70908717:A:G	3.05905e-05	-0.485122	-0.793417	0.000160353	-0.474225	-0.793227	0.000160363	-0.474194	-0.793218
70908727	chr9:70908727:T:C	3.47861e-05	-1.01967e-10	-1.15001	0.000180337	-1.01967e-10	-1.15	0.000180341	-1.01967e-10	-1.15
70908943	chr9:70908943:T:C	8.46211e-06	-1.45141	-1.11222	4.12411e-05	-1.51429	-1.1111	4.12415e-05	-1.51431	-1.1111
70909775	chr9:70909775:A:G	3.45479e-05	-1.15688	-2.24825e-10	0.00015713	-1.28776	-2.24825e-10	0.000157132	-1.28777	-2.24825e-10
70909853	chr9:70909853:A:T	2.3952e-05	-1.52318	-2.24825e-10	0.000124313	-1.52203	-2.24825e-10	0.000124316	-1.52202	-2.24825e-10
70910238	chr9:70910238:T:C	9.65248e-06	-1.50077	-0.931243	5.34942e-05	-1.45259	-0.912666	5.34998e-05	-1.45254	-0.912638
70910356	chr9:70910356:G:A	4.15361e-05	-1.01967e-10	-0.972665	0.000216118	-1.01967e-10	-0.969004	0.000216123	-1.01967e-10	-0.969003
70910599	chr9:70910599:T:C	9.84169e-06	-1.50236	-0.910246	5.45824e-05	-1.45444	-0.890681	5.45882e-05	-1.45438	-0.890652
70910639	chr9:70910639:G:A	1.21259e-05	-1.11517	-1.08872	6.4337e-05	-1.09274	-1.08795	6.43421e-05	-1.0927	-1.08794
70910850	chr9:70910850:G:A	4.8824e-05	-0.104204	-0.706803	0.000253486	-0.0948681	-0.714651	0.000253503	-0.0948273	-0.714649
70911494	chr9:70911494:C:T	5.69102e-05	-1.01967e-10	-0.657754	0.00029401	-1.01967e-10	-0.661216	0.000294016	-1.01967e-10	-0.661219
70911570	chr9:70911570:C:T	4.97551e-05	-1.01967e-10	-0.792117	0.000259921	-1.01967e-10	-0.784449	0.000259929	-1.01967e-10	-0.784444
70911595	chr9:70911595:A:G	3.48036e-05	-1.01967e-10	-1.14951	0.000180404	-1.01967e-10	-1.14963	0.000180409	-1.01967e-10	-1.14963
70911619	chr9:70911619:C:T	7.1123e-05	-1.01967e-10	-0.434819	0.000365957	-1.01967e-10	-0.442312	0.000365966	-1.01967e-10	-0.442313
70911658	chr9:70911658:G:A	4.18565e-05	-1.01967e-10	-0.964982	0.000215904	-1.01967e-10	-0.969993	0.000215909	-1.01967e-10	-0.969994
70911823	chr9:70911823:A:T	3.58579e-05	-0.441767	-0.677898	0.000189502	-0.419478	-0.680952	0.000189515	-0.41944	-0.680945
70911914	chr9:70911914:T:C	0.000132091	-1.01967e-10	0.18426	0.000691994	-1.01967e-10	0.194748	0.000692021	-1.01967e-10	0.194763
70912222	chr9:70912222:T:C	1.68441e-05	-0.791404	-1.08382	8.67981e-05	-0.803675	-1.07757	8.68133e-05	-0.803535	-1.07756
70912372	chr9:70912372:T:C	4.43053e-05	-1.01967e-10	-0.908126	0.000230545	-1.01967e-10	-0.904384	0.000230552	-1.01967e-10	-0.904378
70912393	chr9:70912393:T:C	4.60854e-05	-1.01967e-10	-0.868733	0.000239596	-1.01967e-10	-0.865873	0.000239605	-1.01967e-10	-0.865863
70912542	chr9:70912542:A:G	2.32913e-05	-1.03409	-0.517056	0.000104305	-1.20626	-0.491252	0.000104303	-1.20636	-0.491193
70912842	chr9:70912842:T:C	8.10596e-05	-1.01967e-10	-0.304045	0.000418191	-1.01967e-10	-0.308891	0.0004182	-1.01967e-10	-0.308893
70913280	chr9:70913280:T:C	5.45663e-05	-0.505444	-0.19437	0.000302356	-0.476589	-0.156635	0.000302443	-0.476402	-0.156559
70913333	chr9:70913333:G:T	8.34306e-06	-1.50112	-1.07668	4.23629e-05	-1.52297	-1.07559	4.23646e-05	-1.52296	-1.07558
70913609	chr9:70913609:A:C	3.79638e-05	-1.01967e-10	-1.0626	0.000199581	-1.01967e-10	-1.04861	0.00019959	-1.01967e-10	-1.04859
70913638	chr9:70913638:G:A	7.94251e-06	-1.49841	-1.12859	4.01271e-05	-1.52505	-1.12773	4.01283e-05	-1.52505	-1.12772
70914088	chr9:70914088:A:G	3.65574e-05	-1.01967e-10	-1.10034	0.000191543	-1.01967e-10	-1.08972	0.000191551	-1.01967e-10	-1.0897
70914198	chr9:70914198:T:C	2.39268e-05	-1.52423	-2.24825e-10	0.000124817	-1.51798	-2.24825e-10	0.000124822	-1.51797	-2.24825e-10
70914818	chr9:70914818:A:G	2.7781e-05	-1.37488	-2.24825e-10	0.000150767	-1.32909	-2.24825e-10	0.000150772	-1.32909	-2.24825e-10
70914843	chr9:70914843:C:T	2.43911e-05	-1.50501	-2.24825e-10	0.000124046	-1.52418	-2.24825e-10	0.000124048	-1.52418	-2.24825e-10
70915362	chr9:70915362:A:G	2.2889e-05	-1.06895	-0.499623	0.00011782	-1.08874	-0.486932	0.000117836	-1.08865	-0.486907
70915555	chr9:70915555:T:C	4.12288e-05	-1.02842	0.0483311	0.000242967	-0.887803	0.0359007	0.000243005	-0.887672	0.0359019
70915585	chr9:70915585:A:G	7.65016e-06	-1.51845	-1.14605	3.97932e-05	-1.51536	-1.14577	3.97942e-05	-1.51536	-1.14577
70915944	chr9:70915944:TAATC:T	2.27311e-05	-0.433573	-1.14192	0.000179978	-0.0144152	-1.13758	0.000180065	-0.0139617	-1.13757
70916395	chr9:70916395:C:T	0.000432757	-1.01967e-10	1.37095	0.00231719	-1.01967e-10	1.40328	0.0023174	-1.01967e-10	1.40335
70916757	chr9:70916757:A:G	3.48089e-05	-1.01967e-10	-1.14936	0.000180552	-1.01967e-10	-1.14881	0.000180556	-1.01967e-10	-1.14881
70916761	chr9:70916761:CTTTGTTATATGGAAAAA:C	6.03962e-05	-1.01967e-10	-0.598304	0.000314299	-1.01967e-10	-0.594482	0.000314308	-1.01967e-10	-0.594481
70917158	chr9:70917158:G:A	5.92384e-05	-1.01967e-10	-0.61766	0.000304438	-1.01967e-10	-0.62636	0.000304446	-1.01967e-10	-0.626359
70917613	chr9:70917613:T:C	2.60681e-05	-1.41493	-0.0235843	0.000158017	-1.28442	0.00229768	0.000158053	-1.28428	0.00236074
70917785	chr9:70917785:T:C	2.49926e-05	-1.48065	-2.24825e-10	0.000138238	-1.41585	-2.24825e-10	0.000138249	-1.4158	-2.24825e-10
70918270	chr9:70918270:T:C	1.21296e-05	-1.52475	-0.678826	6.45997e-05	-1.50115	-0.675471	6.46046e-05	-1.50111	-0.675456
70918760	chr9:70918760:A:G	0.000130904	-1.01967e-10	0.175234	0.00069207	-1.01967e-10	0.194859	0.00069212	-1.01967e-10	0.194907
70918814	chr9:70918814:T:C	9.17123e-05	-1.01967e-10	-0.180573	0.000479934	-1.01967e-10	-0.171181	0.000479951	-1.01967e-10	-0.171168
70918837	chr9:70918837:A:T	2.09469e-05	-1.42499	-0.232244	0.000123684	-1.34186	-0.185246	0.000123707	-1.34178	-0.185155
70918930	chr9:70918930:T:C	9.41748e-05	-1.01967e-10	-0.154077	0.00049286	-1.01967e-10	-0.144603	0.000492878	-1.01967e-10	-0.14459
70919094	chr9:70919094:A:G	2.81114e-05	-0.727166	-0.635887	0.000191546	-0.45646	-0.63324	0.000191608	-0.456163	-0.633236
70919326	chr9:70919326:C:T	8.01251e-05	-1.01967e-10	-0.31564	0.000421822	-1.01967e-10	-0.300244	0.000421849	-1.01967e-10	-0.300205
70919581	chr9:70919581:G:T	8.69755e-05	-0.764552	0.530949	0.000411684	-0.879402	0.554829	0.000411693	-0.879476	0.554901
70919881	chr9:70919881:T:A	1.7345e-05	-1.50875	-0.337172	9.85202e-05	-1.43328	-0.321289	9.85363e-05	-1.43319	-0.321242
70920450	chr9:70920450:T:C	0.000122162	-1.01967e-10	0.106122	0.000640194	-1.01967e-10	0.116942	0.000640224	-1.01967e-10	0.116965
70920841	chr9:70920841:T:A	3.74969e-05	-1.01967e-10	-1.07497	0.000193115	-1.01967e-10	-1.08154	0.000193118	-1.01967e-10	-1.08155
70920923	chr9:70920923:T:C	0.000137855	-1.01967e-10	0.226972	0.000729098	-1.01967e-10	0.246979	0.000729151	-1.01967e-10	0.247028
70921100	chr9:70921100:C:T	2.74504e-05	-1.38685	-2.24825e-10	0.00013085	-1.47078	-2.24825e-10	0.000130846	-1.47083	-2.24825e-10
70921225	chr9:70921225:T:C	2.51938e-05	-1.47263	-2.24825e-10	0.000137035	-1.42459	-2.24825e-10	0.000137038	-1.42459	-2.24825e-10
70921411	chr9:70921411:C:T	4.73462e-05	-1.01967e-10	-0.841743	0.000247036	-1.01967e-10	-0.835296	0.000247047	-1.01967e-10	-0.835273
70921500	chr9:70921500:A:G	1.87698e-05	-1.01722	-0.749761	0.00010272	-0.971353	-0.741469	0.00010273	-0.971299	-0.741447
70921571	chr9:70921571:C:T	1.64524e-05	-1.00101	-0.897751	0.000106247	-0.786726	-0.892341	0.000106276	-0.786481	-0.892336
70921576	chr9:70921576:G:A	2.2272e-05	-0.755647	-0.840251	0.000150085	-0.498158	-0.835471	0.000150134	-0.497867	-0.835458
70921849	chr9:70921849:C:T	1.49487e-05	-0.86029	-1.13432	9.86667e-05	-0.618392	-1.13469	9.86959e-05	-0.618119	-1.13469
70922159	chr9:70922159:A:G	5.11509e-05	-1.01967e-10	-0.764449	0.000266608	-1.01967e-10	-0.759051	0.000266616	-1.01967e-10	-0.759044
70922484	chr9:70922484:T:C	4.61993e-05	-0.00956194	-0.856702	0.000223523	-0.0779042	-0.857412	0.000223533	-0.0778894	-0.857406
70922580	chr9:70922580:A:G	8.93009e-05	-1.01967e-10	-0.207218	0.000469207	-1.01967e-10	-0.193785	0.000469223	-1.01967e-10	-0.193774
70922965	chr9:70922965:T:C	2.64571e-05	-1.4237	-2.24825e-10	0.000128059	-1.49234	-2.24825e-10	0.000128056	-1.49238	-2.24825e-10
70922986	chr9:70922986:C:T	8.72101e-05	-1.01967e-10	-0.230909	0.000457785	-1.01967e-10	-0.218429	0.000457801	-1.01967e-10	-0.218418
```
