## Supplementary material for "Characterization of shared and ancestry-specific signals driving complex traits using multi-ancestry fine-mapping": susiex_nc3.cs80.summary

```
# chr9:69923046-70923046
CS_ID	CS_LENGTH	CS_PURITY	MAX_PIP_SNP	BP	REF_ALLELE	ALT_ALLELE	REF_FRQ	BETA	SE	-LOG10P	MAX_PIP	POST-HOC_PROB_POP1	POST-HOC_PROB_POP2
1	128	0	chr9:70519228:G:A	70519228	A,A	G,G	1,1	inf,inf	inf,inf	5.0692,0.384455	0.0940433	0.824647	0.29856
2	2339	0	chr9:70885941:T:C	70885941	C,C	T,T	1,1	-inf,-inf	inf,inf	3.08346,0.063615	0.0111867	0.415738	0.369368
3	2338	0	chr9:70885941:T:C	70885941	C,C	T,T	1,1	-inf,-inf	inf,inf	3.08346,0.063615	0.0112038	0.415734	0.369365
```
