## Supplementary material for "Characterization of shared and ancestry-specific signals driving complex traits using multi-ancestry fine-mapping": susiex_nc1.cs80.snp

```
BP	SNP	PIP(CS1)	LogBF(CS1,Pop1)	LogBF(CS1,Pop2)
90900535	chr9:90900535:A:G	2.4341e-07	-1.57122	-1.17407
90900713	chr9:90900713:C:T	1.09093e-06	-1.16478e-10	-1.24525
90900778	chr9:90900778:TC:T	2.12071e-06	-0.58053	-2.95118e-10
90900919	chr9:90900919:G:A	1.1498e-06	-0.156359	-1.03633
90901021	chr9:90901021:T:C	4.5306e-07	-1.23502	-0.888991
90901172	chr9:90901172:CCAA:C	2.77595e-07	-1.34496	-1.26891
90901205	chr9:90901205:CTG:C	9.21987e-07	-1.4135	-2.95118e-10
90901279	chr9:90901279:T:C	7.87099e-07	-1.57168	-2.95118e-10
90901334	chr9:90901334:T:A	2.56425e-07	-1.42742	-1.26578
90901336	chr9:90901336:T:A	2.75021e-07	-1.54772	-1.07547
90901338	chr9:90901338:T:A	1.06167e-06	-1.16478e-10	-1.27244
90901701	chr9:90901701:T:C	4.52093e-06	1.36034	-1.1839
90902116	chr9:90902116:G:A	8.55882e-07	-1.4879	-2.95118e-10
90902198	chr9:90902198:T:C	1.17362e-06	-1.16478e-10	-1.17219
90902420	chr9:90902420:G:A	1.10244e-06	-1.16478e-10	-1.23475
90902424	chr9:90902424:A:G	2.60842e-07	-1.47248	-1.20364
90902447	chr9:90902447:C:T	2.29249e-06	0.689961	-1.1926
90902482	chr9:90902482:A:G	3.37397e-07	-1.52757	-0.891205
90902581	chr9:90902581:G:A	1.04025e-05	2.1986	-1.18883
90902736	chr9:90902736:A:G	1.10996e-06	-1.16478e-10	-1.22796
90902818	chr9:90902818:G:T	1.30893e-06	-1.16478e-10	-1.06307
90903107	chr9:90903107:G:A	8.12973e-06	1.88975	-1.1265
90903170	chr9:90903170:A:T	8.09348e-07	-1.53806	-0.00574648
90903195	chr9:90903195:GAGCCCGGTAATGAGGCTCTCAATTCTGTCCCTGTTCAGCCCTGCTGTAGGGCCCTCAAACTTCCACCTGTTC:G	3.92194e-06	0.620602	-0.586297
90903461	chr9:90903461:G:A	1.77427e-06	-1.16478e-10	-0.758891
90903537	chr9:90903537:C:T	3.66136e-07	-1.47693	-0.860098
90903924	chr9:90903924:G:A	4.78121e-07	-1.42382	-0.646348
90904360	chr9:90904360:G:A	4.69957e-05	-1.16478e-10	2.51778
90904707	chr9:90904707:C:T	1.41983e-05	2.59334	-1.2725
90904728	chr9:90904728:C:T	3.01849e-07	-1.27432	-1.25578
90904912	chr9:90904912:G:A	3.34209e-07	-1.36787	-1.0604
90904974	chr9:90904974:C:T	1.06616e-06	-1.16478e-10	-1.26822
90905175	chr9:90905175:T:C	1.19531e-05	2.42266	-1.27395
90905297	chr9:90905297:G:A	3.34997e-07	-1.35562	-1.07029
90905456	chr9:90905456:A:T	6.02668e-07	-0.656859	-1.18181
90905538	chr9:90905538:T:A	2.36193e-06	-0.472803	-2.95118e-10
90905612	chr9:90905612:C:T	3.78048e-07	-1.03669	-1.26833
90905638	chr9:90905638:A:T	1.29147e-06	-1.0765	-2.95118e-10
90905671	chr9:90905671:C:T	1.38491e-05	2.56987	-1.27393
90905726	chr9:90905726:T:G	6.09485e-07	-1.46837	-0.359055
90906045	chr9:90906045:T:C	1.45924e-05	2.62215	-1.27393
90906265	chr9:90906265:T:A	3.74466e-07	-1.0433	-1.27124
90906302	chr9:90906302:C:T	2.41798e-06	-1.16478e-10	-0.449348
90906469	chr9:90906469:G:A	3.65792e-07	-1.3108	-1.02717
90906504	chr9:90906504:A:G	3.17005e-06	-0.178532	-2.95118e-10
90906996	chr9:90906996:C:G	2.92191e-06	-0.260043	-2.95118e-10
90907079	chr9:90907079:A:G	1.33665e-06	-1.16478e-10	-1.04211
90907314	chr9:90907314:C:T	1.59855e-06	-1.16478e-10	-0.863183
90907315	chr9:90907315:G:A	1.11494e-06	-1.16478e-10	-1.22348
90907431	chr9:90907431:G:A	3.36136e-06	-0.119935	-2.95118e-10
90907555	chr9:90907555:A:C	1.38112e-05	2.56616	-1.27296
90907627	chr9:90907627:G:A	6.57728e-07	-1.57235	-0.178894
90908085	chr9:90908085:G:T	1.39532e-06	-1.16478e-10	-0.999155
90908791	chr9:90908791:G:C	1.09425e-06	-1.16478e-10	-1.24221
90908881	chr9:90908881:G:A	3.04456e-07	-1.2485	-1.27301
90909381	chr9:90909381:G:A	7.70127e-07	-1.44292	-0.15056
90909471	chr9:90909471:A:G	2.077e-06	-0.601355	-2.95118e-10
90909827	chr9:90909827:G:A	1.25802e-06	-1.16478e-10	-1.10274
90910184	chr9:90910184:C:T	4.70375e-07	-1.36837	-0.718138
90910407	chr9:90910407:C:T	3.22936e-07	-1.19363	-1.26896
90910661	chr9:90910661:G:A	1.07794e-06	-1.16478e-10	-1.25723
90910665	chr9:90910665:A:G	1.0745e-06	-1.16478e-10	-1.26042
90911164	chr9:90911164:A:G	3.38572e-06	-0.112713	-2.95118e-10
90911239	chr9:90911239:C:T	1.2732e-06	-1.16478e-10	-1.09075
90911329	chr9:90911329:C:T	3.95318e-07	-1.31448	-0.945867
90911389	chr9:90911389:C:T	3.23571e-06	-0.158031	-2.95118e-10
90911430	chr9:90911430:G:A	3.10133e-06	-0.200451	-2.95118e-10
90911503	chr9:90911503:A:G	1.10292e-06	-1.16478e-10	-1.23432
90911626	chr9:90911626:T:C	1.29892e-06	-1.16478e-10	-1.07074
90911632	chr9:90911632:A:G	2.11081e-06	-0.58521	-2.95118e-10
90911759	chr9:90911759:G:A	1.08424e-06	-1.16478e-10	-1.2514
90911872	chr9:90911872:G:A	0.000152638	-1.16478e-10	3.69579
90911986	chr9:90911986:G:A	6.57231e-05	3.75771	-0.904543
90912029	chr9:90912029:A:G	2.39216e-07	-1.54594	-1.21673
90912470	chr9:90912470:G:A	1.07054e-06	-1.16478e-10	-1.26411
90912734	chr9:90912734:T:C	3.21805e-07	-1.31276	-1.15333
90912836	chr9:90912836:C:T	1.23299e-06	-1.16478e-10	-1.12284
90912904	chr9:90912904:A:G	7.89196e-07	-1.56902	-2.95118e-10
90913157	chr9:90913157:G:A	1.11913e-06	-1.16478e-10	-1.21973
90913388	chr9:90913388:A:G	1.1186e-06	-1.16478e-10	-1.22021
90913610	chr9:90913610:G:A	1.11823e-06	-1.16478e-10	-1.22053
90913714	chr9:90913714:A:C	1.05689e-06	-1.27695	-2.95118e-10
90913993	chr9:90913993:G:A	1.31156e-06	-1.16478e-10	-1.06106
90914135	chr9:90914135:C:T	1.06026e-06	-1.16478e-10	-1.27376
90914149	chr9:90914149:T:C	1.02963e-06	-1.30309	-2.95118e-10
90914218	chr9:90914218:C:T	1.35057e-06	-1.16478e-10	-1.03176
90914530	chr9:90914530:G:A	2.65347e-06	-1.16478e-10	-0.356411
90914965	chr9:90914965:A:G	1.06112e-06	-1.16478e-10	-1.27296
90915044	chr9:90915044:T:C	3.45341e-07	-1.13294	-1.26257
90915091	chr9:90915091:C:T	8.41048e-07	-1.50539	-2.95118e-10
90915143	chr9:90915143:G:A	1.08188e-06	-1.16478e-10	-1.25358
90915207	chr9:90915207:A:T	1.04305e-06	-1.29013	-2.95118e-10
90915219	chr9:90915219:G:A	1.11364e-06	-1.16478e-10	-1.22465
90915449	chr9:90915449:C:T	1.09713e-06	-1.16478e-10	-1.23958
90915574	chr9:90915574:G:A	1.02932e-06	-1.30338	-2.95118e-10
90915587	chr9:90915587:G:T	5.97111e-06	1.45658	-1.00193
90915708	chr9:90915708:T:C	1.34679e-05	2.1066	-0.838573
90915890	chr9:90915890:C:T	1.06913e-06	-1.16478e-10	-1.26544
90916395	chr9:90916395:G:A	6.04013e-07	-1.00074	-0.835698
90916587	chr9:90916587:A:G	1.22439e-06	-1.16478e-10	-1.12983
90916717	chr9:90916717:C:T	7.86018e-07	-0.890033	-0.683023
90916843	chr9:90916843:C:T	1.20607e-06	-1.57019	0.425278
90917004	chr9:90917004:G:A	1.10799e-06	-1.22973	-2.95118e-10
90917407	chr9:90917407:C:T	1.39788e-06	0.257073	-1.25439
90917463	chr9:90917463:A:G	1.03238e-06	-1.30041	-2.95118e-10
90918563	chr9:90918563:T:C	1.21703e-06	-1.16478e-10	-1.13586
90918857	chr9:90918857:C:T	5.51194e-07	-1.0366	-0.891349
90918986	chr9:90918986:C:T	7.76531e-07	-1.5852	-2.95118e-10
90919013	chr9:90919013:G:A	3.7716e-07	-1.5769	-0.730467
90919821	chr9:90919821:C:T	1.17943e-06	-1.16478e-10	-1.16725
90919868	chr9:90919868:C:T	4.81498e-06	-1.16478e-10	0.239452
90919920	chr9:90919920:C:T	3.28769e-07	-1.57362	-0.87106
90919966	chr9:90919966:A:G	1.10581e-06	-1.16478e-10	-1.23171
90920603	chr9:90920603:CTATA:C	1.08938e-06	-1.16478e-10	-1.24667
90920715	chr9:90920715:A:G	1.24654e-06	-1.11191	-2.95118e-10
90920805	chr9:90920805:T:C	1.08858e-06	-1.16478e-10	-1.24741
90921193	chr9:90921193:T:C	1.20932e-06	-1.14222	-2.95118e-10
90921228	chr9:90921228:G:A	5.38134e-06	1.46065	-1.10999
90921892	chr9:90921892:C:T	1.3809e-06	-1.16478e-10	-1.00955
90922354	chr9:90922354:T:G	2.80798e-06	-0.299816	-2.95118e-10
90922381	chr9:90922381:C:T	1.38728e-06	-1.16478e-10	-1.00493
90922441	chr9:90922441:T:TCTA	1.41082e-06	-1.16478e-10	-0.98811
90922495	chr9:90922495:G:C	1.12211e-06	0.0533195	-1.27039
90922584	chr9:90922584:C:T	1.63516e-06	-0.840542	-2.95118e-10
90922861	chr9:90922861:G:T	1.37226e-06	-1.01582	-2.95118e-10
90923151	chr9:90923151:G:A	1.69754e-06	-0.803102	-2.95118e-10
90923913	chr9:90923913:AT:A	1.21807e-06	0.00178184	-1.1368
90924324	chr9:90924324:A:G	9.95509e-07	-1.33678	-2.95118e-10
90924541	chr9:90924541:C:T	2.14925e-06	0.0202004	-0.587363
90924743	chr9:90924743:G:A	7.52216e-07	-0.893368	-0.723644
90925016	chr9:90925016:C:A	1.06937e-06	-1.16478e-10	-1.26521
90925238	chr9:90925238:T:C	1.44679e-06	0.127126	-1.09006
90925239	chr9:90925239:C:T	1.01709e-06	-0.925337	-0.389994
90925465	chr9:90925465:T:C	7.50194e-07	-0.859172	-0.760532
90925978	chr9:90925978:T:C	8.29777e-07	-1.51888	-2.95118e-10
90925984	chr9:90925984:G:A	1.89025e-06	-1.16478e-10	-0.695571
90926004	chr9:90926004:T:A	1.07004e-06	-1.16478e-10	-1.26458
90926156	chr9:90926156:G:A	1.95156e-06	-0.663652	-2.95118e-10
90926822	chr9:90926822:C:T	1.27409e-06	-1.09004	-2.95118e-10
90926932	chr9:90926932:C:T	2.17306e-06	0.477505	-1.03365
90926983	chr9:90926983:A:G	4.16323e-07	-1.05383	-1.15474
90927088	chr9:90927088:A:G	1.57166e-06	-1.16478e-10	-0.880151
90927456	chr9:90927456:C:T	8.0307e-07	-1.55159	-2.95118e-10
90927537	chr9:90927537:T:C	7.43367e-07	-0.891064	-0.737782
90928014	chr9:90928014:T:C	1.06261e-06	-1.16478e-10	-1.27156
90928215	chr9:90928215:C:T	2.22135e-06	-1.16478e-10	-0.534163
90928607	chr9:90928607:G:A	1.20791e-06	-1.16478e-10	-1.14339
90928758	chr9:90928758:G:A	4.7567e-06	0.227275	-2.95118e-10
90929356	chr9:90929356:G:C	1.36176e-06	-1.0235	-2.95118e-10
90929819	chr9:90929819:G:A	1.84976e-06	-0.717225	-2.95118e-10
90929988	chr9:90929988:C:T	1.11727e-06	-1.22139	-2.95118e-10
90930270	chr9:90930270:G:A	1.26454e-06	-0.0812414	-1.01633
90930706	chr9:90930706:G:T	4.10745e-06	1.01625	-0.935724
90930964	chr9:90930964:C:T	1.72031e-06	0.421478	-1.21126
90931423	chr9:90931423:A:G	4.13398e-07	-1.42824	-0.787388
90931518	chr9:90931518:G:T	2.01291e-06	-1.16478e-10	-0.632698
90931601	chr9:90931601:G:A	3.6131e-06	0.176748	-0.224463
90931651	chr9:90931651:A:G	7.93357e-07	-1.56376	-2.95118e-10
90933316	chr9:90933316:C:T	1.45374e-06	-1.16478e-10	-0.958141
90933443	chr9:90933443:G:A	3.49589e-07	-1.26943	-1.11385
90933570	chr9:90933570:G:A	1.07539e-06	-1.16478e-10	-1.2596
90934104	chr9:90934104:C:T	1.7553e-06	-0.769638	-2.95118e-10
90934175	chr9:90934175:C:T	1.53064e-06	-1.16478e-10	-0.906593
90934268	chr9:90934268:A:G	1.93146e-06	-0.423178	-0.250829
90934343	chr9:90934343:C:T	5.45045e-07	-0.93631	-1.00286
90934358	chr9:90934358:C:T	8.08047e-07	-1.54542	-2.95118e-10
90934538	chr9:90934538:A:G	1.41382e-06	-1.16478e-10	-0.985984
90934713	chr9:90934713:A:G	2.89543e-07	-1.57455	-0.997186
90935187	chr9:90935187:G:A	1.49666e-06	-0.929047	-2.95118e-10
90935910	chr9:90935910:G:A	8.75005e-07	-0.236453	-1.22935
90937251	chr9:90937251:G:A	2.42737e-07	-1.58877	-1.15928
90937418	chr9:90937418:G:T	1.28249e-06	-1.16478e-10	-1.08348
90937923	chr9:90937923:C:T	1.21264e-06	-1.13948	-2.95118e-10
90938038	chr9:90938038:G:A	1.92833e-06	-0.283469	-0.392157
90938071	chr9:90938071:A:G	1.23051e-06	-1.16478e-10	-1.12485
90938166	chr9:90938166:T:G	7.80831e-07	-1.57968	-2.95118e-10
90938770	chr9:90938770:G:A	2.52774e-06	0.803998	-1.20895
90938808	chr9:90938808:C:T	2.12788e-06	0.454966	-1.03212
90939008	chr9:90939008:C:T	1.06596e-06	-1.16478e-10	-1.2684
90939225	chr9:90939225:G:A	1.61911e-06	-1.16478e-10	-0.850401
90939241	chr9:90939241:TTAA:T	2.78138e-06	-1.16478e-10	-0.309333
90939263	chr9:90939263:C:G	2.04136e-06	0.298616	-0.917282
90940219	chr9:90940219:C:T	8.39122e-07	-1.17626	-0.331419
90940490	chr9:90940490:C:A	2.07912e-06	-1.16478e-10	-0.600333
90941008	chr9:90941008:C:T	1.38376e-06	-1.16478e-10	-1.00748
90941144	chr9:90941144:C:T	1.65064e-06	-1.16478e-10	-0.831119
90942372	chr9:90942372:G:A	6.40464e-07	-0.782515	-0.995329
90942514	chr9:90942514:C:T	2.22582e-07	-1.57469	-1.26005
90942559	chr9:90942559:T:A	8.63043e-07	-0.521107	-0.958464
90942701	chr9:90942701:T:C	1.06126e-06	-1.16478e-10	-1.27282
90942776	chr9:90942776:C:G	1.06142e-06	-1.16478e-10	-1.27267
90943071	chr9:90943071:C:CAG	1.07941e-06	-1.16478e-10	-1.25586
90943350	chr9:90943350:G:A	2.0615e-06	-1.16478e-10	-0.608845
90943525	chr9:90943525:G:A	1.08147e-06	-1.16478e-10	-1.25396
90943556	chr9:90943556:A:C	2.10351e-06	-1.16478e-10	-0.588672
90943617	chr9:90943617:C:G	1.06142e-06	-1.16478e-10	-1.27267
90944156	chr9:90944156:A:G	1.06144e-06	-1.16478e-10	-1.27265
90944277	chr9:90944277:G:A	2.51395e-06	0.487165	-0.897592
90944351	chr9:90944351:C:T	3.75585e-06	-0.00896634	-2.95118e-10
90944405	chr9:90944405:A:G	1.0795e-06	-1.16478e-10	-1.25579
90944637	chr9:90944637:C:T	1.06142e-06	-1.16478e-10	-1.27267
90945230	chr9:90945230:T:C	1.26352e-06	-1.16478e-10	-1.09838
90946393	chr9:90946393:T:C	1.57449e-06	0.146323	-1.02467
90946445	chr9:90946445:T:C	1.5806e-06	0.15019	-1.02467
90946840	chr9:90946840:G:A	1.89499e-06	-1.16478e-10	-0.693069
90946916	chr9:90946916:T:G	1.23025e-06	-0.0532765	-1.07179
90946937	chr9:90946937:A:T	9.75331e-07	-1.35726	-2.95118e-10
90946957	chr9:90946957:C:T	1.06652e-06	-1.16478e-10	-1.26788
90947860	chr9:90947860:T:C	3.7949e-06	0.00137755	-2.95118e-10
90947951	chr9:90947951:C:T	8.82578e-07	-1.45719	-2.95118e-10
90948043	chr9:90948043:C:T	3.81553e-07	-1.02297	-1.27281
90948238	chr9:90948238:G:A	2.5275e-07	-1.4447	-1.26294
90948325	chr9:90948325:C:T	8.68056e-07	-1.47378	-2.95118e-10
90948531	chr9:90948531:A:AAG	6.63998e-07	-0.498376	-1.24338
90948714	chr9:90948714:A:G	1.2621e-06	-1.16478e-10	-1.0995
90949170	chr9:90949170:A:G	6.27452e-07	-0.548698	-1.24967
90949264	chr9:90949264:A:G	2.48146e-07	-1.46308	-1.26294
90949364	chr9:90949364:T:C	8.58246e-07	-1.48514	-2.95118e-10
90949599	chr9:90949599:T:C	2.29833e-07	-1.53936	-1.26332
90949720	chr9:90949720:T:A	6.20741e-07	-0.556504	-1.25262
90949822	chr9:90949822:G:A	3.13403e-07	-1.21889	-1.27366
90949900	chr9:90949900:C:T	1.14151e-06	-1.16478e-10	-1.19993
90949908	chr9:90949908:TTTG:T	1.10473e-06	-1.16478e-10	-1.23268
90950147	chr9:90950147:T:C	6.40225e-07	-0.531667	-1.24655
90950615	chr9:90950615:G:A	8.68464e-07	-1.47331	-2.95118e-10
90950710	chr9:90950710:T:C	8.80722e-07	-1.45929	-2.95118e-10
90950905	chr9:90950905:A:G	6.09964e-07	-1.25969	-0.566946
90951175	chr9:90951175:G:A	7.54941e-07	-0.356148	-1.25725
90951176	chr9:90951176:C:T	1.06474e-06	-1.16478e-10	-1.26955
90951453	chr9:90951453:C:T	2.01809e-06	-1.16478e-10	-0.630129
90951543	chr9:90951543:A:G	1.47047e-06	-1.16478e-10	-0.9467
90951547	chr9:90951547:C:T	1.45176e-06	-1.16478e-10	-0.959505
90951798	chr9:90951798:C:T	2.32815e-07	-1.58704	-1.20275
90952106	chr9:90952106:T:C	3.17611e-07	-1.20521	-1.274
90952310	chr9:90952310:A:G	2.29256e-07	-1.55107	-1.25413
90952630	chr9:90952630:C:G	9.23103e-06	0.89029	-2.95118e-10
90952926	chr9:90952926:C:T	3.27071e-07	-1.17587	-1.27399
90952956	chr9:90952956:C:T	1.28125e-06	-1.16478e-10	-1.08444
90953640	chr9:90953640:G:A	3.16061e-07	-1.21032	-1.27378
90953947	chr9:90953947:A:G	8.11437e-06	0.761356	-2.95118e-10
90954045	chr9:90954045:T:C	1.3086e-06	-1.16478e-10	-1.06332
90954284	chr9:90954284:T:C	3.314e-07	-1.1834	-1.25331
90954401	chr9:90954401:G:C	3.32024e-07	-1.18862	-1.24621
90954625	chr9:90954625:G:A	3.36033e-07	-1.16545	-1.25738
90954628	chr9:90954628:T:C	3.31086e-07	-1.2053	-1.23236
90954731	chr9:90954731:C:T	3.24966e-07	-1.20234	-1.25398
90954967	chr9:90954967:A:G	3.14128e-07	-1.21626	-1.27398
90955320	chr9:90955320:A:G	1.0945e-06	-1.16478e-10	-1.24198
90955541	chr9:90955541:T:A	3.25609e-07	-1.1991	-1.25524
90955734	chr9:90955734:G:T	1.78157e-06	-1.16478e-10	-0.754786
90955984	chr9:90955984:G:A	3.42519e-07	-1.14577	-1.25794
90956283	chr9:90956283:A:G	1.59334e-06	-1.16478e-10	-0.866446
90956369	chr9:90956369:C:T	8.79497e-06	0.8419	-2.95118e-10
90956480	chr9:90956480:T:G	7.43683e-06	0.922324	-0.248159
90956499	chr9:90956499:G:A	3.27678e-07	-1.19304	-1.25496
90956857	chr9:90956857:G:A	6.01777e-07	-0.602262	-1.23789
90957223	chr9:90957223:G:A	6.17183e-07	-0.63936	-1.17551
90957661	chr9:90957661:C:T	1.09372e-06	-1.16478e-10	-1.24269
90958011	chr9:90958011:T:C	1.06008e-06	-1.16478e-10	-1.27393
90958021	chr9:90958021:A:G	7.91057e-07	-1.56667	-2.95118e-10
90958066	chr9:90958066:G:A	5.47147e-07	-1.38096	-0.554359
90958094	chr9:90958094:C:T	5.98497e-07	-1.23759	-0.608023
90958576	chr9:90958576:G:A	2.7689e-07	-1.3434	-1.27301
90958621	chr9:90958621:AC:A	3.20789e-06	-1.16478e-10	-0.166666
90959059	chr9:90959059:C:T	2.79953e-06	-0.114963	-0.187865
90959262	chr9:90959262:G:C	9.07805e-07	-0.538755	-0.890252
90959376	chr9:90959376:A:G	7.85769e-07	-1.57337	-2.95118e-10
90959648	chr9:90959648:G:A	2.33701e-06	-1.16478e-10	-0.483406
90960118	chr9:90960118:T:G	6.95629e-07	-1.47874	-0.216476
90960572	chr9:90960572:G:A	4.37014e-07	-0.987039	-1.17303
90960595	chr9:90960595:C:T	3.50724e-06	-0.0774518	-2.95118e-10
90960669	chr9:90960669:G:T	3.77527e-06	-1.42387	1.42006
90960685	chr9:90960685:G:C	3.39013e-06	-1.38417	1.27276
90960757	chr9:90960757:C:T	1.82774e-05	-0.304381	1.87777
90960907	chr9:90960907:T:C	2.57052e-06	-0.177828	-0.210345
90961057	chr9:90961057:G:A	8.3015e-07	-1.51843	-2.95118e-10
90961540	chr9:90961540:T:C	1.3264e-06	-1.16478e-10	-1.04981
90961551	chr9:90961551:C:T	7.76019e-07	-1.58586	-2.95118e-10
90961672	chr9:90961672:G:A	1.07613e-06	-1.16478e-10	-1.25891
90961849	chr9:90961849:G:A	1.51297e-06	-1.16478e-10	-0.918203
90962149	chr9:90962149:C:T	1.52946e-06	-1.58824	0.680871
90962298	chr9:90962298:C:T	1.08844e-06	-1.16478e-10	-1.24753
90962358	chr9:90962358:G:C	8.53063e-07	-0.217189	-1.27401
90962563	chr9:90962563:T:C	2.55856e-06	-1.24955	0.856711
90962573	chr9:90962573:T:A	1.9037e-06	-1.16478e-10	-0.68848
90962963	chr9:90962963:C:T	2.09351e-06	-1.16478e-10	-0.59344
90963470	chr9:90963470:G:GC	8.27385e-07	-1.52177	-2.95118e-10
90963631	chr9:90963631:G:A	1.17466e-06	-1.16478e-10	-1.1713
90963655	chr9:90963655:A:C	7.96733e-07	-1.55952	-2.95118e-10
90964383	chr9:90964383:C:A	8.42064e-07	-1.50418	-2.95118e-10
90964811	chr9:90964811:G:C	2.86968e-06	-0.278079	-2.95118e-10
90964900	chr9:90964900:T:C	7.7158e-06	-0.759796	1.47079
90964979	chr9:90964979:A:G	7.86854e-07	-1.57199	-2.95118e-10
90965078	chr9:90965078:C:T	6.24054e-06	-0.899021	1.39781
90965593	chr9:90965593:T:C	7.45619e-06	-0.668806	1.34557
90966060	chr9:90966060:A:T	7.90126e-07	-1.56784	-2.95118e-10
90966078	chr9:90966078:A:G	3.41105e-06	-1.37834	1.27308
90966200	chr9:90966200:C:T	2.94356e-06	-0.252661	-2.95118e-10
90966220	chr9:90966220:A:G	2.98037e-06	-0.240231	-2.95118e-10
90966367	chr9:90966367:A:G	1.3483e-06	-1.16478e-10	-1.03343
90966532	chr9:90966532:T:C	7.17911e-06	-0.619536	1.25843
90966682	chr9:90966682:C:A	1.53762e-06	-0.0202414	-0.881801
90966732	chr9:90966732:A:G	1.39532e-06	-1.16478e-10	-0.999157
90967160	chr9:90967160:A:G	4.36714e-06	-1.16478e-10	0.141828
90967628	chr9:90967628:T:C	4.04152e-07	-1.18644	-1.05181
90967706	chr9:90967706:G:A	1.56365e-06	-1.16478e-10	-0.885259
90967893	chr9:90967893:T:C	2.05092e-06	-1.16478e-10	-0.613991
90968010	chr9:90968010:C:T	6.73272e-07	-1.58806	-0.139826
90968462	chr9:90968462:G:C	1.13782e-06	-1.16478e-10	-1.20317
90968713	chr9:90968713:G:A	2.57652e-07	-1.46844	-1.21999
90968776	chr9:90968776:G:A	3.01783e-06	-0.00847263	-0.219269
90968882	chr9:90968882:G:T	2.08327e-06	0.148236	-0.746578
90968916	chr9:90968916:C:T	8.68988e-07	-0.310237	-1.16247
90969359	chr9:90969359:C:T	6.5448e-07	-0.482214	-1.27398
90969489	chr9:90969489:T:C	1.26228e-06	-1.09936	-2.95118e-10
90969965	chr9:90969965:G:A	5.85373e-07	-0.821688	-1.0461
90970617	chr9:90970617:A:C	6.05405e-06	-1.16478e-10	0.468447
90971270	chr9:90971270:C:A	3.27033e-07	-1.50169	-0.94829
90971271	chr9:90971271:C:T	7.05305e-07	-0.409272	-1.27213
90971292	chr9:90971292:G:A	3.34837e-07	-1.50167	-0.924717
90971339	chr9:90971339:G:A	1.24582e-06	-1.16478e-10	-1.11249
90971521	chr9:90971521:G:A	4.82991e-07	-1.40899	-0.651051
90971553	chr9:90971553:G:A	4.26877e-06	-1.5721	1.69115
90971605	chr9:90971605:G:A	1.33109e-06	-1.16478e-10	-1.04628
90972808	chr9:90972808:G:A	2.29485e-07	-1.57103	-1.23316
90972904	chr9:90972904:A:G	7.83092e-07	-1.57679	-2.95118e-10
90972941	chr9:90972941:G:A	2.2543e-06	-1.16478e-10	-0.519442
90973511	chr9:90973511:C:T	2.34796e-06	0.357518	-0.836251
90973550	chr9:90973550:C:A	1.06679e-05	1.03496	-2.95118e-10
90973876	chr9:90973876:T:G	5.67809e-07	-0.963797	-0.934453
90974044	chr9:90974044:G:A	7.9298e-07	-1.56424	-2.95118e-10
90974306	chr9:90974306:G:A	7.96757e-07	-0.736849	-0.822637
90974361	chr9:90974361:G:T	7.47816e-07	-0.397275	-1.2256
90974373	chr9:90974373:C:T	1.79214e-06	-1.16478e-10	-0.748867
90974485	chr9:90974485:G:A	6.67864e-07	-0.46351	-1.27244
90974689	chr9:90974689:G:A	7.68303e-07	-0.384417	-1.21143
90974692	chr9:90974692:T:C	5.16034e-07	-0.884328	-1.10954
90974793	chr9:90974793:T:C	6.33417e-07	-0.516817	-1.27209
90974820	chr9:90974820:G:A	7.72326e-07	-0.78285	-0.807779
90974868	chr9:90974868:A:G	7.87407e-07	-1.57129	-2.95118e-10
90974974	chr9:90974974:A:G	7.87561e-07	-1.57109	-2.95118e-10
90975142	chr9:90975142:A:C	1.00263e-06	-0.563384	-0.766269
90975600	chr9:90975600:C:T	1.057e-06	-0.597354	-0.679494
90975738	chr9:90975738:G:A	1.51063e-06	-0.351145	-0.56861
90975788	chr9:90975788:C:T	5.6865e-06	-1.56555	1.97136
90976155	chr9:90976155:G:A	1.53282e-06	-0.28729	-0.617882
90976267	chr9:90976267:C:G	8.55237e-06	-0.261352	1.07528
90976320	chr9:90976320:G:T	1.06114e-06	-1.16478e-10	-1.27293
90977378	chr9:90977378:G:T	1.01087e-06	-0.72447	-0.596998
90977650	chr9:90977650:A:G	7.85712e-07	-1.57345	-2.95118e-10
90977852	chr9:90977852:GGCTGA:G	5.04849e-06	-1.28851	1.57532
90978426	chr9:90978426:C:T	4.85861e-07	-0.794863	-1.25925
90978913	chr9:90978913:C:T	5.12032e-07	-0.756415	-1.24523
90978951	chr9:90978951:C:T	2.38267e-07	-1.55577	-1.21087
90979010	chr9:90979010:C:T	3.62747e-07	-1.58845	-0.757883
90979396	chr9:90979396:A:G	4.75403e-07	-1.4314	-0.644474
90979731	chr9:90979731:C:T	9.82732e-07	-0.924433	-0.425266
90979909	chr9:90979909:G:A	3.36928e-07	-1.58716	-0.833003
90979937	chr9:90979937:T:C	3.39563e-07	-1.58814	-0.824235
90980270	chr9:90980270:A:T	3.47888e-07	-1.58878	-0.799372
90981237	chr9:90981237:A:G	2.25306e-06	-0.605045	0.0850545
90981601	chr9:90981601:T:C	3.96552e-06	0.853025	-0.807669
90981938	chr9:90981938:A:G	8.00926e-07	-1.55427	-2.95118e-10
90981953	chr9:90981953:C:T	1.85973e-05	-1.54883	3.13957
90982175	chr9:90982175:C:A	1.84713e-06	0.187904	-0.90655
90982426	chr9:90982426:A:T	8.02881e-07	-1.55183	-2.95118e-10
90983734	chr9:90983734:C:T	1.12353e-06	-1.16478e-10	-1.21581
90983829	chr9:90983829:A:C	7.94969e-07	-1.56173	-2.95118e-10
90983948	chr9:90983948:A:G	5.44224e-07	-0.701007	-1.23967
90984000	chr9:90984000:G:A	2.03314e-06	0.163979	-0.78668
90984072	chr9:90984072:A:C	7.95869e-07	-1.5606	-2.95118e-10
90984098	chr9:90984098:G:C	2.37573e-07	-1.56288	-1.20668
90984793	chr9:90984793:T:C	8.04807e-07	-1.54943	-2.95118e-10
90985066	chr9:90985066:G:A	2.37559e-07	-1.58063	-1.18899
90985084	chr9:90985084:A:C	1.09021e-06	-1.16478e-10	-1.24591
90985196	chr9:90985196:G:A	2.46454e-06	-1.16478e-10	-0.430277
90985204	chr9:90985204:T:C	3.31328e-06	0.896161	-1.0305
90985477	chr9:90985477:G:T	1.58349e-06	0.169801	-1.04245
90985563	chr9:90985563:C:T	2.21238e-06	-0.0766648	-0.461548
90985719	chr9:90985719:G:A	1.08036e-06	-0.707978	-0.547005
90986252	chr9:90986252:A:T	1.52166e-06	-0.157347	-0.755133
90986583	chr9:90986583:C:A	1.01583e-06	-0.580141	-0.736429
90987102	chr9:90987102:G:A	1.32184e-06	-0.663031	-0.390222
90987112	chr9:90987112:C:T	7.77368e-07	-1.58412	-2.95118e-10
90987123	chr9:90987123:T:C	1.11907e-06	-1.16478e-10	-1.21979
90987163	chr9:90987163:A:G	1.16697e-06	-1.16478e-10	-1.17787
90987360	chr9:90987360:A:C	3.906e-07	-1.49986	-0.772496
90987598	chr9:90987598:C:CT	8.15931e-07	-1.53571	-2.95118e-10
90987670	chr9:90987670:T:C	8.26888e-07	-1.52237	-2.95118e-10
90987994	chr9:90987994:A:G	4.24361e-07	-1.37381	-0.815639
90988124	chr9:90988124:A:G	9.47241e-07	-1.38648	-2.95118e-10
90988158	chr9:90988158:T:C	1.26126e-06	-1.16478e-10	-1.10017
90988514	chr9:90988514:C:T	4.33254e-07	-1.38656	-0.782149
90988757	chr9:90988757:G:T	7.89929e-07	-1.56809	-2.95118e-10
90989198	chr9:90989198:C:G	4.58419e-07	-1.38031	-0.731942
90989239	chr9:90989239:C:T	9.68852e-07	-1.36392	-2.95118e-10
90989245	chr9:90989245:G:A	1.47331e-06	-0.174643	-0.770128
90989467	chr9:90989467:T:C	3.19198e-07	-1.54045	-0.933773
90989764	chr9:90989764:T:C	4.54905e-07	-1.40822	-0.711732
90989784	chr9:90989784:C:T	5.27729e-06	-1.38499	1.71612
90989802	chr9:90989802:C:T	5.03456e-06	0.284045	-2.95118e-10
90989803	chr9:90989803:C:T	4.66854e-07	-1.38628	-0.707744
90989861	chr9:90989861:T:C	4.72331e-07	-1.37142	-0.71094
90989944	chr9:90989944:C:T	9.41732e-07	-1.39231	-2.95118e-10
90990107	chr9:90990107:C:T	4.50777e-07	-1.40113	-0.727935
90990240	chr9:90990240:A:G	4.49562e-07	-1.40397	-0.727793
90990348	chr9:90990348:C:G	1.27415e-06	-1.16478e-10	-1.09
90990351	chr9:90990351:G:C	1.07527e-05	-1.38837	2.43125
90990384	chr9:90990384:G:C	1.26598e-06	-1.16478e-10	-1.09644
90990518	chr9:90990518:A:G	4.57321e-07	-1.3914	-0.723251
90990531	chr9:90990531:C:T	4.58696e-07	-1.38324	-0.728412
90990789	chr9:90990789:G:T	4.68243e-07	-1.38598	-0.705065
90990906	chr9:90990906:A:T	4.37552e-07	-1.39801	-0.760832
90991201	chr9:90991201:G:A	2.97993e-07	-1.50453	-1.03843
90991387	chr9:90991387:C:T	4.47562e-07	-1.39556	-0.74066
90991447	chr9:90991447:A:G	1.07235e-06	-1.16478e-10	-1.26243
90991590	chr9:90991590:C:T	4.45986e-07	-1.41075	-0.728997
90991685	chr9:90991685:C:T	7.74263e-07	-1.58812	-2.95118e-10
90991710	chr9:90991710:C:T	4.62212e-07	-1.38506	-0.718955
90991754	chr9:90991754:T:C	3.21816e-07	-1.46257	-1.00348
90991942	chr9:90991942:A:G	4.46585e-07	-1.39857	-0.739838
90991978	chr9:90991978:G:A	1.32934e-06	-1.16478e-10	-1.0476
90992039	chr9:90992039:G:A	7.82924e-07	-1.577	-2.95118e-10
90992221	chr9:90992221:T:A	4.49139e-07	-1.39709	-0.735613
90992234	chr9:90992234:C:T	4.53395e-07	-1.4058	-0.717475
90992302	chr9:90992302:A:C	4.58679e-06	0.190901	-2.95118e-10
90992410	chr9:90992410:G:T	1.11377e-06	-1.16478e-10	-1.22453
90992438	chr9:90992438:C:T	4.52121e-07	-1.58554	-0.540541
90992524	chr9:90992524:T:G	4.91968e-07	-1.53093	-0.510688
90992727	chr9:90992727:A:G	9.48016e-07	-1.38566	-2.95118e-10
90992915	chr9:90992915:C:A	3.17616e-07	-1.45948	-1.01971
90993174	chr9:90993174:C:T	4.39429e-07	-1.38519	-0.769367
90993211	chr9:90993211:T:C	1.32299e-06	-1.16478e-10	-1.05239
90993216	chr9:90993216:T:A	1.0988e-06	-1.16478e-10	-1.23806
90993246	chr9:90993246:T:C	4.48719e-07	-1.39899	-0.734651
90993698	chr9:90993698:C:A	1.5575e-06	-0.632608	-0.25659
90993752	chr9:90993752:T:C	4.59113e-07	-1.38765	-0.723085
90993804	chr9:90993804:C:T	1.40212e-06	-1.16478e-10	-0.994297
90993896	chr9:90993896:C:T	1.11998e-06	-1.16478e-10	-1.21897
90993901	chr9:90993901:T:C	1.87469e-06	-0.377105	-0.32673
90994125	chr9:90994125:A:C	7.88057e-07	-1.57047	-2.95118e-10
90994277	chr9:90994277:C:T	1.24919e-05	-1.38711	2.57991
90995380	chr9:90995380:C:T	4.66819e-07	-1.37664	-0.717454
90995410	chr9:90995410:A:G	4.52556e-07	-1.40541	-0.719715
90995459	chr9:90995459:G:A	4.60407e-07	-1.38554	-0.72239
90995535	chr9:90995535:G:A	1.08957e-06	-1.16478e-10	-1.2465
90995652	chr9:90995652:A:T	4.4816e-07	-1.38738	-0.747505
90995710	chr9:90995710:A:ATTT	4.62534e-07	-1.37703	-0.726289
90995842	chr9:90995842:A:G	4.65825e-07	-1.36485	-0.731374
90996065	chr9:90996065:C:T	4.53083e-07	-1.39662	-0.72734
90996401	chr9:90996401:C:T	4.78089e-07	-1.34955	-0.720692
90996483	chr9:90996483:G:A	3.6706e-06	-1.16478e-10	-0.0319246
90996926	chr9:90996926:A:C	7.9446e-07	-1.56237	-2.95118e-10
90997128	chr9:90997128:C:T	4.57474e-07	-1.40432	-0.709996
90997161	chr9:90997161:C:T	4.53403e-07	-1.41496	-0.708295
90997185	chr9:90997185:A:G	4.34115e-07	-1.40212	-0.764606
90997255	chr9:90997255:G:A	1.2499e-05	-1.49437	2.68774
90997832	chr9:90997832:T:C	4.38131e-07	-1.39868	-0.758832
90998029	chr9:90998029:G:T	4.35439e-07	-1.39528	-0.768402
90998463	chr9:90998463:G:T	1.18896e-06	-1.16478e-10	-1.1592
90998470	chr9:90998470:T:C	5.05685e-07	-1.46868	-0.545447
90999662	chr9:90999662:G:T	3.12268e-07	-1.4276	-1.06857
91000050	chr9:91000050:C:T	8.86952e-07	-1.45224	-2.95118e-10
91000275	chr9:91000275:C:T	4.51025e-07	-1.41622	-0.712292
91000307	chr9:91000307:G:A	4.47382e-07	-1.43588	-0.700739
91000496	chr9:91000496:C:T	7.20047e-07	-1.40928	-0.251443
91000725	chr9:91000725:T:C	4.81856e-07	-1.52878	-0.533614
91001143	chr9:91001143:C:T	9.76688e-07	-1.41653	0.0606571
91001167	chr9:91001167:G:A	1.21156e-06	-1.14037	-2.95118e-10
91001346	chr9:91001346:T:C	9.7603e-07	-1.35654	-2.95118e-10
91001406	chr9:91001406:A:G	1.07479e-06	-1.16478e-10	-1.26016
91001449	chr9:91001449:T:G	5.13952e-06	-1.30062	1.6053
91001756	chr9:91001756:TCA:T	4.98692e-07	-1.3376	-0.690444
91001832	chr9:91001832:T:C	3.05963e-07	-1.32085	-1.19572
91002263	chr9:91002263:A:G	7.66927e-07	-1.37405	-0.223597
91002285	chr9:91002285:A:G	1.20284e-06	-1.16478e-10	-1.14759
91003296	chr9:91003296:G:T	4.23942e-06	-1.31398	1.42613
91003556	chr9:91003556:G:A	1.10058e-06	-1.16478e-10	-1.23644
91003599	chr9:91003599:C:T	1.62937e-06	-1.34851	0.504422
91004282	chr9:91004282:C:G	1.10978e-06	-1.16478e-10	-1.22812
91004595	chr9:91004595:G:A	1.90365e-06	-1.16478e-10	-0.688506
91004991	chr9:91004991:C:T	1.54842e-06	-1.16478e-10	-0.895044
91005484	chr9:91005484:T:G	3.6566e-07	-1.46673	-0.871598
91006092	chr9:91006092:G:A	1.52768e-06	-1.16478e-10	-0.908529
91006293	chr9:91006293:A:G	1.12873e-06	-1.16478e-10	-1.21119
91006541	chr9:91006541:A:C	1.15358e-06	-1.16478e-10	-1.18941
91007019	chr9:91007019:T:G	1.06475e-06	-1.16478e-10	-1.26954
91007052	chr9:91007052:TA:T	6.214e-07	-1.35822	-0.449838
91007328	chr9:91007328:C:T	1.84327e-06	-1.16478e-10	-0.720741
91007429	chr9:91007429:G:A	1.12456e-06	-1.16478e-10	-1.21489
91007652	chr9:91007652:C:T	1.0949e-06	-1.16478e-10	-1.24161
91008141	chr9:91008141:C:T	1.24272e-06	-1.16478e-10	-1.11498
91008145	chr9:91008145:G:A	9.46491e-07	-0.180492	-1.20678
91008281	chr9:91008281:T:A	1.11254e-06	-1.16478e-10	-1.22563
91008397	chr9:91008397:G:C	2.52114e-06	-1.16478e-10	-0.40757
91008487	chr9:91008487:TAGAAG:T	2.03213e-06	-1.35686	0.73366
91008570	chr9:91008570:A:G	9.48719e-07	-1.38492	-2.95118e-10
91008576	chr9:91008576:T:C	3.18556e-06	-1.16478e-10	-0.173653
91009546	chr9:91009546:G:A	7.22338e-07	-1.18194	-0.475607
91009569	chr9:91009569:T:C	3.79216e-06	-1.16478e-10	0.000656669
91010619	chr9:91010619:C:T	2.31117e-06	-1.16478e-10	-0.494526
91010620	chr9:91010620:A:G	1.85195e-06	-0.716042	-2.95118e-10
91010880	chr9:91010880:CA:C	1.36065e-06	0.231929	-1.25624
91011129	chr9:91011129:C:T	8.36904e-07	-1.51033	-2.95118e-10
91011481	chr9:91011481:C:T	7.80218e-07	-1.58046	-2.95118e-10
91012103	chr9:91012103:T:C	2.84474e-07	-1.31648	-1.27291
91012151	chr9:91012151:G:A	7.76779e-07	-1.58488	-2.95118e-10
91012414	chr9:91012414:T:C	1.08685e-06	-1.16478e-10	-1.249
91012417	chr9:91012417:C:T	1.30829e-06	-1.16478e-10	-1.06356
91012795	chr9:91012795:C:T	3.37486e-06	-1.16478e-10	-0.115925
91013113	chr9:91013113:C:T	4.17848e-06	-1.16478e-10	0.0976682
91013195	chr9:91013195:C:T	1.11755e-05	-1.16478e-10	1.08145
91013612	chr9:91013612:T:C	3.09432e-06	-1.51256	1.30985
91013639	chr9:91013639:A:T	8.59112e-07	-1.48414	-2.95118e-10
91013811	chr9:91013811:G:A	9.41403e-07	-1.39266	-2.95118e-10
91013852	chr9:91013852:T:C	1.06485e-06	-1.16478e-10	-1.26944
91014196	chr9:91014196:G:A	8.59303e-07	-1.48391	-2.95118e-10
91014457	chr9:91014457:G:A	1.89425e-06	-1.16478e-10	-0.693457
91014524	chr9:91014524:T:C	1.20584e-05	-1.16478e-10	1.15748
91014565	chr9:91014565:G:A	1.53449e-06	-1.16478e-10	-0.904083
91014758	chr9:91014758:A:G	3.5856e-06	-1.52339	1.46803
91015145	chr9:91015145:T:C	2.7105e-07	-1.38122	-1.25651
91015406	chr9:91015406:C:T	3.93244e-06	-1.56223	1.59921
91015630	chr9:91015630:T:C	6.68962e-06	-1.16478e-10	0.568277
91015712	chr9:91015712:C:T	1.10997e-06	-1.22795	-2.95118e-10
91016221	chr9:91016221:A:G	6.04345e-07	-0.834913	-1.00098
91016612	chr9:91016612:C:A	1.37749e-06	-1.16478e-10	-1.01201
91016765	chr9:91016765:C:T	1.67878e-05	-1.16478e-10	1.48837
91016766	chr9:91016766:G:A	8.46115e-07	-1.49938	-2.95118e-10
91017146	chr9:91017146:T:C	1.42245e-06	-1.16478e-10	-0.979898
91017603	chr9:91017603:C:T	7.98122e-07	-1.55777	-2.95118e-10
91018601	chr9:91018601:G:A	4.99139e-06	-1.53462	1.81006
91019022	chr9:91019022:A:C	1.11056e-06	-1.16478e-10	-1.22742
91019085	chr9:91019085:T:C	1.33009e-06	-1.16478e-10	-1.04704
91019413	chr9:91019413:A:G	2.6077e-06	-1.16478e-10	-0.37381
91019421	chr9:91019421:T:C	5.82969e-06	-1.16478e-10	0.430684
91019422	chr9:91019422:A:G	7.92204e-07	-1.56522	-2.95118e-10
91019649	chr9:91019649:C:A	1.55227e-06	-1.05597	0.163407
91019865	chr9:91019865:G:A	3.17381e-07	-1.21557	-1.26437
91019899	chr9:91019899:C:T	7.26312e-06	-1.11074	1.76127
91019931	chr9:91019931:G:A	9.78305e-07	-1.35421	-2.95118e-10
91020388	chr9:91020388:G:A	1.0657e-06	-1.16478e-10	-1.26865
91020602	chr9:91020602:A:G	3.11342e-07	-1.23372	-1.26542
91020744	chr9:91020744:G:C	3.31761e-07	-1.17518	-1.26044
91020765	chr9:91020765:C:A	3.28466e-07	-1.1772	-1.2684
91021205	chr9:91021205:A:C	8.24967e-07	-1.52469	-2.95118e-10
91021775	chr9:91021775:T:C	1.28145e-06	-1.16478e-10	-1.08429
91022787	chr9:91022787:T:C	5.92803e-06	-1.16478e-10	0.447411
91023034	chr9:91023034:T:G	1.06073e-06	-1.16478e-10	-1.27333
91023250	chr9:91023250:G:T	3.32933e-07	-1.16008	-1.27201
91023839	chr9:91023839:G:A	6.60487e-07	-1.57789	-0.169173
91023941	chr9:91023941:G:A	5.07764e-07	-0.944401	-1.06562
91023968	chr9:91023968:G:A	3.81848e-06	-1.58368	1.59125
91025200	chr9:91025200:T:C	1.52863e-06	-0.870708	-0.0371991
91025455	chr9:91025455:A:G	1.4763e-06	-0.89995	-0.042792
91025567	chr9:91025567:C:T	1.39866e-06	-0.784631	-0.212135
91025603	chr9:91025603:T:C	1.06745e-06	-1.16478e-10	-1.26701
91026040	chr9:91026040:C:G	1.30922e-06	-1.16478e-10	-1.06285
91026120	chr9:91026120:T:C	3.5776e-07	-1.10444	-1.25573
91026544	chr9:91026544:T:C	1.11126e-06	-1.16478e-10	-1.22679
91026580	chr9:91026580:C:T	3.33496e-07	-1.15655	-1.27386
91026772	chr9:91026772:TTC:T	1.9372e-06	-1.16478e-10	-0.671038
91027136	chr9:91027136:A:T	1.06302e-06	-1.16478e-10	-1.27116
91027305	chr9:91027305:C:T	1.29212e-06	-1.16478e-10	-1.076
91027386	chr9:91027386:T:A	5.24231e-07	-1.39768	-0.580427
91028338	chr9:91028338:C:G	8.35524e-07	-1.11047	-0.401511
91028454	chr9:91028454:G:A	1.19516e-05	1.14858	-2.95118e-10
91028687	chr9:91028687:G:A	1.17719e-06	-1.49903	0.329881
91028801	chr9:91028801:T:G	1.21719e-06	-1.16478e-10	-1.13574
91029128	chr9:91029128:G:A	1.09519e-06	-1.49052	0.249173
91029404	chr9:91029404:C:T	8.5994e-07	-1.48317	-2.95118e-10
91029762	chr9:91029762:T:C	1.13707e-06	-1.16478e-10	-1.20383
91030050	chr9:91030050:G:A	1.12797e-06	-1.16478e-10	-1.21186
91030530	chr9:91030530:C:T	1.54023e-06	-1.16478e-10	-0.900348
91030650	chr9:91030650:CA:C	8.00058e-07	-1.55535	-2.95118e-10
91031618	chr9:91031618:G:A	8.00142e-07	-1.55525	-2.95118e-10
91031711	chr9:91031711:C:T	8.14572e-07	-1.42131	-0.116065
91031820	chr9:91031820:T:C	1.06014e-06	-1.16478e-10	-1.27388
91031870	chr9:91031870:A:G	1.07894e-06	-1.16478e-10	-1.2563
91032128	chr9:91032128:C:T	1.00895e-06	-1.4323	0.108933
91032138	chr9:91032138:T:C	1.09065e-06	-1.42417	0.178659
91032264	chr9:91032264:C:T	1.25153e-06	-1.16478e-10	-1.10792
91032439	chr9:91032439:C:T	1.06476e-06	-1.16478e-10	-1.26953
91032491	chr9:91032491:T:C	6.94957e-07	-1.39248	-0.303705
91032634	chr9:91032634:A:G	7.32524e-07	-1.36949	-0.274047
91032651	chr9:91032651:G:T	6.79831e-07	-1.37286	-0.345328
91032669	chr9:91032669:C:T	9.02009e-07	-1.43541	-2.95118e-10
91032859	chr9:91032859:C:T	1.07112e-06	-1.16478e-10	-1.26357
91032878	chr9:91032878:C:T	1.15217e-06	-1.16478e-10	-1.19064
91032900	chr9:91032900:C:T	1.00706e-06	-1.58496	0.259715
91033144	chr9:91033144:A:G	6.75085e-07	-1.38785	-0.337351
91033354	chr9:91033354:T:C	1.13106e-06	-1.16478e-10	-1.20913
91033967	chr9:91033967:G:A	8.05736e-07	-1.54828	-2.95118e-10
91034022	chr9:91034022:A:G	2.04474e-06	-1.26055	0.643538
91034239	chr9:91034239:G:A	1.06058e-06	-1.16478e-10	-1.27346
91034592	chr9:91034592:C:T	5.33421e-06	-1.28736	1.62922
91034866	chr9:91034866:A:G	9.22873e-07	-1.38183	-0.0307106
91035102	chr9:91035102:G:A	4.36137e-06	-1.16478e-10	0.140506
91035110	chr9:91035110:T:C	1.22439e-06	-1.16478e-10	-1.12984
91035124	chr9:91035124:A:G	9.54121e-07	-1.39429	0.0150502
91035164	chr9:91035164:C:A	5.18455e-06	-1.2089	1.5223
91035773	chr9:91035773:C:G	3.16419e-06	-1.16478e-10	-0.180382
91036185	chr9:91036185:G:A	1.6971e-06	-1.16478e-10	-0.803361
91036239	chr9:91036239:A:G	1.12045e-06	-1.13401	-0.0845339
91036399	chr9:91036399:G:A	1.38793e-06	-1.16229	0.157826
91036417	chr9:91036417:A:G	1.04299e-06	-1.25502	-0.0351722
91036956	chr9:91036956:A:T	3.60492e-07	-1.33923	-1.01334
91037281	chr9:91037281:A:G	1.06285e-06	-1.16478e-10	-1.27132
91037347	chr9:91037347:GAC:G	4.44513e-07	-1.16734	-0.975716
91037397	chr9:91037397:T:C	1.0602e-06	-1.16478e-10	-1.27382
91038309	chr9:91038309:G:A	1.06688e-06	-1.16478e-10	-1.26754
91038523	chr9:91038523:T:C	1.13694e-06	-1.16478e-10	-1.20394
91038926	chr9:91038926:G:A	2.1838e-07	-1.58088	-1.27292
91039075	chr9:91039075:G:A	1.14089e-06	-1.16478e-10	-1.20047
91039398	chr9:91039398:G:A	1.11081e-06	-1.16478e-10	-1.22719
91039924	chr9:91039924:G:T	1.07902e-06	-1.16478e-10	-1.25623
91040617	chr9:91040617:T:C	4.17856e-07	-1.07229	-1.1326
91040640	chr9:91040640:C:T	9.02754e-07	-1.43459	-2.95118e-10
91040669	chr9:91040669:G:A	3.38744e-06	-1.16478e-10	-0.112206
91041482	chr9:91041482:G:A	1.08018e-06	-1.16478e-10	-1.25515
91042395	chr9:91042395:A:G	2.45283e-05	-1.25489	3.12244
91042582	chr9:91042582:C:T	1.21955e-06	-1.16478e-10	-1.1338
91042857	chr9:91042857:G:A	3.39307e-06	-1.16478e-10	-0.110547
91042866	chr9:91042866:G:A	1.08585e-06	-1.16478e-10	-1.24992
91042908	chr9:91042908:C:A	1.35574e-06	-1.08113	0.0531971
91043014	chr9:91043014:T:G	7.47478e-06	-1.16478e-10	0.679255
91043297	chr9:91043297:G:A	1.0846e-06	-1.16478e-10	-1.25107
91043609	chr9:91043609:C:T	1.13018e-06	-1.16478e-10	-1.2099
91043661	chr9:91043661:T:C	5.48208e-06	-1.16478e-10	0.369204
91043821	chr9:91043821:A:G	3.94736e-07	-1.24631	-1.01551
91043848	chr9:91043848:G:A	2.73854e-07	-1.48886	-1.13858
91043981	chr9:91043981:G:C	6.44673e-06	-1.16478e-10	0.531292
91044064	chr9:91044064:T:C	3.92214e-07	-1.24593	-1.0223
91044380	chr9:91044380:T:C	1.10256e-06	-1.16478e-10	-1.23465
91044519	chr9:91044519:A:G	1.49138e-06	-1.16478e-10	-0.932581
91044773	chr9:91044773:A:G	1.36777e-06	-1.16478e-10	-1.0191
91045038	chr9:91045038:G:A	1.07447e-06	-1.16478e-10	-1.26045
91045136	chr9:91045136:A:C	7.23531e-06	-1.16478e-10	0.646693
91045214	chr9:91045214:A:G	2.48298e-06	-1.16478e-10	-0.42282
91045226	chr9:91045226:G:A	2.30105e-06	-0.498915	-2.95118e-10
91045277	chr9:91045277:A:G	4.51992e-06	-1.16478e-10	0.176214
91045447	chr9:91045447:A:G	1.57985e-06	-1.16478e-10	-0.874951
91045645	chr9:91045645:C:T	9.99743e-06	-1.37407	2.34411
91046341	chr9:91046341:T:C	9.06461e-07	-1.3928	-0.0376839
91046404	chr9:91046404:G:T	3.10185e-06	-0.200282	-2.95118e-10
91047150	chr9:91047150:G:C	1.07242e-06	-1.16478e-10	-1.26236
91047545	chr9:91047545:G:A	6.24152e-06	-1.16478e-10	0.498944
91047622	chr9:91047622:T:C	8.02808e-06	-1.16478e-10	0.750666
91047632	chr9:91047632:G:T	7.74488e-07	-1.58783	-2.95118e-10
91048110	chr9:91048110:G:A	2.32354e-06	-0.48919	-2.95118e-10
91048619	chr9:91048619:C:T	6.18598e-06	-1.16478e-10	0.490005
91049140	chr9:91049140:A:G	1.06052e-06	-1.16478e-10	-1.27352
91049549	chr9:91049549:C:T	5.9248e-06	-1.16478e-10	0.446867
91049838	chr9:91049838:T:C	6.28e-06	-1.16478e-10	0.505089
91050237	chr9:91050237:C:A	5.94233e-06	-1.16478e-10	0.449822
91050335	chr9:91050335:G:A	1.0704e-06	-1.16478e-10	-1.26425
91050569	chr9:91050569:G:A	3.61623e-07	-1.20709	-1.14235
91050846	chr9:91050846:G:A	2.56535e-06	-1.16478e-10	-0.390187
91051478	chr9:91051478:A:G	1.06233e-06	-1.16478e-10	-1.27182
91051584	chr9:91051584:C:A	5.50038e-06	-1.16478e-10	0.372537
91052212	chr9:91052212:G:A	2.64364e-06	-1.16478e-10	-0.360123
91052531	chr9:91052531:G:A	1.06029e-06	-1.16478e-10	-1.27374
91052600	chr9:91052600:T:C	1.20821e-06	-1.16478e-10	-1.14314
91053272	chr9:91053272:C:T	2.54133e-06	-1.16478e-10	-0.399591
91053434	chr9:91053434:G:A	1.06029e-06	-1.16478e-10	-1.27373
91053491	chr9:91053491:T:TCACCTCA	2.47807e-06	-1.16478e-10	-0.424799
91053532	chr9:91053532:A:AC	2.54549e-06	-1.16478e-10	-0.397958
91053666	chr9:91053666:A:G	1.07363e-05	-1.16478e-10	1.04135
91054012	chr9:91054012:C:T	5.53424e-06	-1.16478e-10	0.378674
91054117	chr9:91054117:A:G	3.53992e-07	-1.23162	-1.13914
91054243	chr9:91054243:G:A	7.14882e-07	-0.957146	-0.710772
91054448	chr9:91054448:C:T	1.22383e-06	-1.16478e-10	-1.13029
91054481	chr9:91054481:C:A	1.29013e-06	-1.16478e-10	-1.07754
91054865	chr9:91054865:G:A	1.07532e-06	-1.16478e-10	-1.25966
91054868	chr9:91054868:A:G	9.59834e-06	-1.16478e-10	0.92931
91055044	chr9:91055044:T:C	3.12987e-06	-1.16478e-10	-0.191289
91055245	chr9:91055245:G:C	1.11381e-06	-1.16478e-10	-1.2245
91055357	chr9:91055357:A:C	3.59717e-07	-1.34586	-1.00885
91055481	chr9:91055481:A:C	1.55086e-06	-1.16478e-10	-0.89347
91055581	chr9:91055581:T:C	1.52456e-06	-1.16478e-10	-0.910573
91055793	chr9:91055793:T:C	1.54208e-06	-1.16478e-10	-0.899145
91055908	chr9:91055908:C:T	1.02212e-05	-1.16478e-10	0.992183
91056225	chr9:91056225:T:A	4.4642e-07	-1.06956	-1.06922
91056585	chr9:91056585:A:G	1.33202e-06	-1.16478e-10	-1.04558
91056609	chr9:91056609:T:A	1.33262e-06	-1.16478e-10	-1.04513
91056624	chr9:91056624:A:C	1.33213e-06	-1.16478e-10	-1.0455
91056777	chr9:91056777:T:C	1.3327e-06	-1.16478e-10	-1.04507
91057031	chr9:91057031:C:T	1.33009e-06	-1.16478e-10	-1.04704
91057063	chr9:91057063:A:T	1.54015e-06	-1.16478e-10	-0.900401
91057190	chr9:91057190:A:G	9.69961e-06	-1.16478e-10	0.939805
91057981	chr9:91057981:T:A	3.26293e-07	-1.1985	-1.25374
91058478	chr9:91058478:G:A	3.25294e-07	-1.20226	-1.25304
91059133	chr9:91059133:T:C	2.44612e-06	-1.16478e-10	-0.437776
91059248	chr9:91059248:A:G	3.29471e-07	-1.19052	-1.25203
91059347	chr9:91059347:A:G	2.19959e-06	-1.27512	0.731113
91060102	chr9:91060102:A:G	1.12178e-06	-1.16478e-10	-1.21736
91060396	chr9:91060396:C:A	2.41427e-06	-1.16478e-10	-0.450885
91060896	chr9:91060896:G:A	3.87516e-07	-1.22324	-1.05704
91061395	chr9:91061395:A:T	1.52214e-06	-1.16478e-10	-0.912163
91061588	chr9:91061588:C:T	6.25557e-06	-1.16478e-10	0.501191
91061747	chr9:91061747:C:G	1.06723e-06	-1.16478e-10	-1.26721
91061897	chr9:91061897:G:A	8.56864e-07	-1.48676	-2.95118e-10
91062722	chr9:91062722:C:T	4.1166e-06	-1.16478e-10	0.0827478
91062876	chr9:91062876:G:A	2.99537e-07	-1.30817	-1.22963
91063065	chr9:91063065:A:G	1.42581e-06	-1.16478e-10	-0.97754
91063580	chr9:91063580:T:A	9.64785e-07	-1.57506	0.206929
91064389	chr9:91064389:T:C	1.16138e-06	-1.16478e-10	-1.18267
91064620	chr9:91064620:G:A	2.75512e-06	-1.16478e-10	-0.318818
91064828	chr9:91064828:T:A	4.05624e-06	-1.16478e-10	0.0679758
91065009	chr9:91065009:A:G	1.06034e-06	-1.16478e-10	-1.27369
91065139	chr9:91065139:C:T	1.065e-06	-1.16478e-10	-1.26931
91065140	chr9:91065140:G:A	1.13043e-06	-1.16478e-10	-1.20968
91065214	chr9:91065214:T:C	1.39433e-06	-1.16478e-10	-0.999869
91065396	chr9:91065396:T:C	2.34872e-06	-1.16478e-10	-0.478412
91066039	chr9:91066039:C:A	5.98766e-07	-0.952662	-0.892503
91067540	chr9:91067540:C:T	2.39497e-06	-1.16478e-10	-0.458909
91067569	chr9:91067569:G:C	2.09414e-06	-1.16478e-10	-0.593136
91067655	chr9:91067655:A:G	1.30194e-06	-1.06843	-2.95118e-10
91068173	chr9:91068173:A:G	3.65995e-07	-1.06553	-1.27188
91068338	chr9:91068338:A:G	1.86605e-06	-1.18404	0.475584
91068769	chr9:91068769:C:T	1.53391e-06	-1.16478e-10	-0.904459
91069477	chr9:91069477:T:C	1.73666e-06	-1.16478e-10	-0.780318
91069746	chr9:91069746:G:A	6.22271e-06	0.495925	-2.95118e-10
91069852	chr9:91069852:T:A	1.06372e-06	-1.16478e-10	-1.27051
91070638	chr9:91070638:T:C	1.63814e-05	-1.58151	3.04537
91070708	chr9:91070708:T:A	3.37804e-06	-1.16478e-10	-0.114986
91070709	chr9:91070709:T:A	1.18294e-05	-1.16478e-10	1.13831
91071624	chr9:91071624:A:G	1.42553e-06	-1.16478e-10	-0.977735
91071676	chr9:91071676:C:G	1.45857e-06	-1.16478e-10	-0.954824
91071778	chr9:91071778:T:C	1.7793e-06	-1.09467	0.33861
91071912	chr9:91071912:G:A	2.76697e-07	-1.50453	-1.11259
91071951	chr9:91071951:G:A	1.55091e-06	-1.16478e-10	-0.893441
91072798	chr9:91072798:G:C	1.79299e-06	-1.27509	0.526698
91072900	chr9:91072900:C:A	1.25829e-06	-1.16478e-10	-1.10253
91072926	chr9:91072926:G:T	2.93978e-06	-1.16478e-10	-0.253945
91073892	chr9:91073892:A:C	1.39142e-06	-1.16478e-10	-1.00196
91073908	chr9:91073908:G:A	1.32459e-06	-1.16478e-10	-1.05118
91074458	chr9:91074458:G:A	8.66483e-07	-1.52785	0.0522549
91074810	chr9:91074810:A:G	7.74395e-07	-1.58795	-2.95118e-10
91075096	chr9:91075096:C:T	6.21921e-07	-1.55013	-0.257094
91075135	chr9:91075135:G:A	5.76883e-07	-1.57695	-0.305452
91075189	chr9:91075189:A:G	1.09355e-06	-1.57563	0.332779
91075215	chr9:91075215:T:C	1.22681e-06	-1.01892	-0.108939
91075464	chr9:91075464:T:G	7.87133e-07	-1.44751	-0.124129
91075571	chr9:91075571:G:A	1.54672e-06	-1.23387	0.337722
91075953	chr9:91075953:T:C	1.43624e-06	-1.16478e-10	-0.970255
91076232	chr9:91076232:G:A	1.07894e-06	-1.16478e-10	-1.2563
91076307	chr9:91076307:G:A	6.4334e-07	-0.63655	-1.13681
91076391	chr9:91076391:T:A	1.08505e-06	-1.16478e-10	-1.25066
91076543	chr9:91076543:T:A	6.32277e-07	-1.51599	-0.274719
91076927	chr9:91076927:G:A	2.55807e-06	-1.16478e-10	-0.393028
91077180	chr9:91077180:C:T	1.73505e-06	-1.16478e-10	-0.781243
91077414	chr9:91077414:A:G	1.63022e-06	-1.16478e-10	-0.843567
91078305	chr9:91078305:G:A	3.38428e-06	-1.16478e-10	-0.113139
91078377	chr9:91078377:T:C	1.78859e-06	-0.913269	0.162416
91078556	chr9:91078556:T:A	1.44401e-06	-0.590679	-0.374178
91078950	chr9:91078950:C:T	3.38428e-06	-1.16478e-10	-0.113139
91079089	chr9:91079089:A:C	3.23425e-06	-0.50057	0.342087
91079161	chr9:91079161:C:T	1.09462e-06	-1.16478e-10	-1.24187
91079296	chr9:91079296:T:A	2.02576e-06	-1.16478e-10	-0.626336
91079929	chr9:91079929:C:A	3.8265e-06	-1.16478e-10	0.00967044
91080013	chr9:91080013:G:A	1.31907e-06	-1.16478e-10	-1.05536
91080014	chr9:91080014:C:T	1.31744e-06	-1.16478e-10	-1.05659
91080305	chr9:91080305:T:C	1.28803e-06	-1.16478e-10	-1.07916
91080396	chr9:91080396:G:C	1.34525e-06	-1.16478e-10	-1.0357
91081027	chr9:91081027:A:G	8.3696e-06	-0.0154155	0.807742
91081234	chr9:91081234:A:G	1.22261e-06	-1.17011	0.0388247
91081304	chr9:91081304:G:A	1.47795e-06	-1.16478e-10	-0.941626
91081430	chr9:91081430:A:G	1.57435e-06	-1.16478e-10	-0.878439
91081660	chr9:91081660:C:T	3.93194e-07	-0.993464	-1.27227
91081834	chr9:91081834:T:C	4.42927e-07	-0.907524	-1.23911
91081863	chr9:91081863:C:T	1.4686e-06	-1.16478e-10	-0.94797
91082032	chr9:91082032:A:G	5.63988e-07	-0.639082	-1.26592
91082036	chr9:91082036:G:A	1.48662e-06	-1.16478e-10	-0.935776
91082196	chr9:91082196:G:A	4.25222e-07	-0.917226	-1.2702
91082565	chr9:91082565:T:C	5.70901e-07	-0.70927	-1.18355
91083200	chr9:91083200:G:A	4.17495e-07	-0.945724	-1.26004
91083617	chr9:91083617:A:T	1.2129e-06	-1.16478e-10	-1.13927
91083711	chr9:91083711:G:A	4.15063e-07	-0.937864	-1.27374
91083832	chr9:91083832:A:T	4.12499e-06	-1.16478e-10	0.0847826
91084196	chr9:91084196:T:C	2.26723e-06	-1.16478e-10	-0.51372
91084242	chr9:91084242:TA:T	4.31921e-07	-1.02398	-1.14782
91084349	chr9:91084349:T:C	6.8043e-06	-1.16478e-10	0.585274
91084568	chr9:91084568:G:A	1.31613e-06	-1.05758	-2.95118e-10
91084666	chr9:91084666:C:T	1.48634e-06	-1.16478e-10	-0.935962
91085154	chr9:91085154:T:A	1.25899e-06	-1.16478e-10	-1.10197
91085169	chr9:91085169:G:A	2.25258e-06	-1.16478e-10	-0.520203
91085252	chr9:91085252:A:T	2.27107e-06	-1.16478e-10	-0.512031
91085531	chr9:91085531:A:G	2.31816e-06	-1.16478e-10	-0.491508
91085624	chr9:91085624:G:A	4.94435e-07	-0.774924	-1.2617
91085743	chr9:91085743:G:A	3.52691e-06	-1.16478e-10	-0.0718587
91085831	chr9:91085831:G:A	1.20496e-06	-1.16478e-10	-1.14583
91086415	chr9:91086415:T:C	4.87476e-07	-1.45712	-0.593677
91087016	chr9:91087016:T:A	9.197e-07	-1.33946	-0.076523
91087495	chr9:91087495:G:A	8.44789e-07	-1.50095	-2.95118e-10
91087528	chr9:91087528:T:C	8.82987e-07	-1.45673	-2.95118e-10
91087539	chr9:91087539:C:G	1.54065e-06	-1.16478e-10	-0.900075
91087550	chr9:91087550:A:G	4.662e-07	-0.824345	-1.27108
91087574	chr9:91087574:T:C	7.34079e-07	-1.05437	-0.587051
91088257	chr9:91088257:C:T	4.62057e-07	-0.83271	-1.27164
91088303	chr9:91088303:G:A	4.71676e-07	-0.828935	-1.25481
91088350	chr9:91088350:T:A	4.67869e-07	-0.818524	-1.27332
91088964	chr9:91088964:T:C	8.837e-06	-1.16478e-10	0.846668
91089056	chr9:91089056:C:A	1.93987e-05	2.65173	-1.0188
91089670	chr9:91089670:G:C	1.90703e-06	0.432786	-1.11952
91089881	chr9:91089881:C:T	8.79693e-07	-1.46046	-2.95118e-10
91089972	chr9:91089972:T:C	1.18479e-06	-1.16478e-10	-1.16272
91090201	chr9:91090201:G:A	9.03812e-06	0.869171	-2.95118e-10
91090233	chr9:91090233:C:T	2.89944e-07	-1.49412	-1.07622
91090254	chr9:91090254:G:A	1.67666e-06	-1.16478e-10	-0.815475
91090338	chr9:91090338:A:G	1.64058e-06	-1.16478e-10	-0.837228
91090351	chr9:91090351:G:A	5.27094e-06	0.329928	-2.95118e-10
91090533	chr9:91090533:G:T	2.24443e-07	-1.55346	-1.27295
91090540	chr9:91090540:C:A	2.79718e-06	-0.303668	-2.95118e-10
91090553	chr9:91090553:G:A	6.02153e-07	-1.16946	-0.670063
91090784	chr9:91090784:C:A	1.18973e-06	-1.15855	-2.95118e-10
91091005	chr9:91091005:T:A	3.31372e-06	0.960688	-1.0949
91091118	chr9:91091118:T:TA	8.42259e-07	-1.50395	-2.95118e-10
91091216	chr9:91091216:A:G	9.57552e-06	1.6097	-0.682772
91091925	chr9:91091925:G:T	3.61857e-07	-1.53269	-0.816092
91092138	chr9:91092138:G:A	6.7897e-07	-1.47538	-0.244078
91092209	chr9:91092209:AG:A	1.42671e-06	-1.16478e-10	-0.976907
91092476	chr9:91092476:A:G	9.05187e-06	-1.16478e-10	0.870691
91092750	chr9:91092750:A:G	2.22145e-07	-1.56341	-1.27329
91092950	chr9:91092950:A:G	1.48917e-06	-1.16478e-10	-0.934062
91093138	chr9:91093138:A:G	1.3113e-06	-1.16478e-10	-1.06126
91093194	chr9:91093194:C:T	9.07409e-07	-1.42944	-2.95118e-10
91093219	chr9:91093219:A:G	2.28774e-07	-1.5383	-1.269
91093243	chr9:91093243:T:C	2.28941e-07	-1.53806	-1.26851
91093448	chr9:91093448:G:A	1.26621e-06	-1.16478e-10	-1.09625
91093623	chr9:91093623:CA:C	5.11241e-06	-1.16478e-10	0.299392
91094130	chr9:91094130:A:G	2.28484e-07	-1.54565	-1.26292
91094423	chr9:91094423:T:G	6.07656e-06	1.12012	-0.647963
91094588	chr9:91094588:T:C	2.27525e-07	-1.54378	-1.269
91094661	chr9:91094661:A:G	2.27097e-07	-1.54661	-1.26805
91094765	chr9:91094765:A:G	3.03578e-06	-1.16478e-10	-0.221811
91094768	chr9:91094768:T:C	8.67311e-06	-1.16478e-10	0.827947
91094805	chr9:91094805:T:C	5.74493e-06	1.09813	-0.682087
91094972	chr9:91094972:A:T	2.84964e-06	0.668946	-0.954033
91095310	chr9:91095310:A:C	1.1339e-06	-1.16478e-10	-1.20661
91095778	chr9:91095778:G:C	1.40256e-06	-1.16478e-10	-0.993983
91095925	chr9:91095925:TG:T	3.88258e-06	0.642701	-0.618481
91095934	chr9:91095934:G:A	4.18708e-07	-1.28248	-0.920386
91095942	chr9:91095942:C:T	1.17963e-06	-1.16478e-10	-1.16708
91096106	chr9:91096106:C:T	2.34924e-07	-1.58366	-1.19711
91096258	chr9:91096258:A:G	2.22814e-07	-1.55969	-1.27401
91096390	chr9:91096390:G:A	2.2729e-07	-1.54615	-1.26766
91096420	chr9:91096420:A:G	2.23084e-07	-1.55927	-1.27322
91096465	chr9:91096465:A:T	1.60113e-06	-1.16478e-10	-0.861573
91096921	chr9:91096921:G:A	7.73849e-07	-1.58866	-2.95118e-10
91096952	chr9:91096952:G:C	2.21561e-07	-1.56815	-1.27119
91097144	chr9:91097144:C:T	1.06261e-06	-1.16478e-10	-1.27155
91097150	chr9:91097150:T:C	8.69806e-07	-1.47177	-2.95118e-10
91097295	chr9:91097295:T:C	2.22824e-07	-1.56648	-1.26717
91097335	chr9:91097335:A:G	2.05385e-06	-0.612563	-2.95118e-10
91097442	chr9:91097442:T:C	1.09602e-06	-1.16478e-10	-1.24059
91097482	chr9:91097482:G:A	1.23681e-06	-1.16478e-10	-1.11974
91097836	chr9:91097836:C:A	2.2094e-07	-1.56953	-1.27261
91097998	chr9:91097998:C:T	9.56104e-07	-1.37717	-2.95118e-10
91098478	chr9:91098478:A:G	2.4672e-07	-1.48247	-1.24931
91098637	chr9:91098637:A:G	2.22382e-07	-1.57013	-1.26551
91099027	chr9:91099027:G:C	1.21586e-06	-1.16478e-10	-1.13683
91099071	chr9:91099071:G:C	2.2922e-06	-1.16478e-10	-0.50277
91099752	chr9:91099752:A:G	1.53281e-06	-0.905176	-2.95118e-10
91099753	chr9:91099753:ATCT:A	1.09981e-06	-1.16478e-10	-1.23714
91099755	chr9:91099755:C:G	6.62015e-07	-1.40866	-0.336083
91099798	chr9:91099798:A:G	1.64012e-06	-0.83751	-2.95118e-10
91100050	chr9:91100050:A:C	2.09375e-06	-0.593325	-2.95118e-10
91100111	chr9:91100111:C:T	3.59627e-07	-1.4104	-0.944574
91101062	chr9:91101062:T:C	3.35962e-07	-1.30141	-1.12162
91101118	chr9:91101118:G:A	5.27886e-06	-1.16478e-10	0.331429
91101798	chr9:91101798:TCAGGGAGTGCTC:T	3.75388e-06	1.19115	-1.20064
91102073	chr9:91102073:C:T	2.25879e-07	-1.58844	-1.2316
91102594	chr9:91102594:T:C	1.80408e-05	2.26618	-0.705823
91102696	chr9:91102696:C:T	9.14505e-06	1.33183	-0.450897
91102753	chr9:91102753:G:A	3.88894e-06	-1.16478e-10	0.0258561
91102864	chr9:91102864:T:C	8.8393e-06	1.13695	-0.290019
91102925	chr9:91102925:T:G	1.0605e-06	-1.16478e-10	-1.27354
91103071	chr9:91103071:T:C	8.39404e-07	-1.50734	-2.95118e-10
91103480	chr9:91103480:G:A	1.16881e-05	1.47006	-0.343764
91103788	chr9:91103788:C:G	6.07898e-06	0.959912	-0.487354
91103929	chr9:91103929:A:G	2.66916e-06	0.752456	-1.10297
91104427	chr9:91104427:C:T	1.10465e-06	-1.16478e-10	-1.23276
91105376	chr9:91105376:T:C	1.08163e-06	-1.16478e-10	-1.25381
91106092	chr9:91106092:A:G	5.52419e-06	1.24898	-0.872123
91106162	chr9:91106162:T:G	9.13364e-07	-1.4229	-2.95118e-10
91106290	chr9:91106290:C:G	1.38232e-06	-1.16478e-10	-1.00852
91106326	chr9:91106326:C:A	3.11846e-07	-1.39309	-1.10444
91106364	chr9:91106364:C:T	1.3969e-06	-1.16478e-10	-0.998027
91106570	chr9:91106570:G:A	1.45188e-06	-0.959424	-2.95118e-10
91106752	chr9:91106752:T:G	1.43852e-06	-1.16478e-10	-0.968667
91107286	chr9:91107286:T:C	5.43577e-06	1.47487	-1.11415
91107305	chr9:91107305:C:T	1.11735e-06	-1.46925	0.247929
91107507	chr9:91107507:C:G	2.52613e-05	2.47705	-0.580051
91108028	chr9:91108028:C:T	8.8178e-07	-1.45809	-2.95118e-10
91108031	chr9:91108031:C:T	7.74513e-07	-0.430814	-1.15699
91108138	chr9:91108138:T:C	5.88337e-06	1.53858	-1.09873
91108187	chr9:91108187:T:C	1.31055e-06	-1.06183	-2.95118e-10
91108291	chr9:91108291:A:G	2.80922e-07	-1.4025	-1.19946
91108697	chr9:91108697:C:T	9.08954e-07	-1.42774	-2.95118e-10
91108760	chr9:91108760:T:C	2.27636e-06	-0.509705	-2.95118e-10
91109235	chr9:91109235:C:G	1.91842e-05	1.50526	0.11655
91109353	chr9:91109353:T:G	1.12861e-06	-1.16478e-10	-1.2113
91109462	chr9:91109462:C:A	1.95599e-05	1.51929	0.121909
91109772	chr9:91109772:A:G	1.21753e-06	-1.16478e-10	-1.13545
91109893	chr9:91109893:G:A	9.29575e-07	-0.916079	-0.489229
91110312	chr9:91110312:C:T	1.43864e-06	-0.96858	-2.95118e-10
91110339	chr9:91110339:T:C	2.16848e-06	-0.558255	-2.95118e-10
91110732	chr9:91110732:G:A	1.78304e-05	1.45042	0.0982021
91110812	chr9:91110812:G:C	1.33504e-06	-1.16478e-10	-1.04332
91111388	chr9:91111388:C:T	3.03992e-06	-1.16478e-10	-0.220448
91111423	chr9:91111423:C:CACTA	1.41513e-05	1.13071	0.186814
91111427	chr9:91111427:T:TAATGACATGAG	1.48413e-05	1.16968	0.195456
91111429	chr9:91111429:T:A	1.49155e-05	1.16016	0.209963
91111486	chr9:91111486:T:C	2.09619e-06	-0.592159	-2.95118e-10
91111645	chr9:91111645:G:A	1.15984e-06	-1.16478e-10	-1.184
91111784	chr9:91111784:C:G	6.81671e-07	-0.517824	-1.19766
91112337	chr9:91112337:G:A	2.88043e-06	-1.16478e-10	-0.274342
91112442	chr9:91112442:T:C	1.0793e-06	-1.25597	-2.95118e-10
91112561	chr9:91112561:T:A	7.18011e-07	-0.466161	-1.19739
91112597	chr9:91112597:A:G	9.97624e-07	-0.921909	-0.412751
91113037	chr9:91113037:A:G	2.74462e-06	-1.16478e-10	-0.322638
91113048	chr9:91113048:A:C	8.93993e-07	-1.44434	-2.95118e-10
91113152	chr9:91113152:T:C	1.36833e-06	-1.01869	-2.95118e-10
91113228	chr9:91113228:A:G	1.10317e-06	-1.16478e-10	-1.23409
91113360	chr9:91113360:T:C	8.96127e-07	-1.44195	-2.95118e-10
91113568	chr9:91113568:T:C	8.86896e-07	-1.45231	-2.95118e-10
91114084	chr9:91114084:A:G	5.9388e-07	-1.47974	-0.373622
91114373	chr9:91114373:T:C	1.08231e-06	-1.16478e-10	-1.25319
91114480	chr9:91114480:G:A	1.06907e-06	-1.16478e-10	-1.26549
91114593	chr9:91114593:T:C	2.29894e-06	-0.499832	-2.95118e-10
91115142	chr9:91115142:G:A	6.18361e-07	-1.15772	-0.655247
91115402	chr9:91115402:GT:G	2.50231e-07	-1.44368	-1.27397
91116032	chr9:91116032:G:C	1.50856e-06	-0.921124	-2.95118e-10
91116497	chr9:91116497:C:T	3.72895e-07	-1.04505	-1.27369
91116800	chr9:91116800:G:A	2.58003e-07	-1.41445	-1.27262
91117285	chr9:91117285:A:G	1.15238e-06	-1.16478e-10	-1.19045
91117382	chr9:91117382:G:C	2.52992e-06	-1.16478e-10	-0.404092
91118266	chr9:91118266:G:A	3.86393e-07	-1.25106	-1.03212
91118371	chr9:91118371:G:A	2.48298e-06	-1.16478e-10	-0.422819
91118675	chr9:91118675:G:C	7.73839e-07	-1.58867	-2.95118e-10
91119482	chr9:91119482:T:G	1.17892e-05	1.71117	-0.576272
91119517	chr9:91119517:A:C	5.41268e-07	-1.2764	-0.669716
91119543	chr9:91119543:T:C	3.94735e-06	-1.16478e-10	0.0407649
91119742	chr9:91119742:T:C	3.84274e-07	-1.33844	-0.950238
91119932	chr9:91119932:A:G	2.70737e-06	0.838166	-1.17447
91119954	chr9:91119954:C:G	3.74828e-07	-1.34357	-0.970002
91120253	chr9:91120253:C:T	7.741e-07	-1.58833	-2.95118e-10
91120839	chr9:91120839:T:C	6.27081e-07	-0.612928	-1.18603
91120921	chr9:91120921:G:A	2.14706e-06	-1.16478e-10	-0.56818
91121583	chr9:91121583:A:C	1.06096e-06	-1.16478e-10	-1.2731
91121653	chr9:91121653:A:G	1.07984e-06	-1.16478e-10	-1.25547
91121956	chr9:91121956:C:G	7.19446e-07	-0.492557	-1.169
91122234	chr9:91122234:G:C	8.55181e-06	0.813863	-2.95118e-10
91122440	chr9:91122440:A:C	3.75252e-07	-1.35026	-0.962175
91122454	chr9:91122454:A:G	6.66942e-06	0.509395	0.0558577
91123538	chr9:91123538:A:G	3.92339e-07	-1.35381	-0.914098
91123763	chr9:91123763:A:T	7.87145e-07	-1.57162	-2.95118e-10
91123767	chr9:91123767:T:C	7.86972e-07	-1.57184	-2.95118e-10
91123837	chr9:91123837:G:C	1.37457e-06	-1.16478e-10	-1.01414
91124021	chr9:91124021:G:A	1.06031e-06	-1.16478e-10	-1.27372
91124259	chr9:91124259:T:C	4.09156e-05	-1.16478e-10	2.37923
91124843	chr9:91124843:G:A	3.944e-06	-1.16478e-10	0.0399148
91125182	chr9:91125182:C:T	4.64571e-07	-1.28366	-0.815265
91125201	chr9:91125201:A:G	6.2534e-06	0.530613	-0.0297684
91125663	chr9:91125663:T:C	1.19486e-05	1.67281	-0.524478
91125678	chr9:91125678:TTCTG:T	1.43178e-05	1.74603	-0.416802
91125749	chr9:91125749:G:A	1.86109e-06	-0.711119	-2.95118e-10
91126684	chr9:91126684:G:A	1.338e-05	1.1425	0.118981
91126724	chr9:91126724:A:G	7.14063e-07	-0.609789	-1.05928
91126816	chr9:91126816:A:G	9.935e-06	1.62806	-0.664274
91126913	chr9:91126913:T:C	1.57513e-05	1.76589	-0.341249
91126977	chr9:91126977:A:G	7.27408e-07	-0.65926	-0.991288
91127021	chr9:91127021:G:A	1.07233e-06	-1.16478e-10	-1.26245
91127122	chr9:91127122:C:T	4.09878e-07	-1.08304	-1.14114
91127152	chr9:91127152:C:T	4.90014e-07	-1.26478	-0.780825
91127219	chr9:91127219:C:T	8.59522e-07	-1.48366	-2.95118e-10
91127908	chr9:91127908:A:G	2.41042e-06	-1.16478e-10	-0.452478
91128029	chr9:91128029:G:A	2.0463e-06	-0.616248	-2.95118e-10
91128083	chr9:91128083:T:C	1.15646e-05	1.66636	-0.550692
91128276	chr9:91128276:G:A	2.45443e-07	-1.50731	-1.22966
91128387	chr9:91128387:A:G	1.07233e-06	-1.16478e-10	-1.26245
91128608	chr9:91128608:G:C	1.34563e-06	-1.16478e-10	-1.03542
91129176	chr9:91129176:G:A	7.63796e-06	-1.16478e-10	0.70085
91129231	chr9:91129231:G:C	6.48817e-07	-0.560416	-1.20447
91129262	chr9:91129262:G:A	8.83249e-07	-1.45643	-2.95118e-10
91129809	chr9:91129809:G:A	8.46935e-07	-1.49841	-2.95118e-10
91129975	chr9:91129975:G:A	2.01697e-06	-0.630682	-2.95118e-10
91130086	chr9:91130086:T:C	1.14724e-05	1.57746	-0.469796
91130149	chr9:91130149:G:C	1.1781e-05	1.59456	-0.46035
91130454	chr9:91130454:G:C	1.11798e-05	1.49965	-0.417824
91130688	chr9:91130688:G:T	6.40383e-07	-0.52672	-1.25125
91130813	chr9:91130813:A:G	1.10969e-06	-1.16478e-10	-1.2282
91130851	chr9:91130851:T:C	1.09275e-06	-1.16478e-10	-1.24358
91131169	chr9:91131169:A:G	7.67984e-06	0.83319	-0.126872
91131215	chr9:91131215:C:T	1.06148e-06	-1.16478e-10	-1.27261
91131430	chr9:91131430:A:T	6.22283e-05	1.92593	0.872597
91131659	chr9:91131659:G:A	4.84483e-06	0.313771	-0.0681392
91132000	chr9:91132000:G:A	9.58589e-06	1.41909	-0.49108
91132163	chr9:91132163:C:T	4.64959e-06	0.367441	-0.162942
91132221	chr9:91132221:C:T	1.43992e-05	1.67471	-0.339815
91132541	chr9:91132541:G:A	2.65988e-05	2.73502	-0.786436
91132804	chr9:91132804:A:G	3.9773e-06	0.230852	-0.182528
91132903	chr9:91132903:G:A	1.10224e-05	1.28128	-0.21363
91133219	chr9:91133219:A:T	1.48806e-06	-1.16478e-10	-0.934805
91133327	chr9:91133327:C:T	1.07213e-06	-1.16478e-10	-1.26263
91133705	chr9:91133705:T:C	5.77508e-05	-1.16478e-10	2.72386
91133910	chr9:91133910:C:T	6.65119e-07	-0.535323	-1.20475
91133960	chr9:91133960:AC:A	1.33312e-06	-1.48469	0.439937
91133964	chr9:91133964:C:CT	3.9514e-06	-1.49296	1.53475
91134070	chr9:91134070:T:C	1.31277e-06	-0.512411	-0.547728
91134247	chr9:91134247:C:T	1.5375e-06	-1.16478e-10	-0.902122
91134674	chr9:91134674:G:A	6.51796e-06	-1.16478e-10	0.542282
91135392	chr9:91135392:G:A	8.36305e-07	-1.51104	-2.95118e-10
91135537	chr9:91135537:C:T	4.52843e-05	2.49352	-0.012841
91136421	chr9:91136421:G:A	0.000277697	5.1404	-0.846146
91136559	chr9:91136559:G:A	3.51666e-06	-1.55797	1.4832
91137031	chr9:91137031:A:G	1.0888e-06	-1.16478e-10	-1.24721
91137343	chr9:91137343:A:C	4.39244e-07	-1.32537	-0.829609
91137496	chr9:91137496:A:G	1.08911e-06	-1.16478e-10	-1.24692
91137499	chr9:91137499:G:A	1.10467e-06	-1.16478e-10	-1.23273
91137948	chr9:91137948:C:T	0.000563222	6.06709	-1.06569
91138163	chr9:91138163:AT:A	9.00878e-06	-1.55547	2.42139
91138325	chr9:91138325:T:C	0.000207045	4.80334	-0.802679
91138409	chr9:91138409:A:C	3.73207e-05	2.93735	-0.650078
91138452	chr9:91138452:C:T	0.00104917	5.62348	-2.95118e-10
91138548	chr9:91138548:A:G	1.99624e-05	2.30931	-0.647736
91138568	chr9:91138568:T:C	1.9316e-05	2.31972	-0.691068
91138653	chr9:91138653:C:A	1.91846e-06	-1.16478e-10	-0.680757
91138701	chr9:91138701:C:T	8.96123e-07	-1.44196	-2.95118e-10
91139349	chr9:91139349:T:C	1.06416e-06	-1.16478e-10	-1.27009
91139396	chr9:91139396:T:C	3.44334e-05	2.556	-0.349258
91139458	chr9:91139458:G:A	8.1888e-07	-1.5321	-2.95118e-10
91139503	chr9:91139503:T:G	1.05258e-05	1.77103	-0.749481
91139758	chr9:91139758:G:A	2.4113e-07	-1.48286	-1.27184
91140130	chr9:91140130:C:T	1.6033e-06	-1.16478e-10	-0.860215
91140294	chr9:91140294:G:C	0.0015215	6.71306	-0.717886
91141354	chr9:91141354:G:A	3.29876e-07	-1.16821	-1.27311
91141460	chr9:91141460:G:A	0.00158177	6.89273	-0.858713
91141955	chr9:91141955:T:TCATTTA	3.0818e-06	-1.16478e-10	-0.206765
91141975	chr9:91141975:G:A	3.09163e-07	-1.24641	-1.25976
91142041	chr9:91142041:G:C	0.00122976	6.55695	-0.774655
91142489	chr9:91142489:C:T	0.00119206	6.52103	-0.76987
91143205	chr9:91143205:G:A	2.29289e-07	-1.57605	-1.229
91143476	chr9:91143476:A:C	9.19625e-07	-0.767022	-0.649048
91143483	chr9:91143483:A:T	0.00113673	6.47306	-0.769429
91143623	chr9:91143623:T:C	0.000903021	6.2463	-0.772835
91143634	chr9:91143634:A:C	0.000898383	6.23666	-0.768343
91144019	chr9:91144019:T:G	3.01739e-07	-1.30279	-1.22768
91144101	chr9:91144101:T:C	2.37935e-07	-1.54908	-1.21896
91144137	chr9:91144137:G:A	1.59169e-06	-1.16478e-10	-0.867485
91144441	chr9:91144441:T:C	0.000114538	3.29961	0.109013
91144833	chr9:91144833:C:T	3.09127e-07	-1.27814	-1.22814
91145261	chr9:91145261:C:T	1.07139e-06	-1.26332	-2.95118e-10
91145369	chr9:91145369:C:T	1.66798e-06	-1.16478e-10	-0.820668
91145643	chr9:91145643:A:G	0.00101858	6.35593	-0.762046
91145729	chr9:91145729:A:G	0.000887836	6.26353	-0.807025
91145896	chr9:91145896:G:A	0.000884884	6.22843	-0.775253
91146154	chr9:91146154:G:A	0.000895421	6.28189	-0.816876
91146924	chr9:91146924:C:T	1.0747e-06	-1.16478e-10	-1.26024
91147307	chr9:91147307:A:G	2.21699e-07	-1.57194	-1.26678
91147374	chr9:91147374:C:T	1.07376e-06	-1.16478e-10	-1.26112
91147581	chr9:91147581:T:C	1.10186e-06	-1.23528	-2.95118e-10
91147882	chr9:91147882:T:C	0.00161384	6.18252	-0.128424
91148157	chr9:91148157:AGGAGGGCTTCCT:A	1.89173e-06	-1.16478e-10	-0.694788
91148406	chr9:91148406:C:A	2.36929e-06	-1.16478e-10	-0.469689
91148423	chr9:91148423:A:G	1.05998e-06	-1.16478e-10	-1.27403
91148630	chr9:91148630:C:T	2.79201e-07	-1.43897	-1.16913
91148880	chr9:91148880:T:A	0.00121497	6.53319	-0.762998
91149559	chr9:91149559:C:G	0.00118217	6.51198	-0.769151
91150002	chr9:91150002:A:G	0.00169395	6.16854	-0.0660059
91150340	chr9:91150340:A:G	2.09668e-06	-1.16478e-10	-0.591926
91151297	chr9:91151297:C:T	3.69267e-07	-1.05627	-1.27225
91152034	chr9:91152034:C:T	0.00167965	6.91723	-0.823168
91152256	chr9:91152256:C:T	0.00125704	6.58496	-0.780731
91152487	chr9:91152487:G:A	0.00145427	6.73333	-0.783353
91152575	chr9:91152575:T:A	0.00125935	6.5868	-0.780731
91152705	chr9:91152705:G:A	0.00140805	6.69841	-0.780731
91152814	chr9:91152814:A:G	0.000129419	3.4994	0.0313723
91152988	chr9:91152988:C:T	0.000141844	3.53463	0.0878202
91153095	chr9:91153095:C:T	0.00240676	7.08458	-0.630823
91153214	chr9:91153214:A:C	2.79421e-07	-1.43074	-1.17657
91153260	chr9:91153260:C:T	0.00287764	6.79114	-0.158694
91153277	chr9:91153277:C:T	2.38607e-07	-1.50359	-1.26163
91153599	chr9:91153599:TA:T	0.000163443	3.76418	-2.95118e-10
91153719	chr9:91153719:G:A	0.00608586	6.32158	1.05987
91153756	chr9:91153756:T:C	0.000145071	3.64494	-2.95118e-10
91153778	chr9:91153778:C:T	2.94556e-07	-1.42734	-1.12722
91154574	chr9:91154574:G:A	4.7275e-06	1.45098	-1.22987
91154740	chr9:91154740:A:G	8.20558e-07	-1.53005	-2.95118e-10
91154812	chr9:91154812:T:C	4.63087e-07	-0.829105	-1.27302
91154829	chr9:91154829:C:T	4.6688e-07	-0.820173	-1.27379
91154876	chr9:91154876:T:C	4.7569e-07	-0.806312	-1.26896
91154936	chr9:91154936:A:G	4.74853e-07	-0.804663	-1.27237
91155003	chr9:91155003:T:G	4.65622e-07	-0.826006	-1.27066
91155237	chr9:91155237:A:G	1.50125e-06	-1.16478e-10	-0.925984
91155350	chr9:91155350:C:T	1.06229e-06	-1.27185	-2.95118e-10
91155540	chr9:91155540:G:A	2.82311e-07	-1.42483	-1.17219
91156067	chr9:91156067:C:T	7.4615e-07	-1.58651	-0.0386025
91156696	chr9:91156696:C:CA	3.52502e-07	-1.15306	-1.22192
91156755	chr9:91156755:G:A	0.0019058	6.33292	-0.112537
91157053	chr9:91157053:C:T	3.16059e-06	-1.16478e-10	-0.181521
91157059	chr9:91157059:C:T	4.96041e-07	-0.856389	-1.17699
91157506	chr9:91157506:G:A	1.2017e-06	-1.16478e-10	-1.14854
91157521	chr9:91157521:A:C	3.49867e-06	1.00173	-1.08163
91157835	chr9:91157835:C:G	5.17704e-07	-0.851414	-1.13922
91157970	chr9:91157970:C:A	3.95224e-07	-1.01011	-1.25047
91158095	chr9:91158095:A:G	0.00014506	3.49393	0.15094
91158463	chr9:91158463:G:A	5.47207e-07	-0.685976	-1.24923
91158774	chr9:91158774:T:C	1.16069e-06	-1.16478e-10	-1.18326
91158866	chr9:91158866:A:T	1.65936e-06	-1.16478e-10	-0.825851
91159796	chr9:91159796:T:G	3.89571e-06	1.14564	-1.11804
91160082	chr9:91160082:G:A	2.3509e-07	-1.53017	-1.2499
91160623	chr9:91160623:G:A	1.26424e-06	-1.16478e-10	-1.09781
91160826	chr9:91160826:G:A	8.52542e-07	-0.296575	-1.19524
91160871	chr9:91160871:G:C	8.26963e-07	-0.35439	-1.16789
91161130	chr9:91161130:C:T	2.26708e-07	-1.56614	-1.25024
91161335	chr9:91161335:T:C	1.01597e-06	-0.384625	-0.931809
91161504	chr9:91161504:CT:C	1.71674e-06	-1.16478e-10	-0.791852
91161680	chr9:91161680:C:T	2.39963e-07	-1.53316	-1.22639
91161688	chr9:91161688:C:T	1.23985e-06	-1.16478e-10	-1.11729
91161986	chr9:91161986:G:A	2.53582e-06	-1.16478e-10	-0.401764
91162522	chr9:91162522:G:A	1.3496e-06	-1.16478e-10	-1.03247
91162600	chr9:91162600:A:G	0.000498456	5.33123	-0.451991
91162692	chr9:91162692:C:T	2.5969e-07	-1.52273	-1.15782
91163741	chr9:91163741:G:A	1.3496e-06	-1.16478e-10	-1.03247
91164368	chr9:91164368:G:A	4.76905e-07	-0.806072	-1.26665
91164464	chr9:91164464:C:G	1.06869e-06	-1.16478e-10	-1.26585
91164646	chr9:91164646:T:C	1.11636e-06	-0.565054	-0.657156
91164794	chr9:91164794:G:A	5.43261e-07	-0.815048	-1.1274
91164835	chr9:91164835:C:G	3.10145e-06	-1.16478e-10	-0.200411
91165199	chr9:91165199:A:G	1.24206e-06	-1.16478e-10	-1.11551
91165326	chr9:91165326:C:T	1.28405e-06	-1.08226	-2.95118e-10
91165355	chr9:91165355:C:T	2.73884e-06	-1.16478e-10	-0.324745
91165412	chr9:91165412:G:A	7.93465e-07	-1.56363	-2.95118e-10
91165631	chr9:91165631:A:G	3.18568e-07	-1.36052	-1.11568
91165649	chr9:91165649:G:A	1.06109e-06	-1.16478e-10	-1.27298
91166047	chr9:91166047:A:G	3.40049e-07	-1.14034	-1.27061
91166134	chr9:91166134:C:T	3.41142e-07	-1.14536	-1.26238
91166436	chr9:91166436:C:T	6.75591e-07	-1.19265	-0.531799
91166490	chr9:91166490:G:A	2.5103e-06	-1.16478e-10	-0.411877
91166833	chr9:91166833:A:G	7.27761e-07	-0.445753	-1.20431
91167070	chr9:91167070:G:A	6.53577e-07	-0.49705	-1.26053
91167382	chr9:91167382:C:T	3.285e-06	-1.16478e-10	-0.142913
91167522	chr9:91167522:T:A	1.74321e-06	-1.16478e-10	-0.776553
91167602	chr9:91167602:A:G	4.34812e-07	-1.20319	-0.961931
91167651	chr9:91167651:C:T	1.46516e-06	-1.16478e-10	-0.950315
91167740	chr9:91167740:C:T	1.55074e-05	2.16829	-0.759247
91167784	chr9:91167784:A:T	2.08183e-06	-0.609073	0.0100381
91167834	chr9:91167834:G:A	0.000102161	4.20776	-0.913494
91167897	chr9:91167897:C:T	2.344e-06	-1.16478e-10	-0.480423
91168023	chr9:91168023:T:C	2.4513e-06	-1.16478e-10	-0.435663
91168170	chr9:91168170:T:C	1.006e-06	-1.3263	-2.95118e-10
91168389	chr9:91168389:A:G	7.366e-07	-0.676255	-0.961736
91168409	chr9:91168409:T:G	3.0686e-06	-1.16478e-10	-0.211058
91168631	chr9:91168631:G:A	5.94427e-07	-0.673244	-1.17919
91168970	chr9:91168970:A:G	0.000114652	4.35462	-0.945002
91168988	chr9:91168988:G:A	6.33593e-05	2.81654	-2.95118e-10
91169153	chr9:91169153:A:G	6.52261e-05	4.09933	-1.25375
91169188	chr9:91169188:G:A	1.71986e-06	-1.16478e-10	-0.790037
91170184	chr9:91170184:G:A	5.52331e-07	-0.928222	-0.997666
91170206	chr9:91170206:C:G	5.27595e-07	-1.02738	-0.944331
91170343	chr9:91170343:C:G	2.26029e-07	-1.54717	-1.2722
91170426	chr9:91170426:A:T	5.53461e-07	-0.736343	-1.1875
91170497	chr9:91170497:A:G	5.18544e-06	0.313574	-2.95118e-10
91170639	chr9:91170639:G:A	1.97312e-06	-1.16478e-10	-0.652664
91171213	chr9:91171213:C:T	3.03522e-06	-1.16478e-10	-0.221998
91171469	chr9:91171469:G:T	1.81273e-06	-1.16478e-10	-0.737448
91171634	chr9:91171634:T:A	2.31367e-07	-1.53948	-1.25655
91171959	chr9:91171959:T:C	3.01381e-06	-1.16478e-10	-0.229076
91172059	chr9:91172059:T:A	1.13571e-06	-1.16478e-10	-1.20502
91172235	chr9:91172235:T:G	1.14147e-06	-1.16478e-10	-1.19996
91172569	chr9:91172569:A:G	4.60657e-07	-1.27745	-0.829933
91173587	chr9:91173587:G:C	4.93198e-07	-1.53153	-0.50759
91173878	chr9:91173878:G:A	3.46966e-07	-1.18423	-1.20658
91174310	chr9:91174310:A:G	6.3431e-07	-0.756671	-1.03083
91174533	chr9:91174533:T:A	1.43618e-06	-1.16478e-10	-0.970294
91174534	chr9:91174534:C:A	1.43787e-06	-1.16478e-10	-0.969117
91175512	chr9:91175512:T:C	4.61225e-07	-1.5577	-0.54845
91175524	chr9:91175524:A:C	7.49679e-07	-0.515988	-1.1044
91175532	chr9:91175532:A:G	1.69039e-05	1.49526	-2.95118e-10
91175694	chr9:91175694:A:G	0.000113711	4.67291	-1.27153
91176330	chr9:91176330:T:C	3.11833e-07	-1.37508	-1.12249
91176669	chr9:91176669:G:A	4.32548e-07	-1.41375	-0.756592
91176782	chr9:91176782:T:A	2.39656e-06	-1.16478e-10	-0.458245
91176848	chr9:91176848:A:G	1.44668e-05	2.60465	-1.26508
91177107	chr9:91177107:T:A	1.24458e-06	-1.16478e-10	-1.11348
91177125	chr9:91177125:A:G	4.298e-07	-1.25058	-0.926132
91177556	chr9:91177556:C:T	2.32953e-05	2.90036	-1.08439
91177720	chr9:91177720:G:A	2.91494e-05	-1.16478e-10	2.04015
91177798	chr9:91177798:G:A	2.57343e-05	2.95466	-1.03911
91178003	chr9:91178003:C:T	5.31691e-06	-1.16478e-10	0.338612
91178108	chr9:91178108:T:C	2.6176e-07	-1.42238	-1.25023
91178283	chr9:91178283:T:G	3.76279e-07	-1.07502	-1.23468
91178312	chr9:91178312:C:A	3.58728e-07	-1.12778	-1.22969
91178347	chr9:91178347:G:A	4.40216e-07	-1.39898	-0.753792
91178433	chr9:91178433:G:C	2.26056e-05	2.36254	-0.576619
91178634	chr9:91178634:G:A	1.06979e-06	-1.16478e-10	-1.26481
91178826	chr9:91178826:CAG:C	5.09717e-05	-1.16478e-10	2.59899
91178886	chr9:91178886:G:C	3.30574e-07	-1.24188	-1.19732
91178893	chr9:91178893:C:T	5.54277e-06	1.62425	-1.24404
91179059	chr9:91179059:G:A	1.83452e-06	-1.16478e-10	-0.725499
91179415	chr9:91179415:C:T	2.68779e-07	-1.37464	-1.27151
91179416	chr9:91179416:A:G	3.23267e-07	-1.31908	-1.14248
91179474	chr9:91179474:G:T	2.21091e-07	-1.57468	-1.26678
91179514	chr9:91179514:G:A	5.47164e-07	-1.06172	-0.873566
91179678	chr9:91179678:G:A	2.18855e-07	-1.58496	-1.26666
91179751	chr9:91179751:T:C	8.0348e-05	3.05409	-2.95118e-10
91179891	chr9:91179891:A:T	1.07092e-06	-1.16478e-10	-1.26376
91179983	chr9:91179983:A:C	4.1294e-06	1.1706	-1.08475
91180142	chr9:91180142:G:T	1.06554e-06	-1.16478e-10	-1.2688
91180148	chr9:91180148:T:C	1.07891e-06	-1.16478e-10	-1.25633
91180197	chr9:91180197:C:T	5.00948e-07	-1.38548	-0.638048
91180201	chr9:91180201:G:GCCA	4.83157e-07	-1.3966	-0.663095
91180268	chr9:91180268:CT:C	2.43051e-05	-1.16478e-10	1.85841
91180482	chr9:91180482:A:G	7.50583e-07	-0.924	-0.695186
91180617	chr9:91180617:C:T	3.13559e-06	0.896234	-1.0857
91180656	chr9:91180656:T:C	7.2213e-07	-0.94154	-0.716291
91180751	chr9:91180751:T:C	0.0186803	8.74518	-0.242237
91180807	chr9:91180807:G:A	3.24775e-06	0.905156	-1.05947
91180858	chr9:91180858:C:T	0.024165	8.92107	-0.160694
91180987	chr9:91180987:G:A	7.23906e-07	-0.412386	-1.24299
91181060	chr9:91181060:C:T	3.44105e-06	0.903298	-0.9998
91181316	chr9:91181316:G:C	4.66332e-06	-0.261154	0.468602
91181638	chr9:91181638:C:G	1.02757e-05	2.24013	-1.24263
91181716	chr9:91181716:C:T	1.24077e-06	-1.16478e-10	-1.11655
91181918	chr9:91181918:G:A	0.123602	8.41295	1.97959
91181950	chr9:91181950:G:A	1.50075e-06	-0.926314	-2.95118e-10
91181962	chr9:91181962:C:T	5.27867e-06	1.60528	-1.27389
91182241	chr9:91182241:T:TACCAC	2.25864e-07	-1.54789	-1.27221
91182591	chr9:91182591:A:G	3.33977e-05	-1.16478e-10	2.17621
91182826	chr9:91182826:T:A	8.47747e-07	-1.49745	-2.95118e-10
91183315	chr9:91183315:G:A	2.23873e-07	-1.55814	-1.27082
91183402	chr9:91183402:A:G	1.24522e-06	-1.16478e-10	-1.11296
91183405	chr9:91183405:G:C	8.34481e-07	-1.51322	-2.95118e-10
91183767	chr9:91183767:G:A	1.09764e-06	-1.16478e-10	-1.23912
91183885	chr9:91183885:A:G	1.10768e-06	-1.16478e-10	-1.23001
91183937	chr9:91183937:T:C	0.000487143	5.5485	-0.692225
91184112	chr9:91184112:A:C	1.09149e-06	-1.16478e-10	-1.24473
91184258	chr9:91184258:G:T	8.2029e-07	-1.53038	-2.95118e-10
91184273	chr9:91184273:G:A	0.000861225	6.2932	-0.86712
91184302	chr9:91184302:C:G	1.46663e-06	-1.16478e-10	-0.949312
91184386	chr9:91184386:G:A	1.58108e-06	-0.874171	-2.95118e-10
91184768	chr9:91184768:C:T	3.52103e-07	-1.52565	-0.850459
91185142	chr9:91185142:G:A	9.70656e-07	-1.36206	-2.95118e-10
91185325	chr9:91185325:A:G	1.52281e-06	-1.16478e-10	-0.911724
91185338	chr9:91185338:G:A	1.07417e-06	-1.16478e-10	-1.26074
91185373	chr9:91185373:T:C	1.17992e-05	1.68868	-0.552922
91185511	chr9:91185511:T:G	1.05998e-06	-1.16478e-10	-1.27403
91185771	chr9:91185771:A:G	0.0289983	8.93628	0.00643867
91185774	chr9:91185774:A:G	1.06192e-06	-1.16478e-10	-1.2722
91185956	chr9:91185956:A:G	8.72086e-07	-0.914657	-0.554491
91186354	chr9:91186354:G:C	0.099408	8.37792	1.79679
91186664	chr9:91186664:C:A	1.32093e-06	-1.11238	0.058443
91186666	chr9:91186666:C:T	1.89634e-06	0.52589	-1.21824
91186733	chr9:91186733:T:C	1.19821e-06	-1.22483	0.0733772
91186793	chr9:91186793:T:C	0.000912311	5.71805	-0.234351
91186854	chr9:91186854:A:C	8.55569e-07	-0.895084	-0.593185
91187037	chr9:91187037:T:G	8.36305e-07	-1.51104	-2.95118e-10
91187155	chr9:91187155:C:G	4.37176e-07	-1.54289	-0.616807
91187207	chr9:91187207:A:G	5.76548e-07	-1.13596	-0.74702
91187478	chr9:91187478:C:T	1.13663e-06	-1.15428	-0.0499309
91187487	chr9:91187487:T:G	4.29767e-07	-1.55266	-0.62413
91187860	chr9:91187860:A:G	4.00984e-05	2.35906	-2.95118e-10
91188231	chr9:91188231:A:G	7.86757e-07	-1.21575	-0.356361
91188615	chr9:91188615:G:A	4.20193e-07	-1.50235	-0.696974
91188761	chr9:91188761:T:C	3.0174e-07	-1.25704	-1.27343
91188902	chr9:91188902:G:A	1.691e-06	-1.16478e-10	-0.806962
91189055	chr9:91189055:C:A	7.96107e-07	-1.07655	-0.48375
91189688	chr9:91189688:T:G	1.07001e-06	-1.16478e-10	-1.26461
91189751	chr9:91189751:G:A	3.37411e-07	-1.268	-1.15074
91189994	chr9:91189994:A:G	4.83018e-06	-1.16478e-10	0.242603
91190291	chr9:91190291:A:G	2.19059e-06	-1.16478e-10	-0.548108
91190658	chr9:91190658:T:C	3.28113e-06	-0.763443	0.61935
91191137	chr9:91191137:C:A	0.0227186	6.95166	1.747
91191424	chr9:91191424:A:G	2.35106e-06	-1.16478e-10	-0.477413
91191540	chr9:91191540:G:A	2.29999e-06	-1.16478e-10	-0.499376
91191892	chr9:91191892:C:A	2.97321e-06	-1.16478e-10	-0.242638
91192033	chr9:91192033:C:T	2.47855e-06	0.614272	-1.03888
91192341	chr9:91192341:C:T	9.72459e-06	0.942377	-2.95118e-10
91192530	chr9:91192530:A:G	1.72023e-05	0.307086	1.20567
91192787	chr9:91192787:G:T	1.6499e-06	-1.16478e-10	-0.831568
91193329	chr9:91193329:C:T	1.48319e-06	-0.938087	-2.95118e-10
91193513	chr9:91193513:C:T	1.35949e-06	-1.02517	-2.95118e-10
91193827	chr9:91193827:C:G	2.40022e-07	-1.50314	-1.25617
91194078	chr9:91194078:C:T	1.24517e-06	-1.16478e-10	-1.11301
91194416	chr9:91194416:G:A	1.12215e-06	-1.16478e-10	-1.21703
91194969	chr9:91194969:C:T	8.62703e-07	-1.41245	-0.0675138
91195247	chr9:91195247:C:A	2.91073e-06	0.224924	-0.488799
91195254	chr9:91195254:A:G	1.06562e-05	-1.0438	2.07766
91195638	chr9:91195638:A:G	1.25851e-06	-1.16478e-10	-1.10235
91195742	chr9:91195742:G:A	1.03255e-05	-1.16478e-10	1.00234
91196108	chr9:91196108:G:A	2.35141e-06	-1.39204	0.91477
91196140	chr9:91196140:C:T	2.68672e-07	-1.4885	-1.15804
91196184	chr9:91196184:C:T	9.31067e-06	-1.16478e-10	0.898881
91196269	chr9:91196269:G:A	8.31169e-07	-1.43321	-0.0839891
91196785	chr9:91196785:C:T	4.66628e-06	-1.16478e-10	0.208082
91196884	chr9:91196884:T:C	4.66628e-06	-1.16478e-10	0.208082
91196887	chr9:91196887:G:C	3.14343e-06	0.134855	-0.321823
91197113	chr9:91197113:C:T	0.0198144	7.80996	0.751922
91197312	chr9:91197312:C:T	0.0170821	7.70189	0.711617
91197333	chr9:91197333:GTAA:G	8.42518e-07	-1.50364	-2.95118e-10
91197568	chr9:91197568:TTTC:T	6.06306e-06	-1.16478e-10	0.469934
91198193	chr9:91198193:C:G	7.50864e-06	-1.16478e-10	0.683774
91198670	chr9:91198670:G:C	8.06039e-06	-1.0145	1.76918
91199253	chr9:91199253:C:T	2.54263e-06	-1.16478e-10	-0.399081
91199487	chr9:91199487:C:CTTACT	6.25053e-07	-1.30812	-0.494084
91199698	chr9:91199698:G:T	2.80353e-06	0.418134	-0.719533
91200140	chr9:91200140:C:T	4.40132e-07	-1.46314	-0.689823
91200908	chr9:91200908:A:T	7.65444e-06	-1.03594	1.73894
91201053	chr9:91201053:T:TG	8.03682e-06	-1.03937	1.79113
91201496	chr9:91201496:T:C	2.77548e-07	-1.36145	-1.25259
91201532	chr9:91201532:T:C	6.98391e-06	-1.24347	1.8548
91201868	chr9:91201868:G:A	0.0239512	8.13715	0.614345
91202625	chr9:91202625:T:A	0.0462847	8.08442	1.32586
91202963	chr9:91202963:T:C	8.78018e-07	-1.35699	-0.105375
91203017	chr9:91203017:A:G	1.66817e-06	-1.02089	0.200342
91203660	chr9:91203660:T:C	1.18702e-06	-1.39954	0.2387
91203788	chr9:91203788:C:A	2.61881e-07	-1.50641	-1.16573
91204070	chr9:91204070:A:G	7.46553e-06	-1.0493	1.72732
91204749	chr9:91204749:C:A	7.96041e-06	-1.16478e-10	0.742201
91204751	chr9:91204751:G:A	6.93639e-06	-1.04375	1.64825
91205052	chr9:91205052:A:C	1.15649e-06	-1.16478e-10	-1.18689
91205176	chr9:91205176:GCATGGTGGCT:G	1.52149e-06	-1.01118	0.0985843
91205267	chr9:91205267:C:G	3.01396e-06	0.529617	-0.758641
91206270	chr9:91206270:T:C	1.23907e-06	-1.11792	-2.95118e-10
91206358	chr9:91206358:C:T	1.3667e-05	0.147959	1.13474
91206419	chr9:91206419:A:G	1.0875e-06	-1.16478e-10	-1.2484
91206466	chr9:91206466:C:G	1.33437e-06	-1.04382	-2.95118e-10
91206994	chr9:91206994:G:C	0.0215024	7.9449	0.698735
91206995	chr9:91206995:G:A	0.000216615	4.90277	-0.856933
91207180	chr9:91207180:C:G	3.27413e-06	0.494057	-0.640284
91207487	chr9:91207487:G:A	1.50171e-06	0.155636	-1.08131
91207845	chr9:91207845:T:C	6.9504e-07	-1.26052	-0.435545
91207990	chr9:91207990:T:C	2.78594e-06	-0.116285	-0.19141
91208083	chr9:91208083:C:T	1.89188e-06	-0.00828828	-0.686421
91208570	chr9:91208570:C:T	1.98555e-06	-1.34204	0.695658
91208780	chr9:91208780:C:T	1.07616e-06	-1.16478e-10	-1.25888
91209818	chr9:91209818:G:A	2.64415e-07	-1.41908	-1.24344
91209881	chr9:91209881:C:T	1.25945e-06	-1.16478e-10	-1.1016
91209918	chr9:91209918:G:A	8.05084e-07	-1.54909	-2.95118e-10
91210197	chr9:91210197:C:T	1.80973e-06	-1.16478e-10	-0.739103
91210376	chr9:91210376:A:G	0.0204217	7.81134	0.780733
91210828	chr9:91210828:T:C	2.77941e-06	-0.045896	-0.264146
91210883	chr9:91210883:A:T	4.12561e-07	-1.38509	-0.832564
91210938	chr9:91210938:G:A	2.80041e-07	-1.36799	-1.23711
91211639	chr9:91211639:G:A	6.8628e-06	-1.16478e-10	0.593835
91211656	chr9:91211656:G:A	2.99763e-07	-1.31288	-1.22416
91211801	chr9:91211801:G:C	1.45224e-06	-1.16478e-10	-0.959176
91212131	chr9:91212131:A:G	2.67554e-07	-1.39068	-1.26003
91212152	chr9:91212152:GAA:G	2.11044e-06	0.0969802	-0.682362
91212195	chr9:91212195:C:T	1.04389e-06	-1.28933	-2.95118e-10
91212228	chr9:91212228:G:C	2.99658e-06	-0.00907989	-0.225728
91212317	chr9:91212317:A:C	8.32468e-07	-1.51564	-2.95118e-10
91212662	chr9:91212662:T:TATCAGTAAACA	2.72179e-07	-1.39182	-1.24175
91213189	chr9:91213189:G:A	2.41222e-07	-1.55461	-1.19971
91213762	chr9:91213762:A:C	1.91824e-06	-1.16478e-10	-0.68087
91213775	chr9:91213775:A:G	1.11606e-06	-1.16478e-10	-1.22247
91214148	chr9:91214148:T:C	1.11369e-05	-1.16478e-10	1.07798
91214241	chr9:91214241:T:C	1.16932e-06	-1.16478e-10	-1.17585
91215043	chr9:91215043:A:G	2.70149e-07	-1.40489	-1.23617
91215824	chr9:91215824:T:C	1.19951e-06	-1.16478e-10	-1.15037
91216074	chr9:91216074:T:C	1.12616e-06	-1.16478e-10	-1.21347
91216464	chr9:91216464:G:A	3.13085e-06	-1.16478e-10	-0.190976
91216846	chr9:91216846:T:C	6.31522e-06	-1.16478e-10	0.510682
91218190	chr9:91218190:T:C	3.56045e-06	-1.16478e-10	-0.062394
91218501	chr9:91218501:T:C	1.12553e-06	-1.16478e-10	-1.21402
91218561	chr9:91218561:G:A	3.33335e-07	-1.48574	-0.945142
91218781	chr9:91218781:C:T	1.4197e-06	-1.16478e-10	-0.981836
91219367	chr9:91219367:G:A	2.55368e-07	-1.47993	-1.2174
91219899	chr9:91219899:A:G	7.55268e-06	-1.16478e-10	0.689622
91220105	chr9:91220105:C:A	1.12576e-06	-1.16478e-10	-1.21382
91220160	chr9:91220160:G:A	8.29761e-07	-1.21499	-0.303907
91220210	chr9:91220210:G:A	8.31789e-07	-1.21683	-0.299631
91220617	chr9:91220617:G:A	3.20185e-06	-0.137552	-0.0309975
91220650	chr9:91220650:C:T	2.29843e-07	-1.57872	-1.22391
91220676	chr9:91220676:A:C	1.10534e-06	-1.16478e-10	-1.23213
91221255	chr9:91221255:A:C	2.48896e-06	0.200243	-0.62066
91221508	chr9:91221508:C:G	1.06087e-06	-1.16478e-10	-1.27319
91221716	chr9:91221716:A:G	1.13084e-06	-1.16478e-10	-1.20932
91221938	chr9:91221938:A:C	1.20311e-06	-1.16478e-10	-1.14737
91222415	chr9:91222415:T:C	6.13568e-07	-0.641223	-1.17952
91223245	chr9:91223245:G:A	6.14728e-07	-0.610092	-1.20876
91223542	chr9:91223542:A:G	0.0040745	7.11066	-0.130434
91223697	chr9:91223697:G:C	0.0186647	8.12606	0.376052
91224373	chr9:91224373:A:T	5.83225e-07	-0.668754	-1.20271
91225024	chr9:91225024:G:A	1.80999e-06	-1.16478e-10	-0.73896
91225794	chr9:91225794:T:C	8.06904e-07	-1.54683	-2.95118e-10
91225804	chr9:91225804:T:C	5.80372e-07	-0.680683	-1.19568
91226096	chr9:91226096:T:G	6.4135e-07	-0.62249	-1.15397
91226210	chr9:91226210:CTGT:C	3.75377e-06	-1.16478e-10	-0.00951822
91226276	chr9:91226276:C:T	2.43647e-06	-1.18791	0.746173
91226989	chr9:91226989:G:A	6.15167e-07	-0.589261	-1.22888
91227308	chr9:91227308:G:A	8.51606e-07	-1.49291	-2.95118e-10
91227420	chr9:91227420:TG:T	7.71113e-07	-0.353543	-1.23866
91227553	chr9:91227553:C:T	5.33248e-07	-0.796263	-1.16479
91227557	chr9:91227557:C:G	6.21562e-07	-0.689115	-1.11868
91227559	chr9:91227559:A:G	5.64264e-07	-0.737802	-1.16671
91227777	chr9:91227777:T:A	1.085e-06	-1.16478e-10	-1.2507
91228205	chr9:91228205:C:T	1.93726e-06	-1.16478e-10	-0.671006
91228221	chr9:91228221:C:T	8.82614e-06	-1.16478e-10	0.845438
91228610	chr9:91228610:T:C	2.70154e-05	0.64802	1.31611
91228940	chr9:91228940:A:C	4.11164e-06	-1.16478e-10	0.0815427
91229012	chr9:91229012:G:GA	0.0370168	8.82938	0.357465
91229448	chr9:91229448:C:T	7.85885e-07	-1.3359	-0.237328
91229608	chr9:91229608:T:C	2.09284e-06	-1.16478e-10	-0.59376
91229916	chr9:91229916:A:G	7.45191e-06	-0.274283	0.950473
91230024	chr9:91230024:A:C	8.42111e-07	-1.50412	-2.95118e-10
91230203	chr9:91230203:G:A	2.7958e-07	-1.34643	-1.26032
91230572	chr9:91230572:T:C	1.46441e-06	-0.95083	-2.95118e-10
91230585	chr9:91230585:C:T	4.69762e-06	-1.16478e-10	0.214777
91230865	chr9:91230865:C:T	7.79817e-07	-0.391685	-1.18929
91231291	chr9:91231291:G:A	1.05998e-06	-1.16478e-10	-1.27403
91231400	chr9:91231400:G:A	4.54461e-06	-1.16478e-10	0.181662
91231478	chr9:91231478:T:C	1.02997e-05	-0.34538	1.34522
91231569	chr9:91231569:A:G	1.12588e-06	-1.16478e-10	-1.21372
91231583	chr9:91231583:A:G	1.15602e-06	-1.1873	-2.95118e-10
91231667	chr9:91231667:C:G	6.85928e-07	-0.488355	-1.22091
91231919	chr9:91231919:T:G	0.0207264	8.27436	0.332521
91231984	chr9:91231984:CT:C	6.92478e-07	-0.487286	-1.21247
91232926	chr9:91232926:T:C	1.67202e-05	0.504631	0.979707
91233086	chr9:91233086:C:A	1.33967e-06	-1.16478e-10	-1.03986
91233789	chr9:91233789:G:A	6.17511e-07	-0.602804	-1.21153
91233793	chr9:91233793:A:G	6.18916e-07	-0.60112	-1.21095
91233836	chr9:91233836:G:C	3.08213e-07	-1.26256	-1.24669
91233987	chr9:91233987:G:A	0.0157397	7.8971	0.434562
91234101	chr9:91234101:A:G	3.44099e-06	-1.16478e-10	-0.0965216
91234125	chr9:91234125:G:A	5.64085e-07	-0.681555	-1.22327
91234347	chr9:91234347:G:C	1.11801e-06	-1.16478e-10	-1.22073
91234579	chr9:91234579:G:T	9.34776e-07	-1.39973	-2.95118e-10
91235297	chr9:91235297:G:C	1.45892e-06	-1.16478e-10	-0.954582
91235482	chr9:91235482:T:G	1.44986e-06	-1.24193	0.28112
91235591	chr9:91235591:A:G	7.68003e-06	0.818712	-0.112369
91236090	chr9:91236090:A:C	1.06005e-06	-1.16478e-10	-1.27396
91236324	chr9:91236324:G:A	1.10211e-06	-1.16478e-10	-1.23505
91236420	chr9:91236420:A:G	1.25479e-06	-1.16478e-10	-1.10531
91236424	chr9:91236424:C:T	2.11273e-06	-0.190884	-0.393414
91236912	chr9:91236912:C:G	1.08219e-06	-1.16478e-10	-1.25329
91237092	chr9:91237092:T:G	4.53565e-07	-0.956644	-1.16625
91237476	chr9:91237476:A:T	6.51384e-07	-0.733166	-1.02777
91237513	chr9:91237513:T:G	1.06514e-06	-1.16478e-10	-1.26917
91237559	chr9:91237559:T:C	2.33155e-06	0.231804	-0.717551
91238264	chr9:91238264:T:C	6.63709e-07	-0.718093	-1.0241
91238437	chr9:91238437:G:A	6.69005e-07	-0.729393	-1.00485
91238518	chr9:91238518:G:A	1.07257e-06	-1.16478e-10	-1.26222
91238581	chr9:91238581:A:G	1.12413e-06	-1.16478e-10	-1.21527
91238981	chr9:91238981:A:G	0.0108476	7.58214	0.377286
91239176	chr9:91239176:A:G	5.88345e-07	-0.790954	-1.07177
91239350	chr9:91239350:A:C	1.48163e-06	-1.16478e-10	-0.939139
91239374	chr9:91239374:C:G	6.82481e-07	-0.74899	-0.965311
91240294	chr9:91240294:C:T	6.39723e-07	-0.727868	-1.05113
91240403	chr9:91240403:C:T	1.56481e-06	-1.16478e-10	-0.884514
91240418	chr9:91240418:C:T	1.94853e-06	-0.411106	-0.254097
91240603	chr9:91240603:T:C	9.83361e-06	-1.16478e-10	0.953526
91240927	chr9:91240927:T:C	1.18027e-06	-1.16478e-10	-1.16654
91240988	chr9:91240988:G:A	2.76852e-07	-1.35936	-1.25719
91241334	chr9:91241334:T:C	2.07984e-06	-1.22435	0.624364
91241457	chr9:91241457:T:C	1.97316e-06	-0.380502	-0.272144
91241496	chr9:91241496:G:A	1.35441e-06	-1.02891	-2.95118e-10
91241570	chr9:91241570:T:C	3.2866e-06	-1.16478e-10	-0.142427
91242136	chr9:91242136:G:T	1.51646e-06	-1.16478e-10	-0.915904
91242615	chr9:91242615:C:T	2.29751e-06	0.209091	-0.709546
91244066	chr9:91244066:T:C	7.11216e-07	-0.722008	-0.951051
91244204	chr9:91244204:T:G	1.0744e-06	-1.16478e-10	-1.26052
91244626	chr9:91244626:A:AAT	1.07244e-06	-1.16478e-10	-1.26235
91244687	chr9:91244687:G:A	7.86371e-07	-1.57261	-2.95118e-10
91244758	chr9:91244758:A:G	8.85798e-07	-1.45355	-2.95118e-10
91245233	chr9:91245233:G:GC	1.19834e-05	-1.16478e-10	1.15124
91245342	chr9:91245342:A:G	9.98026e-07	-1.33426	-2.95118e-10
91245523	chr9:91245523:G:C	1.11604e-06	-1.16478e-10	-1.22249
91246652	chr9:91246652:T:C	0.0133912	8.03711	0.132962
91246987	chr9:91246987:G:A	1.11871e-05	-1.16478e-10	1.08248
91247275	chr9:91247275:A:C	5.97606e-07	-0.841779	-1.00532
91248016	chr9:91248016:G:A	0.000411324	4.676	0.0111018
91248573	chr9:91248573:G:A	8.42738e-06	-1.16478e-10	0.799205
91248961	chr9:91248961:T:C	1.06927e-06	-1.16478e-10	-1.26531
91249478	chr9:91249478:C:CTT	3.73464e-07	-1.24307	-1.07415
91249597	chr9:91249597:C:T	8.80822e-07	-1.45918	-2.95118e-10
91249960	chr9:91249960:T:C	7.73922e-07	-1.58856	-2.95118e-10
91250250	chr9:91250250:G:A	0.013747	7.94517	0.251125
91250463	chr9:91250463:T:C	1.65442e-06	-1.16478e-10	-0.828831
91251055	chr9:91251055:C:T	7.30767e-07	-0.774855	-0.871086
91251528	chr9:91251528:C:T	1.1113e-06	-1.16478e-10	-1.22675
91251735	chr9:91251735:G:A	1.80235e-06	-1.23523	0.492041
91251812	chr9:91251812:TGGTAAGG:T	0.0102759	7.55738	0.347891
91252107	chr9:91252107:C:T	1.36602e-06	-1.16478e-10	-1.02038
91252211	chr9:91252211:T:C	5.15852e-07	-1.48799	-0.506226
91252217	chr9:91252217:G:A	0.0115776	7.97294	0.0516032
91252296	chr9:91252296:C:T	1.09304e-06	-1.16478e-10	-1.24331
91252359	chr9:91252359:A:G	1.12572e-06	-1.16478e-10	-1.21385
91252470	chr9:91252470:G:A	0.0176243	8.33789	0.106865
91254380	chr9:91254380:A:G	6.28426e-07	-0.784656	-1.01216
91254625	chr9:91254625:A:G	1.69309e-06	-1.16478e-10	-0.805725
91254874	chr9:91254874:T:A	2.53149e-06	-0.403473	-2.95118e-10
91255285	chr9:91255285:G:A	1.9583e-06	-0.186881	-0.473321
91255361	chr9:91255361:G:A	2.22844e-07	-1.5698	-1.26376
91256002	chr9:91256002:ATTAAAT:A	6.05509e-07	-0.774576	-1.05939
91256895	chr9:91256895:G:A	1.06169e-06	-1.16478e-10	-1.27241
91256913	chr9:91256913:G:A	6.78014e-07	-0.733769	-0.987099
91256950	chr9:91256950:T:C	1.06172e-06	-1.16478e-10	-1.27239
91257128	chr9:91257128:G:T	2.0103e-06	-0.16142	-0.472574
91257245	chr9:91257245:T:TA	1.92852e-06	-0.675529	-2.95118e-10
91257659	chr9:91257659:G:A	1.50491e-06	-1.16478e-10	-0.923547
91257779	chr9:91257779:T:G	1.08278e-06	-1.16478e-10	-1.25275
91258295	chr9:91258295:G:A	1.14656e-06	-1.19551	-2.95118e-10
91258304	chr9:91258304:C:T	1.86959e-06	-0.228644	-0.477917
91258479	chr9:91258479:C:A	1.08044e-06	-1.16478e-10	-1.25491
91258481	chr9:91258481:C:T	4.83279e-07	-1.55891	-0.500528
91258517	chr9:91258517:G:A	1.84333e-06	-0.214294	-0.506412
91258672	chr9:91258672:A:G	1.83039e-06	-0.221414	-0.506337
91258948	chr9:91258948:A:G	1.32109e-06	-1.16478e-10	-1.05382
91259245	chr9:91259245:T:C	2.31411e-06	-1.16478e-10	-0.493253
91259284	chr9:91259284:T:G	3.99378e-06	0.00380844	0.0486485
91259375	chr9:91259375:T:TCTC	0.0120114	7.80476	0.25657
91259559	chr9:91259559:T:C	1.09645e-06	-1.16478e-10	-1.24021
91259793	chr9:91259793:T:C	1.08301e-06	-1.16478e-10	-1.25254
91259873	chr9:91259873:C:T	1.13542e-06	-1.16478e-10	-1.20528
91260554	chr9:91260554:G:A	7.86043e-07	-1.57302	-2.95118e-10
91260594	chr9:91260594:A:G	1.09558e-06	-1.16478e-10	-1.241
91260664	chr9:91260664:T:C	1.79553e-06	-0.248287	-0.498691
91261028	chr9:91261028:T:A	1.88665e-06	-0.190611	-0.506866
91261039	chr9:91261039:T:C	9.45504e-07	-1.38832	-2.95118e-10
91261060	chr9:91261060:C:T	2.47179e-07	-1.5129	-1.21702
91261189	chr9:91261189:T:C	3.29613e-06	-0.139533	-2.95118e-10
91261293	chr9:91261293:A:G	3.93599e-06	0.0146021	0.0232797
91261322	chr9:91261322:C:T	1.30909e-06	-1.16478e-10	-1.06294
91261906	chr9:91261906:A:C	7.57565e-06	-1.16478e-10	0.692659
91262422	chr9:91262422:C:T	2.18541e-06	-0.20415	-0.346325
91262695	chr9:91262695:T:C	1.13902e-06	-1.16478e-10	-1.20212
91262960	chr9:91262960:G:A	6.34702e-07	-0.784248	-1.00263
91262964	chr9:91262964:T:C	6.8455e-07	-0.750619	-0.960654
91263064	chr9:91263064:T:C	1.06612e-06	-1.16478e-10	-1.26825
91263177	chr9:91263177:T:C	0.0130177	7.80962	0.332163
91263216	chr9:91263216:T:C	1.30038e-06	-1.16478e-10	-1.06962
91263621	chr9:91263621:A:C	2.70428e-06	-1.16478e-10	-0.337446
91264661	chr9:91264661:A:C	1.39575e-06	-0.183994	-0.814858
91265146	chr9:91265146:G:A	4.60998e-05	2.49853	-2.95118e-10
91265327	chr9:91265327:CTTCA:C	0.00777303	7.59281	0.033321
91265395	chr9:91265395:T:A	0.0121372	7.67219	0.39956
91265676	chr9:91265676:T:A	6.92079e-07	-0.697717	-1.00262
91265705	chr9:91265705:A:G	1.46066e-06	-0.181106	-0.772284
91265951	chr9:91265951:T:C	1.40583e-06	-0.991654	-2.95118e-10
91266233	chr9:91266233:A:G	3.79652e-06	-0.0383932	0.0401991
91266616	chr9:91266616:C:T	0.0115295	7.74543	0.274948
91266617	chr9:91266617:A:G	1.36062e-06	-0.255435	-0.768904
91266949	chr9:91266949:C:T	1.19221e-06	-1.16478e-10	-1.15647
91267099	chr9:91267099:T:C	1.06813e-06	-1.16478e-10	-1.26637
91267411	chr9:91267411:T:C	1.06838e-06	-1.16478e-10	-1.26613
91267633	chr9:91267633:T:C	6.21657e-07	-0.805801	-1.00185
91267903	chr9:91267903:G:A	0.00938853	7.64418	0.17078
91267936	chr9:91267936:T:C	1.37388e-06	-0.209268	-0.805375
91268217	chr9:91268217:A:G	1.40746e-06	-0.219271	-0.771225
91268523	chr9:91268523:C:T	1.13593e-05	-1.16478e-10	1.09776
91269011	chr9:91269011:C:T	6.99e-07	-0.695612	-0.994772
91269115	chr9:91269115:G:A	1.11076e-06	-1.16478e-10	-1.22724
91269189	chr9:91269189:C:G	1.38937e-06	-1.16478e-10	-1.00343
91269375	chr9:91269375:G:A	1.08378e-06	-1.16478e-10	-1.25183
91269493	chr9:91269493:G:A	6.72366e-07	-0.766966	-0.962268
91269923	chr9:91269923:C:T	0.0114999	7.73715	0.280666
91270059	chr9:91270059:T:C	1.97784e-06	-0.173064	-0.477211
91270445	chr9:91270445:G:T	2.22924e-06	-1.16478e-10	-0.530618
91270708	chr9:91270708:G:A	3.05458e-06	-1.16478e-10	-0.215637
91271552	chr9:91271552:G:A	3.04856e-06	-0.217609	-2.95118e-10
91272067	chr9:91272067:G:A	1.85355e-06	-0.205065	-0.510114
91272286	chr9:91272286:A:G	1.43882e-06	-0.196475	-0.771981
91272990	chr9:91272990:G:T	0.0112652	7.79102	0.206169
91273051	chr9:91273051:C:T	3.9029e-06	-1.16478e-10	0.029439
91273386	chr9:91273386:G:GT	2.26031e-06	-0.956348	0.439571
91274165	chr9:91274165:A:T	1.06076e-06	-1.16478e-10	-1.2733
91274392	chr9:91274392:A:G	7.77503e-07	-1.58395	-2.95118e-10
91274471	chr9:91274471:A:G	8.58229e-07	-1.48516	-2.95118e-10
91274612	chr9:91274612:A:C	1.50065e-06	-1.16478e-10	-0.926384
91275041	chr9:91275041:T:A	1.12625e-06	-1.21339	-2.95118e-10
91275390	chr9:91275390:A:G	1.06011e-06	-1.16478e-10	-1.2739
91275560	chr9:91275560:A:G	3.01838e-07	-1.58816	-0.941984
91275585	chr9:91275585:T:C	3.15259e-06	-0.184057	-2.95118e-10
91275591	chr9:91275591:T:C	2.18673e-07	-1.58226	-1.2702
91275843	chr9:91275843:T:A	1.08395e-06	-1.16478e-10	-1.25167
91276101	chr9:91276101:C:T	7.5247e-07	-0.708828	-0.907847
91276303	chr9:91276303:C:T	1.06491e-06	-1.16478e-10	-1.26939
91276342	chr9:91276342:A:C	2.97192e-06	-1.09024	0.847164
91276468	chr9:91276468:C:A	1.12462e-05	1.08775	-2.95118e-10
91277572	chr9:91277572:T:C	1.06061e-06	-1.16478e-10	-1.27344
91277927	chr9:91277927:C:A	0.0102827	7.75831	0.147629
91278103	chr9:91278103:T:A	1.07633e-06	-1.16478e-10	-1.25872
91278211	chr9:91278211:A:G	1.06281e-06	-1.16478e-10	-1.27137
91278732	chr9:91278732:A:C	1.94304e-06	-0.161347	-0.506682
91279119	chr9:91279119:TTAA:T	7.02904e-07	-0.783384	-0.901431
91279662	chr9:91279662:G:A	1.06267e-06	-1.16478e-10	-1.27149
91279736	chr9:91279736:G:A	1.06282e-06	-1.16478e-10	-1.27135
91280025	chr9:91280025:T:C	3.22241e-06	-0.101109	-0.0610428
91280425	chr9:91280425:C:T	2.46301e-07	-1.54398	-1.1895
91280506	chr9:91280506:A:G	1.08934e-06	-1.16478e-10	-1.24671
91281294	chr9:91281294:T:G	1.48317e-06	-1.16478e-10	-0.938101
91281688	chr9:91281688:T:TG	1.0699e-06	-1.16478e-10	-1.26471
91281732	chr9:91281732:T:C	1.48349e-06	-1.16478e-10	-0.937886
91281852	chr9:91281852:C:T	1.7252e-06	-1.16478e-10	-0.786935
91281956	chr9:91281956:G:A	1.10642e-06	-1.16478e-10	-1.23115
91281990	chr9:91281990:C:T	1.86913e-06	-0.349352	-0.357455
91282007	chr9:91282007:A:G	1.07039e-06	-1.16478e-10	-1.26425
91282024	chr9:91282024:A:C	1.07173e-06	-1.16478e-10	-1.263
91282056	chr9:91282056:T:G	7.79767e-07	-1.58104	-2.95118e-10
91282488	chr9:91282488:G:A	1.88915e-06	-0.189779	-0.506375
91282790	chr9:91282790:T:A	3.28703e-06	-1.16478e-10	-0.142295
91282849	chr9:91282849:C:T	0.00109789	5.09797	0.570894
91282977	chr9:91282977:C:T	1.89939e-06	-0.169646	-0.521103
91283189	chr9:91283189:T:C	1.74555e-06	-0.268621	-0.506589
91283312	chr9:91283312:CA:C	2.70685e-06	-1.16478e-10	-0.336493
91283526	chr9:91283526:C:T	1.61146e-06	-0.85514	-2.95118e-10
91283999	chr9:91283999:T:A	1.31531e-06	-1.16478e-10	-1.05821
91284074	chr9:91284074:C:T	2.00798e-06	-0.300342	-0.334808
91284837	chr9:91284837:T:C	1.86157e-06	-0.202492	-0.508369
91285532	chr9:91285532:T:C	8.66906e-07	-1.4751	-2.95118e-10
91285559	chr9:91285559:ACAGTATTATAAAGG:A	3.07023e-06	-1.09902	0.888493
91286247	chr9:91286247:C:T	0.0121689	7.9637	0.110658
91287030	chr9:91287030:T:C	7.52824e-06	-1.16478e-10	0.686381
91287474	chr9:91287474:A:G	1.77652e-06	-0.233764	-0.52386
91287524	chr9:91287524:A:G	1.06721e-06	-1.16478e-10	-1.26723
91287597	chr9:91287597:T:C	1.34834e-06	-0.906642	-0.126763
91288216	chr9:91288216:C:T	2.38102e-07	-1.56342	-1.20392
91288756	chr9:91288756:A:G	1.06936e-06	-1.16478e-10	-1.26522
91288787	chr9:91288787:T:C	1.14804e-05	-1.16478e-10	1.10836
91288887	chr9:91288887:A:G	1.06287e-06	-1.16478e-10	-1.2713
91289514	chr9:91289514:A:G	1.06995e-06	-1.16478e-10	-1.26467
91289999	chr9:91289999:C:T	1.3281e-06	-1.16478e-10	-1.04853
91290186	chr9:91290186:CAGG:C	2.40292e-06	-1.15583	0.700237
91290336	chr9:91290336:A:G	1.72947e-06	-0.254155	-0.530313
91290474	chr9:91290474:T:C	7.43513e-07	-0.639136	-0.989513
91290762	chr9:91290762:C:T	2.41204e-06	-0.490305	0.0384976
91290983	chr9:91290983:T:C	1.06003e-06	-1.16478e-10	-1.27398
91291262	chr9:91291262:C:T	8.12755e-07	-1.53961	-2.95118e-10
91292360	chr9:91292360:T:C	1.88568e-06	-1.16478e-10	-0.697994
91292414	chr9:91292414:G:A	1.06481e-06	-1.16478e-10	-1.26948
91292564	chr9:91292564:A:C	3.80273e-06	0.00166011	0.00177877
91293972	chr9:91293972:T:C	1.00839e-06	-1.32392	-2.95118e-10
91294275	chr9:91294275:C:T	0.0109012	7.86645	0.0978938
91294304	chr9:91294304:C:T	2.58477e-06	-1.12322	0.740577
91294954	chr9:91294954:C:T	3.28969e-06	-0.027776	-0.11371
91294980	chr9:91294980:CAT:C	1.68308e-06	-0.811654	-2.95118e-10
91295925	chr9:91295925:G:A	8.17844e-07	-0.553759	-0.979604
91296374	chr9:91296374:T:C	2.32253e-06	-1.16478e-10	-0.489624
91296761	chr9:91296761:C:T	1.83178e-06	-0.217574	-0.509419
91296896	chr9:91296896:G:A	2.23761e-06	-0.52687	-2.95118e-10
91297017	chr9:91297017:T:C	1.79979e-06	-0.238235	-0.506375
91297254	chr9:91297254:A:C	1.06989e-06	-1.16478e-10	-1.26473
91297536	chr9:91297536:G:A	1.48234e-05	1.36393	-2.95118e-10
91297749	chr9:91297749:G:A	0.00262974	6.78252	-0.240163
91298244	chr9:91298244:C:CA	3.7112e-06	-0.0209255	-2.95118e-10
91298765	chr9:91298765:G:C	7.13549e-07	-0.663972	-1.00581
91299227	chr9:91299227:C:T	2.43319e-06	-1.16478e-10	-0.443075
91299617	chr9:91299617:G:C	1.06346e-06	-1.16478e-10	-1.27075
91299639	chr9:91299639:T:C	7.87813e-07	-0.57207	-0.998705
91299681	chr9:91299681:A:G	1.62269e-06	-0.341818	-0.506375
91300110	chr9:91300110:AC:A	0.0117547	7.89157	0.148157
91300696	chr9:91300696:C:T	2.19548e-06	-1.18765	0.641776
91300745	chr9:91300745:G:A	1.79592e-06	-0.238534	-0.508231
91301369	chr9:91301369:A:T	2.16005e-06	-0.295923	-0.266227
91301784	chr9:91301784:C:T	8.83716e-07	-1.4559	-2.95118e-10
91301974	chr9:91301974:T:C	1.06979e-06	-1.16478e-10	-1.26482
91302194	chr9:91302194:AGT:A	3.37034e-06	0.0135483	-0.130816
91302344	chr9:91302344:C:T	1.78035e-06	-0.248944	-0.506526
91302995	chr9:91302995:T:C	1.0711e-06	-1.16478e-10	-1.26359
91303369	chr9:91303369:C:T	2.72482e-06	-1.10686	0.776985
91303394	chr9:91303394:A:G	2.77864e-06	-0.142039	-0.16828
91303751	chr9:91303751:T:C	1.2707e-05	1.20987	-2.95118e-10
91304682	chr9:91304682:T:C	4.29123e-07	-1.17324	-1.00505
91305397	chr9:91305397:C:T	1.08802e-06	-1.16478e-10	-1.24792
91305759	chr9:91305759:T:C	7.87132e-07	-1.57164	-2.95118e-10
91306000	chr9:91306000:G:A	8.98299e-07	-0.49552	-0.944013
91306244	chr9:91306244:C:T	1.51414e-05	1.38515	-2.95118e-10
91306320	chr9:91306320:T:A	1.40746e-06	-0.990491	-2.95118e-10
91306659	chr9:91306659:AT:A	3.83114e-06	0.0144852	-0.0036029
91306778	chr9:91306778:T:C	8.25681e-07	-1.52383	-2.95118e-10
91307085	chr9:91307085:G:A	4.19083e-06	-1.16478e-10	0.100618
91307166	chr9:91307166:G:A	1.10681e-06	-1.16478e-10	-1.2308
91307898	chr9:91307898:G:C	1.17217e-06	-1.16478e-10	-1.17342
91308022	chr9:91308022:C:T	2.81151e-07	-1.38337	-1.21778
91309503	chr9:91309503:G:A	1.07421e-06	-1.16478e-10	-1.2607
91309831	chr9:91309831:T:C	2.90406e-06	-1.09286	0.82669
91310560	chr9:91310560:A:G	1.06006e-06	-1.16478e-10	-1.27396
91310959	chr9:91310959:G:A	1.99953e-06	-1.16478e-10	-0.639366
91311079	chr9:91311079:T:A	1.43329e-06	-0.972304	-2.95118e-10
91311940	chr9:91311940:G:C	1.30316e-06	-1.16478e-10	-1.06749
91312178	chr9:91312178:A:G	1.06338e-06	-1.16478e-10	-1.27083
91312886	chr9:91312886:G:C	1.13517e-05	-1.16478e-10	1.09708
91313121	chr9:91313121:T:G	1.29177e-06	-1.16478e-10	-1.07626
91313134	chr9:91313134:C:G	4.77292e-05	2.53326	-2.95118e-10
91313568	chr9:91313568:G:A	2.2587e-06	-0.0890572	-0.428436
91313862	chr9:91313862:G:A	0.000798962	6.19549	-0.844453
91313967	chr9:91313967:G:T	7.57475e-06	-1.16478e-10	0.69254
91314002	chr9:91314002:C:T	1.0996e-06	-1.16478e-10	-1.23733
91314071	chr9:91314071:G:A	8.00672e-07	-1.55458	-2.95118e-10
91314109	chr9:91314109:C:T	1.71798e-06	-0.16103	-0.6301
91314438	chr9:91314438:G:A	2.76009e-07	-1.37664	-1.24296
91314529	chr9:91314529:G:A	1.41937e-05	1.32052	-2.95118e-10
91314545	chr9:91314545:C:A	7.53865e-07	-0.892211	-0.722611
91314900	chr9:91314900:G:A	7.78322e-07	-1.5829	-2.95118e-10
91315331	chr9:91315331:G:A	1.3627e-06	-1.16478e-10	-1.02282
91315347	chr9:91315347:C:T	1.06667e-06	-1.16478e-10	-1.26774
91315415	chr9:91315415:T:G	2.63335e-06	-0.364022	-2.95118e-10
91315478	chr9:91315478:G:C	1.50076e-05	1.37628	-2.95118e-10
91315519	chr9:91315519:C:T	1.07014e-06	-1.16478e-10	-1.26449
91315652	chr9:91315652:T:C	1.06281e-06	-1.16478e-10	-1.27137
91315661	chr9:91315661:C:T	1.18134e-06	-1.16478e-10	-1.16563
91316954	chr9:91316954:G:T	8.91225e-07	-1.44744	-2.95118e-10
91317216	chr9:91317216:G:A	7.86806e-07	-1.57205	-2.95118e-10
91317329	chr9:91317329:C:T	1.51254e-06	-0.40774	-0.51075
91317970	chr9:91317970:A:T	7.42111e-07	-0.628592	-1.00194
91318208	chr9:91318208:A:C	1.06701e-06	-1.16478e-10	-1.26742
91318503	chr9:91318503:G:C	1.06324e-06	-1.16478e-10	-1.27096
91318696	chr9:91318696:T:C	1.52578e-06	-0.401389	-0.508384
91319392	chr9:91319392:A:G	2.91788e-07	-1.58696	-0.977045
91319580	chr9:91319580:T:C	1.60312e-06	-0.3533	-0.50703
91319594	chr9:91319594:C:A	1.16665e-06	-1.16478e-10	-1.17814
91319631	chr9:91319631:G:A	4.76294e-07	-1.05698	-1.01702
91320289	chr9:91320289:C:T	1.5409e-06	-0.389376	-0.510535
91320438	chr9:91320438:A:T	9.15312e-07	-1.42077	-2.95118e-10
91320500	chr9:91320500:T:C	6.74942e-07	-0.73287	-0.99254
91321490	chr9:91321490:AAAATT:A	1.50234e-06	-1.16478e-10	-0.925258
91321590	chr9:91321590:T:C	4.93222e-07	-0.960831	-1.07825
91322512	chr9:91322512:T:C	3.01403e-06	-1.16478e-10	-0.229003
91322705	chr9:91322705:C:T	1.24854e-06	-1.16478e-10	-1.1103
91322958	chr9:91322958:T:C	1.50336e-06	-1.16478e-10	-0.92458
91323723	chr9:91323723:T:C	8.86507e-07	-0.460521	-0.992225
91323898	chr9:91323898:T:A	9.24189e-07	-1.41112	-2.95118e-10
91324282	chr9:91324282:C:T	6.89396e-07	-0.642081	-1.06214
91324559	chr9:91324559:AAG:A	0.00809755	7.61844	0.0485987
91325120	chr9:91325120:A:G	2.71387e-06	-1.0737	0.739798
91325511	chr9:91325511:T:C	1.52581e-06	-0.400528	-0.509225
91325706	chr9:91325706:T:C	1.07706e-06	-1.16478e-10	-1.25805
91325772	chr9:91325772:G:T	5.02981e-07	-1.06503	-0.954459
91326354	chr9:91326354:T:C	4.12001e-07	-0.953463	-1.26555
91326411	chr9:91326411:A:C	1.7377e-06	-0.77972	-2.95118e-10
91327338	chr9:91327338:T:C	3.30393e-07	-1.54712	-0.892632
91327447	chr9:91327447:G:A	1.06281e-06	-1.16478e-10	-1.27137
91327848	chr9:91327848:G:A	0.017811	8.94387	-0.488578
91328301	chr9:91328301:C:T	3.7713e-06	-1.16478e-10	-0.00486167
91328560	chr9:91328560:C:T	5.25134e-07	-1.01233	-0.964055
91330130	chr9:91330130:G:A	1.18602e-06	-1.16478e-10	-1.16167
91330189	chr9:91330189:G:A	1.89855e-06	-0.185577	-0.505614
91330235	chr9:91330235:CAAG:C	1.06808e-06	-1.26641	-2.95118e-10
91330344	chr9:91330344:T:C	1.49867e-05	1.37488	-2.95118e-10
91330351	chr9:91330351:G:C	1.75347e-06	-0.26431	-0.506375
91330930	chr9:91330930:C:T	1.09499e-06	-1.16478e-10	-1.24154
91331885	chr9:91331885:T:C	7.54225e-07	-0.593948	-1.0204
91331940	chr9:91331940:G:A	0.014569	8.81508	-0.560713
91332082	chr9:91332082:A:G	1.06767e-06	-1.16478e-10	-1.2668
91332479	chr9:91332479:G:A	7.17196e-07	-0.64828	-1.01641
91332647	chr9:91332647:T:C	5.4425e-07	-1.4845	-0.456121
91333933	chr9:91333933:C:T	7.83038e-07	-0.5409	-1.03595
91334401	chr9:91334401:G:A	1.06281e-06	-1.16478e-10	-1.27137
91335051	chr9:91335051:C:T	1.29734e-06	-1.16478e-10	-1.07196
91335211	chr9:91335211:C:G	7.57133e-07	-0.5829	-1.0276
91335444	chr9:91335444:C:T	5.04481e-07	-1.10258	-0.913927
91335462	chr9:91335462:A:G	7.49891e-07	-0.601143	-1.01896
91336148	chr9:91336148:G:C	1.2096e-06	-1.16478e-10	-1.14199
91336817	chr9:91336817:T:A	9.29563e-07	-1.40532	-2.95118e-10
91337636	chr9:91337636:A:G	7.59613e-07	-0.589712	-1.01751
91338378	chr9:91338378:T:C	7.96216e-07	-1.56017	-2.95118e-10
91339065	chr9:91339065:C:T	7.04949e-07	-0.663689	-1.01822
91339073	chr9:91339073:AAT:A	0.000170488	4.78409	-0.977702
91339639	chr9:91339639:T:C	9.41375e-07	-1.39269	-2.95118e-10
91339920	chr9:91339920:G:A	8.40363e-07	-1.5062	-2.95118e-10
91340225	chr9:91340225:A:G	1.09375e-06	-1.24267	-2.95118e-10
91341008	chr9:91341008:T:C	1.17565e-06	-0.876348	-0.294108
91342058	chr9:91342058:A:G	2.17395e-06	0.288036	-0.84377
91342591	chr9:91342591:T:C	1.20805e-06	-1.16478e-10	-1.14328
91342600	chr9:91342600:T:C	0.0277402	9.42637	-0.528013
91342822	chr9:91342822:C:T	2.68927e-06	0.416061	-0.759071
91342981	chr9:91342981:G:A	2.47942e-06	-1.03061	0.606353
91343175	chr9:91343175:G:A	4.43681e-07	-1.09152	-1.05341
91343311	chr9:91343311:C:T	7.98358e-07	-1.55748	-2.95118e-10
91343447	chr9:91343447:C:T	1.3819e-06	-1.16478e-10	-1.00882
91344375	chr9:91344375:C:CT	1.224e-06	-1.16478e-10	-1.13016
91344460	chr9:91344460:T:C	1.90878e-06	0.0855945	-0.77141
91344631	chr9:91344631:C:T	1.3373e-06	-1.16478e-10	-1.04162
91345065	chr9:91345065:G:A	1.66973e-06	-0.236371	-0.583248
91345314	chr9:91345314:A:G	2.22259e-06	0.238085	-0.771693
91345572	chr9:91345572:G:A	8.62779e-07	-0.513664	-0.966213
91345931	chr9:91345931:G:A	1.06307e-06	-1.16478e-10	-1.27112
91346475	chr9:91346475:G:A	2.04088e-06	0.652603	-1.2715
91346508	chr9:91346508:T:C	0.0188666	9.0115	-0.498633
91347099	chr9:91347099:C:A	2.0723e-06	-0.224909	-0.378713
91347124	chr9:91347124:T:A	3.52731e-07	-1.22266	-1.15167
91347347	chr9:91347347:G:A	7.7383e-07	-1.58868	-2.95118e-10
91347690	chr9:91347690:T:C	9.90679e-06	-1.16478e-10	0.96094
91347720	chr9:91347720:T:C	8.13858e-07	-0.553128	-0.985121
91347938	chr9:91347938:A:C	2.41177e-06	-1.16478e-10	-0.451918
91348006	chr9:91348006:T:A	4.01655e-06	0.705019	-0.646876
91348325	chr9:91348325:G:A	8.08154e-07	-1.54528	-2.95118e-10
91348472	chr9:91348472:G:C	7.9966e-07	-0.570172	-0.985677
91348525	chr9:91348525:G:C	1.10797e-06	-1.22975	-2.95118e-10
91349023	chr9:91349023:G:A	3.28364e-07	-1.34472	-1.10119
91349206	chr9:91349206:T:C	1.06134e-06	-1.16478e-10	-1.27275
91349508	chr9:91349508:G:A	3.01686e-06	-1.16478e-10	-0.228063
91350117	chr9:91350117:T:C	0.0175534	8.95454	-0.51382
91350314	chr9:91350314:C:A	1.07442e-06	-1.16478e-10	-1.26049
91350525	chr9:91350525:G:A	1.07215e-06	-1.16478e-10	-1.26261
91350827	chr9:91350827:T:C	1.14324e-06	-1.16478e-10	-1.19842
91350917	chr9:91350917:C:T	9.0058e-07	-0.446067	-0.990929
91351182	chr9:91351182:G:C	1.12017e-06	-1.16478e-10	-1.2188
91351882	chr9:91351882:C:G	2.14545e-06	-0.180594	-0.388335
91352482	chr9:91352482:T:C	2.10456e-06	-0.0848424	-0.50333
91353028	chr9:91353028:C:T	2.92371e-06	-0.259428	-2.95118e-10
91353220	chr9:91353220:G:A	8.45922e-07	-0.446038	-1.05357
91354167	chr9:91354167:T:G	9.15891e-07	-0.536918	-0.88322
91354672	chr9:91354672:A:G	1.07337e-06	-1.16478e-10	-1.26148
91354773	chr9:91354773:C:G	7.83725e-07	-1.57598	-2.95118e-10
91354873	chr9:91354873:T:C	7.95053e-07	-0.581967	-0.97966
91354993	chr9:91354993:A:C	0.0229414	9.23804	-0.529628
91355230	chr9:91355230:G:A	1.72339e-06	-1.16478e-10	-0.787988
91355248	chr9:91355248:T:C	1.06549e-06	-1.16478e-10	-1.26884
91355824	chr9:91355824:T:C	1.84373e-06	-0.116162	-0.604329
91355976	chr9:91355976:C:T	3.18671e-07	-1.29188	-1.18399
91356241	chr9:91356241:C:T	0.0207472	9.2401	-0.632209
91356639	chr9:91356639:A:G	3.72879e-07	-1.21924	-1.09954
91356643	chr9:91356643:A:G	1.80854e-05	1.56282	-2.95118e-10
91357715	chr9:91357715:C:T	3.37714e-06	0.294789	-0.41004
91357813	chr9:91357813:G:A	2.08612e-06	-0.169691	-0.427282
91359085	chr9:91359085:A:T	1.06037e-06	-1.16478e-10	-1.27367
91359530	chr9:91359530:T:C	1.17019e-06	-1.16478e-10	-1.17512
91359590	chr9:91359590:G:A	4.40552e-07	-1.54704	-0.604967
91359671	chr9:91359671:T:C	2.16634e-06	-0.0851089	-0.474131
91360147	chr9:91360147:A:G	8.10927e-07	-0.50139	-1.04047
91360793	chr9:91360793:A:G	1.99666e-06	-0.169111	-0.471694
91361708	chr9:91361708:G:T	2.07461e-06	-1.16478e-10	-0.602505
91361813	chr9:91361813:C:T	1.19809e-06	-1.16478e-10	-1.15155
91361944	chr9:91361944:G:T	1.21853e-06	-1.16478e-10	-1.13463
91362132	chr9:91362132:T:C	3.89469e-07	-1.05614	-1.21911
91362533	chr9:91362533:A:G	1.071e-06	-1.16478e-10	-1.26369
91364091	chr9:91364091:C:T	2.24798e-06	-0.0554691	-0.466779
91364290	chr9:91364290:C:T	1.08973e-06	-1.16478e-10	-1.24635
91364351	chr9:91364351:C:T	1.1639e-06	-1.16478e-10	-1.1805
91365035	chr9:91365035:C:T	2.5925e-06	0.20684	-0.586497
91365260	chr9:91365260:GTTTA:G	1.22059e-06	-1.16478e-10	-1.13295
91365631	chr9:91365631:A:G	1.09298e-06	-1.16478e-10	-1.24337
91366286	chr9:91366286:G:A	1.73637e-06	-0.780486	-2.95118e-10
91366855	chr9:91366855:T:C	1.41335e-06	-0.0363175	-0.950001
91366915	chr9:91366915:G:T	1.78762e-06	-0.751396	-2.95118e-10
91367087	chr9:91367087:T:G	2.77054e-06	-1.16478e-10	-0.313238
91367206	chr9:91367206:G:T	3.45512e-06	-1.16478e-10	-0.0924241
91367660	chr9:91367660:C:G	1.21724e-06	-1.16478e-10	-1.1357
91367842	chr9:91367842:G:A	1.20673e-06	-1.16478e-10	-1.14437
91367999	chr9:91367999:G:A	1.20748e-06	-1.16478e-10	-1.14375
91368081	chr9:91368081:G:T	7.75924e-07	-0.613914	-0.972067
91368298	chr9:91368298:A:G	4.29663e-07	-0.927487	-1.24955
91369165	chr9:91369165:T:C	1.90451e-05	1.61453	-2.95118e-10
91369493	chr9:91369493:T:G	3.51436e-07	-1.17818	-1.19983
91369652	chr9:91369652:C:T	1.07301e-06	-1.16478e-10	-1.26182
91370107	chr9:91370107:C:G	1.20576e-06	-1.16478e-10	-1.14517
91370626	chr9:91370626:A:G	1.23373e-06	-1.12224	-2.95118e-10
91370797	chr9:91370797:A:G	1.09937e-06	-1.23754	-2.95118e-10
91370924	chr9:91370924:T:C	1.45903e-06	-1.16478e-10	-0.954506
91370999	chr9:91370999:G:T	0.0111174	8.75825	-0.774266
91371587	chr9:91371587:A:C	5.80752e-06	1.03007	-0.603201
91371876	chr9:91371876:G:A	3.27998e-06	-1.16478e-10	-0.144443
91372090	chr9:91372090:C:T	1.64119e-06	-0.836856	-2.95118e-10
91372417	chr9:91372417:A:G	4.61119e-06	1.1692	-0.972997
91372634	chr9:91372634:A:G	0.000366806	4.88438	-0.311827
91372755	chr9:91372755:C:G	9.95194e-07	-0.29145	-1.04565
91373103	chr9:91373103:G:A	1.06553e-06	-1.16478e-10	-1.26881
91373166	chr9:91373166:G:A	2.58323e-07	-1.41718	-1.26865
91373563	chr9:91373563:A:C	7.63918e-07	-0.552665	-1.04891
91373948	chr9:91373948:T:C	2.60235e-06	-0.375866	-2.95118e-10
91374176	chr9:91374176:G:A	4.6766e-06	-1.16478e-10	0.210292
91374583	chr9:91374583:T:C	1.16093e-05	-1.16478e-10	1.11953
91374820	chr9:91374820:C:T	1.31432e-05	-1.34046	2.58409
91374894	chr9:91374894:G:A	2.02659e-06	0.508065	-1.13399
91375431	chr9:91375431:T:G	2.7932e-07	-1.36942	-1.23826
91375447	chr9:91375447:A:G	2.55627e-06	-0.393729	-2.95118e-10
91375498	chr9:91375498:G:A	1.06263e-06	-1.16478e-10	-1.27153
91375815	chr9:91375815:C:T	9.82675e-07	-1.34976	-2.95118e-10
91376092	chr9:91376092:CT:C	2.51547e-06	-0.409819	-2.95118e-10
91376539	chr9:91376539:C:T	4.68812e-07	-0.850958	-1.23887
91376674	chr9:91376674:A:G	2.57448e-07	-1.41531	-1.2739
91376967	chr9:91376967:C:T	9.76643e-06	-1.16478e-10	0.94667
91376968	chr9:91376968:G:A	2.86774e-06	-0.278754	-2.95118e-10
91377139	chr9:91377139:T:C	5.41037e-05	2.86065	-0.202028
91377661	chr9:91377661:G:A	9.88503e-07	-0.365734	-0.978109
91378120	chr9:91378120:A:G	5.24367e-07	-1.58788	-0.389967
91378389	chr9:91378389:T:C	2.69846e-07	-1.39117	-1.25101
91379137	chr9:91379137:T:A	9.69504e-06	-1.16478e-10	0.939335
91379178	chr9:91379178:C:T	3.14406e-07	-1.35459	-1.13476
91379496	chr9:91379496:G:C	6.3513e-06	-1.37253	1.88891
91379520	chr9:91379520:A:G	2.47314e-06	-0.426793	-2.95118e-10
91379636	chr9:91379636:A:C	1.81898e-06	-0.188781	-0.545222
91379647	chr9:91379647:T:C	2.86757e-06	-1.16478e-10	-0.278816
91379836	chr9:91379836:T:G	4.30714e-06	-1.16478e-10	0.127994
91379930	chr9:91379930:T:TA	0.000974893	6.39267	-0.842618
91380097	chr9:91380097:C:T	1.52e-06	0.294683	-1.20825
91381156	chr9:91381156:A:G	2.74524e-06	-0.322411	-2.95118e-10
91381332	chr9:91381332:T:C	1.13669e-06	-1.16478e-10	-1.20416
91381403	chr9:91381403:T:C	1.13482e-06	-1.16478e-10	-1.2058
91381408	chr9:91381408:A:C	4.01473e-06	-1.16478e-10	0.0576894
91381559	chr9:91381559:T:C	1.51662e-06	-0.394035	-0.521761
91381598	chr9:91381598:G:A	7.74398e-07	-1.58795	-2.95118e-10
91381930	chr9:91381930:T:A	0.000800059	6.35757	-1.00517
91382334	chr9:91382334:G:C	1.38489e-06	-1.16478e-10	-1.00666
91382345	chr9:91382345:A:G	1.30326e-06	-1.16478e-10	-1.06742
91382350	chr9:91382350:G:A	1.12442e-06	-1.16478e-10	-1.21501
91382962	chr9:91382962:C:T	1.13674e-06	-1.16478e-10	-1.20411
91383022	chr9:91383022:T:A	5.9669e-06	0.453948	-2.95118e-10
91384061	chr9:91384061:C:A	3.18921e-07	-1.35934	-1.11575
91384481	chr9:91384481:C:T	9.14829e-07	-1.4213	-2.95118e-10
91384658	chr9:91384658:G:A	2.65458e-07	-1.39981	-1.25876
91385538	chr9:91385538:G:A	2.6639e-07	-1.4032	-1.25187
91385632	chr9:91385632:A:G	2.6984e-07	-1.41134	-1.23087
91385784	chr9:91385784:T:G	0.00110772	5.67778	-2.95118e-10
91386049	chr9:91386049:G:A	8.33562e-07	-1.51433	-2.95118e-10
91386302	chr9:91386302:G:A	3.11203e-07	-1.39918	-1.10041
91386468	chr9:91386468:A:T	3.80957e-06	-1.16478e-10	0.00523491
91386730	chr9:91386730:TGG:T	4.79096e-07	-1.19236	-0.875777
91386732	chr9:91386732:G:GATTT	4.89025e-07	-1.17444	-0.87318
91387254	chr9:91387254:C:T	2.61303e-07	-1.43318	-1.24117
91387385	chr9:91387385:C:T	2.61915e-07	-1.42823	-1.24378
91387503	chr9:91387503:T:A	1.06032e-06	-1.16478e-10	-1.27371
91387623	chr9:91387623:A:G	1.10448e-06	-1.16478e-10	-1.23291
91387768	chr9:91387768:A:T	2.56771e-07	-1.44844	-1.24341
91387927	chr9:91387927:T:G	5.99071e-06	-1.16478e-10	0.457929
91388018	chr9:91388018:A:G	2.75182e-07	-1.35515	-1.26745
91388079	chr9:91388079:A:G	2.5483e-07	-1.45584	-1.2436
91388762	chr9:91388762:C:T	1.09749e-06	-1.16478e-10	-1.23926
91388883	chr9:91388883:T:C	2.53682e-07	-1.45427	-1.24969
91389032	chr9:91389032:C:T	4.68881e-07	-1.19092	-0.898766
91389283	chr9:91389283:A:G	5.33033e-06	0.341133	-2.95118e-10
91389557	chr9:91389557:T:C	0.00136815	5.88894	-2.95118e-10
91389622	chr9:91389622:A:T	2.88747e-07	-1.30654	-1.26795
91389672	chr9:91389672:T:A	2.60349e-07	-1.43877	-1.23924
91390003	chr9:91390003:C:T	2.48759e-07	-1.47475	-1.2488
91390265	chr9:91390265:A:G	3.82509e-07	-1.57203	-0.721258
91390715	chr9:91390715:G:A	4.06539e-07	-1.5547	-0.677655
91391074	chr9:91391074:T:C	2.99135e-07	-1.36031	-1.17883
91391221	chr9:91391221:C:T	2.67918e-06	0.116817	-0.463585
91391326	chr9:91391326:A:G	8.26656e-07	-0.349579	-1.17307
91391855	chr9:91391855:C:G	2.78007e-06	-0.309804	-2.95118e-10
91391922	chr9:91391922:A:AGGACTAGTG	4.23993e-05	-1.16478e-10	2.41485
91391928	chr9:91391928:A:AGTGGGACTG	1.10843e-06	-1.16478e-10	-1.22933
91392000	chr9:91392000:A:C	1.34823e-06	-0.786488	-0.247002
91392245	chr9:91392245:T:C	0.000992387	5.48414	0.0836951
91392545	chr9:91392545:C:T	0.000190075	3.91633	-0.00119446
91392777	chr9:91392777:T:C	3.48775e-06	-1.16478e-10	-0.083024
91392945	chr9:91392945:TA:T	0.000170834	3.80548	0.00292988
91392948	chr9:91392948:T:TACTCA	0.000179356	3.82401	0.0330799
91393098	chr9:91393098:G:A	1.14627e-06	-1.16478e-10	-1.19577
91393102	chr9:91393102:C:T	2.88659e-07	-1.36279	-1.212
91394147	chr9:91394147:A:G	1.21191e-06	-1.16478e-10	-1.14008
91394300	chr9:91394300:C:T	5.6865e-06	-1.16478e-10	0.405814
91394844	chr9:91394844:T:A	3.56159e-06	-0.0620728	-2.95118e-10
91395564	chr9:91395564:A:G	1.60005e-06	-0.288759	-0.573484
91395972	chr9:91395972:T:C	3.55037e-06	-0.0652293	-2.95118e-10
91396096	chr9:91396096:A:C	2.14396e-06	0.00602998	-0.575658
91396908	chr9:91396908:A:G	1.12761e-06	-1.16478e-10	-1.21218
91397082	chr9:91397082:A:G	6.06797e-07	-0.803631	-1.02821
91398151	chr9:91398151:G:GTGGA	1.30309e-06	-1.16478e-10	-1.06754
91398301	chr9:91398301:G:A	1.2915e-05	1.22611	-2.95118e-10
91399383	chr9:91399383:G:A	3.08484e-06	-0.205781	-2.95118e-10
91399425	chr9:91399425:A:G	3.16836e-06	-1.16478e-10	-0.179066
91399799	chr9:91399799:A:G	1.28173e-06	-1.19125	0.107181
91400377	chr9:91400377:AG:A	7.66956e-07	-1.0348	-0.56281
91400473	chr9:91400473:C:T	1.38012e-06	0.18394	-1.19405
91400820	chr9:91400820:T:A	2.07198e-06	-1.48783	0.884054
91401072	chr9:91401072:C:T	3.18474e-06	-0.408545	0.234634
91401233	chr9:91401233:C:G	1.47015e-05	1.35567	-2.95118e-10
91401472	chr9:91401472:T:G	3.4543e-06	-1.16478e-10	-0.0926611
91401479	chr9:91401479:A:G	1.13559e-06	-1.16478e-10	-1.20513
91402091	chr9:91402091:C:A	3.13784e-07	-1.43709	-1.05424
91402139	chr9:91402139:C:T	4.6393e-06	-1.16478e-10	0.202283
91402246	chr9:91402246:G:C	7.77848e-07	-1.42651	-0.156997
91402334	chr9:91402334:C:T	1.11577e-06	-1.16478e-10	-1.22273
91402357	chr9:91402357:A:G	9.21661e-07	-1.31386	-0.100001
91402372	chr9:91402372:C:T	1.41501e-06	-1.16478e-10	-0.985142
91402558	chr9:91402558:C:T	0.000101951	3.29221	-2.95118e-10
91402628	chr9:91402628:C:T	1.2878e-06	-1.56616	0.486813
91402805	chr9:91402805:T:C	2.95374e-07	-1.44708	-1.10471
91403042	chr9:91403042:A:G	1.47608e-06	-1.16478e-10	-0.942888
91403122	chr9:91403122:A:T	1.0936e-06	-1.16478e-10	-1.2428
91403190	chr9:91403190:C:T	3.88065e-07	-1.56392	-0.714946
91403369	chr9:91403369:A:G	2.16433e-07	-1.58879	-1.27397
91403607	chr9:91403607:G:T	3.52999e-07	-1.20106	-1.17251
91403739	chr9:91403739:T:C	5.60206e-07	-1.28057	-0.631162
91403787	chr9:91403787:A:G	3.06984e-07	-1.35289	-1.16035
91403819	chr9:91403819:T:G	1.18644e-06	-1.16478e-10	-1.16132
91404053	chr9:91404053:G:C	2.84247e-07	-1.57854	-1.01166
91404546	chr9:91404546:G:A	1.12891e-06	-1.16478e-10	-1.21103
91404579	chr9:91404579:A:G	4.44715e-07	-1.28216	-0.86044
91404921	chr9:91404921:C:T	4.51516e-07	-1.26658	-0.860848
91405294	chr9:91405294:G:A	1.17253e-06	-1.16478e-10	-1.17311
91405528	chr9:91405528:T:G	1.03993e-06	-1.29313	-2.95118e-10
91406092	chr9:91406092:C:G	7.60894e-06	-1.16478e-10	0.697043
91406198	chr9:91406198:A:G	4.72951e-07	-0.913691	-1.16735
91406301	chr9:91406301:T:C	7.77252e-07	-1.58427	-2.95118e-10
91406396	chr9:91406396:G:A	1.71099e-06	-1.16478e-10	-0.795208
91406587	chr9:91406587:C:A	1.35958e-06	-1.16478e-10	-1.0251
91406862	chr9:91406862:CT:C	3.43255e-07	-1.51942	-0.882145
91406873	chr9:91406873:A:G	4.35802e-07	-1.30057	-0.862274
91407834	chr9:91407834:G:A	3.43572e-06	-1.16478e-10	-0.0980532
91408029	chr9:91408029:C:T	1.42278e-06	-1.16478e-10	-0.979668
91408229	chr9:91408229:A:G	4.7524e-07	-1.36913	-0.70708
91408589	chr9:91408589:G:A	3.81591e-07	-1.39616	-0.899524
91408821	chr9:91408821:ATAAAG:A	2.33194e-07	-1.58719	-1.20098
91409414	chr9:91409414:A:G	1.27562e-06	-1.16478e-10	-1.08885
91409519	chr9:91409519:T:C	1.25886e-06	-1.16478e-10	-1.10207
91409913	chr9:91409913:C:T	4.31508e-06	-1.16478e-10	0.129836
91410201	chr9:91410201:G:C	1.78204e-06	-1.16478e-10	-0.754523
91410399	chr9:91410399:G:A	1.23323e-06	-1.16478e-10	-1.12264
91410693	chr9:91410693:C:T	2.51608e-07	-1.48687	-1.22529
91411154	chr9:91411154:G:A	1.82141e-06	-0.732669	-2.95118e-10
91411334	chr9:91411334:T:C	1.31375e-06	-1.16478e-10	-1.05939
91411606	chr9:91411606:C:T	1.12722e-06	-1.16478e-10	-1.21253
91411841	chr9:91411841:A:G	3.46347e-07	-1.58831	-0.804288
91412168	chr9:91412168:TAAAAGTA:T	1.79905e-06	-1.16478e-10	-0.745023
91412387	chr9:91412387:C:T	1.17615e-06	-1.16478e-10	-1.17003
91412477	chr9:91412477:C:T	1.27644e-06	-1.16478e-10	-1.08821
91412610	chr9:91412610:G:A	1.97342e-06	-1.16478e-10	-0.652513
91412673	chr9:91412673:G:A	1.07867e-06	-1.16478e-10	-1.25655
91412700	chr9:91412700:C:T	1.12993e-06	-1.16478e-10	-1.21013
91412745	chr9:91412745:G:A	1.24894e-06	-1.16478e-10	-1.10998
91412843	chr9:91412843:A:G	2.28656e-07	-1.58866	-1.21916
91412986	chr9:91412986:T:C	1.23323e-06	-1.16478e-10	-1.12264
91413342	chr9:91413342:A:G	3.87981e-07	-1.58872	-0.690362
91413654	chr9:91413654:A:T	1.3218e-06	-1.16478e-10	-1.05328
91413907	chr9:91413907:T:C	8.8171e-07	-1.45817	-2.95118e-10
91413979	chr9:91413979:G:A	3.59174e-07	-1.46466	-0.891569
91414042	chr9:91414042:A:G	1.25822e-06	-1.16478e-10	-1.10258
91415358	chr9:91415358:T:C	6.63012e-07	-1.58642	-0.156822
91416089	chr9:91416089:T:C	3.00007e-07	-1.55385	-0.982384
91416160	chr9:91416160:T:TC	2.34142e-06	-0.481522	-2.95118e-10
91416161	chr9:91416161:T:C	2.59584e-07	-1.57889	-1.10206
91416705	chr9:91416705:C:T	3.36243e-07	-1.53222	-0.889981
91417236	chr9:91417236:ACT:A	2.48155e-07	-1.49127	-1.23471
91417671	chr9:91417671:C:T	1.0806e-06	-1.16478e-10	-1.25476
91417696	chr9:91417696:G:A	3.89009e-07	-1.58879	-0.687646
91417827	chr9:91417827:C:T	9.38309e-07	-1.39596	-2.95118e-10
91417835	chr9:91417835:G:C	1.71345e-06	-1.16478e-10	-0.793773
91417951	chr9:91417951:C:T	1.12622e-06	-1.16478e-10	-1.21342
91417959	chr9:91417959:G:A	4.10079e-07	-1.43832	-0.785364
91417998	chr9:91417998:GACA:G	4.09195e-07	-1.43924	-0.786598
91418017	chr9:91418017:A:G	4.09516e-07	-1.43934	-0.785716
91418057	chr9:91418057:T:C	3.45513e-07	-1.58872	-0.806287
91418345	chr9:91418345:A:C	3.37292e-07	-1.54915	-0.869939
91418407	chr9:91418407:C:T	1.141e-06	-1.16478e-10	-1.20038
91418448	chr9:91418448:G:A	1.14998e-06	-1.16478e-10	-1.19254
91418706	chr9:91418706:TTA:T	1.00448e-06	-1.32781	-2.95118e-10
91419079	chr9:91419079:C:T	4.7676e-07	-1.54484	-0.528179
91419370	chr9:91419370:G:C	1.50409e-06	-1.16478e-10	-0.924089
91419669	chr9:91419669:A:G	3.22757e-07	-1.27765	-1.18548
91420220	chr9:91420220:G:A	3.14598e-07	-1.28524	-1.2035
91420414	chr9:91420414:C:T	3.28568e-07	-1.26379	-1.1815
91420495	chr9:91420495:A:G	2.57269e-06	-1.16478e-10	-0.387329
91420809	chr9:91420809:G:C	2.98764e-06	-1.16478e-10	-0.237797
91421023	chr9:91421023:T:A	6.80056e-07	-0.447302	-1.27056
91421136	chr9:91421136:G:A	1.10554e-05	1.07064	-2.95118e-10
91421372	chr9:91421372:C:T	4.27676e-07	-1.39212	-0.789551
91421740	chr9:91421740:C:T	1.02481e-06	-1.30777	-2.95118e-10
91422107	chr9:91422107:C:T	1.07048e-06	-1.16478e-10	-1.26417
91422655	chr9:91422655:A:G	3.27827e-07	-1.26155	-1.186
91422880	chr9:91422880:G:A	3.13524e-07	-1.28042	-1.21174
91423318	chr9:91423318:C:T	1.87638e-06	-0.702936	-2.95118e-10
91423528	chr9:91423528:A:C	1.16227e-06	-1.16478e-10	-1.1819
91424245	chr9:91424245:T:A	5.48373e-07	-1.58875	-0.344327
91424511	chr9:91424511:G:A	9.0939e-07	-1.42726	-2.95118e-10
91424817	chr9:91424817:T:G	2.54273e-07	-1.46354	-1.23809
91424871	chr9:91424871:G:C	1.13963e-06	-1.16478e-10	-1.20158
91424965	chr9:91424965:C:T	6.41486e-07	-1.58409	-0.192157
91424983	chr9:91424983:C:T	2.52129e-07	-1.48136	-1.22874
91425036	chr9:91425036:TG:T	2.5083e-07	-1.47811	-1.23715
91425228	chr9:91425228:A:G	1.68693e-06	-1.16478e-10	-0.809372
91425859	chr9:91425859:G:A	2.48391e-07	-1.47353	-1.2515
91426104	chr9:91426104:G:A	1.00692e-06	-1.28238	-0.0430005
91426584	chr9:91426584:G:A	3.15432e-07	-1.58618	-0.89991
91426681	chr9:91426681:C:T	8.11555e-06	-1.16478e-10	0.761502
91426964	chr9:91426964:G:T	2.34287e-07	-1.58773	-1.19576
91427202	chr9:91427202:C:CCTGATTTT	2.47896e-07	-1.46737	-1.25966
91427320	chr9:91427320:G:A	2.38057e-07	-1.49674	-1.27079
91427485	chr9:91427485:G:A	1.91665e-06	-1.16478e-10	-0.681702
91427516	chr9:91427516:G:C	1.49192e-06	-1.16478e-10	-0.932217
91427521	chr9:91427521:T:C	3.46411e-07	-1.52598	-0.866427
91427959	chr9:91427959:A:G	2.5786e-07	-1.50481	-1.18281
91428209	chr9:91428209:T:C	1.12893e-06	-1.53883	0.327816
91428391	chr9:91428391:A:G	2.61433e-07	-1.45735	-1.21651
91428988	chr9:91428988:C:T	3.19907e-07	-1.49464	-0.977367
91429214	chr9:91429214:A:G	7.82886e-07	-1.57705	-2.95118e-10
91429555	chr9:91429555:T:C	1.18575e-06	-1.16478e-10	-1.1619
91429732	chr9:91429732:T:C	2.83072e-06	-1.16478e-10	-0.29175
91429864	chr9:91429864:G:T	3.33106e-07	-1.45583	-0.975748
91430148	chr9:91430148:G:A	1.00918e-06	-1.32314	-2.95118e-10
91430422	chr9:91430422:T:C	1.2599e-06	-1.16478e-10	-1.10125
91430522	chr9:91430522:T:C	3.41292e-07	-1.52602	-0.881274
91430682	chr9:91430682:G:A	1.71688e-06	-0.791774	-2.95118e-10
91430951	chr9:91430951:T:C	1.08643e-06	-1.16478e-10	-1.24939
91431659	chr9:91431659:G:A	2.46242e-06	-1.55341	1.12227
91431866	chr9:91431866:C:T	1.41865e-06	-1.16478e-10	-0.982573
91432219	chr9:91432219:A:G	2.24075e-07	-1.55932	-1.26874
91432600	chr9:91432600:T:C	3.22998e-07	-1.51853	-0.943862
91432928	chr9:91432928:T:G	1.81428e-06	-1.57595	0.839356
91433021	chr9:91433021:CATT:C	1.9136e-06	-1.16478e-10	-0.683295
91433089	chr9:91433089:G:A	2.3265e-07	-1.51672	-1.27378
91433172	chr9:91433172:A:C	3.08276e-07	-1.49677	-1.01227
91433948	chr9:91433948:A:G	1.08225e-06	-1.16478e-10	-1.25324
91434059	chr9:91434059:T:C	3.04678e-07	-1.48409	-1.03669
91434164	chr9:91434164:A:C	2.83396e-07	-1.49235	-1.10084
91434199	chr9:91434199:G:C	1.42037e-06	-1.16478e-10	-0.98136
91434703	chr9:91434703:A:G	3.34353e-06	-1.55122	1.42597
91434759	chr9:91434759:C:T	2.74179e-05	1.97892	-2.95118e-10
91434785	chr9:91434785:T:G	1.0653e-06	-1.16478e-10	-1.26902
91434850	chr9:91434850:A:T	2.31396e-06	-1.16478e-10	-0.493321
91435686	chr9:91435686:A:G	2.99001e-07	-1.52577	-1.01382
91435732	chr9:91435732:C:T	2.16996e-07	-1.58665	-1.27351
91435795	chr9:91435795:T:C	3.64936e-07	-1.57457	-0.765743
91435808	chr9:91435808:G:C	2.29186e-07	-1.54738	-1.25812
91435995	chr9:91435995:AC:A	2.86422e-07	-1.53865	-1.04392
91436004	chr9:91436004:C:A	2.03767e-06	-1.16478e-10	-0.620476
91436022	chr9:91436022:A:G	3.40059e-06	-1.16478e-10	-0.108331
91436273	chr9:91436273:T:C	4.77861e-07	-1.46292	-0.6078
91436437	chr9:91436437:GC:G	3.17399e-07	-1.39338	-1.0865
91436444	chr9:91436444:GGCGGGC:G	3.11894e-07	-1.40524	-1.09214
91436450	chr9:91436450:C:CAA	3.12066e-07	-1.40191	-1.09491
91437203	chr9:91437203:A:G	2.66808e-07	-1.58574	-1.06776
91437277	chr9:91437277:T:C	7.35983e-07	-1.31048	-0.328344
91437278	chr9:91437278:G:A	4.92928e-07	-1.43673	-0.602946
91437720	chr9:91437720:A:T	4.06895e-07	-1.58812	-0.643357
91437817	chr9:91437817:G:A	6.4413e-06	-1.57935	2.1098
91437866	chr9:91437866:T:A	3.18746e-06	-1.06761	0.894554
91437993	chr9:91437993:A:G	3.48578e-07	-1.12355	-1.26263
91438431	chr9:91438431:T:C	1.06455e-05	1.03286	-2.95118e-10
91438601	chr9:91438601:C:A	2.3812e-07	-1.5844	-1.18286
91438611	chr9:91438611:C:A	2.55549e-07	-1.52135	-1.17527
91438921	chr9:91438921:T:G	3.109e-06	-1.16478e-10	-0.197979
91439016	chr9:91439016:C:T	1.5881e-06	-1.16478e-10	-0.869741
91439059	chr9:91439059:T:C	1.35931e-05	-1.09596	2.37324
91439110	chr9:91439110:A:G	2.08241e-06	-1.16478e-10	-0.598754
91439393	chr9:91439393:TCTAA:T	3.73705e-06	-1.5491	1.53512
91439484	chr9:91439484:C:CTGATT	2.33587e-07	-1.51419	-1.27229
91439570	chr9:91439570:T:A	2.59573e-07	-1.51352	-1.16748
91439585	chr9:91439585:A:G	1.61591e-06	-1.16478e-10	-0.852385
91439645	chr9:91439645:GT:G	4.99273e-06	0.275702	-2.95118e-10
91439801	chr9:91439801:G:A	3.03762e-06	-1.16478e-10	-0.221205
91439833	chr9:91439833:T:C	2.60276e-07	-1.51608	-1.16221
91440018	chr9:91440018:G:T	1.12265e-06	-1.16478e-10	-1.21659
91440574	chr9:91440574:A:G	1.06129e-06	-1.16478e-10	-1.2728
91440762	chr9:91440762:A:G	5.24275e-05	-1.52907	4.15622
91440768	chr9:91440768:TGCTTAGGA:T	2.64915e-07	-1.51622	-1.1444
91440800	chr9:91440800:T:C	2.63244e-07	-1.5093	-1.15766
91441502	chr9:91441502:C:T	2.43323e-06	-1.16478e-10	-0.443059
91441778	chr9:91441778:C:T	2.58989e-07	-1.5243	-1.15895
91442326	chr9:91442326:C:T	2.35553e-07	-1.50663	-1.27147
91442380	chr9:91442380:C:T	3.10646e-06	-1.16478e-10	-0.198796
91442533	chr9:91442533:C:T	1.51087e-06	-1.16478e-10	-0.919595
91442691	chr9:91442691:C:A	1.07395e-06	-1.16478e-10	-1.26094
91443093	chr9:91443093:A:G	2.37754e-07	-1.49753	-1.27127
91443536	chr9:91443536:A:G	1.06897e-06	-1.16478e-10	-1.26558
91443617	chr9:91443617:C:T	2.56547e-07	-1.51655	-1.17617
91443716	chr9:91443716:G:T	8.98921e-07	-1.43884	-2.95118e-10
91443791	chr9:91443791:G:A	2.49326e-07	-1.52107	-1.2002
91444029	chr9:91444029:T:TC	2.54095e-07	-1.5184	-1.18393
91444040	chr9:91444040:T:C	2.55204e-07	-1.52943	-1.16855
91444056	chr9:91444056:G:A	2.3636e-07	-1.50104	-1.27364
91444328	chr9:91444328:C:T	8.23713e-07	-1.56747	0.0412517
91444546	chr9:91444546:G:A	1.07376e-06	-1.16478e-10	-1.26111
91444694	chr9:91444694:C:G	2.33054e-06	-0.486179	-2.95118e-10
91444760	chr9:91444760:A:G	2.53628e-07	-1.51904	-1.18512
91444914	chr9:91444914:T:C	8.56558e-07	-1.48711	-2.95118e-10
91445048	chr9:91445048:A:G	1.22452e-06	-1.16478e-10	-1.12973
91445141	chr9:91445141:C:A	2.11664e-06	-1.16478e-10	-0.582448
91445421	chr9:91445421:T:C	2.30859e-07	-1.52455	-1.27368
91445660	chr9:91445660:G:A	1.45082e-06	-1.16478e-10	-0.960152
91445706	chr9:91445706:G:A	1.58829e-06	-1.16478e-10	-0.869621
91445909	chr9:91445909:G:A	8.24693e-07	-1.52502	-2.95118e-10
91445955	chr9:91445955:G:A	1.69241e-06	-1.16478e-10	-0.806127
91445976	chr9:91445976:AAC:A	6.49295e-06	-1.41481	1.95324
91446136	chr9:91446136:G:A	5.09125e-06	0.295243	-2.95118e-10
91446232	chr9:91446232:T:C	2.20849e-07	-1.57591	-1.26665
91446306	chr9:91446306:T:A	4.31874e-05	-1.16478e-10	2.43327
91446470	chr9:91446470:A:C	2.35226e-07	-1.53486	-1.24463
91446491	chr9:91446491:T:C	2.47993e-07	-1.50302	-1.22361
91446835	chr9:91446835:A:G	2.22483e-07	-1.5655	-1.26968
91447044	chr9:91447044:G:A	4.03122e-06	-1.16478e-10	0.0617879
91447173	chr9:91447173:A:G	2.46417e-07	-1.4832	-1.24981
91447764	chr9:91447764:C:T	2.4438e-05	-0.681682	2.54554
91447930	chr9:91447930:C:T	7.52272e-06	-0.830192	1.51584
91448294	chr9:91448294:G:C	2.17991e-07	-1.58664	-1.26894
91448876	chr9:91448876:T:G	7.96524e-07	-1.55978	-2.95118e-10
91449167	chr9:91449167:T:C	1.30873e-06	-1.57723	0.514011
91449384	chr9:91449384:C:G	2.17993e-07	-1.58656	-1.26901
91449591	chr9:91449591:A:G	4.38831e-06	-0.921896	1.06856
91450067	chr9:91450067:G:A	2.50616e-07	-1.58624	-1.12988
91450068	chr9:91450068:C:T	2.50973e-07	-1.58415	-1.13054
91450101	chr9:91450101:T:C	1.49451e-05	2.1777	-0.805598
91450240	chr9:91450240:T:G	1.14631e-05	-0.939203	2.04606
91450366	chr9:91450366:T:C	1.01849e-05	-0.735801	1.72443
91450397	chr9:91450397:T:A	2.52604e-07	-1.58204	-1.12617
91450558	chr9:91450558:G:C	4.38229e-06	-0.778257	0.923549
91450645	chr9:91450645:T:G	1.54111e-06	-0.973252	0.0734732
91450712	chr9:91450712:T:G	4.5107e-06	-0.744055	0.918227
91450758	chr9:91450758:T:C	1.51242e-06	-1.16478e-10	-0.918567
91451063	chr9:91451063:C:T	4.74913e-06	-0.738011	0.963693
91451148	chr9:91451148:C:T	4.0108e-06	-1.16478e-10	0.0567095
91451293	chr9:91451293:T:C	7.46872e-06	-0.904607	1.58305
91451298	chr9:91451298:A:G	1.14238e-06	-0.83798	-0.361184
91451568	chr9:91451568:C:T	7.62333e-06	-0.875387	1.57432
91451720	chr9:91451720:T:C	7.67905e-06	-0.878153	1.58437
91451908	chr9:91451908:T:C	2.53774e-07	-1.57944	-1.12415
91451921	chr9:91451921:A:G	2.52935e-07	-1.58128	-1.12562
91452172	chr9:91452172:C:T	2.5212e-07	-1.58289	-1.12724
91452502	chr9:91452502:C:T	2.21257e-07	-1.57775	-1.26296
91452505	chr9:91452505:T:C	1.56974e-06	-1.16478e-10	-0.881369
91452581	chr9:91452581:C:A	2.93503e-07	-1.34913	-1.20902
91452686	chr9:91452686:C:T	1.29515e-06	-1.16478e-10	-1.07365
91452719	chr9:91452719:G:A	1.07157e-06	-1.16478e-10	-1.26315
91452873	chr9:91452873:A:G	4.13557e-06	-0.825696	0.913041
91453433	chr9:91453433:C:T	2.17102e-07	-1.58565	-1.27402
91453700	chr9:91453700:A:G	2.86511e-06	-0.762682	0.483009
91453783	chr9:91453783:G:A	1.96745e-05	-1.16478e-10	1.64704
91453852	chr9:91453852:T:A	1.15374e-06	-1.18927	-2.95118e-10
91454103	chr9:91454103:G:A	3.03112e-06	-0.747047	0.5237
91454631	chr9:91454631:A:C	5.79499e-06	-0.907382	1.33209
91454660	chr9:91454660:C:T	2.5326e-05	-0.293784	2.19333
91454661	chr9:91454661:G:A	1.06234e-06	-1.16478e-10	-1.27181
91455019	chr9:91455019:T:C	1.43681e-05	-1.37616	2.70889
91455091	chr9:91455091:T:C	8.6733e-07	-1.47462	-2.95118e-10
91455220	chr9:91455220:A:G	2.17826e-07	-1.58726	-1.26908
91455809	chr9:91455809:G:A	8.9699e-07	-1.44099	-2.95118e-10
91456176	chr9:91456176:G:C	2.24394e-07	-1.58683	-1.23981
91456639	chr9:91456639:G:A	7.73884e-07	-1.58861	-2.95118e-10
91456663	chr9:91456663:G:A	4.90551e-06	-1.34253	1.60061
91457106	chr9:91457106:T:C	1.14188e-06	-1.16478e-10	-1.19961
91457142	chr9:91457142:A:G	8.52533e-06	-0.950829	1.76159
91457924	chr9:91457924:A:C	2.18083e-07	-1.58609	-1.26907
91458070	chr9:91458070:A:G	4.03601e-06	0.0629757	-2.95118e-10
91458100	chr9:91458100:A:G	3.73393e-06	-1.16478e-10	-0.0148197
91458114	chr9:91458114:A:C	7.41693e-07	-1.17727	-0.453826
91458316	chr9:91458316:T:C	1.62026e-06	-1.16478e-10	-0.849694
91458506	chr9:91458506:T:C	9.40944e-07	-1.55125	0.158098
91458822	chr9:91458822:G:C	5.6449e-06	-0.91036	1.30883
91458947	chr9:91458947:G:A	1.34846e-06	-1.16478e-10	-1.03332
91459040	chr9:91459040:G:A	1.58508e-05	-0.298645	1.72959
91459855	chr9:91459855:AATGG:A	1.60394e-06	-1.16478e-10	-0.859819
91459877	chr9:91459877:G:T	1.07624e-06	-1.16478e-10	-1.25881
91459931	chr9:91459931:A:G	3.73681e-06	-1.16478e-10	-0.0140474
91459979	chr9:91459979:T:C	1.50047e-06	-1.16478e-10	-0.926499
91460081	chr9:91460081:CA:C	6.6726e-07	-1.21031	-0.526548
91460639	chr9:91460639:G:A	9.14682e-07	-1.52443	0.10297
91460640	chr9:91460640:G:A	1.12302e-06	-1.16478e-10	-1.21626
91460652	chr9:91460652:A:G	5.71721e-06	0.4112	-2.95118e-10
91461082	chr9:91461082:G:C	7.0379e-07	-1.51045	-0.173104
91462174	chr9:91462174:CTTTA:C	4.99521e-06	0.2762	-2.95118e-10
91462202	chr9:91462202:TA:T	1.62559e-05	2.21232	-0.756149
91462313	chr9:91462313:C:T	2.17944e-07	-1.58668	-1.26912
91462384	chr9:91462384:G:A	2.18279e-07	-1.58546	-1.2688
91462404	chr9:91462404:A:T	9.43699e-07	-1.54853	0.158304
91462910	chr9:91462910:A:G	7.92739e-07	-1.56454	-2.95118e-10
91462974	chr9:91462974:GGCCACA:G	1.05488e-06	-1.27886	-2.95118e-10
91463032	chr9:91463032:T:A	9.97287e-07	-1.55346	0.218468
91463038	chr9:91463038:C:G	9.85768e-07	-1.55368	0.207064
91463119	chr9:91463119:G:C	1.99682e-06	-1.16478e-10	-0.640726
91463577	chr9:91463577:G:A	2.13488e-06	-1.16478e-10	-0.573869
91463630	chr9:91463630:T:TTC	4.95641e-06	0.268402	-2.95118e-10
91463738	chr9:91463738:A:G	2.17073e-07	-1.58578	-1.27403
91463903	chr9:91463903:T:C	1.01733e-06	-1.53196	0.216862
91463934	chr9:91463934:C:T	1.38736e-06	-1.16478e-10	-1.00488
91464177	chr9:91464177:A:G	1.84259e-06	-1.16478e-10	-0.721108
91464300	chr9:91464300:A:G	1.25971e-06	-1.56528	0.463881
91464326	chr9:91464326:G:A	2.18611e-07	-1.58409	-1.26865
91464343	chr9:91464343:A:G	9.77418e-07	-1.55074	0.19562
91464408	chr9:91464408:T:C	8.01715e-07	-1.55328	-2.95118e-10
91464542	chr9:91464542:T:G	2.17792e-07	-1.58728	-1.26922
91464806	chr9:91464806:T:C	1.07381e-06	-1.16478e-10	-1.26107
91464826	chr9:91464826:G:A	2.23752e-05	-0.766941	2.54261
91464982	chr9:91464982:A:G	2.39052e-07	-1.54455	-1.21881
91465878	chr9:91465878:A:T	1.49836e-06	-1.16478e-10	-0.927911
91465962	chr9:91465962:G:A	6.0362e-06	-1.32959	1.79508
91466165	chr9:91466165:G:A	9.87981e-07	-1.34437	-2.95118e-10
91466596	chr9:91466596:T:C	1.05998e-06	-1.16478e-10	-1.27403
91466707	chr9:91466707:C:T	4.82547e-06	0.241628	-2.95118e-10
91466708	chr9:91466708:A:T	2.45945e-07	-1.55477	-1.18016
91467319	chr9:91467319:T:A	3.72922e-06	-1.16478e-10	-0.0160824
91467392	chr9:91467392:C:T	1.3375e-05	2.02525	-0.764149
91467466	chr9:91467466:T:C	2.18295e-05	-0.731989	2.48297
91467577	chr9:91467577:T:C	2.24694e-06	0.607591	-1.1303
91467603	chr9:91467603:C:T	7.81959e-07	-1.57823	-2.95118e-10
91467611	chr9:91467611:T:C	2.43744e-07	-1.52544	-1.21848
91467806	chr9:91467806:G:A	1.47461e-06	-1.16478e-10	-0.943886
91468148	chr9:91468148:C:T	1.06602e-06	-1.16478e-10	-1.26835
91468498	chr9:91468498:T:G	1.33424e-06	-1.16478e-10	-1.04391
91468506	chr9:91468506:T:C	1.33336e-06	-1.16478e-10	-1.04458
91468545	chr9:91468545:G:C	3.42495e-07	-1.5624	-0.841374
91468600	chr9:91468600:G:A	1.58595e-06	-1.16478e-10	-0.8711
91468754	chr9:91468754:A:G	2.17071e-07	-1.58735	-1.27247
91468854	chr9:91468854:G:A	2.38978e-07	-1.5331	-1.23057
91468858	chr9:91468858:T:C	1.42349e-05	1.32342	-2.95118e-10
91468893	chr9:91468893:C:A	1.8668e-05	2.28857	-0.694035
91469178	chr9:91469178:T:C	1.06832e-05	-0.862075	1.89847
91469219	chr9:91469219:G:A	1.2276e-06	-1.16478e-10	-1.12722
91469639	chr9:91469639:C:T	4.80839e-06	0.238082	-2.95118e-10
91469903	chr9:91469903:CT:C	2.1869e-07	-1.58288	-1.26949
91469982	chr9:91469982:G:A	1.09495e-06	-1.16478e-10	-1.24157
91469995	chr9:91469995:T:C	1.09057e-06	-1.16478e-10	-1.24558
91470506	chr9:91470506:A:G	1.08804e-06	-1.16478e-10	-1.2479
91470690	chr9:91470690:A:C	1.4965e-06	-1.16478e-10	-0.929152
91470770	chr9:91470770:G:A	1.49696e-06	-1.16478e-10	-0.928844
91471092	chr9:91471092:G:A	5.62202e-07	-1.29065	-0.617525
91471277	chr9:91471277:G:T	2.43097e-07	-1.52594	-1.22063
91471402	chr9:91471402:T:C	1.24098e-06	-1.16478e-10	-1.11638
91471430	chr9:91471430:C:T	1.36872e-05	2.00402	-0.719837
91471563	chr9:91471563:G:A	1.61009e-05	2.22137	-0.774774
91471612	chr9:91471612:A:G	1.46124e-06	-1.16478e-10	-0.952992
91471656	chr9:91471656:C:T	1.42735e-06	-1.16478e-10	-0.976459
91471968	chr9:91471968:A:G	2.41418e-07	-1.53078	-1.22273
91472062	chr9:91472062:C:T	1.17113e-06	-1.16478e-10	-1.17431
91472220	chr9:91472220:C:T	1.86818e-06	-1.16478e-10	-0.707317
91472315	chr9:91472315:A:T	2.4335e-07	-1.53202	-1.21352
91472469	chr9:91472469:G:T	1.15803e-06	-1.16478e-10	-1.18556
91473220	chr9:91473220:G:A	3.12691e-07	-1.51044	-0.98438
91473674	chr9:91473674:C:A	4.35297e-07	-0.945707	-1.2183
91473941	chr9:91473941:T:C	2.40844e-07	-1.53361	-1.22227
91474260	chr9:91474260:G:T	1.53242e-06	-1.16478e-10	-0.905429
91474275	chr9:91474275:T:C	1.21609e-06	-1.13664	-2.95118e-10
91474340	chr9:91474340:G:C	8.23721e-06	-0.851072	1.62745
91474382	chr9:91474382:C:T	2.62465e-07	-1.43695	-1.23297
91474435	chr9:91474435:G:C	2.63965e-07	-1.54321	-1.12101
91474463	chr9:91474463:C:G	4.20205e-07	-1.06558	-1.13371
91474674	chr9:91474674:T:C	1.6258e-06	-1.16478e-10	-0.846279
91474807	chr9:91474807:C:T	4.13302e-07	-1.08184	-1.13402
91475023	chr9:91475023:A:G	1.49969e-06	-1.16478e-10	-0.927019
91475175	chr9:91475175:G:C	7.46544e-06	-0.888147	1.56615
91475248	chr9:91475248:A:G	8.7246e-07	-1.46872	-2.95118e-10
91475366	chr9:91475366:T:C	2.18146e-07	-1.58582	-1.26905
91475447	chr9:91475447:T:A	6.60535e-07	-1.51667	-0.230317
91476249	chr9:91476249:G:T	1.3586e-06	-1.16478e-10	-1.02583
91476402	chr9:91476402:G:A	1.36427e-06	-1.16478e-10	-1.02166
91476529	chr9:91476529:C:T	2.77606e-07	-1.35161	-1.26222
91476624	chr9:91476624:T:C	2.1815e-07	-1.58411	-1.27074
91476771	chr9:91476771:G:C	2.19039e-07	-1.58574	-1.26505
91476912	chr9:91476912:C:T	9.15409e-06	1.37612	-0.494196
91477299	chr9:91477299:C:A	1.81262e-06	-0.737509	-2.95118e-10
91477337	chr9:91477337:T:C	4.33818e-06	0.135175	-2.95118e-10
91478012	chr9:91478012:A:G	1.30932e-06	-1.16478e-10	-1.06278
91478862	chr9:91478862:T:A	7.57312e-06	-0.405699	1.09802
91479076	chr9:91479076:C:T	1.25952e-06	-1.16478e-10	-1.10155
91479207	chr9:91479207:C:T	6.66662e-06	0.564833	-2.95118e-10
91479512	chr9:91479512:T:A	7.73756e-07	-1.58878	-2.95118e-10
91479710	chr9:91479710:A:G	2.25899e-07	-1.55	-1.26995
91479918	chr9:91479918:C:A	1.23471e-05	1.47062	-0.289479
91480146	chr9:91480146:T:A	6.10727e-06	-1.16478e-10	0.4772
91480437	chr9:91480437:A:G	2.24724e-07	-1.55114	-1.27402
91480441	chr9:91480441:T:A	1.02607e-06	-1.02134	-0.285201
91480876	chr9:91480876:G:A	1.31124e-06	-1.16478e-10	-1.06131
91481265	chr9:91481265:A:T	1.07022e-06	-1.16478e-10	-1.26441
91481285	chr9:91481285:G:A	3.05046e-07	-1.24619	-1.27338
91481504	chr9:91481504:T:C	1.6056e-06	-1.16478e-10	-0.858786
91481646	chr9:91481646:G:A	2.95438e-07	-1.29544	-1.25614
91482251	chr9:91482251:A:G	1.83448e-06	-1.16478e-10	-0.725518
91482300	chr9:91482300:ATGGTTTTATAAAATATTATCAAAAACAGTGTTTGCCTC:A	9.31622e-07	-1.40311	-2.95118e-10
91482505	chr9:91482505:A:C	2.95565e-07	-1.28204	-1.26911
91482628	chr9:91482628:T:C	1.2841e-06	-1.38108	0.298853
91482911	chr9:91482911:C:T	2.19058e-07	-1.58567	-1.26503
91482912	chr9:91482912:G:A	4.05857e-07	-1.58613	-0.647904
91483387	chr9:91483387:G:A	7.62622e-06	0.608667	0.0906445
91483541	chr9:91483541:G:A	8.41336e-07	-1.50504	-2.95118e-10
91483936	chr9:91483936:C:T	5.6964e-06	-0.496291	0.903846
91484173	chr9:91484173:G:A	1.00866e-05	-1.48686	2.46579
91484490	chr9:91484490:G:A	3.89657e-07	-1.54087	-0.733904
91484578	chr9:91484578:G:A	9.36244e-07	-0.126186	-1.27197
91484597	chr9:91484597:G:A	2.43365e-06	-0.618842	0.175954
91484937	chr9:91484937:T:C	1.38233e-06	-1.16478e-10	-1.00851
91485216	chr9:91485216:G:A	1.90677e-05	2.10516	-0.489446
91485398	chr9:91485398:A:T	2.67999e-07	-1.37524	-1.27381
91485597	chr9:91485597:G:A	1.56621e-05	-1.16478e-10	1.41897
91486490	chr9:91486490:T:G	1.9111e-06	-1.16478e-10	-0.684601
91486800	chr9:91486800:T:C	1.31721e-06	-1.56742	0.510652
91486843	chr9:91486843:T:C	1.41347e-06	0.161645	-1.14788
91487015	chr9:91487015:G:A	2.20859e-07	-1.57777	-1.26474
91487180	chr9:91487180:G:C	1.75052e-06	0.324613	-1.09698
91487233	chr9:91487233:C:T	1.0708e-06	-1.16478e-10	-1.26387
91487448	chr9:91487448:G:T	3.32231e-07	-1.22213	-1.21208
91487515	chr9:91487515:G:A	1.22867e-06	-1.16478e-10	-1.12635
91487700	chr9:91487700:A:C	9.09978e-05	-0.13179	3.31034
91488255	chr9:91488255:C:T	1.00685e-05	-0.429515	1.40665
91488322	chr9:91488322:C:T	1.59498e-06	-0.865418	-2.95118e-10
91488622	chr9:91488622:C:T	1.58226e-06	0.37885	-1.25228
91488623	chr9:91488623:G:A	2.10064e-05	2.11805	-0.405499
91489156	chr9:91489156:A:G	9.77959e-07	-1.50469	0.150121
91489372	chr9:91489372:T:C	8.79151e-07	-1.46481	0.00373217
91489837	chr9:91489837:G:A	1.77795e-06	-1.16478e-10	-0.756818
91489937	chr9:91489937:C:G	3.70987e-07	-1.42673	-0.897142
91490120	chr9:91490120:C:T	5.60983e-06	-0.701511	1.09375
91490132	chr9:91490132:C:T	1.54867e-06	-1.16478e-10	-0.894882
91490379	chr9:91490379:C:T	1.06819e-06	-1.16478e-10	-1.26632
91490682	chr9:91490682:A:G	8.32917e-07	-1.48773	-0.0273721
91491054	chr9:91491054:C:T	1.83916e-06	-1.13961	0.416643
91491167	chr9:91491167:G:A	4.1383e-06	-1.16478e-10	0.0880058
91491321	chr9:91491321:T:C	8.51216e-07	-1.50752	0.014154
91491383	chr9:91491383:T:A	9.27327e-07	-1.53534	0.127613
91491471	chr9:91491471:T:C	1.16116e-06	-1.16478e-10	-1.18286
91491592	chr9:91491592:A:C	2.36494e-06	-1.21645	0.744925
91491798	chr9:91491798:C:T	1.21764e-06	-1.16478e-10	-1.13536
91492250	chr9:91492250:A:G	2.26206e-05	2.29937	-0.51279
91492550	chr9:91492550:T:C	1.1225e-06	-1.52836	0.311639
91493117	chr9:91493117:G:A	3.12327e-06	0.901301	-1.0947
91493143	chr9:91493143:C:A	1.04406e-06	-1.28916	-2.95118e-10
91493275	chr9:91493275:A:C	1.31859e-06	-1.16478e-10	-1.05572
91493978	chr9:91493978:T:C	1.2082e-06	-1.16478e-10	-1.14315
91494083	chr9:91494083:G:A	2.02764e-05	2.12743	-0.450249
91494123	chr9:91494123:C:T	1.41006e-06	-1.16478e-10	-0.988648
91494477	chr9:91494477:A:G	2.22104e-07	-1.56287	-1.27402
91494808	chr9:91494808:C:A	2.11555e-06	-1.16478e-10	-0.582964
91495267	chr9:91495267:A:G	1.37005e-06	-1.01744	-2.95118e-10
91495681	chr9:91495681:A:C	1.06883e-06	-1.16478e-10	-1.26572
91495879	chr9:91495879:G:C	4.77477e-06	0.231065	-2.95118e-10
91495966	chr9:91495966:C:A	1.84128e-06	-1.16478e-10	-0.721818
91496554	chr9:91496554:A:C	2.04824e-06	-1.28254	0.667239
91496883	chr9:91496883:G:A	1.57533e-06	-1.16478e-10	-0.877813
91497449	chr9:91497449:G:A	1.12355e-06	-1.16478e-10	-1.21579
91497959	chr9:91497959:C:T	1.27206e-06	-1.16478e-10	-1.09164
91498094	chr9:91498094:G:A	8.92032e-05	3.88685	-0.728212
91498307	chr9:91498307:A:G	1.24547e-06	-1.16478e-10	-1.11277
91498324	chr9:91498324:G:A	9.96582e-06	-0.738854	1.70573
91498344	chr9:91498344:A:C	1.32844e-06	-1.16478e-10	-1.04827
91498359	chr9:91498359:T:C	1.63202e-06	0.235802	-1.07827
91500609	chr9:91500609:C:T	1.23308e-06	-1.16478e-10	-1.12277
91500893	chr9:91500893:C:T	6.17393e-06	-1.16478e-10	0.488056
91501367	chr9:91501367:T:C	1.12539e-06	-1.16478e-10	-1.21415
91501530	chr9:91501530:G:A	1.84912e-06	-0.717568	-2.95118e-10
91501550	chr9:91501550:T:G	6.46069e-07	-1.31377	-0.455359
91502064	chr9:91502064:A:G	4.78533e-06	-1.26564	1.49892
91502215	chr9:91502215:G:A	2.49473e-05	-0.723689	2.60818
91502301	chr9:91502301:A:G	1.80626e-06	0.506049	-1.24707
91502554	chr9:91502554:C:T	1.5096e-06	-1.16478e-10	-0.920434
91502652	chr9:91502652:T:C	6.22532e-07	-0.536367	-1.26987
91502824	chr9:91502824:C:G	1.10531e-06	-1.16478e-10	-1.23215
91502981	chr9:91502981:C:T	1.69921e-06	-1.16478e-10	-0.802115
91503164	chr9:91503164:G:C	1.10931e-05	-1.0474	2.12144
91503407	chr9:91503407:C:T	5.31101e-07	-1.22544	-0.73964
91503449	chr9:91503449:A:G	5.0628e-07	-1.23347	-0.77948
91503713	chr9:91503713:G:A	0.000365149	4.56803	-2.95118e-10
91504004	chr9:91504004:C:T	4.53595e-07	-1.58855	-0.534286
91504033	chr9:91504033:T:C	2.78287e-07	-1.3597	-1.25168
91504081	chr9:91504081:CAAAG:C	1.40163e-06	-1.16478e-10	-0.994642
91504311	chr9:91504311:C:A	1.66636e-06	-1.16478e-10	-0.821637
91504594	chr9:91504594:A:G	1.41457e-06	-1.16478e-10	-0.985452
91504613	chr9:91504613:G:T	1.22733e-06	-1.09101	-0.0364263
91504821	chr9:91504821:C:T	2.77349e-07	-1.46214	-1.15262
91504832	chr9:91504832:G:A	1.32278e-05	-0.676374	1.92641
91504961	chr9:91504961:C:T	5.94436e-07	-1.58871	-0.26371
91505042	chr9:91505042:C:G	3.88702e-07	-1.33425	-0.942977
91505047	chr9:91505047:C:A	1.44508e-06	-0.964114	-2.95118e-10
91505133	chr9:91505133:G:C	1.29665e-05	-0.669258	1.89934
91505182	chr9:91505182:CACA:C	1.34616e-05	-0.715617	1.98318
91505642	chr9:91505642:C:T	2.29328e-07	-1.56476	-1.24012
91505816	chr9:91505816:A:G	1.06041e-06	-1.16478e-10	-1.27363
91506249	chr9:91506249:G:A	1.21759e-06	-1.06761	-0.0677997
91506251	chr9:91506251:T:C	1.2736e-06	-1.0722	-0.0182242
91506540	chr9:91506540:A:G	1.23043e-05	-0.727627	1.90529
91506607	chr9:91506607:G:C	2.0781e-06	-1.16478e-10	-0.600827
91506836	chr9:91506836:G:A	1.49244e-06	-1.16478e-10	-0.93187
91506856	chr9:91506856:G:A	1.25244e-06	0.0418677	-1.14906
91507045	chr9:91507045:C:T	1.25174e-05	-0.676771	1.87161
91507138	chr9:91507138:T:C	1.3591e-05	-0.621901	1.89903
91507465	chr9:91507465:G:GT	2.50187e-07	-1.47438	-1.24345
91508022	chr9:91508022:G:A	1.35841e-05	-0.675238	1.95186
91508132	chr9:91508132:G:T	1.40906e-05	-0.648156	1.96138
91508455	chr9:91508455:C:T	1.06073e-06	-1.16478e-10	-1.27332
91508506	chr9:91508506:A:G	1.19731e-06	-1.16478e-10	-1.1522
91508549	chr9:91508549:C:T	1.0606e-06	-1.16478e-10	-1.27345
91508628	chr9:91508628:G:GGA	4.18476e-07	-1.44388	-0.759535
91509237	chr9:91509237:C:T	1.46463e-06	-1.16478e-10	-0.950678
91509331	chr9:91509331:T:C	1.18823e-06	-1.06969	-0.090127
91509470	chr9:91509470:T:C	1.42209e-06	-1.16478e-10	-0.980153
91509680	chr9:91509680:G:GC	1.51752e-05	-0.699446	2.08683
91510186	chr9:91510186:A:AT	1.63915e-06	-1.16478e-10	-0.838101
91510240	chr9:91510240:A:G	1.70056e-05	-0.467	1.96826
91510334	chr9:91510334:A:G	2.66657e-07	-1.41532	-1.23875
91510576	chr9:91510576:G:C	1.01754e-06	-1.58479	0.269899
91510863	chr9:91510863:T:C	1.50332e-06	-1.16478e-10	-0.924607
91510985	chr9:91510985:T:G	1.50051e-05	-0.711575	2.08769
91511064	chr9:91511064:G:A	4.46756e-07	-1.3441	-0.79392
91511621	chr9:91511621:C:G	3.27268e-07	-1.57276	-0.876494
91511632	chr9:91511632:T:A	1.65037e-05	-0.653442	2.12475
91511642	chr9:91511642:A:G	3.46835e-06	-1.44855	1.35995
91511816	chr9:91511816:C:G	1.43892e-06	-1.16478e-10	-0.968389
91511906	chr9:91511906:G:A	2.92537e-07	-1.52073	-1.04071
91512019	chr9:91512019:A:G	2.63554e-07	-1.43371	-1.23207
91512291	chr9:91512291:A:G	1.48993e-06	-1.16478e-10	-0.933552
91512455	chr9:91512455:C:A	1.34944e-06	-1.16478e-10	-1.03259
91512878	chr9:91512878:G:T	9.26905e-07	-1.40818	-2.95118e-10
91512884	chr9:91512884:C:T	1.66901e-06	-1.16478e-10	-0.82005
91513054	chr9:91513054:C:A	1.46463e-06	-1.16478e-10	-0.950678
91513120	chr9:91513120:C:T	3.59678e-07	-1.30389	-1.05094
91513377	chr9:91513377:A:G	2.95199e-07	-1.51657	-1.03582
91513447	chr9:91513447:G:A	3.95617e-07	-1.58613	-0.673455
91513508	chr9:91513508:A:G	3.00337e-07	-1.49595	-1.03918
91513560	chr9:91513560:T:C	5.26527e-07	-1.10724	-0.866491
91514048	chr9:91514048:T:C	1.5617e-05	-0.70637	2.12245
91514308	chr9:91514308:A:T	2.92347e-07	-1.52494	-1.03715
91514326	chr9:91514326:T:C	2.11563e-06	-1.16478e-10	-0.58293
91514569	chr9:91514569:A:G	1.46745e-06	-1.16478e-10	-0.948751
91515473	chr9:91515473:C:T	8.69952e-07	-0.357133	-1.11446
91515537	chr9:91515537:C:T	2.86392e-07	-1.37641	-1.20626
91515737	chr9:91515737:G:A	1.31275e-06	-1.1936	0.133443
91516229	chr9:91516229:C:T	4.25205e-07	-1.45384	-0.733624
91517120	chr9:91517120:C:T	1.28372e-06	-1.20598	0.123455
91517188	chr9:91517188:C:T	2.95139e-07	-1.52416	-1.02843
91517215	chr9:91517215:A:G	1.46463e-06	-1.16478e-10	-0.950678
91517292	chr9:91517292:C:T	1.81012e-05	-0.596119	2.15982
91517322	chr9:91517322:C:T	1.78341e-05	-0.579015	2.12784
91517569	chr9:91517569:TTCTGTAAAATGGACCAATCAGCAC:T	6.29929e-07	-1.58768	-0.20675
91517697	chr9:91517697:C:G	7.93048e-07	-1.56415	-2.95118e-10
91517711	chr9:91517711:G:A	1.44232e-06	-1.16478e-10	-0.966029
91517875	chr9:91517875:G:A	1.23694e-06	-1.16478e-10	-1.11964
91517891	chr9:91517891:G:A	9.21503e-07	-1.41403	-2.95118e-10
91518801	chr9:91518801:A:G	2.4527e-06	-1.21635	0.781261
91518829	chr9:91518829:T:C	2.48944e-06	-1.21783	0.797608
91519006	chr9:91519006:C:CT	2.14868e-06	-1.17936	0.61193
91519292	chr9:91519292:C:T	1.52486e-06	-1.16478e-10	-0.910379
91519348	chr9:91519348:C:T	4.90597e-06	-0.910616	1.16879
91519389	chr9:91519389:G:A	3.97579e-06	-1.09987	1.14781
91519428	chr9:91519428:T:C	3.62254e-06	-1.24148	1.19637
91519718	chr9:91519718:G:A	2.94215e-06	-0.803186	0.550048
91520297	chr9:91520297:T:C	1.33726e-06	-1.21017	0.168511
91520309	chr9:91520309:A:G	1.75221e-06	-1.16478e-10	-0.7714
91520321	chr9:91520321:C:T	8.37969e-06	-1.16478e-10	0.793531
91520371	chr9:91520371:A:G	1.11925e-06	-1.18896	-0.0306565
91520696	chr9:91520696:ACTCAAATAAT:A	1.36647e-06	-1.16478e-10	-1.02005
91521103	chr9:91521103:G:A	3.95351e-06	-1.25567	1.298
91521251	chr9:91521251:A:G	3.80954e-06	-1.26685	1.27208
91522287	chr9:91522287:C:A	3.14663e-07	-1.39778	-1.09076
91522296	chr9:91522296:T:C	1.28801e-06	-1.16478e-10	-1.07918
91522373	chr9:91522373:CAA:C	1.51801e-06	-1.16478e-10	-0.91488
91522388	chr9:91522388:G:A	3.1023e-07	-1.45157	-1.05115
91522423	chr9:91522423:GT:G	2.7492e-06	-0.320969	-2.95118e-10
91522637	chr9:91522637:C:T	3.46397e-06	-1.22883	1.13897
91523129	chr9:91523129:C:T	1.18227e-06	-1.16478e-10	-1.16484
91523160	chr9:91523160:T:C	3.16023e-06	-1.16478e-10	-0.181635
91523774	chr9:91523774:G:A	1.17563e-06	-1.16478e-10	-1.17047
91523775	chr9:91523775:C:A	1.17401e-06	-1.16478e-10	-1.17185
91524086	chr9:91524086:G:A	2.63707e-06	-1.20539	0.84278
91524174	chr9:91524174:C:A	4.46441e-06	-1.16478e-10	0.163857
91524560	chr9:91524560:C:G	1.98484e-06	-0.646742	-2.95118e-10
91525020	chr9:91525020:A:G	8.68439e-06	-0.838367	1.66761
91525119	chr9:91525119:C:T	2.41803e-06	-1.24904	0.799709
91525148	chr9:91525148:C:T	2.38585e-06	-1.26755	0.804827
91525286	chr9:91525286:C:T	2.37374e-06	-1.23086	0.763051
91525324	chr9:91525324:A:T	1.08945e-06	-1.16478e-10	-1.24661
91525597	chr9:91525597:A:G	1.07424e-06	-1.16478e-10	-1.26067
91525966	chr9:91525966:A:G	2.60616e-07	-1.51858	-1.15841
91526160	chr9:91526160:T:C	2.45285e-06	-1.22992	0.794896
91526400	chr9:91526400:G:T	2.59608e-06	-1.23307	0.854795
91526427	chr9:91526427:C:T	2.67854e-06	-1.24522	0.898214
91526467	chr9:91526467:A:G	3.61742e-07	-1.14662	-1.20249
91526550	chr9:91526550:G:A	2.49628e-06	-1.21733	0.799854
91526721	chr9:91526721:T:C	2.39833e-06	-1.2434	0.785892
91526745	chr9:91526745:T:C	8.45816e-07	-1.49973	-2.95118e-10
91526767	chr9:91526767:G:A	4.3293e-06	-1.16478e-10	0.133125
91527293	chr9:91527293:C:T	1.08863e-06	-1.16478e-10	-1.24736
91527362	chr9:91527362:C:A	4.81007e-06	-1.16478e-10	0.238431
91527382	chr9:91527382:G:A	4.23808e-06	-1.16478e-10	0.111829
91527462	chr9:91527462:T:C	1.01197e-06	-1.18675	-0.133634
91527961	chr9:91527961:G:A	1.00067e-06	-0.0829898	-1.24862
91528078	chr9:91528078:C:T	2.44611e-06	-1.25132	0.813533
91528500	chr9:91528500:G:A	7.55211e-07	-1.57995	-0.0330897
91528551	chr9:91528551:A:G	3.97556e-07	-1.28242	-0.972279
91528616	chr9:91528616:A:T	1.25521e-05	-1.16478e-10	1.19761
91528922	chr9:91528922:A:G	1.12619e-06	-1.16478e-10	-1.21344
91529096	chr9:91529096:C:T	2.73358e-07	-1.49883	-1.13042
91529392	chr9:91529392:A:G	4.17032e-06	-1.16478e-10	0.095712
91529685	chr9:91529685:A:C	1.08115e-06	-1.16478e-10	-1.25425
91529768	chr9:91529768:T:C	2.42057e-06	-1.21676	0.768481
91530131	chr9:91530131:G:A	2.16761e-06	-1.27011	0.711458
91530312	chr9:91530312:G:A	2.57574e-06	-1.02613	0.63999
91530342	chr9:91530342:G:T	3.00316e-07	-1.36421	-1.17099
91530425	chr9:91530425:C:G	1.16178e-06	-1.16478e-10	-1.18233
91530513	chr9:91530513:A:G	2.69588e-07	-1.48727	-1.15587
91530663	chr9:91530663:T:C	1.01199e-06	-1.15893	-0.161433
91530674	chr9:91530674:T:C	4.35077e-06	-1.16478e-10	0.138073
91530887	chr9:91530887:C:A	2.36964e-06	-1.23977	0.770233
91530899	chr9:91530899:G:A	7.84834e-07	-1.57456	-2.95118e-10
91531416	chr9:91531416:G:A	4.08991e-06	-1.16478e-10	0.0762416
91531640	chr9:91531640:C:T	9.79383e-07	-1.18156	-0.171551
91531670	chr9:91531670:A:G	2.55823e-06	-1.20047	0.807503
91531779	chr9:91531779:G:A	4.32705e-06	-1.16478e-10	0.132606
91531851	chr9:91531851:G:A	4.04773e-07	-1.57397	-0.662737
91532065	chr9:91532065:A:G	9.70719e-07	-1.19642	-0.165578
91532191	chr9:91532191:G:T	2.3949e-06	-1.22403	0.765095
91532489	chr9:91532489:G:A	1.05105e-06	-1.28249	-2.95118e-10
91532769	chr9:91532769:A:G	8.23521e-07	-1.52645	-2.95118e-10
91532949	chr9:91532949:C:T	2.67712e-07	-1.48452	-1.1656
91533006	chr9:91533006:C:G	4.03583e-07	-1.56651	-0.673143
91533069	chr9:91533069:AATT:A	8.32245e-07	-1.51591	-2.95118e-10
91533377	chr9:91533377:G:A	4.58826e-05	-0.887647	3.38145
91533527	chr9:91533527:T:C	1.31473e-05	-0.680952	1.92489
91533609	chr9:91533609:C:G	1.09954e-06	-1.16478e-10	-1.23739
91533697	chr9:91533697:C:T	3.69487e-06	-1.16478e-10	-0.0253341
91534003	chr9:91534003:C:T	1.0604e-06	-1.16478e-10	-1.27363
91534073	chr9:91534073:G:A	1.06375e-06	-1.16478e-10	-1.27048
91534253	chr9:91534253:T:C	6.07411e-07	-0.945876	-0.884953
91534398	chr9:91534398:T:C	9.8294e-06	-1.16478e-10	0.953098
91534663	chr9:91534663:C:A	4.04779e-06	-1.16478e-10	0.0658903
91534679	chr9:91534679:T:C	1.5537e-06	-1.16478e-10	-0.891642
91534891	chr9:91534891:T:C	1.06364e-06	-1.16478e-10	-1.27058
91535347	chr9:91535347:C:T	7.05375e-06	-0.985373	1.60665
91535368	chr9:91535368:A:G	1.46031e-05	-0.910018	2.25897
91535398	chr9:91535398:C:T	1.2449e-06	-1.16478e-10	-1.11322
91535415	chr9:91535415:A:G	5.93108e-06	-0.878457	1.32638
91535525	chr9:91535525:G:A	1.06416e-06	-1.16478e-10	-1.27009
91535754	chr9:91535754:C:T	2.62029e-06	-1.16478e-10	-0.368996
91535960	chr9:91535960:A:G	2.37816e-07	-1.52229	-1.24625
91535962	chr9:91535962:C:T	9.19964e-06	-1.16478e-10	0.886884
91536007	chr9:91536007:C:T	4.04779e-06	-1.16478e-10	0.0658903
91536140	chr9:91536140:T:C	9.73907e-07	-1.35872	-2.95118e-10
91536242	chr9:91536242:T:C	6.5726e-07	-1.30505	-0.446907
91536891	chr9:91536891:A:G	1.06165e-06	-1.16478e-10	-1.27246
91537178	chr9:91537178:T:G	1.06359e-06	-1.16478e-10	-1.27063
91537258	chr9:91537258:G:A	1.07328e-06	-1.16478e-10	-1.26156
91537275	chr9:91537275:A:G	7.0487e-07	-1.45559	-0.226427
91537324	chr9:91537324:G:A	9.73804e-06	-0.959699	1.90346
91537846	chr9:91537846:A:G	1.07909e-06	-1.16478e-10	-1.25616
91538001	chr9:91538001:G:A	1.0637e-06	-1.16478e-10	-1.27052
91538152	chr9:91538152:A:G	1.84939e-06	-1.16478e-10	-0.717424
91538498	chr9:91538498:T:G	1.06359e-06	-1.16478e-10	-1.27063
91538587	chr9:91538587:T:C	1.0637e-06	-1.16478e-10	-1.27052
91538795	chr9:91538795:C:CA	1.06204e-06	-1.16478e-10	-1.27209
91538819	chr9:91538819:G:A	1.28967e-06	-1.07789	-2.95118e-10
91538879	chr9:91538879:T:C	3.29445e-07	-1.36805	-1.07457
91539052	chr9:91539052:A:G	1.06511e-06	-1.16478e-10	-1.2692
91539118	chr9:91539118:T:G	1.06684e-06	-1.16478e-10	-1.26758
91539246	chr9:91539246:T:A	6.46743e-07	-1.3301	-0.437988
91539270	chr9:91539270:C:A	1.06388e-06	-1.16478e-10	-1.27036
91539492	chr9:91539492:G:A	2.19797e-07	-1.58223	-1.2651
91539537	chr9:91539537:A:G	1.40643e-06	-1.16478e-10	-0.991228
91539590	chr9:91539590:C:T	8.55859e-06	-0.973874	1.78853
91539659	chr9:91539659:AAAAAT:A	1.06412e-06	-1.16478e-10	-1.27013
91539670	chr9:91539670:G:A	8.09009e-06	-1.16478e-10	0.75836
91539710	chr9:91539710:A:G	1.61274e-05	-1.16478e-10	1.44824
91540416	chr9:91540416:A:G	5.68501e-07	-1.54983	-0.347202
91540783	chr9:91540783:A:C	8.26797e-06	-1.16478e-10	0.780109
91540928	chr9:91540928:G:A	7.48552e-06	-1.14768	1.82837
91540952	chr9:91540952:G:C	2.76571e-07	-1.55339	-1.06417
91541423	chr9:91541423:C:T	2.97571e-07	-1.51301	-1.03138
91541521	chr9:91541521:G:A	8.16889e-07	-1.53453	-2.95118e-10
91541672	chr9:91541672:C:T	1.06394e-06	-1.16478e-10	-1.2703
91541697	chr9:91541697:C:A	3.89194e-06	-1.16478e-10	0.0266272
91541711	chr9:91541711:A:G	1.08761e-06	-1.16478e-10	-1.2483
91541768	chr9:91541768:C:A	8.2706e-06	-1.16478e-10	0.780426
91542358	chr9:91542358:C:T	1.18755e-06	-1.16478e-10	-1.16039
91542537	chr9:91542537:G:T	1.06402e-06	-1.16478e-10	-1.27023
91542540	chr9:91542540:A:T	2.48791e-07	-1.53882	-1.1846
91542551	chr9:91542551:T:C	1.33044e-06	-1.16478e-10	-1.04677
91542870	chr9:91542870:A:T	1.05346e-05	-1.16478e-10	1.02238
91542872	chr9:91542872:A:G	1.18554e-06	-1.16478e-10	-1.16208
91543247	chr9:91543247:G:A	1.47054e-06	-1.16478e-10	-0.946649
91543483	chr9:91543483:A:G	1.06508e-06	-1.16478e-10	-1.26923
91543520	chr9:91543520:C:T	8.35996e-06	-1.16478e-10	0.791174
91543579	chr9:91543579:A:T	8.70321e-06	-1.16478e-10	0.831411
91543914	chr9:91543914:G:A	1.89801e-06	-1.16478e-10	-0.691474
91543966	chr9:91543966:C:T	3.81163e-07	-1.35043	-0.946378
91544496	chr9:91544496:G:A	8.80746e-06	-1.16478e-10	0.843318
91544761	chr9:91544761:T:G	8.70711e-06	-1.16478e-10	0.83186
91544791	chr9:91544791:G:A	3.86819e-06	-1.16478e-10	0.0205071
91544871	chr9:91544871:A:G	3.18617e-07	-1.33166	-1.14439
91545219	chr9:91545219:T:C	2.00388e-06	-1.16478e-10	-0.637192
91545253	chr9:91545253:A:G	8.70429e-06	-1.16478e-10	0.831535
91545466	chr9:91545466:G:A	8.16257e-06	-1.16478e-10	0.767279
91545565	chr9:91545565:G:T	7.91544e-07	-1.56605	-2.95118e-10
91545924	chr9:91545924:A:C	8.89472e-06	-1.16478e-10	0.853178
91545974	chr9:91545974:C:T	2.62876e-07	-1.55601	-1.11235
91545985	chr9:91545985:T:C	9.61651e-06	-1.16478e-10	0.931201
91546137	chr9:91546137:A:G	7.1399e-06	-1.09572	1.72914
91546192	chr9:91546192:C:A	8.72806e-06	-1.16478e-10	0.834263
91546247	chr9:91546247:G:T	9.12961e-06	-0.998863	1.87811
91547442	chr9:91547442:G:A	1.59078e-06	-1.16478e-10	-0.868054
91547739	chr9:91547739:G:A	4.9425e-06	-1.16478e-10	0.265591
91547840	chr9:91547840:G:A	7.79809e-07	-1.58099	-2.95118e-10
91547845	chr9:91547845:G:A	4.9036e-06	-1.16478e-10	0.257689
91547888	chr9:91547888:A:G	7.52154e-06	-1.16478e-10	0.68549
91547970	chr9:91547970:C:T	8.17515e-07	-1.53377	-2.95118e-10
91547982	chr9:91547982:C:T	5.20414e-06	-1.16478e-10	0.317174
91548291	chr9:91548291:C:A	1.80777e-06	-1.16478e-10	-0.740185
91548319	chr9:91548319:T:C	3.0492e-07	-1.48417	-1.03582
91548348	chr9:91548348:T:C	2.62767e-07	-1.54912	-1.11965
91548385	chr9:91548385:A:G	3.00877e-07	-1.49334	-1.03999
91548484	chr9:91548484:G:A	6.43817e-07	-1.51199	-0.260633
91548660	chr9:91548660:T:G	8.10635e-06	-1.16478e-10	0.760368
91548991	chr9:91548991:T:C	4.60213e-07	-1.55019	-0.558158
91549360	chr9:91549360:A:T	2.80407e-06	-0.301208	-2.95118e-10
91549471	chr9:91549471:G:A	2.38616e-06	-1.16478e-10	-0.462594
91549510	chr9:91549510:G:A	7.87244e-06	-1.16478e-10	0.731088
91549850	chr9:91549850:T:C	7.86351e-06	-1.16478e-10	0.729953
91550346	chr9:91550346:G:A	7.86351e-06	-1.16478e-10	0.729953
91550444	chr9:91550444:C:T	7.42026e-07	-1.44962	-0.181031
91550461	chr9:91550461:T:A	9.62665e-07	-1.54435	0.174022
91550500	chr9:91550500:A:G	8.75166e-06	-1.16478e-10	0.836963
91550616	chr9:91550616:G:A	7.74832e-06	-1.16478e-10	0.715196
91550849	chr9:91550849:T:G	1.32841e-06	-1.16478e-10	-1.0483
91550866	chr9:91550866:G:A	7.42027e-06	-1.16478e-10	0.671935
91551267	chr9:91551267:C:T	7.42081e-06	-1.00978	1.68179
91551485	chr9:91551485:G:A	2.3026e-06	-1.16478e-10	-0.498242
91551557	chr9:91551557:C:A	8.00686e-06	-0.997749	1.74577
91551603	chr9:91551603:T:C	1.87902e-06	-1.16478e-10	-0.70153
91551665	chr9:91551665:A:C	1.42311e-06	-1.16478e-10	-0.979437
91551828	chr9:91551828:T:C	1.04832e-05	-1.09482	2.11232
91552081	chr9:91552081:T:A	4.37111e-06	-1.16478e-10	0.142738
91552226	chr9:91552226:G:A	1.67554e-06	-1.16478e-10	-0.816146
91552516	chr9:91552516:C:T	4.08146e-06	-1.16478e-10	0.0741735
91552531	chr9:91552531:G:A	4.63941e-06	-1.16478e-10	0.202308
91552534	chr9:91552534:A:G	4.62883e-06	-1.16478e-10	0.200023
91552541	chr9:91552541:T:G	4.74822e-06	-1.16478e-10	0.22549
91552565	chr9:91552565:T:C	4.6322e-06	-1.16478e-10	0.200751
91552689	chr9:91552689:A:G	4.62521e-06	-1.16478e-10	0.199242
91552819	chr9:91552819:G:T	4.63153e-06	-1.16478e-10	0.200608
91552882	chr9:91552882:A:G	1.12517e-06	-1.16478e-10	-1.21434
91553171	chr9:91553171:C:T	4.63153e-06	-1.16478e-10	0.200608
91553177	chr9:91553177:G:A	2.94186e-07	-1.49099	-1.06483
91553574	chr9:91553574:T:G	4.63736e-06	-1.16478e-10	0.201865
91553815	chr9:91553815:C:T	2.6275e-06	-0.366247	-2.95118e-10
91553904	chr9:91553904:G:A	4.689e-06	-1.16478e-10	0.212939
91554280	chr9:91554280:G:A	4.63096e-06	-1.16478e-10	0.200483
91554511	chr9:91554511:T:A	4.64008e-06	-1.16478e-10	0.202451
91554661	chr9:91554661:A:T	4.63153e-06	-1.16478e-10	0.200608
91554689	chr9:91554689:A:G	4.65741e-06	-1.16478e-10	0.20618
91554742	chr9:91554742:T:G	4.10532e-06	-1.16478e-10	0.0800041
91554749	chr9:91554749:A:G	4.66357e-07	-1.53113	-0.563957
91554829	chr9:91554829:T:C	4.17153e-06	-1.16478e-10	0.0960023
91554881	chr9:91554881:G:A	2.69977e-07	-1.52047	-1.12123
91554971	chr9:91554971:C:G	4.1732e-06	-1.16478e-10	0.0964031
91555010	chr9:91555010:G:A	1.73911e-06	-1.16478e-10	-0.778905
91555409	chr9:91555409:G:A	4.1752e-06	-1.16478e-10	0.0968817
91555543	chr9:91555543:T:C	7.75304e-07	-1.58678	-2.95118e-10
91555940	chr9:91555940:C:T	2.87159e-07	-1.31092	-1.26908
91556109	chr9:91556109:T:G	4.28448e-06	-1.16095	1.28367
91556150	chr9:91556150:A:C	7.74627e-07	-1.58765	-2.95118e-10
91556239	chr9:91556239:G:A	2.84077e-06	-1.16478e-10	-0.288205
91556500	chr9:91556500:C:T	1.38066e-06	-1.16478e-10	-1.00972
91557585	chr9:91557585:CAGTT:C	1.06808e-06	-1.16478e-10	-1.26642
91557938	chr9:91557938:C:G	1.50742e-06	-1.16478e-10	-0.921879
91557990	chr9:91557990:C:T	2.41902e-07	-1.47813	-1.27338
91557997	chr9:91557997:C:T	3.98937e-06	-1.16478e-10	0.0513529
91558004	chr9:91558004:C:T	6.71883e-06	-1.19381	1.76644
91558009	chr9:91558009:T:C	4.08604e-06	-1.32478	1.40008
91558118	chr9:91558118:T:C	1.45164e-06	-1.16478e-10	-0.959587
91558482	chr9:91558482:C:T	1.14596e-05	-1.21663	2.32318
91558787	chr9:91558787:G:T	4.34216e-07	-1.53772	-0.628772
91559001	chr9:91559001:C:T	3.99579e-06	-1.16478e-10	0.0529619
91559223	chr9:91559223:G:A	1.18589e-05	-1.19915	2.33995
91559708	chr9:91559708:T:C	3.46174e-06	-1.16478e-10	-0.0905085
91560161	chr9:91560161:ATCCT:A	1.1232e-05	-1.18898	2.27547
91560292	chr9:91560292:A:G	4.3114e-06	-1.16478e-10	0.128982
91560336	chr9:91560336:AT:A	2.87585e-07	-1.49642	-1.0821
91560381	chr9:91560381:T:C	3.92777e-06	-1.16478e-10	0.0357912
91561032	chr9:91561032:G:A	8.63098e-07	-1.47951	-2.95118e-10
91561697	chr9:91561697:T:C	1.03855e-05	-1.2349	2.24303
91561757	chr9:91561757:G:A	4.53271e-06	-1.27244	1.45148
91561767	chr9:91561767:T:C	1.69915e-06	-1.16478e-10	-0.802154
91561946	chr9:91561946:C:T	3.14658e-07	-1.48418	-1.00437
91562134	chr9:91562134:C:T	2.41635e-06	-1.16478e-10	-0.450023
91562719	chr9:91562719:T:A	2.40803e-06	-1.16478e-10	-0.453472
91562764	chr9:91562764:A:G	3.46344e-06	-1.16478e-10	-0.0900189
91562913	chr9:91562913:G:A	2.95784e-07	-1.34151	-1.20889
91562983	chr9:91562983:A:G	4.16668e-06	-1.16478e-10	0.0948391
91563509	chr9:91563509:G:A	3.10909e-06	-1.43102	1.23307
91563585	chr9:91563585:G:A	2.35589e-06	-1.42469	0.949323
91563650	chr9:91563650:AAGAG:A	6.9382e-06	-1.35263	1.95739
91563904	chr9:91563904:C:T	2.27882e-06	-1.34232	0.833703
91564111	chr9:91564111:C:T	2.51849e-06	-1.39287	0.984248
91564163	chr9:91564163:T:C	2.37291e-07	-1.58704	-1.18371
91564334	chr9:91564334:G:A	3.45876e-06	-1.16478e-10	-0.0913689
91564433	chr9:91564433:T:C	2.50484e-06	-1.39878	0.984728
91564889	chr9:91564889:C:T	2.75305e-06	-1.34465	1.02508
91565571	chr9:91565571:A:G	9.02592e-07	-1.58714	0.152371
91565611	chr9:91565611:A:C	2.1174e-06	-1.28412	0.702028
91565932	chr9:91565932:G:C	3.20412e-06	-1.16478e-10	-0.167842
91566054	chr9:91566054:G:A	1.67045e-06	-1.16478e-10	-0.819189
91566352	chr9:91566352:T:C	4.2597e-06	-1.27524	1.39215
91566361	chr9:91566361:G:C	1.15946e-06	-1.16478e-10	-1.18432
91566432	chr9:91566432:T:C	3.28814e-06	-1.16478e-10	-0.141957
91566454	chr9:91566454:C:T	1.4416e-06	-1.16478e-10	-0.966524
91566486	chr9:91566486:C:T	1.11076e-06	-1.16478e-10	-1.22723
91566545	chr9:91566545:A:G	2.23529e-06	-1.39884	0.87093
91566812	chr9:91566812:A:G	3.31012e-07	-1.37578	-1.0621
91567233	chr9:91567233:CT:C	3.12141e-06	-1.4	1.206
91567259	chr9:91567259:T:C	2.23552e-06	-1.39139	0.86358
91567274	chr9:91567274:G:A	1.18387e-06	-1.30609	0.142597
91567445	chr9:91567445:A:G	2.5333e-06	-1.39673	0.993969
91567490	chr9:91567490:G:T	1.21943e-06	-1.16478e-10	-1.1339
91567732	chr9:91567732:T:A	5.48185e-07	-1.51565	-0.417769
91568234	chr9:91568234:G:A	1.95265e-06	-0.663091	-2.95118e-10
91568312	chr9:91568312:G:A	7.43083e-06	-1.42074	2.09409
91568467	chr9:91568467:AG:A	8.57791e-07	-1.48568	-2.95118e-10
91568922	chr9:91568922:C:T	3.43395e-06	-1.53686	1.43829
91568943	chr9:91568943:C:T	1.28439e-06	-1.16478e-10	-1.082
91569081	chr9:91569081:A:G	2.69719e-06	-1.16478e-10	-0.340069
91569173	chr9:91569173:T:C	1.49624e-06	-0.929323	-2.95118e-10
91569222	chr9:91569222:C:T	4.15592e-06	-1.52011	1.61236
91569266	chr9:91569266:A:G	2.49623e-07	-1.44676	-1.27332
91569718	chr9:91569718:C:T	1.57716e-06	-1.16478e-10	-0.876658
91570096	chr9:91570096:T:G	1.52402e-06	-1.16478e-10	-0.910931
91570282	chr9:91570282:C:T	1.60805e-06	-1.16478e-10	-0.857257
91571317	chr9:91571317:C:T	6.209e-07	-1.47518	-0.333684
91571435	chr9:91571435:T:A	2.69284e-06	-1.5468	1.20511
91571607	chr9:91571607:T:C	2.7276e-07	-1.43498	-1.19646
91572057	chr9:91572057:C:A	1.17748e-06	-1.16478e-10	-1.1689
91572311	chr9:91572311:T:A	1.07917e-06	-1.16478e-10	-1.25609
91572760	chr9:91572760:C:T	1.13785e-06	-1.16478e-10	-1.20314
91572892	chr9:91572892:T:C	1.48004e-06	-1.16478e-10	-0.940212
91572932	chr9:91572932:C:T	1.11284e-06	-1.16478e-10	-1.22536
91573532	chr9:91573532:C:T	1.30197e-06	-1.16478e-10	-1.0684
91573559	chr9:91573559:A:T	8.25301e-07	-1.58761	0.0633182
91573688	chr9:91573688:C:T	1.92206e-06	0.0867957	-0.765678
91574930	chr9:91574930:A:G	6.78947e-07	-1.26932	-0.450176
91575032	chr9:91575032:C:T	1.25372e-06	-1.16478e-10	-1.10616
91575104	chr9:91575104:T:C	5.94801e-07	-1.39642	-0.455393
91575164	chr9:91575164:G:A	1.5924e-06	-0.867038	-2.95118e-10
91575352	chr9:91575352:TGAG:T	1.06094e-06	-1.16478e-10	-1.27313
91575475	chr9:91575475:G:A	7.69547e-07	-1.57944	-0.0147953
91575494	chr9:91575494:T:C	2.90115e-07	-1.54905	-1.02071
91575755	chr9:91575755:A:G	1.13268e-06	-1.16478e-10	-1.2077
91575973	chr9:91575973:A:C	7.75233e-07	-1.58687	-2.95118e-10
91576134	chr9:91576134:AG:A	6.19395e-07	-1.58819	-0.223102
91576249	chr9:91576249:C:T	2.10502e-06	-1.16478e-10	-0.587957
91576322	chr9:91576322:G:C	1.63106e-06	-0.843053	-2.95118e-10
91576562	chr9:91576562:C:T	6.05453e-07	-0.95527	-0.878789
91576722	chr9:91576722:A:C	2.70334e-07	-1.40328	-1.23709
91577228	chr9:91577228:G:A	6.6545e-07	-1.5881	-0.151467
91577316	chr9:91577316:A:G	1.068e-06	-1.16478e-10	-1.26649
91578188	chr9:91578188:C:T	9.47083e-07	-1.38665	-2.95118e-10
91578934	chr9:91578934:T:A	8.72002e-07	-1.46924	-2.95118e-10
91578972	chr9:91578972:A:G	8.2705e-07	-1.18647	-0.335695
91579110	chr9:91579110:A:G	1.44382e-06	-0.964987	-2.95118e-10
91579145	chr9:91579145:G:A	1.27241e-06	-1.16478e-10	-1.09137
91579292	chr9:91579292:G:T	5.95976e-07	-1.2583	-0.591532
91579416	chr9:91579416:G:A	7.07891e-07	-1.58852	-0.0892281
91579753	chr9:91579753:G:T	8.30643e-07	-1.17006	-0.347772
91579763	chr9:91579763:T:A	8.04661e-07	-1.17514	-0.374473
91579903	chr9:91579903:A:T	2.95749e-07	-1.37498	-1.17555
91580204	chr9:91580204:T:C	9.74296e-07	-1.35832	-2.95118e-10
91580480	chr9:91580480:G:A	2.57435e-06	-1.16478e-10	-0.386684
91580486	chr9:91580486:T:G	1.09404e-06	-1.16478e-10	-1.2424
91580646	chr9:91580646:T:C	3.22164e-07	-1.34949	-1.11548
91580718	chr9:91580718:G:A	1.09771e-06	-1.16478e-10	-1.23906
91580730	chr9:91580730:C:T	1.47414e-06	-1.16478e-10	-0.944205
91580825	chr9:91580825:A:G	3.02131e-07	-1.35744	-1.17174
91580843	chr9:91580843:C:T	2.66547e-06	-0.521642	0.169743
91580989	chr9:91580989:C:T	8.77025e-07	-1.4635	-2.95118e-10
91581294	chr9:91581294:C:A	5.91793e-06	-1.16478e-10	0.445707
91581360	chr9:91581360:C:T	3.45333e-07	-1.21058	-1.18495
91581385	chr9:91581385:T:C	1.07608e-06	-1.16478e-10	-1.25895
91581924	chr9:91581924:G:A	1.12977e-06	-1.16478e-10	-1.21026
91582087	chr9:91582087:A:T	1.05999e-06	-1.16478e-10	-1.27402
91582113	chr9:91582113:C:G	1.13309e-06	-1.16478e-10	-1.20733
91582303	chr9:91582303:A:G	7.96144e-07	-1.56026	-2.95118e-10
91582528	chr9:91582528:A:G	2.58284e-07	-1.51156	-1.17442
91582539	chr9:91582539:G:A	1.07384e-06	-1.16478e-10	-1.26104
91582680	chr9:91582680:C:G	3.07409e-07	-1.33342	-1.17844
91582809	chr9:91582809:C:T	2.7084e-07	-1.36829	-1.27022
91582869	chr9:91582869:C:T	2.61319e-07	-1.53364	-1.14065
91582912	chr9:91582912:A:G	1.35184e-06	-1.16478e-10	-1.03082
91583205	chr9:91583205:G:A	1.42574e-06	-1.16478e-10	-0.977592
91583507	chr9:91583507:G:A	1.16139e-06	-1.58735	0.404685
91584138	chr9:91584138:G:A	1.10736e-06	-1.16478e-10	-1.2303
91584522	chr9:91584522:A:C	2.80861e-07	-1.34045	-1.26173
91584537	chr9:91584537:G:A	1.46206e-06	-0.952432	-2.95118e-10
91584627	chr9:91584627:A:G	4.07693e-06	-0.675612	0.748676
91584997	chr9:91584997:T:C	3.62517e-07	-1.18005	-1.16691
91585199	chr9:91585199:T:C	3.20137e-07	-1.32495	-1.14634
91585211	chr9:91585211:C:T	1.06004e-06	-1.16478e-10	-1.27397
91585612	chr9:91585612:T:C	3.41772e-07	-1.16384	-1.24205
91585875	chr9:91585875:G:A	1.07529e-06	-1.16478e-10	-1.25969
91585970	chr9:91585970:C:T	1.55834e-06	-0.888657	-2.95118e-10
91586033	chr9:91586033:C:T	2.56038e-06	-1.16478e-10	-0.392123
91586304	chr9:91586304:T:C	3.4773e-07	-1.13651	-1.2521
91586405	chr9:91586405:C:T	1.68264e-06	-1.56174	0.749821
91586539	chr9:91586539:T:C	5.43259e-06	-0.717847	1.07798
91586779	chr9:91586779:G:A	3.21771e-07	-1.30153	-1.16466
91587242	chr9:91587242:A:G	1.33228e-06	-1.04539	-2.95118e-10
91587539	chr9:91587539:T:C	3.20719e-07	-1.35607	-1.1134
91587758	chr9:91587758:C:T	2.16759e-07	-1.58722	-1.27403
91587892	chr9:91587892:A:G	1.06282e-06	-1.16478e-10	-1.27136
91588088	chr9:91588088:C:A	4.10145e-07	-1.05536	-1.16817
91588864	chr9:91588864:A:C	1.09558e-06	-1.16478e-10	-1.241
91588924	chr9:91588924:A:G	1.07625e-06	-1.16478e-10	-1.2588
91589037	chr9:91589037:A:G	6.55525e-06	-0.188251	0.736238
91589042	chr9:91589042:G:A	4.1453e-06	-1.16478e-10	0.089696
91589084	chr9:91589084:T:C	2.81177e-07	-1.48345	-1.1176
91589128	chr9:91589128:G:A	7.45778e-06	-0.128914	0.805893
91589176	chr9:91589176:C:G	3.24019e-07	-1.33566	-1.12357
91589393	chr9:91589393:AG:A	1.06066e-06	-1.16478e-10	-1.27339
91589620	chr9:91589620:G:T	9.5305e-07	-1.38037	-2.95118e-10
91589669	chr9:91589669:G:A	7.61418e-06	-1.16478e-10	0.697732
91589825	chr9:91589825:T:C	1.07616e-06	-1.16478e-10	-1.25888
91590055	chr9:91590055:C:T	2.47093e-07	-1.52716	-1.20311
91590083	chr9:91590083:T:C	1.36653e-05	0.0743964	1.20819
91590084	chr9:91590084:C:A	1.37452e-05	0.0802255	1.20819
91590379	chr9:91590379:G:A	2.21372e-07	-1.5821	-1.25809
91590484	chr9:91590484:G:A	1.08877e-06	-1.24723	-2.95118e-10
91590744	chr9:91590744:A:G	6.98192e-07	-1.46148	-0.230065
91591245	chr9:91591245:C:G	9.07474e-07	-1.42937	-2.95118e-10
91591367	chr9:91591367:G:A	6.39636e-07	-1.46628	-0.312855
91591693	chr9:91591693:G:A	9.04042e-07	-1.43316	-2.95118e-10
91592050	chr9:91592050:G:A	8.64217e-07	-1.47821	-2.95118e-10
91592502	chr9:91592502:T:C	1.24264e-06	-1.16478e-10	-1.11504
91592880	chr9:91592880:T:C	3.59349e-07	-1.11202	-1.24372
91593087	chr9:91593087:A:G	1.10685e-06	-1.16478e-10	-1.23077
91593324	chr9:91593324:G:C	2.65379e-07	-1.47477	-1.1841
91593455	chr9:91593455:C:T	2.21398e-07	-1.5852	-1.25487
91593908	chr9:91593908:G:A	2.60138e-07	-1.46523	-1.21359
91594208	chr9:91594208:TTTTAC:T	1.09556e-06	-1.16478e-10	-1.24102
91594225	chr9:91594225:G:T	2.31624e-07	-1.56594	-1.22898
91594409	chr9:91594409:G:A	1.06207e-06	-1.16478e-10	-1.27206
91594586	chr9:91594586:G:A	2.3576e-07	-1.55852	-1.2187
91594818	chr9:91594818:C:G	1.06217e-06	-1.16478e-10	-1.27196
91595456	chr9:91595456:CT:C	1.06098e-06	-1.16478e-10	-1.27308
91595781	chr9:91595781:C:T	2.67971e-07	-1.4494	-1.19976
91596178	chr9:91596178:C:G	2.47394e-07	-1.5078	-1.22126
91596467	chr9:91596467:C:T	1.08359e-06	-1.252	-2.95118e-10
91597313	chr9:91597313:G:A	2.02857e-06	-1.16478e-10	-0.62495
91597526	chr9:91597526:G:C	4.52005e-07	-1.39184	-0.734501
91597867	chr9:91597867:A:C	3.08695e-07	-1.43618	-1.0715
91597915	chr9:91597915:C:G	3.59192e-07	-1.44645	-0.909728
91597930	chr9:91597930:G:A	1.06125e-06	-1.16478e-10	-1.27283
91598070	chr9:91598070:TC:T	2.19505e-07	-1.57891	-1.26975
91598434	chr9:91598434:T:C	2.36107e-07	-1.50212	-1.27363
91598445	chr9:91598445:A:G	2.20663e-07	-1.57457	-1.26883
91598500	chr9:91598500:G:A	2.54785e-07	-1.4796	-1.22001
91598503	chr9:91598503:C:T	1.00411e-06	-1.32818	-2.95118e-10
91598544	chr9:91598544:GTAT:G	1.10892e-06	-1.16478e-10	-1.22889
91598621	chr9:91598621:G:A	1.63552e-06	-1.16478e-10	-0.840321
91598938	chr9:91598938:C:T	2.52111e-07	-1.48378	-1.22639
91599285	chr9:91599285:C:T	1.86174e-06	-0.710766	-2.95118e-10
91599445	chr9:91599445:A:G	5.32634e-07	-1.4286	-0.533599
91599880	chr9:91599880:GCTTTA:G	2.28215e-07	-1.58851	-1.22124
91599938	chr9:91599938:C:T	9.37268e-07	-1.39707	-2.95118e-10
91600018	chr9:91600018:A:G	7.8833e-07	-1.57012	-2.95118e-10
91601918	chr9:91601918:C:T	4.8865e-07	-1.39361	-0.654778
91601978	chr9:91601978:C:A	2.25086e-07	-1.57653	-1.24702
91602128	chr9:91602128:T:C	2.57035e-07	-1.47763	-1.2132
91603089	chr9:91603089:T:A	6.17429e-06	0.488113	-2.95118e-10
91603367	chr9:91603367:C:T	2.79649e-07	-1.41901	-1.18749
91603576	chr9:91603576:G:A	1.04567e-06	-1.28762	-2.95118e-10
91603579	chr9:91603579:T:C	2.25679e-07	-1.57197	-1.24895
91603693	chr9:91603693:C:T	1.28142e-06	-1.08431	-2.95118e-10
91604074	chr9:91604074:T:C	1.08371e-06	-1.16478e-10	-1.25189
91604143	chr9:91604143:G:T	2.45442e-07	-1.58879	-1.14819
91604193	chr9:91604193:C:A	7.56981e-06	-0.249883	0.941771
91604306	chr9:91604306:A:C	6.00971e-06	-0.345265	0.806362
91604307	chr9:91604307:A:G	1.24098e-06	-1.11638	-2.95118e-10
91604543	chr9:91604543:G:A	6.6578e-06	-0.303936	0.867445
91604685	chr9:91604685:A:C	2.42355e-07	-1.48627	-1.26336
91604691	chr9:91604691:A:G	9.03119e-07	-1.43418	-2.95118e-10
91604694	chr9:91604694:T:A	2.25147e-07	-1.57418	-1.2491
91605000	chr9:91605000:G:T	1.0914e-06	-1.16478e-10	-1.24482
91605092	chr9:91605092:G:GCA	1.06103e-06	-1.16478e-10	-1.27304
91605195	chr9:91605195:G:A	2.66128e-07	-1.39648	-1.25957
91605245	chr9:91605245:A:G	2.76861e-07	-1.43	-1.18652
91605311	chr9:91605311:A:T	2.60128e-07	-1.41719	-1.26167
91606279	chr9:91606279:T:C	2.73198e-07	-1.44937	-1.18047
91606736	chr9:91606736:G:C	2.77037e-07	-1.45346	-1.16243
91606838	chr9:91606838:G:T	2.57626e-07	-1.43094	-1.25759
91607115	chr9:91607115:G:A	1.10621e-06	-1.16478e-10	-1.23134
91607257	chr9:91607257:G:C	2.76292e-07	-1.45779	-1.16079
91607268	chr9:91607268:T:C	1.04975e-06	-1.28373	-2.95118e-10
91607931	chr9:91607931:T:C	2.26541e-07	-1.5794	-1.23771
91607954	chr9:91607954:CATT:C	2.45567e-07	-1.58879	-1.14768
91608072	chr9:91608072:A:G	8.39851e-07	-1.50681	-2.95118e-10
91608251	chr9:91608251:T:A	1.12088e-06	-1.16478e-10	-1.21816
91608713	chr9:91608713:A:G	2.78829e-07	-1.42277	-1.18667
91608755	chr9:91608755:A:G	2.82141e-07	-1.42108	-1.17655
91608783	chr9:91608783:A:T	2.81107e-07	-1.43241	-1.16889
91609023	chr9:91609023:A:G	9.4726e-07	-1.38646	-2.95118e-10
91609068	chr9:91609068:C:T	2.88823e-07	-1.40791	-1.16631
91609310	chr9:91609310:C:T	2.4206e-07	-1.57731	-1.17354
91609765	chr9:91609765:C:T	2.41879e-07	-1.56798	-1.18362
91609924	chr9:91609924:TATAA:T	4.90151e-07	-0.825087	-1.22023
91610173	chr9:91610173:G:A	2.95957e-07	-1.45451	-1.09531
91610266	chr9:91610266:A:C	2.90614e-07	-1.44449	-1.12355
91610472	chr9:91610472:T:C	1.78956e-06	-1.16478e-10	-0.75031
91610544	chr9:91610544:A:G	2.53487e-07	-1.45183	-1.25289
91610742	chr9:91610742:A:G	2.45968e-07	-1.47729	-1.25754
91610837	chr9:91610837:ATTTG:A	2.56861e-07	-1.43651	-1.25499
91611242	chr9:91611242:A:C	1.08319e-06	-1.16478e-10	-1.25237
91611524	chr9:91611524:G:A	2.25397e-07	-1.58267	-1.23951
91611591	chr9:91611591:CTTG:C	5.72784e-07	-1.34905	-0.540477
91612553	chr9:91612553:T:C	1.06258e-06	-1.16478e-10	-1.27158
91613138	chr9:91613138:C:T	1.07917e-06	-1.16478e-10	-1.25609
91613389	chr9:91613389:A:C	1.06209e-06	-1.16478e-10	-1.27204
91613575	chr9:91613575:A:C	8.89026e-07	-1.44991	-2.95118e-10
91613607	chr9:91613607:G:A	2.91049e-07	-1.42788	-1.13866
91613829	chr9:91613829:A:G	5.96535e-06	-0.270906	0.724593
91614317	chr9:91614317:A:G	1.10175e-06	-1.16478e-10	-1.23538
91614537	chr9:91614537:T:C	2.24837e-07	-1.58147	-1.24319
91614626	chr9:91614626:T:A	2.24737e-07	-1.58288	-1.24222
91615455	chr9:91615455:C:T	2.23968e-07	-1.58368	-1.24486
91615742	chr9:91615742:G:A	2.26309e-07	-1.58178	-1.23636
91615838	chr9:91615838:T:C	2.23544e-07	-1.58488	-1.24554
91615886	chr9:91615886:C:A	2.52589e-06	-1.16478e-10	-0.405686
91615971	chr9:91615971:G:A	2.25277e-07	-1.58012	-1.24258
91616380	chr9:91616380:G:A	4.20727e-07	-1.14406	-1.05399
91616503	chr9:91616503:A:G	2.49798e-07	-1.58776	-1.13163
91616561	chr9:91616561:T:A	7.75436e-07	-1.58661	-2.95118e-10
91616763	chr9:91616763:A:G	4.65725e-07	-1.56022	-0.536218
91617177	chr9:91617177:T:G	5.56718e-07	-1.55406	-0.36392
91617207	chr9:91617207:C:T	4.8471e-07	-1.42782	-0.628663
91617322	chr9:91617322:A:G	1.06015e-06	-1.16478e-10	-1.27387
91617468	chr9:91617468:T:C	9.45834e-07	-1.38797	-2.95118e-10
91618295	chr9:91618295:T:C	3.8675e-06	0.0203268	-2.95118e-10
91618644	chr9:91618644:G:T	9.32244e-07	-1.40244	-2.95118e-10
91618789	chr9:91618789:G:A	5.38698e-07	-1.58374	-0.36714
91618838	chr9:91618838:T:G	6.26169e-07	-0.53855	-1.26187
91618855	chr9:91618855:C:T	4.68096e-07	-1.43557	-0.655797
91619037	chr9:91619037:C:G	1.06493e-06	-1.16478e-10	-1.26937
91619045	chr9:91619045:T:C	5.40726e-07	-1.58577	-0.36135
91619066	chr9:91619066:C:A	1.06513e-06	-1.16478e-10	-1.26918
91619229	chr9:91619229:A:G	2.23522e-07	-1.58101	-1.24951
91619563	chr9:91619563:T:C	1.06018e-06	-1.16478e-10	-1.27384
91619580	chr9:91619580:G:A	1.08982e-06	-1.16478e-10	-1.24627
91619707	chr9:91619707:T:A	4.88325e-07	-0.78832	-1.26073
91619835	chr9:91619835:C:T	4.83315e-07	-1.42306	-0.636303
91620182	chr9:91620182:A:G	5.27674e-07	-1.58408	-0.387476
91620219	chr9:91620219:C:A	4.83869e-07	-0.799567	-1.25865
91620234	chr9:91620234:T:C	1.20554e-06	-1.16478e-10	-1.14535
91620851	chr9:91620851:A:G	1.25609e-06	-1.16478e-10	-1.10428
91621404	chr9:91621404:T:C	5.21989e-07	-0.724425	-1.25796
91621515	chr9:91621515:C:T	1.19481e-06	-1.16478e-10	-1.15429
91621945	chr9:91621945:C:G	4.7003e-07	-1.58866	-0.498574
91622053	chr9:91622053:A:C	4.72365e-07	-1.36329	-0.718994
91622515	chr9:91622515:T:C	5.1978e-07	-1.52962	-0.457014
91622888	chr9:91622888:C:T	8.31641e-06	-1.16478e-10	0.785951
91623217	chr9:91623217:T:A	1.19439e-06	-1.16478e-10	-1.15464
91623240	chr9:91623240:T:G	5.41251e-07	-1.58864	-0.357513
91623479	chr9:91623479:A:T	1.06408e-06	-1.16478e-10	-1.27017
91623792	chr9:91623792:A:G	5.09738e-07	-1.37986	-0.626283
91623905	chr9:91623905:C:G	1.0632e-06	-1.16478e-10	-1.271
91624142	chr9:91624142:C:T	5.40807e-07	-1.53788	-0.409089
91624147	chr9:91624147:A:G	1.06353e-06	-1.16478e-10	-1.27069
91624232	chr9:91624232:T:C	3.86843e-07	-1.04532	-1.2367
91624653	chr9:91624653:A:T	6.38092e-07	-0.517162	-1.26439
91624731	chr9:91624731:C:T	5.53658e-07	-1.38129	-0.542196
91624934	chr9:91624934:A:G	1.0636e-06	-1.16478e-10	-1.27062
91625187	chr9:91625187:T:G	7.75262e-07	-1.58683	-2.95118e-10
91625241	chr9:91625241:T:C	1.09196e-06	-1.16478e-10	-1.2443
91625315	chr9:91625315:T:G	5.17904e-07	-1.53864	-0.451609
91625595	chr9:91625595:T:G	5.47772e-07	-1.54325	-0.390928
91625812	chr9:91625812:T:A	1.08846e-06	-1.16478e-10	-1.24752
91625867	chr9:91625867:A:T	1.14665e-06	-1.16478e-10	-1.19543
91626128	chr9:91626128:A:G	1.62857e-06	-1.16478e-10	-0.844578
91626308	chr9:91626308:T:A	2.22655e-07	-1.58195	-1.25246
91626441	chr9:91626441:G:T	1.06408e-06	-1.16478e-10	-1.27017
91626671	chr9:91626671:C:T	4.89641e-07	-1.41199	-0.634369
91627290	chr9:91627290:A:C	5.357e-07	-1.53728	-0.419177
91627447	chr9:91627447:A:T	5.27387e-07	-0.704983	-1.26712
91627662	chr9:91627662:C:T	1.10833e-05	1.07316	-2.95118e-10
91627792	chr9:91627792:T:A	1.09198e-06	-1.16478e-10	-1.24429
91627916	chr9:91627916:G:A	1.0717e-06	-1.16478e-10	-1.26303
91628463	chr9:91628463:G:A	3.41381e-07	-1.13735	-1.26968
91628670	chr9:91628670:T:C	9.09418e-07	-1.42723	-2.95118e-10
91628699	chr9:91628699:G:A	3.85321e-07	-1.55738	-0.728579
91628848	chr9:91628848:T:C	4.58006e-07	-1.4651	-0.648052
91628981	chr9:91628981:T:C	2.74482e-07	-1.45224	-1.17291
91629097	chr9:91629097:G:A	1.06308e-06	-1.16478e-10	-1.27111
91629115	chr9:91629115:C:A	3.76436e-07	-1.06625	-1.24304
91629231	chr9:91629231:G:A	0.000235038	4.12747	-2.95118e-10
91629464	chr9:91629464:A:G	2.85112e-07	-1.43446	-1.15269
91630023	chr9:91630023:C:T	1.30203e-06	-1.06835	-2.95118e-10
91630117	chr9:91630117:AT:A	8.41919e-07	-1.50435	-2.95118e-10
91630433	chr9:91630433:C:A	1.06525e-06	-1.16478e-10	-1.26907
91630586	chr9:91630586:T:A	3.9412e-06	-0.280643	0.319848
91630707	chr9:91630707:T:C	4.19332e-07	-1.16164	-1.03973
91630721	chr9:91630721:A:G	2.76257e-07	-1.45291	-1.16579
91631014	chr9:91631014:C:A	3.90846e-07	-1.56118	-0.71054
91631184	chr9:91631184:TA:T	4.34407e-07	-1.13556	-1.03049
91631265	chr9:91631265:C:A	1.0614e-06	-1.16478e-10	-1.27269
91631300	chr9:91631300:T:C	3.9419e-07	-1.55871	-0.704496
91631370	chr9:91631370:G:A	7.70332e-05	3.01196	-2.95118e-10
91631689	chr9:91631689:G:A	2.6841e-07	-1.44419	-1.20333
91631722	chr9:91631722:G:A	2.26914e-07	-1.56277	-1.25269
91631873	chr9:91631873:G:T	3.91173e-07	-1.52039	-0.750492
91632075	chr9:91632075:AC:A	8.68219e-07	-1.47359	-2.95118e-10
91632275	chr9:91632275:G:A	2.65312e-07	-1.46622	-1.19291
91632358	chr9:91632358:C:T	4.12846e-07	-1.57424	-0.642722
91632492	chr9:91632492:C:T	1.20941e-06	-1.14215	-2.95118e-10
91632557	chr9:91632557:T:C	1.06647e-06	-1.16478e-10	-1.26792
91632563	chr9:91632563:T:C	2.86219e-06	0.405444	-0.686138
91633240	chr9:91633240:C:T	4.85139e-07	-1.43362	-0.621983
91633321	chr9:91633321:A:G	2.80842e-07	-1.48124	-1.121
91633436	chr9:91633436:G:A	2.41179e-07	-1.58879	-1.16571
91633461	chr9:91633461:G:A	4.32837e-07	-1.55903	-0.610641
91633777	chr9:91633777:G:A	5.2542e-07	-1.42161	-0.554231
91633842	chr9:91633842:A:T	2.67276e-07	-1.53447	-1.11729
91633856	chr9:91633856:T:C	2.32844e-07	-1.56455	-1.22512
91634084	chr9:91634084:A:C	2.37435e-07	-1.58199	-1.18815
91634176	chr9:91634176:A:G	2.95325e-05	2.05321	-2.95118e-10
91634202	chr9:91634202:G:A	4.43999e-07	-1.51061	-0.633601
91634217	chr9:91634217:T:C	1.06278e-06	-1.16478e-10	-1.27139
91634279	chr9:91634279:C:A	5.0445e-07	-1.46938	-0.547185
91634301	chr9:91634301:G:A	4.75403e-06	-1.16478e-10	0.226713
91634321	chr9:91634321:A:G	1.54675e-06	-0.896125	-2.95118e-10
91634394	chr9:91634394:A:G	2.20373e-07	-1.58862	-1.2561
91634652	chr9:91634652:A:G	3.93391e-07	-1.22646	-1.03877
91634699	chr9:91634699:G:A	2.49636e-07	-1.45841	-1.26162
91635221	chr9:91635221:G:A	6.63634e-07	-1.49505	-0.247258
91635296	chr9:91635296:G:A	2.17694e-07	-1.58553	-1.27142
91635712	chr9:91635712:T:C	1.06142e-06	-1.16478e-10	-1.27267
91635797	chr9:91635797:A:G	2.575e-07	-1.53091	-1.15811
91635883	chr9:91635883:A:G	5.2683e-07	-1.57368	-0.399474
91636107	chr9:91636107:T:A	5.06764e-07	-1.40845	-0.603542
91636238	chr9:91636238:G:A	1.19176e-06	-1.16478e-10	-1.15685
91636261	chr9:91636261:C:T	1.12889e-06	-1.16478e-10	-1.21104
91636299	chr9:91636299:T:C	4.39337e-07	-1.42312	-0.731648
91636553	chr9:91636553:T:C	2.32463e-06	-1.16478e-10	-0.488721
91636565	chr9:91636565:G:A	9.86807e-07	-1.34556	-2.95118e-10
91636839	chr9:91636839:G:C	4.44617e-07	-1.40279	-0.740036
91636962	chr9:91636962:C:T	2.58143e-07	-1.54358	-1.14294
91638061	chr9:91638061:G:A	8.33611e-06	-1.16478e-10	0.788316
91638245	chr9:91638245:C:T	1.10824e-06	-1.16478e-10	-1.22951
91638782	chr9:91638782:T:C	1.06357e-06	-1.16478e-10	-1.27065
91638824	chr9:91638824:G:A	4.63792e-07	-1.44943	-0.651168
91639073	chr9:91639073:A:C	1.13785e-06	-1.16478e-10	-1.20314
91639120	chr9:91639120:T:C	2.66773e-07	-1.56945	-1.08419
91639129	chr9:91639129:A:G	2.5606e-07	-1.51457	-1.18006
91639470	chr9:91639470:A:T	1.4167e-06	-0.98395	-2.95118e-10
91639537	chr9:91639537:A:C	2.49751e-07	-1.5329	-1.18667
91639898	chr9:91639898:A:T	2.17488e-06	-0.555307	-2.95118e-10
91640210	chr9:91640210:G:A	2.2e-07	-1.5879	-1.2585
91640422	chr9:91640422:G:A	1.06798e-06	-1.16478e-10	-1.26651
91640461	chr9:91640461:C:A	1.12289e-06	-1.16478e-10	-1.21637
91640641	chr9:91640641:G:A	5.39679e-07	-1.43732	-0.511737
91641065	chr9:91641065:C:G	5.10934e-07	-1.4851	-0.518692
91641347	chr9:91641347:C:T	5.0656e-07	-1.47729	-0.535105
91641591	chr9:91641591:A:G	9.13488e-07	-1.42276	-2.95118e-10
91642398	chr9:91642398:G:A	2.18677e-07	-1.58074	-1.2717
91642613	chr9:91642613:C:T	4.18136e-07	-1.50228	-0.701949
91642749	chr9:91642749:G:A	5.02646e-07	-1.46129	-0.558856
91642869	chr9:91642869:G:A	3.59663e-07	-1.11171	-1.24316
91643170	chr9:91643170:G:A	8.77875e-07	-1.46253	-2.95118e-10
91643205	chr9:91643205:G:A	3.71912e-07	-1.45188	-0.8695
91643277	chr9:91643277:G:A	5.30272e-07	-1.42668	-0.539962
91643278	chr9:91643278:C:T	2.18582e-07	-1.58051	-1.27237
91643570	chr9:91643570:T:G	2.32253e-07	-1.56231	-1.2299
91643622	chr9:91643622:C:T	2.50032e-07	-1.50402	-1.21443
91643752	chr9:91643752:G:A	2.29008e-07	-1.57386	-1.23242
91643802	chr9:91643802:C:T	2.22071e-07	-1.572	-1.26504
91644304	chr9:91644304:C:T	2.51172e-07	-1.58046	-1.13344
91644324	chr9:91644324:T:C	2.29584e-07	-1.58449	-1.21927
91644641	chr9:91644641:A:T	1.22693e-06	-1.16478e-10	-1.12777
91644831	chr9:91644831:A:C	1.08242e-06	-1.16478e-10	-1.25308
91645459	chr9:91645459:C:T	7.78108e-07	-1.464	-0.119175
91645557	chr9:91645557:G:A	2.51082e-07	-1.58871	-1.12555
91645649	chr9:91645649:C:T	2.35561e-07	-1.53688	-1.24119
91645835	chr9:91645835:A:C	4.15442e-07	-1.25254	-0.958153
91645898	chr9:91645898:A:G	5.08987e-07	-1.4167	-0.59091
91646018	chr9:91646018:T:A	8.2199e-07	-1.52831	-2.95118e-10
91646501	chr9:91646501:T:G	4.37792e-07	-0.910645	-1.24765
91646741	chr9:91646741:G:A	3.46237e-07	-1.14714	-1.24577
91646839	chr9:91646839:G:T	1.18813e-06	-1.16478e-10	-1.1599
91646949	chr9:91646949:A:G	3.60718e-07	-1.1037	-1.24823
91647228	chr9:91647228:T:G	5.99941e-06	-1.16478e-10	0.45938
91647395	chr9:91647395:C:A	2.61283e-07	-1.45197	-1.22246
91647428	chr9:91647428:A:C	3.57465e-07	-1.11485	-1.24615
91647557	chr9:91647557:T:C	1.17623e-06	-1.16478e-10	-1.16996
91647663	chr9:91647663:A:G	3.63882e-07	-1.09878	-1.24443
91647852	chr9:91647852:A:G	3.55665e-07	-1.12042	-1.24563
91647860	chr9:91647860:C:A	3.5657e-07	-1.11131	-1.2522
91647894	chr9:91647894:G:A	3.66398e-07	-1.11782	-1.21849
91648000	chr9:91648000:A:G	1.19083e-06	-1.16478e-10	-1.15763
91648038	chr9:91648038:C:T	1.5714e-06	-1.16478e-10	-0.880315
91648125	chr9:91648125:AG:A	3.54672e-07	-1.11616	-1.25268
91648170	chr9:91648170:T:A	3.51487e-07	-1.12818	-1.24968
91648171	chr9:91648171:C:G	3.52046e-07	-1.12332	-1.25295
91648175	chr9:91648175:C:A	3.48212e-07	-1.1338	-1.25342
91648275	chr9:91648275:G:A	3.50339e-07	-1.12827	-1.25287
91648428	chr9:91648428:A:G	9.33974e-07	-1.40059	-2.95118e-10
91648526	chr9:91648526:G:A	6.01554e-06	-1.16478e-10	0.462066
91648573	chr9:91648573:A:G	8.94127e-07	-0.747632	-0.696556
91648596	chr9:91648596:G:A	1.07689e-06	-1.16478e-10	-1.2582
91648674	chr9:91648674:C:T	8.29261e-07	-1.5195	-2.95118e-10
91648745	chr9:91648745:A:G	3.61378e-07	-1.11812	-1.23199
91648842	chr9:91648842:A:G	3.58156e-07	-1.09908	-1.25999
91648861	chr9:91648861:G:A	3.78741e-07	-1.14251	-1.16068
91649075	chr9:91649075:A:C	3.62588e-07	-1.10154	-1.24523
91649114	chr9:91649114:T:A	3.57279e-07	-1.12399	-1.23753
91649520	chr9:91649520:A:C	3.69585e-07	-1.08374	-1.24392
91649624	chr9:91649624:C:T	3.67663e-07	-1.09754	-1.23533
91649646	chr9:91649646:G:A	3.45962e-07	-1.4542	-0.939508
91649922	chr9:91649922:C:G	3.53602e-07	-1.11802	-1.25384
91649937	chr9:91649937:C:T	2.09848e-06	-1.16478e-10	-0.591067
91650040	chr9:91650040:C:T	1.5961e-06	-1.41681	0.552088
91650124	chr9:91650124:G:A	3.23427e-07	-1.19736	-1.2637
91650258	chr9:91650258:C:A	3.97931e-07	-1.44231	-0.811442
91650263	chr9:91650263:A:G	3.61251e-07	-1.10576	-1.24471
91650287	chr9:91650287:A:G	9.58333e-07	-1.37484	-2.95118e-10
91650484	chr9:91650484:A:G	3.25158e-07	-1.2044	-1.25133
91650883	chr9:91650883:G:GT	1.1281e-06	-1.16478e-10	-1.21175
91651121	chr9:91651121:T:A	3.60735e-07	-1.1092	-1.24269
91651193	chr9:91651193:C:T	4.67842e-07	-1.21794	-0.873971
91651292	chr9:91651292:T:C	3.6216e-07	-1.10405	-1.2439
91651305	chr9:91651305:T:C	4.07461e-07	-1.43254	-0.797549
91651500	chr9:91651500:A:G	3.60429e-07	-1.09495	-1.25779
91651540	chr9:91651540:A:G	3.70229e-07	-1.08952	-1.23639
91651661	chr9:91651661:G:A	3.05702e-07	-1.247	-1.27042
91651861	chr9:91651861:A:T	2.70269e-07	-1.4649	-1.17572
91651907	chr9:91651907:A:G	3.68177e-07	-1.09282	-1.23866
91652175	chr9:91652175:A:G	2.73069e-07	-1.45296	-1.17736
91652331	chr9:91652331:T:C	7.83675e-07	-1.57604	-2.95118e-10
91652502	chr9:91652502:G:A	3.63116e-07	-1.10322	-1.24209
91652640	chr9:91652640:T:C	5.17974e-06	-1.16478e-10	0.312474
91653363	chr9:91653363:TA:T	1.20012e-06	-1.16478e-10	-1.14986
91653688	chr9:91653688:T:C	3.80356e-07	-1.05635	-1.24257
91653905	chr9:91653905:G:A	3.52214e-07	-1.1375	-1.2383
91654949	chr9:91654949:A:G	1.1593e-06	-1.18446	-2.95118e-10
91655322	chr9:91655322:C:G	1.62953e-06	-1.16478e-10	-0.843991
91655340	chr9:91655340:T:C	4.57554e-06	-1.16478e-10	0.188445
91655451	chr9:91655451:A:G	3.21822e-07	-1.3714	-1.09464
91655475	chr9:91655475:G:C	4.20464e-07	-1.07667	-1.122
91655990	chr9:91655990:A:C	6.17462e-06	-1.16478e-10	0.488167
91656103	chr9:91656103:A:G	2.29565e-07	-1.57536	-1.22848
91656314	chr9:91656314:G:A	4.18546e-06	-1.16478e-10	0.0993357
91656469	chr9:91656469:C:G	1.08065e-06	-1.16478e-10	-1.25472
91656607	chr9:91656607:A:G	5.27017e-07	-0.922576	-1.05023
91656832	chr9:91656832:G:A	1.16219e-06	-1.16478e-10	-1.18198
91657243	chr9:91657243:G:A	1.68406e-06	-1.16478e-10	-0.811072
91657259	chr9:91657259:G:A	2.3178e-07	-1.5583	-1.23594
91657319	chr9:91657319:T:C	2.98703e-07	-1.30992	-1.23067
91657430	chr9:91657430:T:C	7.43828e-07	-0.683447	-0.944779
91657858	chr9:91657858:T:C	8.01756e-07	-0.608943	-0.944288
91658014	chr9:91658014:C:A	6.34031e-06	-1.16478e-10	0.514648
91658130	chr9:91658130:A:T	1.22769e-06	-1.16478e-10	-1.12715
91658551	chr9:91658551:C:T	6.42413e-07	-0.656624	-1.11818
91658906	chr9:91658906:C:T	8.35144e-07	-0.470337	-1.04209
91659728	chr9:91659728:A:G	6.91814e-07	-1.03311	-0.667603
91659730	chr9:91659730:G:A	1.09384e-06	-1.16478e-10	-1.24259
91660008	chr9:91660008:A:G	2.05396e-06	-0.612509	-2.95118e-10
91660215	chr9:91660215:C:G	1.34642e-06	-1.16478e-10	-1.03483
91661096	chr9:91661096:T:C	4.55115e-06	-1.16478e-10	0.1831
91661208	chr9:91661208:T:C	1.62968e-06	-1.16478e-10	-0.843896
91661252	chr9:91661252:CTT:C	2.34075e-07	-1.56214	-1.22226
91661307	chr9:91661307:A:G	1.11187e-06	-0.502196	-0.724038
91661309	chr9:91661309:G:A	7.73899e-07	-1.58859	-2.95118e-10
91661746	chr9:91661746:G:A	1.30816e-06	-0.490855	-0.572803
91662586	chr9:91662586:C:G	9.09688e-07	-0.448557	-0.978378
91663155	chr9:91663155:C:T	1.2693e-06	-1.16478e-10	-1.09381
91663188	chr9:91663188:C:T	2.33343e-07	-1.56123	-1.2263
91663430	chr9:91663430:A:G	1.56009e-06	-0.282544	-0.604994
91663467	chr9:91663467:A:G	1.0602e-06	-1.16478e-10	-1.27382
91663599	chr9:91663599:T:C	9.61728e-07	-0.569383	-0.801921
91664560	chr9:91664560:A:G	1.0603e-06	-1.16478e-10	-1.27373
91664939	chr9:91664939:C:T	1.16042e-06	-1.1835	-2.95118e-10
91665538	chr9:91665538:C:T	3.09594e-07	-1.32021	-1.18456
91665747	chr9:91665747:T:C	1.21096e-06	-0.54459	-0.596273
91665788	chr9:91665788:G:A	2.16283e-05	-1.16478e-10	1.74172
91665826	chr9:91665826:C:T	4.91527e-07	-1.27611	-0.76641
91665867	chr9:91665867:T:G	8.26284e-07	-0.449709	-1.07339
91666159	chr9:91666159:C:T	2.72017e-07	-1.42811	-1.20607
91666342	chr9:91666342:C:T	1.16897e-06	-0.574147	-0.602011
91666528	chr9:91666528:C:T	1.20973e-06	-1.14188	-2.95118e-10
91666628	chr9:91666628:G:A	6.03062e-07	-0.854001	-0.984014
91666714	chr9:91666714:G:T	1.64446e-06	-1.16478e-10	-0.834869
91666789	chr9:91666789:T:A	3.75134e-07	-1.06901	-1.24375
91666858	chr9:91666858:AT:A	7.96143e-07	-0.943812	-0.616444
91667226	chr9:91667226:T:C	9.84906e-07	-0.539947	-0.807542
91667568	chr9:91667568:T:C	6.32112e-07	-0.80265	-0.988318
91667801	chr9:91667801:T:C	5.16102e-07	-1.17371	-0.820018
91668111	chr9:91668111:T:C	2.38906e-07	-1.54355	-1.22042
91668112	chr9:91668112:T:G	1.65627e-06	-1.16478e-10	-0.827714
91668171	chr9:91668171:T:A	4.79483e-07	-1.16626	-0.901067
91668579	chr9:91668579:C:T	7.11274e-07	-0.399994	-1.27298
91668826	chr9:91668826:T:C	1.08635e-06	-1.16478e-10	-1.24946
91668844	chr9:91668844:G:A	3.85093e-07	-1.37743	-0.909125
91669092	chr9:91669092:T:G	3.49587e-07	-1.13823	-1.24505
91669629	chr9:91669629:T:C	4.99988e-06	-1.16478e-10	0.277133
91669718	chr9:91669718:T:G	2.29576e-06	-0.501216	-2.95118e-10
91669736	chr9:91669736:G:A	8.13383e-07	-1.53883	-2.95118e-10
91670224	chr9:91670224:A:G	1.17458e-06	-1.16478e-10	-1.17137
91670329	chr9:91670329:C:G	1.16034e-06	-1.16478e-10	-1.18357
91670414	chr9:91670414:G:T	2.3656e-07	-1.55304	-1.22079
91670547	chr9:91670547:C:A	3.95288e-07	-1.02484	-1.23558
91670752	chr9:91670752:G:A	2.703e-06	-0.337919	-2.95118e-10
91670918	chr9:91670918:T:C	1.3858e-06	-0.601473	-0.404526
91670944	chr9:91670944:A:G	2.5202e-07	-1.58089	-1.12964
91671332	chr9:91671332:G:T	2.37164e-07	-1.49726	-1.27403
91671396	chr9:91671396:C:T	4.01692e-07	-1.00384	-1.2405
91671441	chr9:91671441:CTTCT:C	5.26892e-07	-1.19445	-0.778587
91671467	chr9:91671467:G:A	4.85848e-06	-1.16478e-10	0.248446
91671542	chr9:91671542:A:C	8.43881e-07	-0.475089	-1.02694
91672306	chr9:91672306:C:T	1.98093e-06	-1.16478e-10	-0.648714
91672622	chr9:91672622:G:A	2.73363e-07	-1.35521	-1.27402
91672682	chr9:91672682:G:A	8.85337e-07	-1.45407	-2.95118e-10
91673173	chr9:91673173:C:T	2.41404e-07	-1.53326	-1.2203
91673328	chr9:91673328:C:T	1.0813e-06	-1.16478e-10	-1.25412
91673349	chr9:91673349:G:T	7.66943e-07	-0.536723	-1.0609
91674472	chr9:91674472:T:C	1.06123e-06	-1.16478e-10	-1.27285
91674710	chr9:91674710:T:C	2.3421e-07	-1.5622	-1.22161
91674801	chr9:91674801:T:C	3.11122e-07	-1.37453	-1.12532
91674939	chr9:91674939:G:A	5.96389e-07	-0.969823	-0.879319
91674969	chr9:91674969:C:T	2.36635e-07	-1.55475	-1.21877
91674970	chr9:91674970:G:A	1.16e-06	-1.16478e-10	-1.18386
91675012	chr9:91675012:T:C	6.20212e-07	-0.870234	-0.93974
91675991	chr9:91675991:G:C	2.55709e-06	0.0442849	-0.437694
91676005	chr9:91676005:C:T	2.61681e-07	-1.39888	-1.27403
91677839	chr9:91677839:A:G	1.21502e-06	-1.16478e-10	-1.13752
91677958	chr9:91677958:T:C	9.55357e-07	-0.84417	-0.533781
91678010	chr9:91678010:G:A	1.43307e-06	-0.972458	-2.95118e-10
91679463	chr9:91679463:A:G	6.05334e-07	-1.20666	-0.627594
91680123	chr9:91680123:G:C	1.12455e-06	-1.16478e-10	-1.21489
91680318	chr9:91680318:G:C	9.15809e-07	-0.152807	-1.26742
91680395	chr9:91680395:G:A	1.3642e-06	-1.16478e-10	-1.02171
91680401	chr9:91680401:A:G	1.84422e-06	-1.16478e-10	-0.720221
91681684	chr9:91681684:C:T	1.3052e-06	-1.16478e-10	-1.06593
91682019	chr9:91682019:G:A	7.50162e-07	-0.974809	-0.644937
91682051	chr9:91682051:T:C	7.60686e-07	-0.972503	-0.633312
91682548	chr9:91682548:C:T	2.83901e-06	0.123823	-0.412648
91682828	chr9:91682828:T:C	2.50641e-07	-1.53857	-1.17744
91682986	chr9:91682986:G:A	1.06172e-06	-1.16478e-10	-1.27239
91683527	chr9:91683527:A:G	2.4804e-06	0.124353	-0.548213
91683661	chr9:91683661:G:A	6.06443e-07	-1.32357	-0.508858
91683939	chr9:91683939:T:G	2.22494e-06	0.203946	-0.736494
91684047	chr9:91684047:C:T	1.60379e-06	0.0781236	-0.938037
91684048	chr9:91684048:G:A	1.06452e-06	-1.16478e-10	-1.26976
91684123	chr9:91684123:G:C	1.0661e-06	-1.16478e-10	-1.26827
91684253	chr9:91684253:C:T	1.69005e-06	0.120681	-0.928201
91684301	chr9:91684301:C:T	1.06287e-06	-1.16478e-10	-1.27131
91685126	chr9:91685126:A:G	1.28928e-06	-1.16478e-10	-1.0782
91685311	chr9:91685311:G:A	1.65748e-06	0.095871	-0.922853
91685631	chr9:91685631:C:T	4.77298e-07	-1.03412	-1.03778
91686043	chr9:91686043:G:T	4.61355e-07	-1.17828	-0.927592
91686389	chr9:91686389:C:T	1.12049e-06	-1.16478e-10	-1.21852
91686495	chr9:91686495:C:T	2.19631e-07	-1.5794	-1.26868
91687470	chr9:91687470:C:T	5.98034e-07	-0.639517	-1.20687
91687769	chr9:91687769:C:T	1.06096e-06	-1.16478e-10	-1.27311
91687866	chr9:91687866:T:C	1.23931e-06	-0.460179	-0.65755
91687954	chr9:91687954:T:C	3.7108e-07	-1.5877	-0.735914
91687986	chr9:91687986:G:A	9.42543e-07	-1.39145	-2.95118e-10
91688020	chr9:91688020:T:C	1.0213e-06	-0.747046	-0.564162
91688154	chr9:91688154:A:G	8.60617e-07	-0.722552	-0.759834
91688824	chr9:91688824:G:A	8.88992e-06	-0.293971	1.14661
91689101	chr9:91689101:T:A	1.06075e-06	-1.16478e-10	-1.2733
91689716	chr9:91689716:G:A	6.92316e-07	-0.4544	-1.24559
91690028	chr9:91690028:GGTATTA:G	1.25387e-06	-1.16478e-10	-1.10604
91690101	chr9:91690101:T:C	2.38236e-06	-1.16478e-10	-0.464188
91690111	chr9:91690111:T:C	1.28403e-06	-1.16478e-10	-1.08228
91690213	chr9:91690213:G:A	1.11576e-06	-1.16478e-10	-1.22275
91690833	chr9:91690833:G:A	1.10285e-06	-1.16478e-10	-1.23438
91691243	chr9:91691243:A:T	1.26603e-06	0.170195	-1.26659
91691935	chr9:91691935:G:A	6.80762e-07	-0.445763	-1.27106
91692135	chr9:91692135:T:C	2.27344e-06	-1.16478e-10	-0.510988
91692139	chr9:91692139:C:G	1.65332e-06	-1.16478e-10	-0.829497
91692394	chr9:91692394:C:G	1.39113e-05	2.54579	-1.24537
91692487	chr9:91692487:G:C	3.7527e-07	-1.5809	-0.731488
91692535	chr9:91692535:G:A	1.13439e-06	-1.16478e-10	-1.20618
91692574	chr9:91692574:G:A	3.408e-07	-1.13841	-1.27033
91692723	chr9:91692723:G:A	3.26847e-07	-1.26585	-1.18469
91692828	chr9:91692828:C:T	1.09852e-05	2.32861	-1.26434
91692889	chr9:91692889:G:A	1.56218e-05	2.65299	-1.2366
91693064	chr9:91693064:C:A	1.11912e-06	-1.16478e-10	-1.21974
91693589	chr9:91693589:A:G	3.56949e-06	0.226432	-0.286291
91694208	chr9:91694208:A:G	5.73767e-07	-0.629863	-1.25795
91694221	chr9:91694221:C:T	4.06591e-07	-1.56323	-0.669002
91694361	chr9:91694361:G:C	9.68066e-07	-0.158935	-1.2058
91694366	chr9:91694366:G:T	1.12582e-06	-1.16478e-10	-1.21377
91694934	chr9:91694934:C:T	1.09481e-06	-1.16478e-10	-1.2417
91695068	chr9:91695068:T:C	1.26518e-06	-1.16478e-10	-1.09707
91696205	chr9:91696205:T:C	2.23027e-07	-1.56902	-1.26372
91696277	chr9:91696277:G:A	3.39994e-06	-0.108522	-2.95118e-10
91696574	chr9:91696574:T:A	2.48147e-05	2.39489	-0.51573
91696909	chr9:91696909:C:A	2.44434e-06	-1.16478e-10	-0.438506
91697240	chr9:91697240:C:T	1.1547e-06	-1.16478e-10	-1.18844
91697351	chr9:91697351:T:A	3.28083e-06	-1.16478e-10	-0.144182
91697484	chr9:91697484:A:G	9.64515e-07	-0.122089	-1.24632
91697737	chr9:91697737:CCAGA:C	1.41902e-06	-1.16478e-10	-0.982314
91698485	chr9:91698485:A:T	1.06414e-06	-1.16478e-10	-1.27012
91698805	chr9:91698805:C:T	2.19255e-07	-1.57766	-1.27214
91699021	chr9:91699021:G:A	1.48694e-06	-1.16478e-10	-0.935563
91699184	chr9:91699184:T:G	2.57615e-06	-1.16478e-10	-0.385985
91700630	chr9:91700630:T:C	1.58207e-06	-1.16478e-10	-0.873548
91700719	chr9:91700719:C:A	9.3899e-07	-0.156534	-1.2387
91701024	chr9:91701024:T:C	2.34745e-06	-1.16478e-10	-0.478952
91701131	chr9:91701131:A:G	1.20103e-06	-1.16478e-10	-1.1491
91701210	chr9:91701210:G:A	3.6778e-07	-1.56153	-0.771018
91701250	chr9:91701250:C:T	2.19851e-07	-1.57519	-1.27189
91701300	chr9:91701300:G:C	1.38755e-06	-1.16478e-10	-1.00474
91701334	chr9:91701334:T:C	8.62825e-07	-0.232012	-1.24781
91701662	chr9:91701662:C:T	1.06912e-06	-1.16478e-10	-1.26545
91701672	chr9:91701672:C:A	1.38755e-06	-1.16478e-10	-1.00474
91702011	chr9:91702011:CTCT:C	7.73789e-07	-1.58874	-2.95118e-10
91702853	chr9:91702853:A:T	1.37714e-06	-1.16478e-10	-1.01227
91703050	chr9:91703050:AC:A	6.41446e-07	-0.507656	-1.26865
91703447	chr9:91703447:T:TA	9.07519e-07	-1.42932	-2.95118e-10
91704089	chr9:91704089:T:G	6.03012e-07	-0.566384	-1.27171
91704102	chr9:91704102:T:G	1.91218e-06	-0.684038	-2.95118e-10
91704317	chr9:91704317:T:C	1.31558e-06	-1.058	-2.95118e-10
91704982	chr9:91704982:G:A	1.15195e-06	-1.16478e-10	-1.19082
91706390	chr9:91706390:G:T	1.71409e-06	-0.7934	-2.95118e-10
91706510	chr9:91706510:C:A	4.48906e-06	-1.16478e-10	0.169362
91706568	chr9:91706568:T:C	1.0606e-06	-1.16478e-10	-1.27344
91706798	chr9:91706798:T:C	1.25106e-06	-1.16478e-10	-1.10829
91706918	chr9:91706918:C:T	1.06194e-06	-1.16478e-10	-1.27218
91707057	chr9:91707057:T:C	5.57028e-07	-0.676575	-1.24085
91707255	chr9:91707255:G:A	4.56045e-07	-1.56143	-0.55601
91707286	chr9:91707286:C:T	1.37547e-06	-1.16478e-10	-1.01348
91707354	chr9:91707354:C:G	7.39062e-07	-0.394639	-1.24001
91707588	chr9:91707588:G:A	3.62321e-07	-1.57299	-0.774513
91707595	chr9:91707595:C:T	2.19483e-07	-1.57571	-1.27305
91707728	chr9:91707728:G:A	1.57453e-06	-1.16478e-10	-0.878325
91707750	chr9:91707750:T:C	2.76787e-05	2.68046	-0.692076
91708078	chr9:91708078:TTATTA:T	1.18488e-06	-1.16478e-10	-1.16264
91708086	chr9:91708086:TA:T	1.13425e-06	-1.16478e-10	-1.20631
91708088	chr9:91708088:T:TA	1.0614e-06	-1.16478e-10	-1.2727
91708089	chr9:91708089:T:A	2.73934e-07	-1.50071	-1.12643
91708333	chr9:91708333:C:T	2.4567e-06	-1.16478e-10	-0.433459
91708850	chr9:91708850:G:A	1.01272e-06	-0.0888098	-1.23083
91708861	chr9:91708861:A:C	1.05999e-06	-1.16478e-10	-1.27402
91709015	chr9:91709015:C:T	6.40559e-07	-0.52831	-1.24938
91709146	chr9:91709146:A:G	2.32082e-07	-1.58064	-1.2123
91709258	chr9:91709258:T:C	6.1531e-07	-0.544543	-1.27337
91709266	chr9:91709266:G:C	4.01941e-06	-1.16478e-10	0.0588551
91709451	chr9:91709451:A:G	9.36083e-07	-0.158768	-1.23956
91709635	chr9:91709635:C:T	2.46939e-06	-1.16478e-10	-0.42831
91709649	chr9:91709649:T:A	1.14227e-06	-1.16478e-10	-1.19927
91709650	chr9:91709650:T:G	1.54051e-06	-1.16478e-10	-0.900164
91709817	chr9:91709817:T:C	6.85899e-07	-0.508766	-1.20054
91709846	chr9:91709846:A:G	1.13841e-06	-1.16478e-10	-1.20264
91710038	chr9:91710038:A:G	3.64632e-07	-1.09147	-1.24967
91710456	chr9:91710456:A:G	1.07303e-06	-1.16478e-10	-1.2618
91710562	chr9:91710562:C:T	1.06063e-06	-1.16478e-10	-1.27341
91710606	chr9:91710606:C:A	1.09142e-06	-1.16478e-10	-1.2448
91710662	chr9:91710662:A:G	1.07265e-06	-1.16478e-10	-1.26215
91711027	chr9:91711027:G:A	1.06131e-06	-1.16478e-10	-1.27278
91711167	chr9:91711167:T:A	1.10719e-06	-1.16478e-10	-1.23045
91711341	chr9:91711341:G:A	1.06262e-06	-1.16478e-10	-1.27154
91711379	chr9:91711379:T:C	1.071e-06	-1.16478e-10	-1.26369
91711399	chr9:91711399:T:C	4.86986e-06	0.250784	-2.95118e-10
91711425	chr9:91711425:G:A	1.1961e-06	-1.16478e-10	-1.15321
91711470	chr9:91711470:G:T	1.11266e-06	-1.16478e-10	-1.22553
91711549	chr9:91711549:TGTATGTGTGTGGTGTGTGCAAG:T	1.39014e-06	-1.16478e-10	-1.00288
91712339	chr9:91712339:C:T	6.97294e-07	-0.419849	-1.27298
91712494	chr9:91712494:C:G	9.30257e-06	-1.16478e-10	0.89801
91712589	chr9:91712589:T:C	3.58123e-06	-0.056575	-2.95118e-10
91713017	chr9:91713017:T:G	1.07024e-06	-1.16478e-10	-1.2644
91713616	chr9:91713616:C:T	5.34316e-07	-0.739286	-1.21976
91713649	chr9:91713649:T:C	6.70708e-06	-1.16478e-10	0.570883
91714103	chr9:91714103:T:C	1.79444e-06	-1.16478e-10	-0.747586
91714105	chr9:91714105:T:A	1.75182e-06	-1.16478e-10	-0.771622
91714220	chr9:91714220:C:T	1.30757e-06	-1.16478e-10	-1.06411
91714442	chr9:91714442:T:C	2.21332e-07	-1.56798	-1.27239
91714675	chr9:91714675:G:A	2.47167e-06	-1.16478e-10	-0.427387
91714786	chr9:91714786:C:T	1.22606e-06	-1.16478e-10	-1.12848
91715926	chr9:91715926:T:A	1.06262e-06	-1.16478e-10	-1.27154
91716149	chr9:91716149:T:A	9.64788e-07	-1.36813	-2.95118e-10
91716653	chr9:91716653:C:G	1.4536e-06	-1.16478e-10	-0.958239
91716732	chr9:91716732:A:G	2.52319e-06	-1.16478e-10	-0.406755
91716781	chr9:91716781:C:T	2.96373e-07	-1.58129	-0.96713
91717230	chr9:91717230:C:A	1.06457e-06	-1.16478e-10	-1.26971
91717677	chr9:91717677:T:C	2.44759e-07	-1.57611	-1.16366
91717863	chr9:91717863:A:G	2.52467e-07	-1.56196	-1.14679
91718052	chr9:91718052:A:G	1.19997e-06	-1.16478e-10	-1.14998
91718087	chr9:91718087:G:C	6.44187e-06	1.75297	-1.22244
91718329	chr9:91718329:C:T	1.09151e-06	-1.16478e-10	-1.24472
91718452	chr9:91718452:GTAGCTGCCATCCTGGGGGAGTTA:G	3.84004e-07	-1.21639	-1.07299
91719626	chr9:91719626:A:G	4.8084e-06	1.38369	-1.1456
91719759	chr9:91719759:G:A	2.87331e-07	-1.57828	-1.00112
91719796	chr9:91719796:T:C	2.17081e-07	-1.58707	-1.2727
91719812	chr9:91719812:A:G	1.0637e-06	-1.16478e-10	-1.27052
91719992	chr9:91719992:TA:T	1.0617e-06	-1.27241	-2.95118e-10
91720035	chr9:91720035:G:A	1.91883e-06	-1.16478e-10	-0.680565
91720096	chr9:91720096:GGACT:G	1.07419e-06	-1.16478e-10	-1.26071
91720569	chr9:91720569:A:T	1.46814e-06	-1.16478e-10	-0.948284
91720737	chr9:91720737:C:G	1.40889e-06	-1.16478e-10	-0.989481
91720916	chr9:91720916:T:C	5.88163e-06	1.34497	-0.905415
91721477	chr9:91721477:A:G	3.13656e-07	-1.56856	-0.923174
91721516	chr9:91721516:C:T	3.16341e-07	-1.56507	-0.918144
91721655	chr9:91721655:G:A	3.19654e-07	-1.56421	-0.908588
91721672	chr9:91721672:C:A	3.27443e-07	-1.56486	-0.883861
91722061	chr9:91722061:C:T	8.70594e-07	-1.47086	-2.95118e-10
91722337	chr9:91722337:T:C	3.08237e-07	-1.54037	-0.968793
91722646	chr9:91722646:A:C	3.02171e-07	-1.58764	-0.941401
91722926	chr9:91722926:T:C	1.14214e-06	-1.16478e-10	-1.19938
91723125	chr9:91723125:G:A	1.09694e-06	-1.16478e-10	-1.23976
91723417	chr9:91723417:T:C	1.06948e-06	-1.16478e-10	-1.26511
91723426	chr9:91723426:C:T	2.01047e-06	-1.16478e-10	-0.63391
91723433	chr9:91723433:G:A	1.08174e-06	-1.16478e-10	-1.25371
91723646	chr9:91723646:C:T	5.04853e-06	1.21913	-0.932309
91723767	chr9:91723767:C:T	1.09278e-06	-1.16478e-10	-1.24356
91724039	chr9:91724039:C:T	1.65504e-06	-0.0748615	-0.753591
91724340	chr9:91724340:G:A	2.24323e-07	-1.58433	-1.24262
91724406	chr9:91724406:G:A	2.96336e-07	-1.54293	-1.00561
91724784	chr9:91724784:C:T	3.85801e-06	0.0178714	-2.95118e-10
91725364	chr9:91725364:C:G	1.25385e-06	-1.16478e-10	-1.10606
91725483	chr9:91725483:T:C	2.70056e-07	-1.43563	-1.20578
91725716	chr9:91725716:G:A	1.11859e-06	-1.16478e-10	-1.22021
91725748	chr9:91725748:T:TA	1.10562e-06	-1.16478e-10	-1.23188
91725749	chr9:91725749:C:A	1.10067e-06	-1.16478e-10	-1.23636
91725761	chr9:91725761:C:T	1.15871e-06	-1.16478e-10	-1.18497
91726203	chr9:91726203:A:G	1.28372e-06	-1.16478e-10	-1.08251
91726278	chr9:91726278:G:T	1.2425e-06	-1.16478e-10	-1.11515
91726308	chr9:91726308:A:G	1.11316e-06	-1.16478e-10	-1.22507
91726406	chr9:91726406:G:A	5.81344e-06	-1.16478e-10	0.427892
91726930	chr9:91726930:C:T	5.98583e-07	-0.62616	-1.21931
91727315	chr9:91727315:G:C	7.79708e-07	-1.58112	-2.95118e-10
91727523	chr9:91727523:A:G	1.35538e-06	-1.16478e-10	-1.0282
91727682	chr9:91727682:C:T	4.03328e-07	-1.41077	-0.829514
91727687	chr9:91727687:TTC:T	1.49711e-06	-1.16478e-10	-0.928746
91727849	chr9:91727849:T:C	1.43588e-06	-1.56361	0.593112
91727961	chr9:91727961:A:G	1.29533e-06	-1.16478e-10	-1.07351
91728328	chr9:91728328:G:A	1.06002e-06	-1.16478e-10	-1.27399
91728556	chr9:91728556:G:A	1.17382e-06	-1.29983	0.127819
91728603	chr9:91728603:A:G	1.3843e-06	-1.16478e-10	-1.00709
91728711	chr9:91728711:G:A	3.38998e-06	-0.111457	-2.95118e-10
91728881	chr9:91728881:C:T	1.40246e-06	-0.994051	-2.95118e-10
91729841	chr9:91729841:G:A	1.30926e-06	-1.16478e-10	-1.06282
91730169	chr9:91730169:C:G	1.32537e-06	-1.16478e-10	-1.05059
91730221	chr9:91730221:G:A	2.57549e-06	-0.386242	-2.95118e-10
91730396	chr9:91730396:T:C	7.71548e-07	-0.543822	-1.04781
91730733	chr9:91730733:C:T	1.11242e-06	-1.16478e-10	-1.22574
91731188	chr9:91731188:G:A	5.57048e-07	-0.662033	-1.25535
91731598	chr9:91731598:G:A	1.06985e-06	-1.16478e-10	-1.26477
91731662	chr9:91731662:C:A	1.29437e-06	-1.16478e-10	-1.07426
91731690	chr9:91731690:G:A	3.67096e-07	-1.4148	-0.919613
91731855	chr9:91731855:C:A	1.24475e-06	-1.16478e-10	-1.11334
91732189	chr9:91732189:C:T	2.89603e-06	0.981273	-1.25021
91732476	chr9:91732476:T:C	2.83834e-07	-1.34614	-1.2455
91732581	chr9:91732581:C:T	1.95209e-06	-1.16478e-10	-0.663379
91732978	chr9:91732978:C:CT	1.07193e-06	-1.16478e-10	-1.26282
91733003	chr9:91733003:G:A	4.81459e-07	-1.36217	-0.70104
91733004	chr9:91733004:G:A	1.15298e-06	-1.26482	0.0748922
91733326	chr9:91733326:T:C	3.6162e-07	-1.10772	-1.24172
91733342	chr9:91733342:G:A	1.09621e-06	-1.16478e-10	-1.24042
91733718	chr9:91733718:G:GA	1.08141e-06	-1.16478e-10	-1.25401
91733756	chr9:91733756:T:C	2.54481e-07	-1.42862	-1.27219
91733830	chr9:91733830:C:A	1.03533e-06	-1.29756	-2.95118e-10
91734668	chr9:91734668:C:G	3.42794e-07	-1.43448	-0.968426
91734760	chr9:91734760:C:T	3.25996e-07	-1.44702	-1.00613
91735398	chr9:91735398:A:C	3.46383e-07	-1.12426	-1.26823
91735502	chr9:91735502:G:A	1.14653e-06	-1.16478e-10	-1.19554
91735748	chr9:91735748:C:A	1.47076e-06	-0.946498	-2.95118e-10
91735945	chr9:91735945:A:G	1.0726e-06	-1.26219	-2.95118e-10
91736007	chr9:91736007:G:A	1.23432e-06	-1.16478e-10	-1.12176
91736010	chr9:91736010:G:T	1.18636e-06	-1.16478e-10	-1.16139
91736088	chr9:91736088:A:G	1.2378e-06	-1.12398	0.00503252
91736268	chr9:91736268:C:T	8.7507e-07	-1.23602	-0.229707
91737336	chr9:91737336:G:A	9.39777e-07	-1.3249	-0.0694928
91737515	chr9:91737515:A:G	3.06257e-07	-1.51179	-1.00383
91737682	chr9:91737682:T:C	1.1781e-06	-1.16838	-2.95118e-10
91737683	chr9:91737683:G:A	2.73335e-07	-1.38156	-1.24778
91738065	chr9:91738065:C:T	1.06679e-06	-1.16478e-10	-1.26763
91738071	chr9:91738071:T:G	1.11374e-06	-1.16478e-10	-1.22455
91738090	chr9:91738090:T:C	1.11228e-06	-1.16478e-10	-1.22587
91738494	chr9:91738494:A:G	9.40969e-07	-1.55501	0.161885
91739186	chr9:91739186:G:A	1.1954e-06	-1.16478e-10	-1.1538
91739454	chr9:91739454:C:T	1.06002e-06	-1.16478e-10	-1.27399
91739609	chr9:91739609:A:G	8.55133e-06	1.8193	-1.00549
91739873	chr9:91739873:T:A	1.06254e-06	-1.16478e-10	-1.27162
91740096	chr9:91740096:C:A	1.08979e-06	-1.16478e-10	-1.24629
91740276	chr9:91740276:C:T	1.13267e-06	-1.16478e-10	-1.2077
91740357	chr9:91740357:G:A	1.19421e-06	-1.16478e-10	-1.1548
91740947	chr9:91740947:T:C	1.0725e-06	-1.16478e-10	-1.26229
91741108	chr9:91741108:T:C	1.3619e-06	-1.55744	0.534041
91741143	chr9:91741143:A:G	1.15401e-06	-1.16478e-10	-1.18903
91742118	chr9:91742118:G:A	5.31484e-07	-0.691631	-1.27273
91742375	chr9:91742375:T:C	2.43234e-07	-1.55821	-1.18781
91742498	chr9:91742498:C:T	5.07658e-07	-0.980854	-1.02937
91742811	chr9:91742811:C:A	5.26676e-07	-0.760303	-1.21315
91742950	chr9:91742950:G:A	6.4327e-07	-0.630263	-1.14321
91743018	chr9:91743018:T:C	1.15072e-06	-1.16478e-10	-1.1919
91743246	chr9:91743246:T:A	1.08761e-06	-1.16478e-10	-1.2483
91743293	chr9:91743293:C:T	5.73206e-07	-0.748097	-1.14069
91743529	chr9:91743529:C:T	1.44223e-06	-1.16478e-10	-0.96609
91743871	chr9:91743871:A:G	6.52626e-07	-0.55173	-1.2073
91744049	chr9:91744049:A:C	1.16265e-06	-1.16478e-10	-1.18158
91744423	chr9:91744423:A:G	8.34988e-07	-1.51262	-2.95118e-10
91744430	chr9:91744430:G:T	6.56175e-07	-0.48623	-1.26738
91744572	chr9:91744572:C:T	6.68483e-07	-0.501467	-1.23356
91744648	chr9:91744648:C:A	4.22011e-07	-1.58295	-0.612051
91744677	chr9:91744677:A:T	6.63237e-07	-0.539222	-1.20368
91744701	chr9:91744701:A:C	8.39844e-07	-1.50682	-2.95118e-10
91744883	chr9:91744883:C:T	1.09939e-06	-1.16478e-10	-1.23753
91745103	chr9:91745103:C:T	3.88108e-06	0.0238321	-2.95118e-10
91745172	chr9:91745172:G:C	6.47627e-07	-0.571386	-1.19533
91745285	chr9:91745285:C:T	1.58381e-06	-0.872449	-2.95118e-10
91745511	chr9:91745511:C:T	4.06584e-07	-1.08357	-1.14867
91745668	chr9:91745668:C:T	1.12788e-06	-1.16478e-10	-1.21194
91745832	chr9:91745832:A:G	6.48617e-07	-0.548278	-1.21692
91745844	chr9:91745844:G:A	4.54929e-07	-0.876273	-1.24362
91746055	chr9:91746055:T:G	9.0922e-07	-1.42745	-2.95118e-10
91746062	chr9:91746062:TTTTG:T	3.12418e-06	-0.193107	-2.95118e-10
91746381	chr9:91746381:C:T	6.04612e-07	-0.577648	-1.2578
91746418	chr9:91746418:T:C	3.12294e-07	-1.58878	-0.907311
91746924	chr9:91746924:G:T	3.606e-07	-1.28342	-1.06884
91747347	chr9:91747347:A:G	4.48785e-07	-0.972097	-1.1614
91747520	chr9:91747520:C:T	1.11161e-06	-1.16478e-10	-1.22647
91747758	chr9:91747758:G:A	3.01134e-07	-1.29608	-1.23641
91747762	chr9:91747762:T:C	1.35294e-06	-1.16478e-10	-1.03
91747863	chr9:91747863:G:A	3.07096e-06	-0.470439	0.260151
91747911	chr9:91747911:A:G	1.59655e-06	-1.16478e-10	-0.864437
91748306	chr9:91748306:C:CT	1.21109e-06	0.10079	-1.24155
91748353	chr9:91748353:A:G	5.16805e-07	-0.718429	-1.27394
91748418	chr9:91748418:A:G	2.22552e-07	-1.56755	-1.26733
91749028	chr9:91749028:A:G	1.07006e-06	-1.16478e-10	-1.26456
91749302	chr9:91749302:C:T	7.27081e-07	-1.07006	-0.580942
91749677	chr9:91749677:C:T	1.58925e-06	0.40177	-1.27079
91750607	chr9:91750607:T:C	8.50887e-07	-1.49376	-2.95118e-10
91750811	chr9:91750811:GAATCTGAA:G	7.8597e-07	-1.57312	-2.95118e-10
91751039	chr9:91751039:T:C	1.1554e-06	-1.18784	-2.95118e-10
91751166	chr9:91751166:A:G	8.40077e-07	-1.50654	-2.95118e-10
91751702	chr9:91751702:TAATACTC:T	1.71976e-06	-1.16478e-10	-0.790098
91751804	chr9:91751804:C:T	1.781e-06	-1.16478e-10	-0.755105
91752010	chr9:91752010:G:A	5.36021e-07	-0.683888	-1.27197
91752040	chr9:91752040:A:G	6.37418e-07	-0.516549	-1.26606
91752112	chr9:91752112:T:C	1.49828e-06	-0.927963	-2.95118e-10
91752172	chr9:91752172:C:T	1.90819e-06	-0.686126	-2.95118e-10
91752642	chr9:91752642:G:C	1.11214e-06	-1.16478e-10	-1.22599
91752643	chr9:91752643:G:C	6.44191e-07	-0.51857	-1.25347
91753134	chr9:91753134:C:T	8.65456e-07	-0.203613	-1.27317
91753283	chr9:91753283:G:A	8.50238e-07	-0.236586	-1.25793
91753480	chr9:91753480:G:A	2.05719e-06	0.639292	-1.25023
91753949	chr9:91753949:T:A	8.61508e-07	-1.48135	-2.95118e-10
91754095	chr9:91754095:G:A	2.167e-07	-1.58879	-1.27274
91754114	chr9:91754114:C:T	1.06571e-06	-1.16478e-10	-1.26864
91754455	chr9:91754455:G:A	1.14022e-06	-1.16478e-10	-1.20106
91754752	chr9:91754752:C:T	4.53152e-07	-1.30181	-0.822001
91755274	chr9:91755274:C:T	3.30953e-06	-0.135473	-2.95118e-10
91756046	chr9:91756046:C:T	4.02338e-07	-0.976708	-1.26603
91756047	chr9:91756047:G:A	1.07669e-06	-1.16478e-10	-1.25839
91756094	chr9:91756094:C:T	3.18962e-06	-1.16478e-10	-0.172379
91756243	chr9:91756243:G:A	1.11e-06	-1.16478e-10	-1.22792
91756507	chr9:91756507:C:T	1.39515e-06	-0.999277	-2.95118e-10
91756514	chr9:91756514:A:G	1.37528e-06	-1.01362	-2.95118e-10
91756518	chr9:91756518:A:T	1.40688e-06	0.0330735	-1.02398
91756541	chr9:91756541:C:T	1.18992e-06	-1.16478e-10	-1.1584
91756896	chr9:91756896:G:A	7.84321e-07	-0.740498	-0.834719
91757079	chr9:91757079:C:T	7.45634e-06	1.93552	-1.25874
91757459	chr9:91757459:G:A	1.06073e-06	-1.16478e-10	-1.27333
91757674	chr9:91757674:C:T	4.35591e-07	-1.56591	-0.597418
91757878	chr9:91757878:G:A	1.08186e-06	-1.16478e-10	-1.2536
91758370	chr9:91758370:G:A	1.15637e-06	-1.16478e-10	-1.18699
91758602	chr9:91758602:C:T	1.28285e-06	-1.16478e-10	-1.0832
91758639	chr9:91758639:G:A	1.30587e-05	2.24589	-1.00872
91758835	chr9:91758835:G:A	1.39635e-05	2.52603	-1.22186
91759243	chr9:91759243:G:A	1.27146e-05	2.48339	-1.27292
91760121	chr9:91760121:T:C	1.07002e-05	2.30788	-1.2699
91760251	chr9:91760251:T:C	1.15881e-06	-1.16478e-10	-1.18489
91760270	chr9:91760270:C:G	1.09319e-06	-1.16478e-10	-1.24318
91760338	chr9:91760338:G:C	1.21842e-06	-1.16478e-10	-1.13472
91760361	chr9:91760361:C:T	4.02151e-07	-1.57182	-0.671386
91760404	chr9:91760404:C:T	8.0345e-07	-1.55112	-2.95118e-10
91760620	chr9:91760620:C:T	1.15208e-05	2.16908	-1.05721
91760676	chr9:91760676:A:G	1.10167e-06	-1.16478e-10	-1.23546
91760911	chr9:91760911:T:C	1.23388e-06	-1.16478e-10	-1.12211
91760940	chr9:91760940:C:T	1.14748e-06	-1.16478e-10	-1.19471
91761009	chr9:91761009:T:C	1.27425e-06	-1.16478e-10	-1.08992
91761419	chr9:91761419:C:T	1.12296e-06	-1.16478e-10	-1.21631
91761522	chr9:91761522:T:G	5.67192e-07	-1.00967	-0.889662
91761566	chr9:91761566:G:A	3.99188e-07	-1.56711	-0.683492
91762025	chr9:91762025:T:G	9.26542e-07	-1.40858	-2.95118e-10
91762391	chr9:91762391:CAAT:C	1.1438e-05	2.3674	-1.26274
91762739	chr9:91762739:C:T	1.39175e-05	2.57427	-1.27341
91762849	chr9:91762849:T:A	1.28683e-05	2.47447	-1.25199
91762879	chr9:91762879:C:T	9.14675e-07	-0.447745	-0.973721
91763170	chr9:91763170:G:A	1.39349e-05	2.54246	-1.24034
91763314	chr9:91763314:C:T	3.51578e-07	-1.12707	-1.25053
91763324	chr9:91763324:A:G	8.14686e-07	-1.53723	-2.95118e-10
91763610	chr9:91763610:G:C	5.84936e-06	-1.16478e-10	0.434052
91763709	chr9:91763709:A:C	1.60636e-06	-0.0616458	-0.796665
91763737	chr9:91763737:C:T	1.08897e-06	-1.16478e-10	-1.24705
91763912	chr9:91763912:G:A	1.04854e-05	2.11566	-1.09796
91764043	chr9:91764043:G:A	1.23532e-05	2.4421	-1.26047
91764367	chr9:91764367:T:C	1.08354e-05	2.13814	-1.0876
91764368	chr9:91764368:T:A	1.12005e-06	-1.16478e-10	-1.21891
91764371	chr9:91764371:T:A	1.11927e-06	-1.16478e-10	-1.2196
91764557	chr9:91764557:CTT:C	1.34893e-06	-1.03297	-2.95118e-10
91765105	chr9:91765105:T:C	1.24796e-05	2.28747	-1.09565
91765336	chr9:91765336:T:C	1.75456e-06	-1.16478e-10	-0.770061
91765375	chr9:91765375:G:A	2.9402e-07	-1.56181	-0.994573
91765730	chr9:91765730:C:T	5.45486e-07	-1.00794	-0.930416
91765849	chr9:91765849:G:A	1.48945e-06	-1.16478e-10	-0.933875
91766245	chr9:91766245:C:A	5.50511e-07	-1.04053	-0.888657
91766462	chr9:91766462:G:A	4.1093e-07	-1.56507	-0.656545
91767036	chr9:91767036:C:A	1.72175e-06	-1.16478e-10	-0.788937
91767103	chr9:91767103:G:T	1.04318e-06	-0.513045	-0.776961
91767191	chr9:91767191:C:T	2.24251e-06	-1.16478e-10	-0.524682
91767422	chr9:91767422:G:A	1.75196e-06	-1.16478e-10	-0.771542
91767768	chr9:91767768:C:T	3.4032e-07	-1.5665	-0.843647
91768538	chr9:91768538:G:A	4.24044e-07	-1.55962	-0.63058
91768584	chr9:91768584:C:T	1.08804e-06	-1.16478e-10	-1.2479
91768707	chr9:91768707:G:A	2.6184e-07	-1.48491	-1.18739
91768826	chr9:91768826:T:A	1.26993e-06	-1.16478e-10	-1.09332
91768965	chr9:91768965:C:T	1.09618e-06	-1.16478e-10	-1.24045
91769048	chr9:91769048:G:A	1.26396e-05	2.15448	-0.949932
91769204	chr9:91769204:G:A	1.33717e-06	-1.16478e-10	-1.04172
91769551	chr9:91769551:G:A	1.07718e-05	2.31794	-1.27329
91769704	chr9:91769704:C:A	9.25564e-07	-1.40963	-2.95118e-10
91770024	chr9:91770024:A:G	3.06611e-07	-1.52705	-0.987403
91770100	chr9:91770100:A:C	1.09762e-06	-0.476569	-0.762566
91770839	chr9:91770839:G:A	1.97068e-06	-1.16478e-10	-0.6539
91770963	chr9:91770963:C:G	1.58781e-05	2.47035	-1.03769
91771207	chr9:91771207:T:C	2.00691e-06	-1.16478e-10	-0.635684
91771857	chr9:91771857:T:C	1.18332e-06	-1.16478e-10	-1.16396
91772374	chr9:91772374:T:C	1.51754e-06	-1.16478e-10	-0.915192
91772495	chr9:91772495:G:C	9.78657e-06	2.0644	-1.11567
91772530	chr9:91772530:T:A	2.28756e-06	-1.16478e-10	-0.504795
91772728	chr9:91772728:T:C	9.07304e-07	-1.36733	-0.0622311
91773130	chr9:91773130:T:C	2.16573e-06	-1.16478e-10	-0.559521
91773350	chr9:91773350:A:G	8.06993e-07	-0.661884	-0.884836
91773729	chr9:91773729:C:T	1.06575e-06	-1.16478e-10	-1.2686
91773736	chr9:91773736:A:T	8.79181e-07	-1.46104	-2.95118e-10
91773906	chr9:91773906:AGGCCACTT:A	8.11569e-07	-1.54107	-2.95118e-10
91773909	chr9:91773909:C:T	9.74708e-07	-1.35791	1.22693e-05
91775024	chr9:91775024:C:T	1.07032e-06	-1.16478e-10	-1.26432
91775833	chr9:91775833:C:G	4.51164e-07	-0.894788	-1.23342
91775918	chr9:91775918:C:T	1.16929e-06	-1.16478e-10	-1.17588
91776022	chr9:91776022:C:T	9.11968e-07	-1.42443	-2.95118e-10
91776218	chr9:91776218:C:T	3.92506e-07	-1.01325	-1.25423
91776736	chr9:91776736:C:A	2.5683e-07	-1.52865	-1.16297
91776753	chr9:91776753:C:T	1.60215e-05	2.56557	-1.12392
91777154	chr9:91777154:A:G	1.17116e-06	-1.16478e-10	-1.17428
91777210	chr9:91777210:A:G	8.12134e-07	-1.54037	-2.95118e-10
91777554	chr9:91777554:C:T	1.10759e-06	-1.16478e-10	-1.2301
91777620	chr9:91777620:C:T	2.23575e-07	-1.55665	-1.27364
91777723	chr9:91777723:C:T	8.80148e-07	-1.45995	-2.95118e-10
91777813	chr9:91777813:A:G	1.90805e-05	2.66962	-1.05323
91777995	chr9:91777995:A:T	8.38364e-07	-1.50858	-2.95118e-10
91778062	chr9:91778062:G:T	9.79024e-07	-1.35348	-2.95118e-10
91778154	chr9:91778154:T:A	4.32991e-07	-0.89892	-1.2704
91778360	chr9:91778360:G:A	1.92739e-06	-1.16478e-10	-0.676115
91778765	chr9:91778765:T:C	5.6723e-07	-0.946035	-0.953236
91778957	chr9:91778957:G:T	3.73459e-07	-1.04545	-1.27178
91779100	chr9:91779100:T:A	9.00272e-07	-1.43734	-2.95118e-10
91779213	chr9:91779213:G:A	8.94783e-07	-1.44345	-2.95118e-10
91779230	chr9:91779230:T:C	1.18369e-06	-1.16478e-10	-1.16364
91779452	chr9:91779452:C:A	5.49655e-07	-1.00349	-0.927255
91779531	chr9:91779531:C:T	1.21586e-06	-1.16478e-10	-1.13683
91779737	chr9:91779737:A:C	4.03393e-07	-0.970707	-1.26942
91779880	chr9:91779880:G:A	4.43488e-07	-0.922365	-1.223
91779980	chr9:91779980:G:A	4.00482e-07	-0.973465	-1.2739
91780149	chr9:91780149:T:G	1.91063e-06	-1.16478e-10	-0.684848
91780246	chr9:91780246:A:G	3.90407e-07	-1.00394	-1.2689
91780607	chr9:91780607:G:A	6.77639e-07	-1.02775	-0.693673
91780638	chr9:91780638:A:G	7.99751e-07	-1.55573	-2.95118e-10
91781083	chr9:91781083:G:A	2.65158e-07	-1.51826	-1.14144
91781236	chr9:91781236:C:T	4.44367e-07	-0.899423	-1.24396
91781299	chr9:91781299:C:T	1.26731e-06	-1.16478e-10	-1.09539
91781767	chr9:91781767:T:C	1.49837e-06	-1.16478e-10	-0.9279
91782000	chr9:91782000:G:C	2.50745e-07	-1.56518	-1.15041
91782137	chr9:91782137:G:C	3.30631e-06	-1.16478e-10	-0.136447
91782340	chr9:91782340:G:A	9.03848e-07	-1.43337	-2.95118e-10
91782500	chr9:91782500:T:G	9.14066e-07	-1.42213	-2.95118e-10
91782715	chr9:91782715:G:A	2.07184e-06	-1.16478e-10	-0.603844
91783081	chr9:91783081:A:G	2.66085e-07	-1.56969	-1.08653
91783260	chr9:91783260:A:G	3.38394e-07	-1.16035	-1.25547
91783428	chr9:91783428:C:T	1.20701e-06	-1.16478e-10	-1.14413
91783548	chr9:91783548:C:G	1.06804e-06	-1.16478e-10	-1.26646
91784150	chr9:91784150:G:A	8.17798e-07	-1.53342	-2.95118e-10
91784222	chr9:91784222:G:T	1.13506e-06	-1.16478e-10	-1.2056
91784282	chr9:91784282:C:T	1.82892e-06	0.530759	-1.25932
91784337	chr9:91784337:T:C	1.24249e-06	0.0818486	-1.19701
91784701	chr9:91784701:A:T	2.31096e-07	-1.52683	-1.27038
91784776	chr9:91784776:C:T	2.35767e-07	-1.5158	-1.26139
91784791	chr9:91784791:C:G	9.32709e-07	-1.40194	-2.95118e-10
91785086	chr9:91785086:C:T	1.33885e-06	-1.16478e-10	-1.04047
91785112	chr9:91785112:G:C	1.27428e-06	-1.16478e-10	-1.0899
91785173	chr9:91785173:T:C	2.33226e-07	-1.58554	-1.20248
91785201	chr9:91785201:T:C	1.06098e-06	-1.16478e-10	-1.27308
91785641	chr9:91785641:A:G	1.23647e-06	-1.16478e-10	-1.12002
91785715	chr9:91785715:G:A	7.79423e-07	-1.58148	-2.95118e-10
91786037	chr9:91786037:C:T	1.30292e-06	-1.16478e-10	-1.06767
91786208	chr9:91786208:A:T	2.28877e-07	-1.58879	-1.21806
91786223	chr9:91786223:A:AGACTGAGG	1.17033e-06	-1.16478e-10	-1.175
91786624	chr9:91786624:C:T	5.72659e-07	-0.795372	-1.09437
91786626	chr9:91786626:T:C	1.3669e-06	-1.16478e-10	-1.01973
91786627	chr9:91786627:G:A	1.36485e-06	-1.16478e-10	-1.02123
91786859	chr9:91786859:T:A	1.452e-06	-1.16478e-10	-0.959339
91786890	chr9:91786890:C:T	1.31173e-06	-1.16478e-10	-1.06093
91787133	chr9:91787133:T:C	1.18012e-06	-1.16478e-10	-1.16667
91787165	chr9:91787165:A:G	7.80411e-07	-1.58021	-2.95118e-10
91787361	chr9:91787361:A:G	1.0341e-06	-1.29875	-2.95118e-10
91787904	chr9:91787904:A:C	2.43076e-07	-1.47453	-1.27213
91787932	chr9:91787932:G:A	4.55014e-07	-1.55701	-0.562692
91788157	chr9:91788157:G:C	7.79305e-07	-1.58163	-2.95118e-10
91788443	chr9:91788443:G:A	9.58932e-07	-1.37422	-2.95118e-10
91788444	chr9:91788444:C:A	9.61587e-07	-1.37145	-2.95118e-10
91788464	chr9:91788464:A:G	1.29731e-06	-1.16478e-10	-1.07199
91788623	chr9:91788623:G:A	1.25431e-06	-1.16478e-10	-1.10569
91788734	chr9:91788734:G:A	2.82348e-07	-1.58172	-1.01517
91789110	chr9:91789110:T:C	1.34614e-06	-1.16478e-10	-1.03504
91789400	chr9:91789400:G:C	5.6985e-07	-0.680909	-1.21375
91790219	chr9:91790219:A:G	1.39166e-06	-1.16478e-10	-1.00178
91790465	chr9:91790465:G:A	1.34792e-06	-1.16478e-10	-1.03372
91790467	chr9:91790467:G:A	1.27786e-06	-1.16478e-10	-1.08709
91790473	chr9:91790473:G:A	1.50393e-06	-1.16478e-10	-0.924196
91790794	chr9:91790794:A:G	6.84614e-07	-0.494498	-1.21668
91790887	chr9:91790887:G:A	5.5094e-07	-0.686747	-1.24166
91791250	chr9:91791250:C:T	8.06692e-06	-1.16478e-10	0.755491
91791372	chr9:91791372:T:C	1.06227e-06	-1.16478e-10	-1.27187
91791455	chr9:91791455:C:G	1.13517e-06	-1.2055	-2.95118e-10
91791591	chr9:91791591:A:G	1.07766e-06	-1.16478e-10	-1.25749
91791757	chr9:91791757:A:AC	1.34443e-06	-1.16478e-10	-1.03631
91791957	chr9:91791957:C:T	1.0948e-06	-1.16478e-10	-1.24171
91791967	chr9:91791967:C:T	1.43263e-06	-1.16478e-10	-0.972767
91792332	chr9:91792332:G:C	1.47994e-06	-1.16478e-10	-0.94028
91792369	chr9:91792369:G:A	2.59921e-06	0.759777	-1.13685
91792391	chr9:91792391:TC:T	2.46814e-07	-1.47432	-1.25708
91792559	chr9:91792559:T:C	3.29002e-07	-1.18496	-1.25901
91793332	chr9:91793332:T:C	8.06376e-07	-1.54749	-2.95118e-10
91793529	chr9:91793529:G:A	3.45589e-07	-1.12462	-1.27016
91793784	chr9:91793784:A:G	1.07607e-06	-1.16478e-10	-1.25896
91793909	chr9:91793909:G:T	1.28786e-06	-1.16478e-10	-1.0793
91793936	chr9:91793936:T:C	2.25261e-06	-1.16478e-10	-0.520191
91793985	chr9:91793985:C:G	1.16773e-06	-1.16478e-10	-1.17722
91794586	chr9:91794586:T:C	2.23137e-06	-1.16478e-10	-0.529664
91794849	chr9:91794849:C:T	1.2567e-06	-1.16478e-10	-1.10379
91794850	chr9:91794850:A:G	4.37565e-07	-1.16452	-0.994296
91795359	chr9:91795359:A:G	4.37157e-07	-1.17885	-0.98089
91795776	chr9:91795776:A:G	4.40509e-07	-1.17967	-0.972435
91795844	chr9:91795844:T:C	3.9513e-07	-1.24446	-1.01636
91796116	chr9:91796116:C:A	2.45743e-06	0.688303	-1.12147
91798783	chr9:91798783:T:C	3.11448e-06	0.547495	-0.743714
91798908	chr9:91798908:C:T	1.26704e-06	-1.16478e-10	-1.0956
91799217	chr9:91799217:A:T	1.61264e-06	-1.16478e-10	-0.854411
91799448	chr9:91799448:T:C	3.42702e-06	0.543925	-0.644515
91799888	chr9:91799888:C:T	2.69219e-06	-0.341927	-2.95118e-10
91800161	chr9:91800161:G:A	7.95214e-07	-1.56142	-2.95118e-10
91800274	chr9:91800274:G:A	1.12043e-06	-1.16478e-10	-1.21857
91800399	chr9:91800399:T:C	3.21107e-07	-1.43122	-1.03704
91800892	chr9:91800892:C:A	4.95252e-07	-1.08247	-0.952501
91801195	chr9:91801195:C:T	5.25653e-07	-1.0597	-0.915691
91801228	chr9:91801228:T:C	2.71293e-06	0.775803	-1.11005
91802037	chr9:91802037:A:C	1.76252e-06	-1.16478e-10	-0.765535
91802222	chr9:91802222:C:T	5.27442e-07	-1.0502	-0.921798
91802676	chr9:91802676:T:TCC	1.28753e-06	-1.16478e-10	-1.07955
91802697	chr9:91802697:C:T	1.21813e-06	-1.16478e-10	-1.13497
91802833	chr9:91802833:G:C	8.47936e-07	-1.49723	-2.95118e-10
91803007	chr9:91803007:C:T	5.28879e-07	-1.04668	-0.922598
91803582	chr9:91803582:CAGA:C	2.20429e-05	2.8667	-1.106
91803659	chr9:91803659:G:C	1.08422e-06	-1.16478e-10	-1.25142
91804179	chr9:91804179:G:T	8.50277e-06	0.808112	-2.95118e-10
91804361	chr9:91804361:C:T	5.17956e-07	-1.00946	-0.980686
91804419	chr9:91804419:G:A	5.36133e-06	1.5935	-1.24657
91804610	chr9:91804610:A:G	2.95214e-06	0.68776	-0.937509
91805255	chr9:91805255:G:A	5.51821e-07	-0.974568	-0.952244
91805524	chr9:91805524:C:A	7.86608e-07	-1.57231	-2.95118e-10
91805538	chr9:91805538:A:G	1.00459e-06	-1.3277	-2.95118e-10
91805553	chr9:91805553:A:G	2.27182e-06	0.456141	-0.967838
91805695	chr9:91805695:G:A	5.42502e-07	-0.969181	-0.974662
91805726	chr9:91805726:T:C	1.21964e-06	-1.13372	-2.95118e-10
91806036	chr9:91806036:T:G	1.11027e-06	-1.16478e-10	-1.22767
91806166	chr9:91806166:A:G	4.09156e-07	-1.11416	-1.11178
91806969	chr9:91806969:A:G	1.76814e-06	-1.16478e-10	-0.762351
91807276	chr9:91807276:G:A	8.06462e-07	-1.54738	-2.95118e-10
91807318	chr9:91807318:C:T	1.16718e-06	-1.16478e-10	-1.17769
91807474	chr9:91807474:A:G	7.6075e-07	-0.703333	-0.902397
91807843	chr9:91807843:T:C	9.70597e-07	-0.449102	-0.913023
91807956	chr9:91807956:C:T	9.10391e-07	-1.42616	-2.95118e-10
91808091	chr9:91808091:C:G	2.44289e-06	-1.16478e-10	-0.439099
91808154	chr9:91808154:T:C	9.10303e-07	-0.431214	-0.995044
91808301	chr9:91808301:A:G	9.15901e-07	-0.442742	-0.977385
91808734	chr9:91808734:G:A	6.30322e-07	-0.800563	-0.993242
91808919	chr9:91808919:C:A	2.58777e-07	-1.41881	-1.26526
91808951	chr9:91808951:T:C	8.5323e-07	-0.469941	-1.02106
91809167	chr9:91809167:A:T	2.49378e-06	-1.16478e-10	-0.418481
91809433	chr9:91809433:A:G	5.65502e-06	0.400263	-2.95118e-10
91809958	chr9:91809958:C:T	3.27031e-07	-1.31802	-1.13196
91810030	chr9:91810030:G:A	2.85836e-07	-1.33471	-1.2499
91810389	chr9:91810389:G:A	7.97717e-07	-1.55828	-2.95118e-10
91810440	chr9:91810440:G:A	6.76777e-07	-0.674455	-1.04824
91810744	chr9:91810744:G:T	7.7501e-07	-1.58716	-2.95118e-10
91811471	chr9:91811471:A:G	1.55946e-06	-0.178525	-0.709418
91811637	chr9:91811637:T:C	3.30713e-07	-1.26772	-1.17106
91811733	chr9:91811733:T:C	1.07162e-06	-1.16478e-10	-1.26311
91811792	chr9:91811792:C:T	8.61523e-07	-1.48133	-2.95118e-10
91812131	chr9:91812131:T:C	1.12817e-06	-0.605952	-0.605732
91812317	chr9:91812317:G:T	1.29254e-06	-1.16478e-10	-1.07567
91812401	chr9:91812401:G:A	1.07303e-06	-1.16478e-10	-1.2618
91812648	chr9:91812648:G:A	1.06038e-06	-1.16478e-10	-1.27365
91812893	chr9:91812893:C:G	2.50821e-07	-1.5323	-1.183
91813118	chr9:91813118:A:C	2.87491e-07	-1.30554	-1.2733
91813140	chr9:91813140:G:A	1.27653e-06	-1.16478e-10	-1.08814
91813738	chr9:91813738:CCTCT:C	3.62437e-06	-1.16478e-10	-0.044601
91813928	chr9:91813928:G:A	8.23816e-07	-1.52609	-2.95118e-10
91814220	chr9:91814220:G:A	5.33557e-07	-0.781245	-1.17923
91814232	chr9:91814232:G:A	8.14925e-07	-1.53694	-2.95118e-10
91814354	chr9:91814354:G:A	8.27471e-07	-0.587175	-0.934485
91815668	chr9:91815668:C:T	8.15765e-07	-1.53591	-2.95118e-10
91815704	chr9:91815704:C:T	1.43988e-06	-0.967721	-2.95118e-10
91815852	chr9:91815852:C:T	1.21096e-06	-1.16478e-10	-1.14087
91816019	chr9:91816019:G:A	1.06026e-06	-1.16478e-10	-1.27376
91816213	chr9:91816213:T:C	3.25985e-07	-1.47762	-0.975568
91816624	chr9:91816624:G:A	1.13922e-06	-1.16478e-10	-1.20194
91816875	chr9:91816875:C:T	1.075e-06	-1.16478e-10	-1.25996
91817427	chr9:91817427:T:C	2.19931e-06	-1.16478e-10	-0.544137
91817506	chr9:91817506:T:C	1.09647e-06	-1.16478e-10	-1.24018
91817682	chr9:91817682:C:T	1.03699e-06	-1.29596	-2.95118e-10
91818057	chr9:91818057:C:T	4.47228e-07	-0.866883	-1.27008
91818142	chr9:91818142:A:T	1.09479e-06	-1.16478e-10	-1.24172
91818587	chr9:91818587:G:A	1.20322e-06	-1.16478e-10	-1.14728
91818662	chr9:91818662:G:A	1.06864e-06	-1.16478e-10	-1.26589
91818710	chr9:91818710:A:G	1.09009e-06	-1.16478e-10	-1.24602
91818976	chr9:91818976:T:C	3.52481e-07	-1.1022	-1.27284
91819004	chr9:91819004:G:A	1.26346e-06	-1.16478e-10	-1.09843
91819013	chr9:91819013:A:G	9.39726e-07	-1.39445	-2.95118e-10
91819346	chr9:91819346:G:T	1.08085e-06	-1.16478e-10	-1.25453
91819401	chr9:91819401:G:A	1.32623e-06	-1.16478e-10	-1.04994
91820175	chr9:91820175:T:C	4.08032e-07	-0.955531	-1.27316
91820287	chr9:91820287:G:A	3.59561e-07	-1.31581	-1.03934
91820556	chr9:91820556:G:A	7.76435e-07	-1.58532	-2.95118e-10
91820687	chr9:91820687:C:T	2.52436e-07	-1.56484	-1.14404
91821008	chr9:91821008:G:A	2.52395e-06	-1.16478e-10	-0.406456
91821548	chr9:91821548:C:T	1.06028e-06	-1.16478e-10	-1.27375
91821695	chr9:91821695:A:G	1.10977e-06	-1.16478e-10	-1.22813
91821742	chr9:91821742:C:T	1.05998e-06	-1.16478e-10	-1.27403
91821755	chr9:91821755:G:A	1.06129e-06	-1.16478e-10	-1.2728
91821788	chr9:91821788:G:A	1.49149e-06	-1.16478e-10	-0.932505
91821991	chr9:91821991:T:C	2.62027e-07	-1.58839	-1.0832
91822083	chr9:91822083:C:T	2.38034e-07	-1.58667	-1.18095
91822777	chr9:91822777:T:C	1.06611e-06	-1.16478e-10	-1.26826
91823384	chr9:91823384:G:A	2.36825e-07	-1.49875	-1.27396
91823532	chr9:91823532:T:C	1.07125e-06	-1.16478e-10	-1.26345
91823621	chr9:91823621:A:G	1.06673e-06	-1.16478e-10	-1.26768
91823681	chr9:91823681:A:G	1.07226e-06	-1.16478e-10	-1.26251
91823755	chr9:91823755:G:A	1.12467e-06	-1.16478e-10	-1.21479
91823921	chr9:91823921:G:A	1.12517e-06	-1.16478e-10	-1.21434
91823974	chr9:91823974:A:G	2.37883e-07	-1.49437	-1.27389
91824183	chr9:91824183:G:A	1.12517e-06	-1.16478e-10	-1.21434
91824274	chr9:91824274:C:T	7.23478e-07	-0.707098	-0.948867
91824852	chr9:91824852:C:T	1.14379e-06	-1.16478e-10	-1.19794
91824988	chr9:91824988:C:T	1.12517e-06	-1.16478e-10	-1.21434
91825185	chr9:91825185:C:T	1.10093e-06	-1.16478e-10	-1.23612
91825200	chr9:91825200:G:A	1.45888e-06	-1.16478e-10	-0.954609
91825553	chr9:91825553:CA:C	1.12517e-06	-1.16478e-10	-1.21434
91825750	chr9:91825750:A:G	1.14855e-06	-1.16478e-10	-1.19378
91825761	chr9:91825761:G:A	1.33689e-06	-1.16478e-10	-1.04194
91826041	chr9:91826041:A:G	1.12651e-06	-1.16478e-10	-1.21315
91826182	chr9:91826182:C:T	1.12517e-06	-1.16478e-10	-1.21434
91826312	chr9:91826312:C:T	1.12517e-06	-1.16478e-10	-1.21434
91826343	chr9:91826343:C:T	3.40383e-07	-1.38204	-1.02792
91826640	chr9:91826640:C:T	7.74672e-07	-1.5876	-2.95118e-10
91826827	chr9:91826827:T:G	3.27851e-07	-1.41843	-1.02904
91826853	chr9:91826853:A:G	2.37947e-07	-1.49413	-1.27386
91826881	chr9:91826881:A:C	3.43369e-07	-1.37753	-1.0237
91827008	chr9:91827008:T:C	1.12677e-06	-1.16478e-10	-1.21292
91827548	chr9:91827548:T:C	1.47559e-05	-1.16478e-10	1.35937
91827590	chr9:91827590:A:C	1.16879e-06	-1.17631	-2.95118e-10
91827647	chr9:91827647:C:T	1.12692e-06	-1.16478e-10	-1.21279
91827917	chr9:91827917:T:C	3.85274e-07	-1.27725	-1.00883
91828082	chr9:91828082:A:G	3.73892e-07	-1.31146	-1.00461
91828157	chr9:91828157:T:C	1.02938e-06	-1.30333	-2.95118e-10
91828736	chr9:91828736:C:T	1.21e-06	-1.16478e-10	-1.14166
91829334	chr9:91829334:G:C	1.19159e-06	-1.16478e-10	-1.157
91829507	chr9:91829507:G:A	2.18461e-07	-1.58387	-1.26956
91830104	chr9:91830104:A:G	3.68531e-06	-1.16478e-10	-0.0279246
91830693	chr9:91830693:A:AG	2.30846e-07	-1.53566	-1.26262
91831457	chr9:91831457:G:T	7.73748e-07	-1.58879	-2.95118e-10
91831538	chr9:91831538:G:A	1.21276e-06	-1.16478e-10	-1.13938
91831643	chr9:91831643:C:T	2.85615e-07	-1.40352	-1.18187
91831688	chr9:91831688:T:A	9.39687e-07	-1.39449	-2.95118e-10
91831733	chr9:91831733:T:A	1.1323e-06	-1.16478e-10	-1.20803
91832093	chr9:91832093:T:C	2.76001e-07	-1.37147	-1.24816
91832223	chr9:91832223:C:T	2.73369e-07	-1.38493	-1.24428
91832449	chr9:91832449:T:C	2.69412e-07	-1.52012	-1.12368
91832853	chr9:91832853:G:A	1.14214e-06	-1.16478e-10	-1.19938
91833009	chr9:91833009:G:C	1.21084e-06	-1.16478e-10	-1.14097
91833073	chr9:91833073:A:C	2.54101e-07	-1.53021	-1.17209
91833212	chr9:91833212:A:G	3.07953e-07	-1.36646	-1.14362
91833540	chr9:91833540:G:A	1.95482e-06	-1.16478e-10	-0.661983
91833686	chr9:91833686:A:T	2.6063e-07	-1.43619	-1.24074
91833782	chr9:91833782:A:T	7.74027e-07	-1.58843	-2.95118e-10
91833828	chr9:91833828:A:C	1.19906e-06	-1.16478e-10	-1.15075
91834168	chr9:91834168:G:A	2.36713e-07	-1.52183	-1.25135
91834499	chr9:91834499:T:C	2.36192e-07	-1.53056	-1.24483
91834592	chr9:91834592:G:A	1.27204e-06	-1.16478e-10	-1.09166
91834823	chr9:91834823:G:A	2.18406e-07	-1.58879	-1.26489
91835065	chr9:91835065:T:C	1.22242e-06	-1.16478e-10	-1.13144
91835364	chr9:91835364:G:A	2.30634e-07	-1.53114	-1.26806
91835530	chr9:91835530:G:A	2.40724e-07	-1.57458	-1.18181
91835832	chr9:91835832:A:C	1.1926e-06	-1.16478e-10	-1.15615
91835928	chr9:91835928:C:T	1.93749e-06	-1.16478e-10	-0.670888
91836404	chr9:91836404:G:A	7.74362e-07	-1.588	-2.95118e-10
91836717	chr9:91836717:G:A	7.74542e-07	-1.58776	-2.95118e-10
91836911	chr9:91836911:C:G	3.42864e-07	-1.36861	-1.0341
91836981	chr9:91836981:C:T	2.72968e-07	-1.58692	-1.04376
91837579	chr9:91837579:C:A	1.14067e-06	-1.16478e-10	-1.20066
91837662	chr9:91837662:A:G	1.17802e-06	-1.16478e-10	-1.16844
91837681	chr9:91837681:T:A	1.92611e-06	-1.16478e-10	-0.676778
91837685	chr9:91837685:T:C	2.28625e-07	-1.53988	-1.26807
91837820	chr9:91837820:T:C	3.02669e-07	-1.54459	-0.982809
91837925	chr9:91837925:G:A	5.33986e-07	-0.850998	-1.10867
91837965	chr9:91837965:AT:A	1.07649e-06	-1.16478e-10	-1.25858
91837994	chr9:91837994:C:T	2.03653e-06	-1.16478e-10	-0.621032
91838061	chr9:91838061:T:C	2.38602e-07	-1.55533	-1.20991
91838246	chr9:91838246:A:G	2.41204e-07	-1.55573	-1.19867
91838387	chr9:91838387:C:A	1.21266e-06	-1.16478e-10	-1.13946
91838628	chr9:91838628:A:G	2.24035e-07	-1.55884	-1.2694
91838690	chr9:91838690:G:A	1.07777e-06	-1.16478e-10	-1.25739
91838712	chr9:91838712:GA:G	2.25514e-07	-1.54861	-1.27304
91838811	chr9:91838811:A:G	2.67076e-07	-1.57647	-1.07603
91838951	chr9:91838951:T:C	3.11451e-07	-1.43513	-1.06367
91839190	chr9:91839190:C:T	2.31321e-07	-1.56145	-1.23478
91839467	chr9:91839467:A:T	2.46966e-07	-1.51165	-1.21913
91839474	chr9:91839474:T:C	1.15306e-06	-1.16478e-10	-1.18986
91839572	chr9:91839572:G:A	1.56491e-06	-0.884449	-2.95118e-10
91840035	chr9:91840035:G:A	3.50961e-06	-1.16478e-10	-0.0767758
91840367	chr9:91840367:C:T	1.24574e-06	-1.16478e-10	-1.11255
91840851	chr9:91840851:G:T	1.25867e-06	-1.16478e-10	-1.10223
91840935	chr9:91840935:T:C	2.38206e-07	-1.51673	-1.25017
91841426	chr9:91841426:A:T	2.37888e-07	-1.51606	-1.25218
91841650	chr9:91841650:G:A	1.13799e-06	-1.16478e-10	-1.20301
91841688	chr9:91841688:C:T	2.38096e-07	-1.51858	-1.24878
91842008	chr9:91842008:C:T	7.75791e-07	-1.58615	-2.95118e-10
91842121	chr9:91842121:A:G	7.80588e-07	-1.57999	-2.95118e-10
91842192	chr9:91842192:C:T	2.38043e-07	-1.51431	-1.25327
91842193	chr9:91842193:T:C	2.37687e-07	-1.51601	-1.25307
91842282	chr9:91842282:C:T	5.72937e-06	-1.16478e-10	0.413325
91842484	chr9:91842484:G:A	7.79262e-07	-1.58169	-2.95118e-10
91842713	chr9:91842713:G:T	1.12774e-06	-1.16478e-10	-1.21207
91842966	chr9:91842966:G:A	1.19242e-06	-1.16478e-10	-1.15629
91843112	chr9:91843112:G:A	1.12434e-06	-1.16478e-10	-1.21509
91843263	chr9:91843263:G:A	2.3795e-07	-1.52117	-1.2468
91843626	chr9:91843626:A:G	2.26126e-07	-1.55382	-1.26512
91843825	chr9:91843825:C:T	1.25197e-06	-1.16478e-10	-1.10756
91843833	chr9:91843833:T:C	2.57569e-07	-1.55459	-1.13416
91843930	chr9:91843930:T:C	2.71086e-07	-1.5701	-1.0675
91844452	chr9:91844452:G:T	7.74226e-07	-1.58817	-2.95118e-10
91844453	chr9:91844453:G:T	7.74297e-07	-1.58808	-2.95118e-10
91844496	chr9:91844496:C:T	1.23712e-06	-1.16478e-10	-1.1195
91844588	chr9:91844588:T:C	7.74184e-07	-1.58823	-2.95118e-10
91844872	chr9:91844872:G:A	2.52791e-07	-1.48745	-1.22002
91845012	chr9:91845012:G:A	2.45813e-07	-1.53621	-1.19926
91845051	chr9:91845051:G:A	2.56894e-07	-1.42645	-1.26492
91845059	chr9:91845059:T:C	2.59642e-07	-1.41603	-1.2647
91845413	chr9:91845413:C:T	1.53863e-05	1.4012	-2.95118e-10
91845703	chr9:91845703:G:A	3.83781e-07	-1.04575	-1.24421
91845781	chr9:91845781:C:T	3.1706e-07	-1.23745	-1.24349
91846116	chr9:91846116:C:T	7.81747e-07	-1.5785	-2.95118e-10
91846124	chr9:91846124:C:T	7.81701e-07	-1.57856	-2.95118e-10
91846201	chr9:91846201:C:T	1.06025e-06	-1.16478e-10	-1.27378
91846305	chr9:91846305:A:C	2.54227e-07	-1.43058	-1.27123
91846532	chr9:91846532:G:A	2.32964e-07	-1.54379	-1.24536
91846561	chr9:91846561:A:C	2.54114e-07	-1.4321	-1.27015
91846748	chr9:91846748:G:A	2.50539e-07	-1.50781	-1.20861
91847144	chr9:91847144:T:A	1.0637e-06	-1.16478e-10	-1.27053
91847194	chr9:91847194:A:G	3.04406e-07	-1.27577	-1.2459
91847216	chr9:91847216:AC:A	1.18061e-06	-1.16478e-10	-1.16624
91847602	chr9:91847602:G:A	3.2766e-07	-1.39471	-1.05335
91848415	chr9:91848415:G:A	2.80257e-07	-1.46673	-1.1376
91848419	chr9:91848419:A:G	1.06105e-06	-1.16478e-10	-1.27302
91848521	chr9:91848521:G:A	1.06074e-06	-1.16478e-10	-1.27332
91848647	chr9:91848647:G:A	1.06391e-06	-1.16478e-10	-1.27033
91848699	chr9:91848699:G:A	2.28148e-07	-1.54867	-1.26137
91848733	chr9:91848733:C:T	1.06443e-06	-1.16478e-10	-1.26984
91848822	chr9:91848822:T:C	1.47717e-06	-1.16478e-10	-0.942154
91848905	chr9:91848905:T:C	1.34124e-06	-1.16478e-10	-1.03868
91848917	chr9:91848917:A:G	1.44494e-06	-0.503351	-0.460861
91849106	chr9:91849106:C:T	1.46866e-06	-1.16478e-10	-0.947929
91849108	chr9:91849108:C:A	2.28551e-07	-1.56739	-1.24088
91849272	chr9:91849272:T:C	2.40929e-07	-1.48328	-1.27225
91849329	chr9:91849329:T:C	1.06493e-06	-1.16478e-10	-1.26937
91850109	chr9:91850109:T:C	2.41101e-07	-1.48116	-1.27366
91850334	chr9:91850334:C:T	1.09165e-06	-1.16478e-10	-1.24459
91850361	chr9:91850361:A:G	1.06153e-06	-1.16478e-10	-1.27257
91850412	chr9:91850412:AC:A	2.29695e-07	-1.56547	-1.23782
91850681	chr9:91850681:CTAAG:C	1.93749e-05	1.6317	-2.95118e-10
91851149	chr9:91851149:G:A	2.28689e-07	-1.5658	-1.24187
91851215	chr9:91851215:G:A	2.28412e-07	-1.54889	-1.26
91851252	chr9:91851252:T:C	2.31856e-07	-1.56236	-1.23156
91851486	chr9:91851486:G:A	3.13458e-07	-1.33876	-1.15362
91851833	chr9:91851833:G:A	7.89461e-07	-1.56868	-2.95118e-10
91851841	chr9:91851841:T:C	1.06128e-06	-1.16478e-10	-1.27281
91852320	chr9:91852320:C:T	2.29871e-07	-1.53119	-1.27133
91852503	chr9:91852503:C:G	1.2477e-06	-1.16478e-10	-1.11098
91852782	chr9:91852782:T:C	4.98866e-07	-1.425	-0.602695
91852948	chr9:91852948:C:T	2.6193e-07	-1.41905	-1.25291
91853040	chr9:91853040:C:T	1.41566e-06	-1.16478e-10	-0.984683
91853310	chr9:91853310:G:A	1.26414e-06	-1.16478e-10	-1.09788
91853621	chr9:91853621:A:G	3.23213e-07	-1.3989	-1.06282
91853704	chr9:91853704:A:G	2.45186e-07	-1.4846	-1.25342
91853748	chr9:91853748:G:A	2.31971e-07	-1.54281	-1.25062
91853821	chr9:91853821:G:A	2.40986e-07	-1.56588	-1.18942
91853827	chr9:91853827:T:TG	1.20619e-06	-1.16478e-10	-1.14481
91854716	chr9:91854716:G:C	2.25109e-07	-1.55822	-1.26523
91854796	chr9:91854796:C:T	1.10827e-06	-1.16478e-10	-1.22948
91855427	chr9:91855427:G:A	2.32211e-07	-1.51888	-1.27351
91855598	chr9:91855598:CA:C	1.46944e-06	-1.16478e-10	-0.947398
91856047	chr9:91856047:A:G	2.25968e-07	-1.55464	-1.26501
91856395	chr9:91856395:T:C	1.4935e-06	-1.16478e-10	-0.931158
91856994	chr9:91856994:T:C	2.238e-07	-1.55558	-1.27371
91857493	chr9:91857493:C:A	1.31109e-06	-1.16478e-10	-1.06142
91857516	chr9:91857516:G:A	2.29289e-07	-1.57287	-1.23218
91857527	chr9:91857527:G:A	2.26181e-07	-1.55335	-1.26535
91857687	chr9:91857687:C:A	1.14611e-06	-1.16478e-10	-1.1959
91857995	chr9:91857995:A:T	2.42317e-07	-1.55414	-1.19565
91858101	chr9:91858101:C:T	1.64041e-06	-1.16478e-10	-0.837337
91858209	chr9:91858209:GCTAA:G	1.07074e-06	-1.16478e-10	-1.26393
91858300	chr9:91858300:C:T	1.07734e-06	-1.16478e-10	-1.25779
91858325	chr9:91858325:A:G	2.23443e-07	-1.5658	-1.26508
91858449	chr9:91858449:C:T	3.0522e-07	-1.35234	-1.16666
91858470	chr9:91858470:A:G	2.25912e-07	-1.56796	-1.25193
91858567	chr9:91858567:C:G	2.32206e-07	-1.52474	-1.26767
91858604	chr9:91858604:G:A	1.17751e-06	-1.16478e-10	-1.16888
91858708	chr9:91858708:T:C	2.32652e-07	-1.5227	-1.26779
91858773	chr9:91858773:C:T	2.59321e-07	-1.40905	-1.27292
91858983	chr9:91858983:A:G	2.50857e-07	-1.44226	-1.27289
91859009	chr9:91859009:G:A	1.09509e-06	-1.16478e-10	-1.24144
91859010	chr9:91859010:A:T	1.09434e-06	-1.16478e-10	-1.24213
91859113	chr9:91859113:C:A	3.22024e-07	-1.30204	-1.16337
91859363	chr9:91859363:C:T	3.08005e-07	-1.36361	-1.14631
91859524	chr9:91859524:G:GA	1.35967e-06	-1.16478e-10	-1.02504
91859584	chr9:91859584:A:G	2.56591e-07	-1.52095	-1.17161
91860169	chr9:91860169:G:A	2.19462e-07	-1.58103	-1.26782
91860227	chr9:91860227:G:A	3.40002e-07	-1.20122	-1.20986
91860238	chr9:91860238:G:A	1.1166e-06	-1.16478e-10	-1.22199
91860254	chr9:91860254:A:G	2.29018e-07	-1.53423	-1.27201
91860887	chr9:91860887:G:A	1.06989e-06	-1.16478e-10	-1.26473
91861147	chr9:91861147:G:C	1.31472e-06	-1.16478e-10	-1.05865
91861214	chr9:91861214:C:T	1.13986e-06	-1.16478e-10	-1.20138
91861243	chr9:91861243:GGTTTT:G	3.24354e-07	-1.45083	-1.00737
91861301	chr9:91861301:G:A	2.25889e-07	-1.56341	-1.25658
91861329	chr9:91861329:A:C	3.02441e-07	-1.35235	-1.1758
91861393	chr9:91861393:C:G	1.10744e-06	-1.16478e-10	-1.23023
91861956	chr9:91861956:C:T	3.59127e-07	-1.10164	-1.25472
91862187	chr9:91862187:G:A	2.24908e-07	-1.56739	-1.25695
91862245	chr9:91862245:G:A	1.32808e-06	-1.16478e-10	-1.04855
91862387	chr9:91862387:G:T	1.07018e-06	-1.16478e-10	-1.26445
91862788	chr9:91862788:C:T	3.07607e-07	-1.32812	-1.1831
91863278	chr9:91863278:G:A	3.24395e-07	-1.2725	-1.18558
91863554	chr9:91863554:G:A	1.22059e-06	-1.16478e-10	-1.13295
91863672	chr9:91863672:G:A	2.2303e-07	-1.55887	-1.27386
91863678	chr9:91863678:G:A	2.68432e-07	-1.38488	-1.26255
91863757	chr9:91863757:A:G	2.21015e-07	-1.57968	-1.26212
91863785	chr9:91863785:A:G	7.62821e-07	-0.769451	-0.833562
91864261	chr9:91864261:A:G	2.26837e-07	-1.5432	-1.27261
91864739	chr9:91864739:AT:A	2.32704e-07	-1.54401	-1.24626
91864745	chr9:91864745:G:A	2.33246e-07	-1.54215	-1.24579
91865978	chr9:91865978:T:A	1.1535e-06	-1.16478e-10	-1.18948
91866047	chr9:91866047:T:C	2.27259e-07	-1.54102	-1.27292
91866564	chr9:91866564:C:T	2.6363e-07	-1.44827	-1.21722
91866600	chr9:91866600:T:C	2.27387e-07	-1.55638	-1.25701
91866626	chr9:91866626:G:A	2.22149e-07	-1.56267	-1.27402
91867310	chr9:91867310:A:G	2.29292e-07	-1.5385	-1.26654
91867512	chr9:91867512:G:A	1.3309e-06	-0.72653	-0.319895
91867750	chr9:91867750:A:C	1.17293e-06	-1.16478e-10	-1.17277
91867782	chr9:91867782:A:ACAT	2.26443e-07	-1.54375	-1.27379
91867806	chr9:91867806:C:A	1.13512e-06	-1.16478e-10	-1.20554
91868069	chr9:91868069:T:A	4.5536e-07	-0.84681	-1.27214
91868378	chr9:91868378:C:T	1.86607e-06	-0.708445	-2.95118e-10
91868402	chr9:91868402:A:T	2.30802e-07	-1.52532	-1.27316
91868438	chr9:91868438:G:A	1.37898e-06	-1.16478e-10	-1.01094
91868666	chr9:91868666:C:G	2.29862e-07	-1.53644	-1.26612
91868760	chr9:91868760:G:A	2.27623e-07	-1.54239	-1.26995
91868769	chr9:91868769:A:G	1.08427e-06	-1.16478e-10	-1.25137
91869049	chr9:91869049:G:A	2.80089e-07	-1.36131	-1.24362
91869094	chr9:91869094:A:G	2.71698e-07	-1.38957	-1.24577
91869216	chr9:91869216:C:T	6.12767e-07	-0.555925	-1.26613
91869263	chr9:91869263:T:G	6.5458e-07	-0.485487	-1.27055
91869348	chr9:91869348:C:T	2.53431e-07	-1.443	-1.26194
91869710	chr9:91869710:A:G	3.68563e-07	-1.06579	-1.26463
91869771	chr9:91869771:T:C	2.22904e-07	-1.55942	-1.27387
91869988	chr9:91869988:T:A	1.06172e-06	-1.16478e-10	-1.27239
91870139	chr9:91870139:A:G	4.02408e-07	-0.98698	-1.25559
91870231	chr9:91870231:G:A	1.06301e-06	-1.16478e-10	-1.27118
91870376	chr9:91870376:G:A	1.29166e-06	-1.16478e-10	-1.07635
91870467	chr9:91870467:A:G	2.21613e-07	-1.56525	-1.27386
91870734	chr9:91870734:T:C	4.35507e-07	-0.963351	-1.20017
91870788	chr9:91870788:G:A	1.28913e-06	-1.16478e-10	-1.07831
91870874	chr9:91870874:T:A	1.06379e-06	-1.16478e-10	-1.27044
91871124	chr9:91871124:G:A	2.30043e-07	-1.54549	-1.25627
91871216	chr9:91871216:T:A	2.23451e-07	-1.55696	-1.27388
91871511	chr9:91871511:G:A	1.08202e-06	-1.16478e-10	-1.25345
91871630	chr9:91871630:C:T	2.85963e-07	-1.35593	-1.22824
91872315	chr9:91872315:C:T	1.06687e-06	-1.16478e-10	-1.26755
91872386	chr9:91872386:A:G	9.66021e-07	-1.36685	-2.95118e-10
91872979	chr9:91872979:A:G	1.08387e-06	-1.16478e-10	-1.25174
91873007	chr9:91873007:T:C	1.22928e-06	-1.16478e-10	-1.12585
91873179	chr9:91873179:TA:T	2.16702e-07	-1.588	-1.27351
91873204	chr9:91873204:TCTACCA:T	2.26029e-07	-1.55141	-1.26796
91873408	chr9:91873408:TA:T	2.4615e-07	-1.55671	-1.17739
91873452	chr9:91873452:A:G	2.16512e-07	-1.58848	-1.27391
91873463	chr9:91873463:C:T	4.20019e-06	-1.16478e-10	0.102851
91873646	chr9:91873646:T:C	2.17867e-07	-1.58212	-1.27403
91873775	chr9:91873775:G:C	2.1787e-07	-1.58354	-1.2726
91873793	chr9:91873793:T:C	2.2624e-07	-1.54444	-1.274
91873808	chr9:91873808:G:A	3.91982e-07	-1.03594	-1.23288
91874078	chr9:91874078:A:G	2.17849e-07	-1.58622	-1.27001
91874232	chr9:91874232:T:C	2.17426e-07	-1.58484	-1.27333
91874311	chr9:91874311:C:T	2.17401e-07	-1.58527	-1.27302
91874421	chr9:91874421:T:TGAG	2.17878e-07	-1.58223	-1.27387
91874444	chr9:91874444:T:C	2.21791e-07	-1.56444	-1.27386
91874499	chr9:91874499:G:A	1.39872e-06	-1.16478e-10	-0.996723
91874878	chr9:91874878:T:G	2.16975e-07	-1.58678	-1.27348
91874883	chr9:91874883:T:C	2.20667e-07	-1.56973	-1.27365
91875024	chr9:91875024:T:G	5.17983e-06	-1.16478e-10	0.312491
91875039	chr9:91875039:T:C	3.53572e-06	-1.16478e-10	-0.0693623
91875103	chr9:91875103:T:C	4.95282e-07	-0.819729	-1.21518
91875460	chr9:91875460:A:G	1.08076e-06	-1.16478e-10	-1.25461
91875726	chr9:91875726:G:A	2.22572e-07	-1.5737	-1.26108
91875813	chr9:91875813:A:C	2.18626e-07	-1.5862	-1.26647
91876046	chr9:91876046:G:A	1.24031e-06	-1.16478e-10	-1.11692
91876141	chr9:91876141:G:A	1.06267e-06	-1.16478e-10	-1.2715
91876522	chr9:91876522:C:T	3.2785e-07	-1.48867	-0.958808
91876623	chr9:91876623:A:T	1.32262e-06	-1.16478e-10	-1.05267
91876680	chr9:91876680:C:T	2.80917e-07	-1.57275	-1.02922
91877079	chr9:91877079:C:T	1.5311e-06	-1.16478e-10	-0.906295
91877136	chr9:91877136:T:A	2.92633e-07	-1.56227	-0.99885
91877139	chr9:91877139:C:T	2.83505e-07	-1.56716	-1.02564
91877456	chr9:91877456:C:T	7.76876e-07	-1.58475	-2.95118e-10
91877547	chr9:91877547:T:C	2.87129e-07	-1.56343	-1.01667
91878102	chr9:91878102:G:A	1.09708e-06	-1.16478e-10	-1.23963
91878339	chr9:91878339:G:A	2.20344e-07	-1.57114	-1.27371
91878340	chr9:91878340:G:A	1.18597e-06	-1.16172	-2.95118e-10
91878518	chr9:91878518:C:T	7.92707e-05	3.63149	-0.590905
91878523	chr9:91878523:G:A	1.29076e-06	-1.16478e-10	-1.07705
91878602	chr9:91878602:T:G	2.46423e-07	-1.53758	-1.1954
91878653	chr9:91878653:T:C	2.41066e-07	-1.52118	-1.23379
91878967	chr9:91878967:G:A	7.81142e-07	-1.57928	-2.95118e-10
91879509	chr9:91879509:CT:C	2.54972e-07	-1.57209	-1.12679
91879847	chr9:91879847:C:T	2.47592e-07	-1.47901	-1.24924
91879929	chr9:91879929:GAGGTC:G	1.06651e-06	-1.16478e-10	-1.26788
91879959	chr9:91879959:G:A	2.44925e-06	-1.16478e-10	-0.436497
91880058	chr9:91880058:T:C	6.7796e-07	-1.49416	-0.226782
91880095	chr9:91880095:T:C	8.62914e-07	-1.47972	-2.95118e-10
91880168	chr9:91880168:A:G	6.37021e-07	-1.5129	-0.27033
91880284	chr9:91880284:C:G	1.29701e-06	-1.07222	-2.95118e-10
91880480	chr9:91880480:C:T	2.71938e-07	-1.43518	-1.19928
91881264	chr9:91881264:C:G	5.44636e-07	-1.37616	-0.563758
91881334	chr9:91881334:A:G	3.84695e-07	-1.58107	-0.70652
91881538	chr9:91881538:A:G	1.87405e-06	-1.16478e-10	-0.704178
91881549	chr9:91881549:T:C	2.62187e-07	-1.40017	-1.2708
91881834	chr9:91881834:T:C	1.55129e-06	-0.893194	-2.95118e-10
91881906	chr9:91881906:G:A	1.08759e-06	-1.16478e-10	-1.24832
91881996	chr9:91881996:A:G	1.9803e-06	-1.16478e-10	-0.649033
91882176	chr9:91882176:C:T	9.02617e-06	-1.16478e-10	0.867847
91882532	chr9:91882532:A:T	2.6585e-07	-1.46974	-1.18736
91882697	chr9:91882697:C:T	5.53211e-07	-1.35933	-0.564965
91882757	chr9:91882757:G:A	3.89475e-07	-1.55778	-0.717452
91883428	chr9:91883428:G:T	1.39549e-06	-1.16478e-10	-0.999038
91883476	chr9:91883476:C:T	2.69162e-07	-1.46457	-1.18015
91883561	chr9:91883561:T:C	3.46381e-07	-1.37851	-1.01399
91883689	chr9:91883689:T:A	2.72631e-07	-1.46105	-1.17087
91883891	chr9:91883891:A:T	1.09883e-06	-1.16478e-10	-1.23804
91883976	chr9:91883976:T:C	1.76402e-06	-1.16478e-10	-0.764683
91884036	chr9:91884036:C:A	7.18744e-07	-1.5887	-0.0738259
91884288	chr9:91884288:A:G	6.69838e-07	-1.58674	-0.146257
91884346	chr9:91884346:G:A	5.4138e-07	-1.58124	-0.364677
91884515	chr9:91884515:C:T	3.31905e-07	-1.53111	-0.90408
91884676	chr9:91884676:T:C	2.60774e-07	-1.56268	-1.1137
91884677	chr9:91884677:G:A	1.26154e-06	-1.16478e-10	-1.09995
91884701	chr9:91884701:T:C	3.25816e-07	-1.56237	-0.891333
91884896	chr9:91884896:A:G	2.49982e-06	-1.16478e-10	-0.416061
91885325	chr9:91885325:G:A	4.52362e-06	-1.16478e-10	0.177033
91885528	chr9:91885528:G:A	1.81159e-06	-1.16478e-10	-0.738073
91885577	chr9:91885577:T:C	1.54865e-06	-1.16478e-10	-0.894895
91885763	chr9:91885763:T:C	2.16012e-06	-1.57939	1.01727
91886020	chr9:91886020:T:C	3.46827e-07	-1.58498	-0.806225
91886094	chr9:91886094:C:A	1.25613e-06	-1.16478e-10	-1.10424
91886352	chr9:91886352:A:T	1.05999e-06	-1.16478e-10	-1.27402
91886397	chr9:91886397:G:A	3.47162e-07	-1.56708	-0.823162
91886629	chr9:91886629:T:G	2.87215e-07	-1.58752	-0.992287
91886649	chr9:91886649:C:T	3.43966e-07	-1.55626	-0.843232
91886822	chr9:91886822:G:A	3.36901e-07	-1.53952	-0.880723
91887140	chr9:91887140:G:T	1.42592e-06	-1.16478e-10	-0.977466
91887304	chr9:91887304:T:C	1.88918e-06	-1.57171	0.875575
91888156	chr9:91888156:T:A	1.06195e-06	-1.16478e-10	-1.27217
91888198	chr9:91888198:T:C	2.14009e-06	-1.16478e-10	-0.571434
91888213	chr9:91888213:T:G	1.50221e-06	-1.16478e-10	-0.925341
91888390	chr9:91888390:G:A	1.50342e-06	-1.16478e-10	-0.924537
91888483	chr9:91888483:A:C	1.06027e-06	-1.16478e-10	-1.27376
91888773	chr9:91888773:G:A	1.06003e-06	-1.16478e-10	-1.27399
91889133	chr9:91889133:A:G	4.58075e-07	-1.34837	-0.764636
91889420	chr9:91889420:A:G	2.95132e-07	-1.50462	-1.048
91889510	chr9:91889510:T:C	7.76797e-07	-1.58486	-2.95118e-10
91889589	chr9:91889589:A:G	5.21942e-07	-1.31439	-0.668088
91889691	chr9:91889691:C:T	1.06469e-06	-1.16478e-10	-1.26959
91889702	chr9:91889702:T:C	3.34477e-07	-1.57963	-0.847836
91889786	chr9:91889786:T:C	1.4775e-06	-1.16478e-10	-0.941932
91890299	chr9:91890299:G:A	3.04122e-07	-1.47738	-1.04523
91890331	chr9:91890331:G:A	5.09808e-07	-1.55603	-0.449967
91892055	chr9:91892055:A:G	1.08987e-06	-1.24623	-2.95118e-10
91892260	chr9:91892260:G:C	1.31131e-06	-1.16478e-10	-1.06125
91892473	chr9:91892473:G:A	1.42698e-06	-1.16478e-10	-0.976719
91892500	chr9:91892500:G:C	5.26967e-07	-1.58429	-0.388611
91892642	chr9:91892642:T:G	1.10161e-06	-1.16478e-10	-1.23551
91892739	chr9:91892739:A:G	4.4334e-07	-1.32648	-0.819215
91893171	chr9:91893171:A:G	1.68942e-06	-1.31943	0.51153
91893372	chr9:91893372:G:A	1.0613e-06	-1.16478e-10	-1.27278
91893488	chr9:91893488:C:A	1.02545e-06	-1.30715	-2.95118e-10
91893517	chr9:91893517:G:A	1.35279e-06	-1.16478e-10	-1.03011
91893580	chr9:91893580:T:G	5.71552e-07	-1.58529	-0.306385
91893734	chr9:91893734:A:G	1.07297e-06	-1.39495	0.133093
91893755	chr9:91893755:C:G	9.56049e-07	-1.37723	-2.95118e-10
91893775	chr9:91893775:G:A	3.39178e-07	-1.5461	-0.867411
91893788	chr9:91893788:C:T	1.06119e-06	-1.16478e-10	-1.27289
91894128	chr9:91894128:G:A	1.37938e-06	-1.16478e-10	-1.01064
91894414	chr9:91894414:G:A	1.0616e-06	-1.16478e-10	-1.2725
91894473	chr9:91894473:G:A	1.0763e-06	-1.16478e-10	-1.25875
91894800	chr9:91894800:G:A	1.38959e-06	-1.16478e-10	-1.00327
91894848	chr9:91894848:C:T	3.81783e-07	-1.58584	-0.709345
91894963	chr9:91894963:A:C	1.11594e-06	-1.16478e-10	-1.22258
91895271	chr9:91895271:G:A	3.09892e-07	-1.57217	-0.93164
91895418	chr9:91895418:T:C	1.06233e-06	-1.16478e-10	-1.27182
91895647	chr9:91895647:C:T	1.06279e-06	-1.16478e-10	-1.27138
91895831	chr9:91895831:G:A	1.07816e-06	-1.16478e-10	-1.25703
91896075	chr9:91896075:C:G	1.4982e-06	-1.16478e-10	-0.928014
91896099	chr9:91896099:T:C	4.50853e-07	-1.27762	-0.851279
91896316	chr9:91896316:T:C	4.55461e-06	-1.10485	1.28871
91896937	chr9:91896937:T:C	9.85426e-07	-1.34696	-2.95118e-10
91897075	chr9:91897075:G:A	1.4982e-06	-1.16478e-10	-0.928014
91897264	chr9:91897264:T:C	3.10299e-07	-1.25147	-1.25103
91897616	chr9:91897616:C:T	7.2243e-06	-1.16478e-10	0.64517
91897713	chr9:91897713:G:A	1.35368e-06	-1.16478e-10	-1.02945
91898754	chr9:91898754:C:A	7.85349e-07	-1.57391	-2.95118e-10
91898833	chr9:91898833:G:A	4.78631e-07	-1.26425	-0.804853
91898870	chr9:91898870:C:T	1.26205e-06	-1.16478e-10	-1.09955
91898943	chr9:91898943:G:A	2.57632e-06	-1.16478e-10	-0.385919
91899022	chr9:91899022:G:A	1.07071e-06	-1.16478e-10	-1.26396
91899255	chr9:91899255:G:A	4.57898e-07	-1.32138	-0.79201
91899307	chr9:91899307:G:A	8.18683e-07	-1.53234	-2.95118e-10
91899514	chr9:91899514:G:A	4.43053e-07	-1.48559	-0.660758
91899810	chr9:91899810:G:A	1.18438e-06	-1.57434	0.411278
91899839	chr9:91899839:C:G	2.98293e-07	-1.57793	-0.964028
91899855	chr9:91899855:A:C	2.04247e-06	-0.618121	-2.95118e-10
91899898	chr9:91899898:T:C	2.96379e-07	-1.58821	-0.960189
91900287	chr9:91900287:C:T	1.08238e-06	-1.25311	-2.95118e-10
91900322	chr9:91900322:A:G	1.12567e-06	-1.50863	0.294727
91900375	chr9:91900375:A:G	6.78849e-07	-1.5651	-0.154532
91900411	chr9:91900411:G:A	1.53472e-06	-1.16478e-10	-0.903934
```
