## Supplementary material for "Characterization of shared and ancestry-specific signals driving complex traits using multi-ancestry fine-mapping": susiex_nc2.cs80.cs

```
CS_ID	SNP	BP	REF_ALLELE	ALT_ALLELE	REF_FRQ	BETA	SE	-LOG10P	CS_PIP	OVRL_PIP
1	chr9:91181918:G:A	91181918	A,A	G,G	1,1	-inf,inf	inf,inf	5.30835,2.10297	0.121	0.121
1	chr9:91186354:G:C	91186354	C,C	G,G	1,1	-inf,inf	inf,inf	5.29178,2.00658	0.0974338	0.0974338
1	chr9:91202625:T:A	91202625	A,A	T,T	1,1	-inf,inf	inf,inf	5.15282,1.75566	0.049013	0.049013
1	chr9:91229012:G:GA	91229012	GA,GA	G,G	1,1	-inf,inf	inf,inf	5.50521,1.22238	0.0383227	0.0383227
1	chr9:91342600:T:C	91342600	C,C	T,T	1,1	-inf,inf	inf,inf	5.78691,0.691839	0.0281279	0.0281279
1	chr9:91185771:A:G	91185771	G,G	A,A	1,1	-inf,inf	inf,inf	5.55569,1.01966	0.0273823	0.0273823
1	chr9:91201868:G:A	91201868	A,A	G,G	1,1	-inf,inf	inf,inf	5.1778,1.36686	0.0255058	0.0255058
1	chr9:91191137:C:A	91191137	A,A	C,C	1,1	-inf,inf	inf,inf	4.61482,1.98024	0.023659	0.023659
1	chr9:91354993:A:C	91354993	C,C	A,A	1,1	-inf,inf	inf,inf	5.6981,0.690794	0.0232219	0.0232219
1	chr9:91206994:G:C	91206994	C,C	G,G	1,1	-inf,inf	inf,inf	5.08671,1.41376	0.0230216	0.0230216
1	chr9:91180858:C:T	91180858	T,T	C,C	1,1	-inf,inf	inf,inf	5.54851,0.920257	0.0229329	0.0229329
1	chr9:91210376:A:G	91210376	G,G	A,A	1,1	-inf,inf	inf,inf	5.02338,1.4591	0.0219248	0.0219248
1	chr9:91231919:T:G	91231919	G,G	T,T	1,1	-inf,inf	inf,inf	5.24277,1.20819	0.0218309	0.0218309
1	chr9:91197113:C:T	91197113	T,T	C,C	1,1	-inf,inf	inf,inf	5.02272,1.4432	0.021314	0.021314
1	chr9:91356241:C:T	91356241	T,T	C,C	1,1	-inf,inf	inf,inf	5.69907,0.623417	0.0210294	0.0210294
1	chr9:91223697:G:C	91223697	C,C	G,G	1,1	-inf,inf	inf,inf	5.17254,1.23293	0.0197758	0.0197758
1	chr9:91346508:T:C	91346508	C,C	T,T	1,1	-inf,inf	inf,inf	5.59121,0.710774	0.0192098	0.0192098
1	chr9:91327848:G:A	91327848	A,A	G,G	1,1	-inf,inf	inf,inf	5.55928,0.717223	0.018695	0.018695
1	chr9:91252470:G:A	91252470	A,A	G,G	1,1	-inf,inf	inf,inf	5.27284,1.0784	0.0185762	0.0185762
1	chr9:91197312:C:T	91197312	T,T	C,C	1,1	-inf,inf	inf,inf	4.97145,1.4209	0.018431	0.018431
1	chr9:91350117:T:C	91350117	C,C	T,T	1,1	-inf,inf	inf,inf	5.56432,0.701004	0.0179432	0.0179432
1	chr9:91180751:T:C	91180751	C,C	T,T	1,1	-inf,inf	inf,inf	5.46543,0.870889	0.017918	0.017918
1	chr9:91233987:G:A	91233987	A,A	G,G	1,1	-inf,inf	inf,inf	5.06404,1.26603	0.0167692	0.0167692
1	chr9:91331940:G:A	91331940	A,A	G,G	1,1	-inf,inf	inf,inf	5.49846,0.670588	0.0153781	0.0153781
1	chr9:91250250:G:A	91250250	A,A	G,G	1,1	-inf,inf	inf,inf	5.08683,1.16169	0.014663	0.014663
1	chr9:91246652:T:C	91246652	C,C	T,T	1,1	-inf,inf	inf,inf	5.13041,1.09356	0.0142394	0.0142394
1	chr9:91263177:T:C	91263177	C,C	T,T	1,1	-inf,inf	inf,inf	5.02256,1.20799	0.0139256	0.0139256
1	chr9:91265395:T:A	91265395	A,A	T,T	1,1	-inf,inf	inf,inf	4.95736,1.24625	0.0125553	0.0125553
1	chr9:91286247:C:T	91286247	T,T	C,C	1,1	-inf,inf	inf,inf	5.09562,1.08061	0.0125189	0.0125189
1	chr9:91259375:T:TCTC	91259375	TCTC,TCTC	T,T	1,1	-inf,inf	inf,inf	5.02026,1.16482	0.0124067	0.0124067
```
