## Supplementary material for "Characterization of shared and ancestry-specific signals driving complex traits using multi-ancestry fine-mapping": susiex_nc2.cs80.snp

```
BP	SNP	PIP(CS1)	LogBF(CS1,Pop1)	LogBF(CS1,Pop2)
90900535	chr9:90900535:A:G	4.94595e-07	-1.57567	-1.16128
90900713	chr9:90900713:C:T	2.19572e-06	-1.16478e-10	-1.24642
90900778	chr9:90900778:TC:T	4.3438e-06	-0.564179	-2.95118e-10
90900919	chr9:90900919:G:A	2.08992e-06	-0.270272	-1.02553
90901021	chr9:90901021:T:C	8.31208e-07	-1.30321	-0.914593
90901172	chr9:90901172:CCAA:C	5.16826e-07	-1.42325	-1.26973
90901205	chr9:90901205:CTG:C	1.85886e-06	-1.41297	-2.95118e-10
90901279	chr9:90901279:T:C	1.6089e-06	-1.55738	-2.95118e-10
90901334	chr9:90901334:T:A	5.03133e-07	-1.45061	-1.26922
90901336	chr9:90901336:T:A	5.55021e-07	-1.54379	-1.07789
90901338	chr9:90901338:T:A	2.13832e-06	-1.16478e-10	-1.27291
90901701	chr9:90901701:T:C	7.8304e-06	1.20821	-1.18312
90902116	chr9:90902116:G:A	1.76523e-06	-1.46465	-2.95118e-10
90902198	chr9:90902198:T:C	2.36006e-06	-1.16478e-10	-1.17424
90902420	chr9:90902420:G:A	2.22523e-06	-1.16478e-10	-1.23307
90902424	chr9:90902424:A:G	4.99299e-07	-1.51717	-1.21031
90902447	chr9:90902447:C:T	3.49112e-06	0.381975	-1.16468
90902482	chr9:90902482:A:G	6.71502e-07	-1.53723	-0.893936
90902581	chr9:90902581:G:A	1.90084e-05	2.12616	-1.21421
90902736	chr9:90902736:A:G	2.23318e-06	-1.16478e-10	-1.2295
90902818	chr9:90902818:G:T	2.62859e-06	-1.16478e-10	-1.06648
90903107	chr9:90903107:G:A	1.39324e-05	1.72161	-1.12032
90903170	chr9:90903170:A:T	1.5006e-06	-1.52276	-0.104302
90903195	chr9:90903195:GAGCCCGGTAATGAGGCTCTCAATTCTGTCCCTGTTCAGCCCTGCTGTAGGGCCCTCAAACTTCCACCTGTTC:G	5.71184e-06	0.379886	-0.670273
90903461	chr9:90903461:G:A	3.34691e-06	-1.16478e-10	-0.82489
90903537	chr9:90903537:C:T	7.58711e-07	-1.436	-0.873064
90903924	chr9:90903924:G:A	9.95346e-07	-1.37414	-0.663451
90904360	chr9:90904360:G:A	8.65099e-05	-1.16478e-10	2.42733
90904707	chr9:90904707:C:T	2.48435e-05	2.45178	-1.27211
90904728	chr9:90904728:C:T	5.66573e-07	-1.33342	-1.26766
90904912	chr9:90904912:G:A	6.90482e-07	-1.33591	-1.06739
90904974	chr9:90904974:C:T	2.14409e-06	-1.16478e-10	-1.27021
90905175	chr9:90905175:T:C	2.09629e-05	2.28367	-1.27384
90905297	chr9:90905297:G:A	6.9251e-07	-1.3232	-1.07716
90905456	chr9:90905456:A:T	1.24761e-06	-0.631905	-1.17979
90905538	chr9:90905538:T:A	4.86617e-06	-0.450622	-2.95118e-10
90905612	chr9:90905612:C:T	8.52463e-07	-0.935252	-1.2573
90905638	chr9:90905638:A:T	2.64132e-06	-1.06165	-2.95118e-10
90905671	chr9:90905671:C:T	2.42051e-05	2.42762	-1.27398
90905726	chr9:90905726:T:G	1.13528e-06	-1.50485	-0.401192
90906045	chr9:90906045:T:C	2.54901e-05	2.47918	-1.27382
90906265	chr9:90906265:T:A	8.41716e-07	-0.942553	-1.26269
90906302	chr9:90906302:C:T	4.77831e-06	-1.16478e-10	-0.468843
90906469	chr9:90906469:G:A	7.57528e-07	-1.27526	-1.03536
90906504	chr9:90906504:A:G	6.54061e-06	-0.154899	-2.95118e-10
90906996	chr9:90906996:C:G	5.97218e-06	-0.245817	-2.95118e-10
90907079	chr9:90907079:A:G	2.70282e-06	-1.16478e-10	-1.03863
90907314	chr9:90907314:C:T	3.31083e-06	-1.16478e-10	-0.835731
90907315	chr9:90907315:G:A	2.25168e-06	-1.16478e-10	-1.22125
90907431	chr9:90907431:G:A	4.28649e-06	-0.577462	-2.95118e-10
90907555	chr9:90907555:A:C	2.4084e-05	2.42182	-1.2732
90907627	chr9:90907627:G:A	1.29666e-06	-1.55386	-0.219282
90908085	chr9:90908085:G:T	2.85673e-06	-1.16478e-10	-0.983251
90908791	chr9:90908791:G:C	2.20893e-06	-1.16478e-10	-1.24042
90908881	chr9:90908881:G:A	5.76796e-07	-1.30972	-1.27348
90909381	chr9:90909381:G:A	1.41862e-06	-1.48298	-0.20026
90909471	chr9:90909471:A:G	4.27101e-06	-0.581079	-2.95118e-10
90909827	chr9:90909827:G:A	2.54424e-06	-1.16478e-10	-1.0991
90910184	chr9:90910184:C:T	9.80206e-07	-1.31176	-0.741167
90910407	chr9:90910407:C:T	6.06427e-07	-1.25935	-1.27375
90910661	chr9:90910661:G:A	2.16948e-06	-1.16478e-10	-1.25844
90910665	chr9:90910665:A:G	2.16665e-06	-1.16478e-10	-1.25975
90911164	chr9:90911164:A:G	6.98458e-06	-0.0892242	-2.95118e-10
90911239	chr9:90911239:C:T	2.60651e-06	-1.16478e-10	-1.07492
90911329	chr9:90911329:C:T	8.02245e-07	-1.32542	-0.927853
90911389	chr9:90911389:C:T	5.69133e-06	-0.293985	-2.95118e-10
90911430	chr9:90911430:G:A	5.47009e-06	-0.333633	-2.95118e-10
90911503	chr9:90911503:A:G	2.2169e-06	-1.16478e-10	-1.23682
90911626	chr9:90911626:T:C	2.6237e-06	-1.16478e-10	-1.06834
90911632	chr9:90911632:A:G	3.80142e-06	-0.697555	-2.95118e-10
90911759	chr9:90911759:G:A	2.18034e-06	-1.16478e-10	-1.25345
90911872	chr9:90911872:G:A	0.00025037	-1.16478e-10	3.49001
90911986	chr9:90911986:G:A	0.00011341	3.59219	-0.894112
90912029	chr9:90912029:A:G	4.89857e-07	-1.53235	-1.21422
90912470	chr9:90912470:G:A	2.15893e-06	-1.16478e-10	-1.26332
90912734	chr9:90912734:T:C	6.08943e-07	-1.39045	-1.13851
90912836	chr9:90912836:C:T	2.52052e-06	-1.16478e-10	-1.10846
90912904	chr9:90912904:A:G	1.62402e-06	-1.54803	-2.95118e-10
90913157	chr9:90913157:G:A	2.27443e-06	-1.16478e-10	-1.2112
90913388	chr9:90913388:A:G	2.26221e-06	-1.16478e-10	-1.21659
90913610	chr9:90913610:G:A	2.25572e-06	-1.16478e-10	-1.21946
90913714	chr9:90913714:A:C	1.95889e-06	-1.36055	-2.95118e-10
90913993	chr9:90913993:G:A	2.61846e-06	-1.16478e-10	-1.07034
90914135	chr9:90914135:C:T	2.13631e-06	-1.16478e-10	-1.27385
90914149	chr9:90914149:T:C	1.91568e-06	-1.38285	-2.95118e-10
90914218	chr9:90914218:C:T	2.72462e-06	-1.16478e-10	-1.0306
90914530	chr9:90914530:G:A	5.27647e-06	-1.16478e-10	-0.369672
90914965	chr9:90914965:A:G	2.13874e-06	-1.16478e-10	-1.27271
90915044	chr9:90915044:T:C	6.36755e-07	-1.2194	-1.2649
90915091	chr9:90915091:C:T	1.79814e-06	-1.44618	-2.95118e-10
90915143	chr9:90915143:G:A	2.17201e-06	-1.16478e-10	-1.25728
90915207	chr9:90915207:A:T	1.93686e-06	-1.37186	-2.95118e-10
90915219	chr9:90915219:G:A	2.27189e-06	-1.16478e-10	-1.21232
90915449	chr9:90915449:C:T	2.20002e-06	-1.16478e-10	-1.24446
90915574	chr9:90915574:G:A	1.91515e-06	-1.38313	-2.95118e-10
90915587	chr9:90915587:G:T	9.9983e-06	1.28941	-1.01992
90915708	chr9:90915708:T:C	2.19854e-05	1.89449	-0.837043
90915890	chr9:90915890:C:T	2.14571e-06	-1.16478e-10	-1.26946
90916395	chr9:90916395:G:A	1.09649e-06	-1.14072	-0.800095
90916587	chr9:90916587:A:G	2.50208e-06	-1.16478e-10	-1.11581
90916717	chr9:90916717:C:T	1.50182e-06	-0.932085	-0.694164
90916843	chr9:90916843:C:T	2.33174e-06	-1.5375	0.351188
90917004	chr9:90917004:G:A	2.04098e-06	-1.3195	-2.95118e-10
90917407	chr9:90917407:C:T	2.67434e-06	0.207932	-1.25716
90917463	chr9:90917463:A:G	1.92025e-06	-1.38048	-2.95118e-10
90918563	chr9:90918563:T:C	2.48635e-06	-1.16478e-10	-1.12211
90918857	chr9:90918857:C:T	1.00262e-06	-1.17228	-0.858031
90918986	chr9:90918986:C:T	1.56037e-06	-1.58801	-2.95118e-10
90919013	chr9:90919013:G:A	8.02128e-07	-1.54968	-0.70374
90919821	chr9:90919821:C:T	2.4035e-06	-1.16478e-10	-1.156
90919868	chr9:90919868:C:T	9.76127e-06	-1.16478e-10	0.245494
90919920	chr9:90919920:C:T	6.96879e-07	-1.54401	-0.850062
90919966	chr9:90919966:A:G	2.23024e-06	-1.16478e-10	-1.23082
90920603	chr9:90920603:CTATA:C	2.19678e-06	-1.16478e-10	-1.24594
90920715	chr9:90920715:A:G	2.26251e-06	-1.21645	-2.95118e-10
90920805	chr9:90920805:T:C	2.19501e-06	-1.16478e-10	-1.24674
90921193	chr9:90921193:T:C	2.21171e-06	-1.23916	-2.95118e-10
90921228	chr9:90921228:G:A	9.07784e-06	1.29679	-1.12389
90921892	chr9:90921892:C:T	2.81342e-06	-1.16478e-10	-0.998527
90922354	chr9:90922354:T:G	5.81332e-06	-0.272777	-2.95118e-10
90922381	chr9:90922381:C:T	2.76455e-06	-1.16478e-10	-1.01605
90922441	chr9:90922441:T:TCTA	2.85245e-06	-1.16478e-10	-0.984751
90922495	chr9:90922495:G:C	2.16021e-06	0.00888678	-1.27161
90922584	chr9:90922584:C:T	3.12543e-06	-0.893358	-2.95118e-10
90922861	chr9:90922861:G:T	2.45888e-06	-1.13322	-2.95118e-10
90923151	chr9:90923151:G:A	3.08711e-06	-0.905695	-2.95118e-10
90923913	chr9:90923913:AT:A	2.33545e-06	-0.0409774	-1.14375
90924324	chr9:90924324:A:G	1.96364e-06	-1.35813	-2.95118e-10
90924541	chr9:90924541:C:T	4.09995e-06	-0.0207128	-0.601242
90924743	chr9:90924743:G:A	1.43717e-06	-0.935644	-0.734611
90925016	chr9:90925016:C:A	2.16046e-06	-1.16478e-10	-1.26261
90925238	chr9:90925238:T:C	2.7557e-06	0.0790693	-1.09833
90925239	chr9:90925239:C:T	1.93975e-06	-0.966832	-0.403536
90925465	chr9:90925465:T:C	1.42967e-06	-0.904337	-0.771151
90925978	chr9:90925978:T:C	1.65008e-06	-1.53211	-2.95118e-10
90925984	chr9:90925984:G:A	3.67133e-06	-1.16478e-10	-0.732374
90926004	chr9:90926004:T:A	2.162e-06	-1.16478e-10	-1.26189
90926156	chr9:90926156:G:A	3.79357e-06	-0.699622	-2.95118e-10
90926822	chr9:90926822:C:T	2.30575e-06	-1.19752	-2.95118e-10
90926932	chr9:90926932:C:T	3.78133e-06	0.337126	-1.03998
90926983	chr9:90926983:A:G	7.46055e-07	-1.18798	-1.1379
90927088	chr9:90927088:A:G	3.17718e-06	-1.16478e-10	-0.876935
90927456	chr9:90927456:C:T	1.65855e-06	-1.52699	-2.95118e-10
90927537	chr9:90927537:T:C	1.41794e-06	-0.9351	-0.748622
90928014	chr9:90928014:T:C	2.14053e-06	-1.16478e-10	-1.27188
90928215	chr9:90928215:C:T	4.14217e-06	-1.16478e-10	-0.611711
90928607	chr9:90928607:G:A	2.41657e-06	-1.16478e-10	-1.15058
90928758	chr9:90928758:G:A	8.95323e-06	0.159085	-2.95118e-10
90929356	chr9:90929356:G:C	2.80771e-06	-1.00056	-2.95118e-10
90929819	chr9:90929819:G:A	3.59892e-06	-0.752295	-2.95118e-10
90929988	chr9:90929988:C:T	2.05538e-06	-1.31247	-2.95118e-10
90930270	chr9:90930270:G:A	2.42109e-06	-0.121373	-1.02734
90930706	chr9:90930706:G:T	6.84248e-06	0.836221	-0.946
90930964	chr9:90930964:C:T	2.99458e-06	0.283179	-1.2193
90931423	chr9:90931423:A:G	7.80576e-07	-1.48659	-0.794066
90931518	chr9:90931518:G:T	4.0311e-06	-1.16478e-10	-0.63889
90931601	chr9:90931601:G:A	6.54483e-06	0.0770041	-0.231258
90931651	chr9:90931651:A:G	1.59511e-06	-1.56599	-2.95118e-10
90933316	chr9:90933316:C:T	2.83657e-06	-1.16478e-10	-0.990332
90933443	chr9:90933443:G:A	6.35169e-07	-1.38141	-1.10538
90933570	chr9:90933570:G:A	2.16883e-06	-1.16478e-10	-1.25874
90934104	chr9:90934104:C:T	3.54839e-06	-0.766435	-2.95118e-10
90934175	chr9:90934175:C:T	3.00687e-06	-1.16478e-10	-0.93203
90934268	chr9:90934268:A:G	3.55334e-06	-0.508508	-0.256533
90934343	chr9:90934343:C:T	1.10733e-06	-0.909126	-1.02185
90934358	chr9:90934358:C:T	1.64604e-06	-1.53456	-2.95118e-10
90934538	chr9:90934538:A:G	2.76299e-06	-1.16478e-10	-1.01662
90934713	chr9:90934713:A:G	5.60793e-07	-1.58673	-1.0246
90935187	chr9:90935187:G:A	2.97214e-06	-0.943648	-2.95118e-10
90935910	chr9:90935910:G:A	1.61023e-06	-0.329248	-1.22731
90937251	chr9:90937251:G:A	4.80199e-07	-1.58684	-1.17965
90937418	chr9:90937418:G:T	2.56653e-06	-1.16478e-10	-1.09038
90937923	chr9:90937923:C:T	2.35576e-06	-1.17607	-2.95118e-10
90938038	chr9:90938038:G:A	3.50376e-06	-0.374003	-0.40509
90938071	chr9:90938071:A:G	2.48612e-06	-1.16478e-10	-1.12221
90938166	chr9:90938166:T:G	1.55926e-06	-1.58872	-2.95118e-10
90938770	chr9:90938770:G:A	4.86018e-06	0.764772	-1.21663
90938808	chr9:90938808:C:T	3.84156e-06	0.352801	-1.03985
90939008	chr9:90939008:C:T	2.14683e-06	-1.16478e-10	-1.26894
90939225	chr9:90939225:G:A	3.17269e-06	-1.16478e-10	-0.87835
90939241	chr9:90939241:TTAA:T	5.69162e-06	-1.16478e-10	-0.293934
90939263	chr9:90939263:C:G	3.6752e-06	0.202498	-0.93382
90940219	chr9:90940219:C:T	1.6683e-06	-1.17726	-0.343863
90940490	chr9:90940490:C:A	3.98888e-06	-1.16478e-10	-0.649419
90941008	chr9:90941008:C:T	2.75965e-06	-1.16478e-10	-1.01783
90941144	chr9:90941144:C:T	3.18362e-06	-1.16478e-10	-0.874909
90942372	chr9:90942372:G:A	1.29748e-06	-0.820027	-0.952477
90942514	chr9:90942514:C:T	4.42953e-07	-1.58766	-1.25956
90942559	chr9:90942559:T:A	1.5823e-06	-0.603323	-0.970728
90942701	chr9:90942701:T:C	2.13801e-06	-1.16478e-10	-1.27305
90942776	chr9:90942776:C:G	2.1383e-06	-1.16478e-10	-1.27292
90943071	chr9:90943071:C:CAG	2.17332e-06	-1.16478e-10	-1.25667
90943350	chr9:90943350:G:A	3.9554e-06	-1.16478e-10	-0.657848
90943525	chr9:90943525:G:A	2.17774e-06	-1.16478e-10	-1.25464
90943556	chr9:90943556:A:C	4.03341e-06	-1.16478e-10	-0.638316
90943617	chr9:90943617:C:G	2.1383e-06	-1.16478e-10	-1.27292
90944156	chr9:90944156:A:G	2.13834e-06	-1.16478e-10	-1.2729
90944277	chr9:90944277:G:A	4.49986e-06	0.3857	-0.914584
90944351	chr9:90944351:C:T	8.12026e-06	0.0614333	-2.95118e-10
90944405	chr9:90944405:A:G	2.17349e-06	-1.16478e-10	-1.2566
90944637	chr9:90944637:C:T	2.1383e-06	-1.16478e-10	-1.27292
90945230	chr9:90945230:T:C	2.52762e-06	-1.16478e-10	-1.10565
90946393	chr9:90946393:T:C	2.86595e-06	0.0522179	-1.03225
90946445	chr9:90946445:T:C	2.87673e-06	0.0559747	-1.03225
90946840	chr9:90946840:G:A	3.64836e-06	-1.16478e-10	-0.738651
90946916	chr9:90946916:T:G	2.25319e-06	-0.14199	-1.07859
90946937	chr9:90946937:A:T	2.02146e-06	-1.32911	-2.95118e-10
90946957	chr9:90946957:C:T	2.15037e-06	-1.16478e-10	-1.26729
90947860	chr9:90947860:T:C	6.92658e-06	-0.0975632	-2.95118e-10
90947951	chr9:90947951:C:T	1.73068e-06	-1.48441	-2.95118e-10
90948043	chr9:90948043:C:T	7.85994e-07	-1.00118	-1.27255
90948238	chr9:90948238:G:A	4.80774e-07	-1.503	-1.26228
90948325	chr9:90948325:C:T	1.66035e-06	-1.5259	-2.95118e-10
90948531	chr9:90948531:A:AAG	1.23564e-06	-0.580466	-1.24087
90948714	chr9:90948714:A:G	2.49349e-06	-1.16478e-10	-1.11925
90949170	chr9:90949170:A:G	1.17182e-06	-0.626937	-1.24743
90949264	chr9:90949264:A:G	4.7403e-07	-1.51713	-1.26228
90949364	chr9:90949364:T:C	1.64648e-06	-1.53429	-2.95118e-10
90949599	chr9:90949599:T:C	4.59997e-07	-1.54929	-1.26017
90949720	chr9:90949720:T:A	1.14948e-06	-0.639361	-1.25426
90949822	chr9:90949822:G:A	6.19352e-07	-1.24098	-1.27103
90949900	chr9:90949900:C:T	2.30359e-06	-1.16478e-10	-1.19846
90949908	chr9:90949908:TTTG:T	2.23079e-06	-1.16478e-10	-1.23057
90950147	chr9:90950147:T:C	1.19296e-06	-0.612321	-1.24417
90950615	chr9:90950615:G:A	1.66095e-06	-1.52554	-2.95118e-10
90950710	chr9:90950710:T:C	1.67824e-06	-1.51518	-2.95118e-10
90950905	chr9:90950905:A:G	1.03979e-06	-1.3669	-0.627014
90951175	chr9:90951175:G:A	1.11243e-06	-0.669206	-1.25718
90951176	chr9:90951176:C:T	2.14651e-06	-1.16478e-10	-1.26908
90951453	chr9:90951453:C:T	4.12804e-06	-1.16478e-10	-0.615126
90951543	chr9:90951543:A:G	2.9372e-06	-1.16478e-10	-0.955471
90951547	chr9:90951547:C:T	2.90045e-06	-1.16478e-10	-0.968062
90951798	chr9:90951798:C:T	4.63808e-07	-1.58562	-1.21559
90952106	chr9:90952106:T:C	6.47648e-07	-1.19335	-1.27399
90952310	chr9:90952310:A:G	4.65332e-07	-1.55357	-1.24437
90952630	chr9:90952630:C:G	1.60046e-05	0.739947	-2.95118e-10
90952926	chr9:90952926:C:T	6.67818e-07	-1.16269	-1.27398
90952956	chr9:90952956:C:T	2.57038e-06	-1.16478e-10	-1.08888
90953640	chr9:90953640:G:A	6.45316e-07	-1.19768	-1.27327
90953947	chr9:90953947:A:G	1.41287e-05	0.615277	-2.95118e-10
90954045	chr9:90954045:T:C	2.62451e-06	-1.16478e-10	-1.06804
90954284	chr9:90954284:T:C	6.78406e-07	-1.17066	-1.25028
90954401	chr9:90954401:G:C	6.8e-07	-1.17588	-1.24271
90954625	chr9:90954625:G:A	6.60371e-07	-1.18416	-1.26373
90954628	chr9:90954628:T:C	6.78352e-07	-1.19276	-1.22826
90954731	chr9:90954731:C:T	6.65129e-07	-1.1897	-1.251
90954967	chr9:90954967:A:G	6.41338e-07	-1.20347	-1.27366
90955320	chr9:90955320:A:G	2.18708e-06	-1.16478e-10	-1.25036
90955541	chr9:90955541:T:A	6.66481e-07	-1.18632	-1.25235
90955734	chr9:90955734:G:T	3.60324e-06	-1.16478e-10	-0.751096
90955984	chr9:90955984:G:A	6.72942e-07	-1.16485	-1.26417
90956283	chr9:90956283:A:G	3.18904e-06	-1.16478e-10	-0.87321
90956369	chr9:90956369:C:T	1.52685e-05	0.692863	-2.95118e-10
90956480	chr9:90956480:T:G	1.2595e-05	0.771726	-0.271354
90956499	chr9:90956499:G:A	6.70724e-07	-1.18027	-1.25205
90956857	chr9:90956857:G:A	1.12316e-06	-0.677358	-1.23942
90957223	chr9:90957223:G:A	9.99867e-07	-0.856874	-1.17619
90957661	chr9:90957661:C:T	2.19836e-06	-1.16478e-10	-1.24522
90958011	chr9:90958011:T:C	2.13603e-06	-1.16478e-10	-1.27398
90958021	chr9:90958021:A:G	1.58498e-06	-1.57236	-2.95118e-10
90958066	chr9:90958066:G:A	1.05505e-06	-1.39682	-0.58252
90958094	chr9:90958094:C:T	1.18427e-06	-1.25434	-0.60946
90958576	chr9:90958576:G:A	5.60254e-07	-1.34248	-1.26981
90958621	chr9:90958621:AC:A	6.57445e-06	-1.16478e-10	-0.149738
90959059	chr9:90959059:C:T	4.88936e-06	-0.205468	-0.240401
90959262	chr9:90959262:G:C	1.66328e-06	-0.617351	-0.906784
90959376	chr9:90959376:A:G	1.56071e-06	-1.58779	-2.95118e-10
90959648	chr9:90959648:G:A	4.74732e-06	-1.16478e-10	-0.47535
90960118	chr9:90960118:T:G	1.32359e-06	-1.4863	-0.266277
90960572	chr9:90960572:G:A	7.98309e-07	-1.08054	-1.17765
90960595	chr9:90960595:C:T	6.47747e-06	-0.164599	-2.95118e-10
90960669	chr9:90960669:G:T	6.3165e-06	-1.47932	1.28956
90960685	chr9:90960685:G:C	5.67523e-06	-1.44599	1.14917
90960757	chr9:90960757:C:T	2.92199e-05	-0.341764	1.68368
90960907	chr9:90960907:T:C	4.46919e-06	-0.271437	-0.264286
90961057	chr9:90961057:G:A	1.60596e-06	-1.55921	-2.95118e-10
90961540	chr9:90961540:T:C	2.66609e-06	-1.16478e-10	-1.05232
90961551	chr9:90961551:C:T	1.56159e-06	-1.58723	-2.95118e-10
90961672	chr9:90961672:G:A	2.17243e-06	-1.16478e-10	-1.25708
90961849	chr9:90961849:G:A	2.89708e-06	-1.16478e-10	-0.969227
90962149	chr9:90962149:C:T	2.67074e-06	-1.58514	0.534566
90962298	chr9:90962298:C:T	2.18355e-06	-1.16478e-10	-1.25198
90962358	chr9:90962358:G:C	1.58122e-06	-0.30078	-1.27395
90962563	chr9:90962563:T:C	4.03057e-06	-1.33654	0.697514
90962573	chr9:90962573:T:A	3.64136e-06	-1.16478e-10	-0.740572
90962963	chr9:90962963:C:T	4.25577e-06	-1.16478e-10	-0.584654
90963470	chr9:90963470:G:GC	1.81028e-06	-1.43945	-2.95118e-10
90963631	chr9:90963631:G:A	2.37126e-06	-1.16478e-10	-1.16951
90963655	chr9:90963655:A:C	1.56811e-06	-1.58306	-2.95118e-10
90964383	chr9:90964383:C:A	1.66822e-06	-1.52117	-2.95118e-10
90964811	chr9:90964811:G:C	5.31936e-06	-0.361576	-2.95118e-10
90964900	chr9:90964900:T:C	1.18087e-05	-0.888772	1.32468
90964979	chr9:90964979:A:G	1.5606e-06	-1.58786	-2.95118e-10
90965078	chr9:90965078:C:T	1.00753e-05	-0.972049	1.24921
90965593	chr9:90965593:T:C	1.1349e-05	-0.804848	1.20105
90966060	chr9:90966060:A:T	1.56242e-06	-1.5867	-2.95118e-10
90966078	chr9:90966078:A:G	5.67021e-06	-1.42774	1.13003
90966200	chr9:90966200:C:T	5.45369e-06	-0.336637	-2.95118e-10
90966220	chr9:90966220:A:G	5.51992e-06	-0.324566	-2.95118e-10
90966367	chr9:90966367:A:G	2.7109e-06	-1.16478e-10	-1.03565
90966532	chr9:90966532:T:C	1.08622e-05	-0.758921	1.11128
90966682	chr9:90966682:C:A	2.80845e-06	-0.11329	-0.887006
90966732	chr9:90966732:A:G	2.82033e-06	-1.16478e-10	-0.996075
90967160	chr9:90967160:A:G	8.87138e-06	-1.16478e-10	0.149901
90967628	chr9:90967628:T:C	7.26487e-07	-1.2622	-1.09027
90967706	chr9:90967706:G:A	3.08459e-06	-1.16478e-10	-0.90651
90967893	chr9:90967893:T:C	4.04817e-06	-1.16478e-10	-0.634663
90968010	chr9:90968010:C:T	1.21281e-06	-1.58868	-0.251318
90968462	chr9:90968462:G:C	2.32176e-06	-1.16478e-10	-1.1906
90968713	chr9:90968713:G:A	5.21778e-07	-1.45356	-1.22988
90968776	chr9:90968776:G:A	5.39037e-06	-0.103972	-0.244343
90968882	chr9:90968882:G:T	3.4846e-06	-0.154927	-0.629647
90968916	chr9:90968916:C:T	1.3541e-06	-0.575752	-1.15404
90969359	chr9:90969359:C:T	1.22105e-06	-0.559552	-1.27367
90969489	chr9:90969489:T:C	2.46207e-06	-1.13192	-2.95118e-10
90969965	chr9:90969965:G:A	1.1849e-06	-0.767623	-1.09564
90970617	chr9:90970617:A:C	1.21309e-05	-1.16478e-10	0.462824
90971270	chr9:90971270:C:A	6.46757e-07	-1.48187	-0.986848
90971271	chr9:90971271:C:T	1.10432e-06	-0.663112	-1.27059
90971292	chr9:90971292:G:A	6.616e-07	-1.48132	-0.964704
90971339	chr9:90971339:G:A	2.51831e-06	-1.16478e-10	-1.10934
90971521	chr9:90971521:G:A	9.56684e-07	-1.4215	-0.655714
90971553	chr9:90971553:G:A	7.28899e-06	-1.58281	1.53625
90971605	chr9:90971605:G:A	2.70528e-06	-1.16478e-10	-1.03773
90972808	chr9:90972808:G:A	4.6221e-07	-1.56307	-1.24159
90972904	chr9:90972904:A:G	1.55931e-06	-1.58869	-2.95118e-10
90972941	chr9:90972941:G:A	4.42303e-06	-1.16478e-10	-0.546105
90973511	chr9:90973511:C:T	4.06179e-06	0.277208	-0.908513
90973550	chr9:90973550:C:A	1.06133e-05	0.32918	-2.95118e-10
90973876	chr9:90973876:T:G	1.12729e-06	-0.916375	-0.996735
90974044	chr9:90974044:G:A	1.56435e-06	-1.58546	-2.95118e-10
90974306	chr9:90974306:G:A	1.57822e-06	-0.680253	-0.896375
90974361	chr9:90974361:G:T	1.17574e-06	-0.650025	-1.221
90974373	chr9:90974373:C:T	3.52212e-06	-1.16478e-10	-0.773865
90974485	chr9:90974485:G:A	1.24547e-06	-0.540192	-1.27322
90974689	chr9:90974689:G:A	1.20682e-06	-0.638805	-1.20614
90974692	chr9:90974692:T:C	9.57444e-07	-0.978195	-1.09822
90974793	chr9:90974793:T:C	1.184e-06	-0.591059	-1.27297
90974820	chr9:90974820:G:A	1.5222e-06	-0.72861	-0.884164
90974868	chr9:90974868:A:G	1.56085e-06	-1.5877	-2.95118e-10
90974974	chr9:90974974:A:G	1.56096e-06	-1.58763	-2.95118e-10
90975142	chr9:90975142:A:C	1.9831e-06	-0.502584	-0.845686
90975600	chr9:90975600:C:T	2.07466e-06	-0.537396	-0.765735
90975738	chr9:90975738:G:A	2.82889e-06	-0.415518	-0.577528
90975788	chr9:90975788:C:T	9.65779e-06	-1.58026	1.8151
90976155	chr9:90976155:G:A	3.017e-06	-0.220265	-0.7084
90976267	chr9:90976267:C:G	1.17068e-05	-0.472642	0.899886
90976320	chr9:90976320:G:T	2.14415e-06	-1.16478e-10	-1.27019
90977378	chr9:90977378:G:T	1.96378e-06	-0.66811	-0.689949
90977650	chr9:90977650:A:G	1.56001e-06	-1.58824	-2.95118e-10
90977852	chr9:90977852:GGCTGA:G	7.36661e-06	-1.40209	1.36612
90978426	chr9:90978426:C:T	7.56449e-07	-1.05544	-1.25661
90978913	chr9:90978913:C:T	8.33411e-07	-0.973418	-1.24174
90978951	chr9:90978951:C:T	4.95601e-07	-1.5402	-1.19471
90979010	chr9:90979010:C:T	7.49696e-07	-1.58439	-0.736631
90979396	chr9:90979396:A:G	8.87965e-07	-1.4972	-0.65455
90979731	chr9:90979731:C:T	1.87331e-06	-0.874438	-0.530785
90979909	chr9:90979909:G:A	6.96863e-07	-1.58101	-0.813089
90979937	chr9:90979937:T:C	7.01447e-07	-1.58341	-0.804128
90980270	chr9:90980270:A:T	7.17311e-07	-1.58672	-0.778453
90981237	chr9:90981237:A:G	4.00681e-06	-0.68165	0.0367153
90981601	chr9:90981601:T:C	6.56698e-06	0.677966	-0.82884
90981938	chr9:90981938:A:G	1.56972e-06	-1.58203	-2.95118e-10
90981953	chr9:90981953:C:T	3.06697e-05	-1.56395	2.95429
90982175	chr9:90982175:C:A	3.61163e-06	0.173374	-0.922144
90982426	chr9:90982426:A:T	1.57149e-06	-1.58091	-2.95118e-10
90983734	chr9:90983734:C:T	2.26648e-06	-1.16478e-10	-1.2147
90983829	chr9:90983829:A:C	1.56493e-06	-1.58509	-2.95118e-10
90983948	chr9:90983948:A:G	8.80606e-07	-0.924056	-1.23602
90984000	chr9:90984000:G:A	4.01204e-06	0.161713	-0.805343
90984072	chr9:90984072:A:C	1.61081e-06	-1.55619	-2.95118e-10
90984098	chr9:90984098:G:C	4.94256e-07	-1.54791	-1.18972
90984793	chr9:90984793:T:C	1.57338e-06	-1.5797	-2.95118e-10
90985066	chr9:90985066:G:A	4.92307e-07	-1.57149	-1.17009
90985084	chr9:90985084:A:C	2.19189e-06	-1.16478e-10	-1.24816
90985196	chr9:90985196:G:A	4.90398e-06	-1.16478e-10	-0.442882
90985204	chr9:90985204:T:C	5.5958e-06	0.733934	-1.04485
90985477	chr9:90985477:G:T	3.14323e-06	0.16677	-1.05445
90985563	chr9:90985563:C:T	3.84149e-06	-0.370755	-0.316315
90985719	chr9:90985719:G:A	2.09129e-06	-0.651151	-0.643998
90986252	chr9:90986252:A:T	2.59717e-06	-0.443038	-0.63547
90986583	chr9:90986583:C:A	1.89386e-06	-0.661897	-0.732413
90987102	chr9:90987102:G:A	2.54029e-06	-0.606395	-0.494255
90987112	chr9:90987112:C:T	1.60723e-06	-1.55842	-2.95118e-10
90987123	chr9:90987123:T:C	2.24597e-06	-1.16478e-10	-1.22379
90987163	chr9:90987163:A:G	2.33881e-06	-1.16478e-10	-1.18329
90987360	chr9:90987360:A:C	7.01765e-07	-1.54042	-0.846663
90987598	chr9:90987598:C:CT	1.77235e-06	-1.46062	-2.95118e-10
90987670	chr9:90987670:T:C	1.80879e-06	-1.44027	-2.95118e-10
90987994	chr9:90987994:A:G	7.4518e-07	-1.4402	-0.886863
90988124	chr9:90988124:A:G	2.17979e-06	-1.2537	-2.95118e-10
90988158	chr9:90988158:T:C	2.52011e-06	-1.16478e-10	-1.10863
90988514	chr9:90988514:C:T	7.6031e-07	-1.45089	-0.856066
90988757	chr9:90988757:G:T	1.60954e-06	-1.55698	-2.95118e-10
90989198	chr9:90989198:C:G	8.00782e-07	-1.44563	-0.809469
90989239	chr9:90989239:C:T	2.24415e-06	-1.2246	-2.95118e-10
90989245	chr9:90989245:G:A	2.95133e-06	-0.103423	-0.84725
90989467	chr9:90989467:T:C	5.87945e-07	-1.56783	-0.996221
90989764	chr9:90989764:T:C	7.97407e-07	-1.46855	-0.790767
90989784	chr9:90989784:C:T	8.6533e-06	-1.42449	1.5495
90989802	chr9:90989802:C:T	9.41404e-06	0.209273	-2.95118e-10
90989803	chr9:90989803:C:T	8.1495e-07	-1.45048	-0.787076
90989861	chr9:90989861:T:C	8.22591e-07	-1.4382	-0.790028
90989944	chr9:90989944:C:T	2.16415e-06	-1.2609	-2.95118e-10
90990107	chr9:90990107:C:T	7.90116e-07	-1.46275	-0.805758
90990240	chr9:90990240:A:G	7.8837e-07	-1.46508	-0.805641
90990348	chr9:90990348:C:G	2.54511e-06	-1.16478e-10	-1.09875
90990351	chr9:90990351:G:C	1.7145e-05	-1.42764	2.23642
90990384	chr9:90990384:G:C	2.52915e-06	-1.16478e-10	-1.10505
90990518	chr9:90990518:A:G	7.99871e-07	-1.45483	-0.801408
90990531	chr9:90990531:C:T	8.01446e-07	-1.44809	-0.80618
90990789	chr9:90990789:G:T	8.17082e-07	-1.45035	-0.784591
90990906	chr9:90990906:A:T	7.68342e-07	-1.46026	-0.83619
90991201	chr9:90991201:G:A	6.08144e-07	-1.49117	-1.0391
90991387	chr9:90991387:C:T	7.84383e-07	-1.45826	-0.817529
90991447	chr9:90991447:A:G	2.15009e-06	-1.16478e-10	-1.26742
90991590	chr9:90991590:C:T	7.83108e-07	-1.47069	-0.806721
90991685	chr9:90991685:C:T	1.56012e-06	-1.58816	-2.95118e-10
90991710	chr9:90991710:C:T	8.07275e-07	-1.44959	-0.797427
90991754	chr9:90991754:T:C	6.51594e-07	-1.47709	-0.984175
90991942	chr9:90991942:A:G	7.83069e-07	-1.46073	-0.816736
90991978	chr9:90991978:G:A	2.65297e-06	-1.16478e-10	-1.05725
90992039	chr9:90992039:G:A	1.5672e-06	-1.58364	-2.95118e-10
90992221	chr9:90992221:T:A	7.87071e-07	-1.45952	-0.812848
90992234	chr9:90992234:C:T	7.94724e-07	-1.46663	-0.796056
90992302	chr9:90992302:A:C	9.7564e-06	0.244995	-2.95118e-10
90992410	chr9:90992410:G:T	2.23758e-06	-1.16478e-10	-1.22753
90992438	chr9:90992438:C:T	8.6855e-07	-1.58001	-0.593852
90992524	chr9:90992524:T:G	8.73343e-07	-1.56172	-0.606632
90992727	chr9:90992727:A:G	2.18267e-06	-1.25238	-2.95118e-10
90992915	chr9:90992915:C:A	6.42477e-07	-1.4744	-1.00095
90993174	chr9:90993174:C:T	7.70368e-07	-1.44974	-0.844077
90993211	chr9:90993211:T:C	2.64049e-06	-1.16478e-10	-1.06196
90993216	chr9:90993216:T:A	2.19422e-06	-1.16478e-10	-1.2471
90993246	chr9:90993246:T:C	7.86546e-07	-1.46106	-0.811969
90993698	chr9:90993698:C:A	2.9723e-06	-0.575309	-0.368283
90993752	chr9:90993752:T:C	8.02457e-07	-1.45176	-0.801246
90993804	chr9:90993804:C:T	2.77809e-06	-1.16478e-10	-1.01117
90993896	chr9:90993896:C:T	2.23058e-06	-1.16478e-10	-1.23067
90993901	chr9:90993901:T:C	3.6198e-06	-0.312888	-0.433622
90994125	chr9:90994125:A:C	1.5861e-06	-1.57165	-2.95118e-10
90994277	chr9:90994277:C:T	1.9819e-05	-1.42675	2.38047
90995380	chr9:90995380:C:T	8.14046e-07	-1.44263	-0.796037
90995410	chr9:90995410:A:G	7.93303e-07	-1.46631	-0.798167
90995459	chr9:90995459:G:A	8.04422e-07	-1.44996	-0.8006
90995535	chr9:90995535:G:A	2.19047e-06	-1.16478e-10	-1.24881
90995652	chr9:90995652:A:T	7.84969e-07	-1.45117	-0.823867
90995710	chr9:90995710:A:ATTT	8.0745e-07	-1.44259	-0.804213
90995842	chr9:90995842:A:G	8.11833e-07	-1.43246	-0.808926
90996065	chr9:90996065:C:T	7.9369e-07	-1.45879	-0.805201
90996401	chr9:90996401:C:T	8.30664e-07	-1.41943	-0.79903
90996483	chr9:90996483:G:A	7.43562e-06	-1.16478e-10	-0.0266475
90996926	chr9:90996926:A:C	1.59862e-06	-1.56379	-2.95118e-10
90997128	chr9:90997128:C:T	8.01446e-07	-1.46512	-0.789143
90997161	chr9:90997161:C:T	7.95747e-07	-1.47383	-0.787578
90997185	chr9:90997185:A:G	7.63405e-07	-1.46338	-0.83952
90997255	chr9:90997255:G:A	2.01462e-05	-1.52061	2.4907
90997832	chr9:90997832:T:C	7.69304e-07	-1.46086	-0.834337
90998029	chr9:90998029:G:T	7.64786e-07	-1.45801	-0.843078
90998463	chr9:90998463:G:T	2.33836e-06	-1.16478e-10	-1.18348
90998470	chr9:90998470:T:C	8.85462e-07	-1.5153	-0.639279
90999662	chr9:90999662:G:T	6.28748e-07	-1.44459	-1.05236
91000050	chr9:91000050:C:T	1.99764e-06	-1.34096	-2.95118e-10
91000275	chr9:91000275:C:T	7.92923e-07	-1.47846	-0.7865
91000307	chr9:91000307:G:A	7.89095e-07	-1.49406	-0.775736
91000496	chr9:91000496:C:T	1.22992e-06	-1.47322	-0.352761
91000725	chr9:91000725:T:C	8.58996e-07	-1.56163	-0.623286
91001143	chr9:91001143:C:T	1.67557e-06	-1.48131	-0.0354598
91001167	chr9:91001167:G:A	2.34515e-06	-1.18058	-2.95118e-10
91001346	chr9:91001346:T:C	1.86112e-06	-1.41175	-2.95118e-10
91001406	chr9:91001406:A:G	2.15882e-06	-1.16478e-10	-1.26337
91001449	chr9:91001449:T:G	8.85891e-06	-1.34953	1.49803
91001756	chr9:91001756:TCA:T	8.71907e-07	-1.41692	-0.753077
91001832	chr9:91001832:T:C	6.47494e-07	-1.26757	-1.2
91002263	chr9:91002263:A:G	1.31919e-06	-1.44719	-0.30872
91002285	chr9:91002285:A:G	2.40381e-06	-1.16478e-10	-1.15588
91003296	chr9:91003296:G:T	7.34034e-06	-1.36195	1.3224
91003556	chr9:91003556:G:A	2.21085e-06	-1.16478e-10	-1.23955
91003599	chr9:91003599:C:T	2.86266e-06	-1.39293	0.411751
91004282	chr9:91004282:C:G	2.23737e-06	-1.16478e-10	-1.22763
91004595	chr9:91004595:G:A	3.59723e-06	-1.16478e-10	-0.752764
91004991	chr9:91004991:C:T	3.03463e-06	-1.16478e-10	-0.922841
91005484	chr9:91005484:T:G	7.4267e-07	-1.48189	-0.848547
91006092	chr9:91006092:G:A	3.01492e-06	-1.16478e-10	-0.929355
91006293	chr9:91006293:A:G	2.27586e-06	-1.16478e-10	-1.21057
91006541	chr9:91006541:A:C	2.32196e-06	-1.16478e-10	-1.19052
91007019	chr9:91007019:T:G	2.14774e-06	-1.16478e-10	-1.26851
91007052	chr9:91007052:TA:T	1.17245e-06	-1.38945	-0.484384
91007328	chr9:91007328:C:T	3.48618e-06	-1.16478e-10	-0.784123
91007429	chr9:91007429:G:A	2.26857e-06	-1.16478e-10	-1.21378
91007652	chr9:91007652:C:T	2.20804e-06	-1.16478e-10	-1.24082
91008141	chr9:91008141:C:T	2.48106e-06	-1.16478e-10	-1.12424
91008145	chr9:91008145:G:A	1.38013e-06	-0.534022	-1.17673
91008281	chr9:91008281:T:A	2.24308e-06	-1.16478e-10	-1.22508
91008397	chr9:91008397:G:C	5.16073e-06	-1.16478e-10	-0.39185
91008487	chr9:91008487:TAGAAG:T	3.57202e-06	-1.40151	0.641715
91008570	chr9:91008570:A:G	2.18555e-06	-1.25106	-2.95118e-10
91008576	chr9:91008576:T:C	6.5349e-06	-1.16478e-10	-0.155772
91009546	chr9:91009546:G:A	1.35388e-06	-1.20651	-0.523438
91009569	chr9:91009569:T:C	7.66966e-06	-1.16478e-10	0.00434264
91010619	chr9:91010619:C:T	4.52768e-06	-1.16478e-10	-0.52272
91010620	chr9:91010620:A:G	3.31729e-06	-0.83378	-2.95118e-10
91010880	chr9:91010880:CA:C	2.54591e-06	0.158039	-1.25648
91011129	chr9:91011129:C:T	1.84415e-06	-1.42091	-2.95118e-10
91011481	chr9:91011481:C:T	1.57394e-06	-1.57935	-2.95118e-10
91012103	chr9:91012103:T:C	5.60719e-07	-1.33987	-1.27159
91012151	chr9:91012151:G:A	1.59043e-06	-1.56892	-2.95118e-10
91012414	chr9:91012414:T:C	2.17717e-06	-1.16478e-10	-1.2549
91012417	chr9:91012417:C:T	2.6075e-06	-1.16478e-10	-1.07454
91012795	chr9:91012795:C:T	6.36478e-06	-1.16478e-10	-0.182149
91013113	chr9:91013113:C:T	8.45112e-06	-1.16478e-10	0.101369
91013195	chr9:91013195:C:T	2.02294e-05	-1.16478e-10	0.974209
91013612	chr9:91013612:T:C	5.40199e-06	-1.55174	1.20558
91013639	chr9:91013639:A:T	1.90935e-06	-1.38616	-2.95118e-10
91013811	chr9:91013811:G:A	2.15602e-06	-1.26467	-2.95118e-10
91013852	chr9:91013852:T:C	2.15225e-06	-1.16478e-10	-1.26642
91014196	chr9:91014196:G:A	1.90961e-06	-1.38603	-2.95118e-10
91014457	chr9:91014457:G:A	3.62958e-06	-1.16478e-10	-0.743813
91014524	chr9:91014524:T:C	2.17869e-05	-1.16478e-10	1.04838
91014565	chr9:91014565:G:A	3.02614e-06	-1.16478e-10	-0.925641
91014758	chr9:91014758:A:G	6.26079e-06	-1.55961	1.36099
91015145	chr9:91015145:T:C	5.33408e-07	-1.40149	-1.25991
91015406	chr9:91015406:C:T	6.97503e-06	-1.58294	1.49235
91015630	chr9:91015630:T:C	1.29516e-05	-1.16478e-10	0.528294
91015712	chr9:91015712:C:T	2.15343e-06	-1.26587	-2.95118e-10
91016221	chr9:91016221:A:G	1.2826e-06	-0.792945	-0.991096
91016612	chr9:91016612:C:A	2.7826e-06	-1.16478e-10	-1.00954
91016765	chr9:91016765:C:T	3.01858e-05	-1.16478e-10	1.37444
91016766	chr9:91016766:G:A	1.68888e-06	-1.50887	-2.95118e-10
91017146	chr9:91017146:T:C	2.90163e-06	-1.16478e-10	-0.967658
91017603	chr9:91017603:C:T	1.71465e-06	-1.49372	-2.95118e-10
91018601	chr9:91018601:G:A	8.7001e-06	-1.56828	1.69869
91019022	chr9:91019022:A:C	2.2471e-06	-1.16478e-10	-1.22329
91019085	chr9:91019085:T:C	2.69023e-06	-1.16478e-10	-1.0433
91019413	chr9:91019413:A:G	4.88661e-06	-1.16478e-10	-0.44643
91019421	chr9:91019421:T:C	1.08376e-05	-1.16478e-10	0.350091
91019422	chr9:91019422:A:G	1.6899e-06	-1.50826	-2.95118e-10
91019649	chr9:91019649:C:A	2.83115e-06	-1.12383	0.131582
91019865	chr9:91019865:G:A	6.23172e-07	-1.23928	-1.26659
91019899	chr9:91019899:C:T	1.28409e-05	-1.17495	1.69465
91019931	chr9:91019931:G:A	1.86337e-06	-1.41055	-2.95118e-10
91020388	chr9:91020388:G:A	2.15714e-06	-1.16478e-10	-1.26415
91020602	chr9:91020602:A:G	6.12136e-07	-1.25621	-1.26752
91020744	chr9:91020744:G:C	6.50932e-07	-1.1992	-1.26308
91020765	chr9:91020765:C:A	6.44572e-07	-1.20205	-1.27005
91021205	chr9:91021205:A:C	1.80682e-06	-1.44136	-2.95118e-10
91021775	chr9:91021775:T:C	2.591e-06	-1.16478e-10	-1.08088
91022787	chr9:91022787:T:C	1.07212e-05	-1.16478e-10	0.339291
91023034	chr9:91023034:T:G	2.13866e-06	-1.16478e-10	-1.27275
91023250	chr9:91023250:G:T	6.53539e-07	-1.18532	-1.27296
91023839	chr9:91023839:G:A	1.38429e-06	-1.53728	-0.170462
91023941	chr9:91023941:G:A	1.07285e-06	-0.905681	-1.05692
91023968	chr9:91023968:G:A	6.969e-06	-1.586	1.49454
91025200	chr9:91025200:T:C	2.69196e-06	-0.974083	-0.0685785
91025455	chr9:91025455:A:G	2.60486e-06	-1.00125	-0.0742989
91025567	chr9:91025567:C:T	2.58238e-06	-0.839545	-0.244675
91025603	chr9:91025603:T:C	2.14464e-06	-1.16478e-10	-1.26996
91026040	chr9:91026040:C:G	2.64696e-06	-1.16478e-10	-1.05952
91026120	chr9:91026120:T:C	6.89317e-07	-1.15301	-1.25197
91026544	chr9:91026544:T:C	2.24201e-06	-1.16478e-10	-1.22556
91026580	chr9:91026580:C:T	6.40749e-07	-1.20403	-1.27402
91026772	chr9:91026772:TTC:T	3.76488e-06	-1.16478e-10	-0.707214
91027136	chr9:91027136:A:T	2.14159e-06	-1.16478e-10	-1.27138
91027305	chr9:91027305:C:T	2.56557e-06	-1.16478e-10	-1.09075
91027386	chr9:91027386:T:A	1.02273e-06	-1.42532	-0.585141
91028338	chr9:91028338:C:G	1.76504e-06	-1.04423	-0.420523
91028454	chr9:91028454:G:A	1.33972e-05	0.56212	-2.95118e-10
91028687	chr9:91028687:G:A	2.24859e-06	-1.44397	0.221342
91028801	chr9:91028801:T:G	2.44842e-06	-1.16478e-10	-1.13749
91029128	chr9:91029128:G:A	2.10128e-06	-1.43317	0.142787
91029404	chr9:91029404:C:T	1.77435e-06	-1.45949	-2.95118e-10
91029762	chr9:91029762:T:C	2.2868e-06	-1.16478e-10	-1.20578
91030050	chr9:91030050:G:A	2.25658e-06	-1.16478e-10	-1.21908
91030530	chr9:91030530:C:T	3.07255e-06	-1.16478e-10	-0.91042
91030650	chr9:91030650:CA:C	1.72068e-06	-1.49021	-2.95118e-10
91031618	chr9:91031618:G:A	1.61045e-06	-1.55641	-2.95118e-10
91031711	chr9:91031711:C:T	1.60561e-06	-1.41324	-0.146183
91031820	chr9:91031820:T:C	2.13606e-06	-1.16478e-10	-1.27396
91031870	chr9:91031870:A:G	2.17149e-06	-1.16478e-10	-1.25752
91032128	chr9:91032128:C:T	1.98429e-06	-1.42452	0.0768559
91032138	chr9:91032138:T:C	2.14353e-06	-1.41626	0.145786
91032264	chr9:91032264:C:T	2.53414e-06	-1.16478e-10	-1.10308
91032439	chr9:91032439:C:T	2.14075e-06	-1.16478e-10	-1.27177
91032491	chr9:91032491:T:C	1.3913e-06	-1.38416	-0.318536
91032634	chr9:91032634:A:G	1.46689e-06	-1.36064	-0.289144
91032651	chr9:91032651:G:T	1.362e-06	-1.36409	-0.359888
91032669	chr9:91032669:C:T	1.88947e-06	-1.39663	-2.95118e-10
91032859	chr9:91032859:C:T	2.15625e-06	-1.16478e-10	-1.26456
91032878	chr9:91032878:C:T	2.31343e-06	-1.16478e-10	-1.1942
91032900	chr9:91032900:C:T	1.83414e-06	-1.57645	0.150094
91033144	chr9:91033144:A:G	1.35197e-06	-1.37939	-0.351974
91033354	chr9:91033354:T:C	2.26862e-06	-1.16478e-10	-1.21376
91033967	chr9:91033967:G:A	1.65239e-06	-1.53071	-2.95118e-10
91034022	chr9:91034022:A:G	3.52563e-06	-1.3396	0.56673
91034239	chr9:91034239:G:A	2.13657e-06	-1.16478e-10	-1.27373
91034592	chr9:91034592:C:T	8.41925e-06	-1.36907	1.46666
91034866	chr9:91034866:A:G	1.81846e-06	-1.37303	-0.061904
91035102	chr9:91035102:G:A	8.8786e-06	-1.16478e-10	0.150715
91035110	chr9:91035110:T:C	2.47845e-06	-1.16478e-10	-1.1253
91035124	chr9:91035124:A:G	1.88017e-06	-1.38563	-0.0159388
91035164	chr9:91035164:C:A	8.11735e-06	-1.29601	1.35708
91035773	chr9:91035773:C:G	6.28231e-06	-1.16478e-10	-0.195191
91036185	chr9:91036185:G:A	3.36344e-06	-1.16478e-10	-0.819966
91036239	chr9:91036239:A:G	2.05879e-06	-1.12552	-0.185292
91036399	chr9:91036399:G:A	2.53035e-06	-1.15842	0.0538451
91036417	chr9:91036417:A:G	1.90758e-06	-1.24825	-0.138846
91036956	chr9:91036956:A:T	6.92354e-07	-1.33346	-1.06713
91037281	chr9:91037281:A:G	2.14029e-06	-1.16478e-10	-1.27199
91037347	chr9:91037347:GAC:G	8.59942e-07	-1.16138	-1.02244
91037397	chr9:91037397:T:C	2.13611e-06	-1.16478e-10	-1.27394
91038309	chr9:91038309:G:A	2.15151e-06	-1.16478e-10	-1.26676
91038523	chr9:91038523:T:C	2.26857e-06	-1.16478e-10	-1.21378
91038926	chr9:91038926:G:A	4.45544e-07	-1.57014	-1.27125
91039075	chr9:91039075:G:A	2.27897e-06	-1.16478e-10	-1.20921
91039398	chr9:91039398:G:A	2.22047e-06	-1.16478e-10	-1.23521
91039924	chr9:91039924:G:T	2.16328e-06	-1.16478e-10	-1.2613
91040617	chr9:91040617:T:C	8.20268e-07	-1.0625	-1.16856
91040640	chr9:91040640:C:T	1.78178e-06	-1.45532	-2.95118e-10
91040669	chr9:91040669:G:A	6.92442e-06	-1.16478e-10	-0.0978745
91041482	chr9:91041482:G:A	2.16523e-06	-1.16478e-10	-1.2604
91042395	chr9:91042395:A:G	4.22531e-05	-1.20089	2.91164
91042582	chr9:91042582:C:T	2.46972e-06	-1.16478e-10	-1.12882
91042857	chr9:91042857:G:A	6.93565e-06	-1.16478e-10	-0.0962539
91042866	chr9:91042866:G:A	2.18681e-06	-1.16478e-10	-1.25049
91042908	chr9:91042908:C:A	2.55597e-06	-1.04181	-0.052685
91043014	chr9:91043014:T:G	1.53685e-05	-1.16478e-10	0.699393
91043297	chr9:91043297:G:A	2.18432e-06	-1.16478e-10	-1.25163
91043609	chr9:91043609:C:T	2.26726e-06	-1.16478e-10	-1.21436
91043661	chr9:91043661:T:C	1.11885e-05	-1.16478e-10	0.381955
91043821	chr9:91043821:A:G	7.6347e-07	-1.23926	-1.06355
91043848	chr9:91043848:G:A	5.56336e-07	-1.4951	-1.12421
91043981	chr9:91043981:G:C	1.31664e-05	-1.16478e-10	0.544739
91044064	chr9:91044064:T:C	7.58972e-07	-1.23895	-1.06977
91044380	chr9:91044380:T:C	2.20466e-06	-1.16478e-10	-1.24236
91044519	chr9:91044519:A:G	3.07539e-06	-1.16478e-10	-0.909496
91044773	chr9:91044773:A:G	2.7796e-06	-1.16478e-10	-1.01062
91045038	chr9:91045038:G:A	2.17053e-06	-1.16478e-10	-1.25796
91045136	chr9:91045136:A:C	1.39206e-05	-1.16478e-10	0.600444
91045214	chr9:91045214:A:G	4.69613e-06	-1.16478e-10	-0.486189
91045226	chr9:91045226:G:A	4.15515e-06	-0.608581	-2.95118e-10
91045277	chr9:91045277:A:G	9.2247e-06	-1.16478e-10	0.188956
91045447	chr9:91045447:A:G	3.26417e-06	-1.16478e-10	-0.849924
91045645	chr9:91045645:C:T	1.93559e-05	-1.38755	2.31762
91046341	chr9:91046341:T:C	1.791e-06	-1.41519	-0.0349687
91046404	chr9:91046404:G:T	6.46585e-06	-0.166395	-2.95118e-10
91047150	chr9:91047150:G:C	2.1522e-06	-1.16478e-10	-1.26644
91047545	chr9:91047545:G:A	1.27478e-05	-1.16478e-10	0.512433
91047622	chr9:91047622:T:C	1.64131e-05	-1.16478e-10	0.765148
91047632	chr9:91047632:G:T	1.56181e-06	-1.58708	-2.95118e-10
91048110	chr9:91048110:G:A	4.2907e-06	-0.57648	-2.95118e-10
91048619	chr9:91048619:C:T	1.26347e-05	-1.16478e-10	0.503518
91049140	chr9:91049140:A:G	2.13741e-06	-1.16478e-10	-1.27333
91049549	chr9:91049549:C:T	1.20988e-05	-1.16478e-10	0.460176
91049838	chr9:91049838:T:C	1.28325e-05	-1.16478e-10	0.519054
91050237	chr9:91050237:C:A	1.21347e-05	-1.16478e-10	0.463141
91050335	chr9:91050335:G:A	2.14905e-06	-1.16478e-10	-1.2679
91050569	chr9:91050569:G:A	7.10076e-07	-1.19907	-1.17625
91050846	chr9:91050846:G:A	5.23844e-06	-1.16478e-10	-0.376905
91051478	chr9:91051478:A:G	2.143e-06	-1.16478e-10	-1.27072
91051584	chr9:91051584:C:A	1.06524e-05	-1.16478e-10	0.332855
91052212	chr9:91052212:G:A	5.40128e-06	-1.16478e-10	-0.346294
91052531	chr9:91052531:G:A	2.13598e-06	-1.16478e-10	-1.274
91052600	chr9:91052600:T:C	2.40621e-06	-1.16478e-10	-1.15488
91053272	chr9:91053272:C:T	5.18901e-06	-1.16478e-10	-0.386387
91053434	chr9:91053434:G:A	2.13645e-06	-1.16478e-10	-1.27378
91053491	chr9:91053491:T:TCACCTCA	5.05938e-06	-1.16478e-10	-0.411685
91053532	chr9:91053532:A:AC	5.19756e-06	-1.16478e-10	-0.384739
91053666	chr9:91053666:A:G	2.1651e-05	-1.16478e-10	1.04212
91054012	chr9:91054012:C:T	1.07171e-05	-1.16478e-10	0.338914
91054117	chr9:91054117:A:G	6.94618e-07	-1.22387	-1.17346
91054243	chr9:91054243:G:A	1.46101e-06	-0.954451	-0.699348
91054448	chr9:91054448:C:T	2.50737e-06	-1.16478e-10	-1.1137
91054481	chr9:91054481:C:A	2.52652e-06	-1.16478e-10	-1.10609
91054865	chr9:91054865:G:A	2.16587e-06	-1.16478e-10	-1.26011
91054868	chr9:91054868:A:G	1.93561e-05	-1.16478e-10	0.930079
91055044	chr9:91055044:T:C	6.39116e-06	-1.16478e-10	-0.178013
91055245	chr9:91055245:G:C	2.24112e-06	-1.16478e-10	-1.22596
91055357	chr9:91055357:A:C	7.73071e-07	-1.29699	-0.993323
91055481	chr9:91055481:A:C	3.14973e-06	-1.16478e-10	-0.885613
91055581	chr9:91055581:T:C	3.09597e-06	-1.16478e-10	-0.902827
91055793	chr9:91055793:T:C	3.13172e-06	-1.16478e-10	-0.891347
91055908	chr9:91055908:C:T	2.06149e-05	-1.16478e-10	0.993085
91056225	chr9:91056225:T:A	8.01441e-07	-1.16504	-1.08923
91056585	chr9:91056585:A:G	2.70485e-06	-1.16478e-10	-1.03788
91056609	chr9:91056609:T:A	2.70614e-06	-1.16478e-10	-1.0374
91056624	chr9:91056624:A:C	2.7051e-06	-1.16478e-10	-1.03779
91056777	chr9:91056777:T:C	2.7063e-06	-1.16478e-10	-1.03735
91057031	chr9:91057031:C:T	2.7009e-06	-1.16478e-10	-1.03934
91057063	chr9:91057063:A:T	3.12775e-06	-1.16478e-10	-0.892616
91057190	chr9:91057190:A:G	1.95606e-05	-1.16478e-10	0.940589
91057981	chr9:91057981:T:A	6.49418e-07	-1.20064	-1.26397
91058478	chr9:91058478:G:A	6.47129e-07	-1.20466	-1.26348
91059133	chr9:91059133:T:C	4.63125e-06	-1.16478e-10	-0.500103
91059248	chr9:91059248:A:G	6.55328e-07	-1.19279	-1.26276
91059347	chr9:91059347:A:G	4.32293e-06	-1.29029	0.721295
91060102	chr9:91060102:A:G	2.24987e-06	-1.16478e-10	-1.22206
91060396	chr9:91060396:C:A	4.56552e-06	-1.16478e-10	-0.514396
91060896	chr9:91060896:G:A	7.52977e-07	-1.21512	-1.10153
91061395	chr9:91061395:A:T	3.0938e-06	-1.16478e-10	-0.903529
91061588	chr9:91061588:C:T	1.21261e-05	-1.16478e-10	0.462434
91061747	chr9:91061747:C:G	2.15461e-06	-1.16478e-10	-1.26532
91061897	chr9:91061897:G:A	1.70857e-06	-1.49727	-2.95118e-10
91062722	chr9:91062722:C:T	8.05225e-06	-1.16478e-10	0.0530221
91062876	chr9:91062876:G:A	6.2164e-07	-1.28286	-1.22547
91063065	chr9:91063065:A:G	2.8933e-06	-1.16478e-10	-0.970532
91063580	chr9:91063580:T:A	1.86719e-06	-1.58753	0.179032
91064389	chr9:91064389:T:C	2.33714e-06	-1.16478e-10	-1.184
91064620	chr9:91064620:G:A	5.18448e-06	-1.16478e-10	-0.387259
91064828	chr9:91064828:T:A	8.28526e-06	-1.16478e-10	0.0815489
91065009	chr9:91065009:A:G	2.13644e-06	-1.16478e-10	-1.27379
91065139	chr9:91065139:C:T	2.14505e-06	-1.16478e-10	-1.26977
91065140	chr9:91065140:G:A	2.2551e-06	-1.16478e-10	-1.21973
91065214	chr9:91065214:T:C	2.83285e-06	-1.16478e-10	-0.991646
91065396	chr9:91065396:T:C	4.77789e-06	-1.16478e-10	-0.46893
91066039	chr9:91066039:C:A	1.15016e-06	-0.939232	-0.953797
91067540	chr9:91067540:C:T	4.92971e-06	-1.16478e-10	-0.437648
91067569	chr9:91067569:G:C	4.27576e-06	-1.16478e-10	-0.579968
91067655	chr9:91067655:A:G	2.51854e-06	-1.10925	-2.95118e-10
91068173	chr9:91068173:A:G	7.05877e-07	-1.11007	-1.27118
91068338	chr9:91068338:A:G	3.78259e-06	-1.17165	0.469133
91068769	chr9:91068769:C:T	3.02672e-06	-1.16478e-10	-0.925449
91069477	chr9:91069477:T:C	3.55553e-06	-1.16478e-10	-0.764425
91069746	chr9:91069746:G:A	1.31296e-05	0.541938	-2.95118e-10
91069852	chr9:91069852:T:A	2.14632e-06	-1.16478e-10	-1.26918
91070638	chr9:91070638:T:C	2.66385e-05	-1.5887	2.83813
91070708	chr9:91070708:T:A	6.85858e-06	-1.16478e-10	-0.107428
91070709	chr9:91070709:T:A	2.39157e-05	-1.16478e-10	1.14161
91071624	chr9:91071624:A:G	2.90567e-06	-1.16478e-10	-0.966266
91071676	chr9:91071676:C:G	2.97429e-06	-1.16478e-10	-0.942925
91071778	chr9:91071778:T:C	3.5332e-06	-1.095	0.324278
91071912	chr9:91071912:G:A	5.63962e-07	-1.47093	-1.13477
91071951	chr9:91071951:G:A	3.15843e-06	-1.16478e-10	-0.882854
91072798	chr9:91072798:G:C	3.31498e-06	-1.30231	0.467829
91072900	chr9:91072900:C:A	2.53801e-06	-1.16478e-10	-1.10155
91072926	chr9:91072926:G:T	6.01298e-06	-1.16478e-10	-0.239008
91073892	chr9:91073892:A:C	2.86716e-06	-1.16478e-10	-0.979606
91073908	chr9:91073908:G:A	2.67882e-06	-1.16478e-10	-1.04755
91074458	chr9:91074458:G:A	1.64783e-06	-1.54032	0.00684918
91074810	chr9:91074810:A:G	1.55916e-06	-1.58878	-2.95118e-10
91075096	chr9:91075096:C:T	1.24892e-06	-1.54161	-0.269043
91075135	chr9:91075135:G:A	1.1241e-06	-1.57845	-0.337501
91075189	chr9:91075189:A:G	2.10374e-06	-1.57646	0.287247
91075215	chr9:91075215:T:C	2.40986e-06	-1.00996	-0.143405
91075464	chr9:91075464:T:G	1.61639e-06	-1.41681	-0.135919
91075571	chr9:91075571:G:A	2.93125e-06	-1.24773	0.290235
91075953	chr9:91075953:T:C	2.924e-06	-1.16478e-10	-0.959975
91076232	chr9:91076232:G:A	2.16324e-06	-1.16478e-10	-1.26132
91076307	chr9:91076307:G:A	1.16299e-06	-0.739318	-1.14262
91076391	chr9:91076391:T:A	2.18741e-06	-1.16478e-10	-1.25021
91076543	chr9:91076543:T:A	1.21543e-06	-1.52089	-0.316937
91076927	chr9:91076927:G:A	5.21704e-06	-1.16478e-10	-0.380998
91077180	chr9:91077180:C:T	3.5325e-06	-1.16478e-10	-0.770922
91077414	chr9:91077414:A:G	3.14766e-06	-1.16478e-10	-0.88627
91078305	chr9:91078305:G:A	6.62929e-06	-1.16478e-10	-0.141431
91078377	chr9:91078377:T:C	3.60963e-06	-0.86272	0.113396
91078556	chr9:91078556:T:A	2.89321e-06	-0.600483	-0.370079
91078950	chr9:91078950:C:T	6.62929e-06	-1.16478e-10	-0.141431
91079089	chr9:91079089:A:C	6.53526e-06	-0.511124	0.355407
91079161	chr9:91079161:C:T	2.20109e-06	-1.16478e-10	-1.24398
91079296	chr9:91079296:T:A	4.13332e-06	-1.16478e-10	-0.613847
91079929	chr9:91079929:C:A	7.48995e-06	-1.16478e-10	-0.0193677
91080013	chr9:91080013:G:A	2.57946e-06	-1.16478e-10	-1.08535
91080014	chr9:91080014:C:T	2.57649e-06	-1.16478e-10	-1.0865
91080305	chr9:91080305:T:C	2.55241e-06	-1.16478e-10	-1.09589
91080396	chr9:91080396:G:C	2.627e-06	-1.16478e-10	-1.06709
91081027	chr9:91081027:A:G	1.54085e-05	-0.0407517	0.742742
91081234	chr9:91081234:A:G	2.39286e-06	-1.15075	-0.00969213
91081304	chr9:91081304:G:A	2.93787e-06	-1.16478e-10	-0.955243
91081430	chr9:91081430:A:G	3.19942e-06	-1.16478e-10	-0.86996
91081660	chr9:91081660:C:T	7.78319e-07	-1.00963	-1.27392
91081834	chr9:91081834:T:C	9.05612e-07	-0.904408	-1.22767
91081863	chr9:91081863:C:T	2.98765e-06	-1.16478e-10	-0.938441
91082032	chr9:91082032:A:G	1.12906e-06	-0.645343	-1.2662
91082036	chr9:91082036:G:A	3.02483e-06	-1.16478e-10	-0.926076
91082196	chr9:91082196:G:A	8.44742e-07	-0.928754	-1.2729
91082565	chr9:91082565:T:C	1.31833e-06	-0.583796	-1.17277
91083200	chr9:91083200:G:A	8.51277e-07	-0.941101	-1.25284
91083617	chr9:91083617:A:T	2.45865e-06	-1.16478e-10	-1.13332
91083711	chr9:91083711:G:A	8.40541e-07	-0.93272	-1.27392
91083832	chr9:91083832:A:T	8.06556e-06	-1.16478e-10	0.0546742
91084196	chr9:91084196:T:C	4.60781e-06	-1.16478e-10	-0.505177
91084242	chr9:91084242:TA:T	8.48525e-07	-1.03188	-1.1653
91084349	chr9:91084349:T:C	1.32468e-05	-1.16478e-10	0.550829
91084568	chr9:91084568:G:A	2.97303e-06	-0.943348	-2.95118e-10
91084666	chr9:91084666:C:T	3.01879e-06	-1.16478e-10	-0.928073
91085154	chr9:91085154:T:A	2.47075e-06	-1.16478e-10	-1.12841
91085169	chr9:91085169:G:A	4.57816e-06	-1.16478e-10	-0.511632
91085252	chr9:91085252:A:T	4.61635e-06	-1.16478e-10	-0.503325
91085531	chr9:91085531:A:G	4.7133e-06	-1.16478e-10	-0.482541
91085624	chr9:91085624:G:A	9.97084e-07	-0.769367	-1.26648
91085743	chr9:91085743:G:A	6.90815e-06	-1.16478e-10	-0.100227
91085831	chr9:91085831:G:A	2.38433e-06	-1.16478e-10	-1.16401
91086415	chr9:91086415:T:C	9.6271e-07	-1.41683	-0.654102
91087016	chr9:91087016:T:A	1.71576e-06	-1.28443	-0.20864
91087495	chr9:91087495:G:A	2.01978e-06	-1.32994	-2.95118e-10
91087528	chr9:91087528:T:C	2.1716e-06	-1.25747	-2.95118e-10
91087539	chr9:91087539:C:G	3.108e-06	-1.16478e-10	-0.898949
91087550	chr9:91087550:A:G	1.01664e-06	-0.744065	-1.27236
91087574	chr9:91087574:T:C	1.46629e-06	-1.03665	-0.613539
91088257	chr9:91088257:C:T	1.02914e-06	-0.734497	-1.26971
91088303	chr9:91088303:G:A	1.02577e-06	-0.749199	-1.25829
91088350	chr9:91088350:T:A	1.02111e-06	-0.738208	-1.27383
91088964	chr9:91088964:T:C	1.66575e-05	-1.16478e-10	0.779934
91089056	chr9:91089056:C:A	4.98438e-05	2.92376	-1.0478
91089670	chr9:91089670:G:C	3.73248e-06	0.412702	-1.12856
91089881	chr9:91089881:C:T	2.1659e-06	-1.26009	-2.95118e-10
91089972	chr9:91089972:T:C	2.42149e-06	-1.16478e-10	-1.14855
91090201	chr9:91090201:G:A	2.05328e-05	0.989093	-2.95118e-10
91090233	chr9:91090233:C:T	5.5741e-07	-1.53234	-1.08505
91090254	chr9:91090254:G:A	3.40942e-06	-1.16478e-10	-0.806387
91090338	chr9:91090338:A:G	3.21458e-06	-1.16478e-10	-0.865233
91090351	chr9:91090351:G:A	1.05428e-05	0.322514	-2.95118e-10
91090533	chr9:91090533:G:T	4.59661e-07	-1.53628	-1.27391
91090540	chr9:91090540:C:A	5.17688e-06	-0.388727	-2.95118e-10
91090553	chr9:91090553:G:A	1.60935e-06	-0.888441	-0.668661
91090784	chr9:91090784:C:A	3.22416e-06	-0.862258	-2.95118e-10
91091005	chr9:91091005:T:A	5.50841e-06	0.754771	-1.08142
91091118	chr9:91091118:T:TA	2.01283e-06	-1.33339	-2.95118e-10
91091216	chr9:91091216:A:G	2.01318e-05	1.63054	-0.661173
91091925	chr9:91091925:G:T	7.45249e-07	-1.48719	-0.839776
91092138	chr9:91092138:G:A	1.24504e-06	-1.43343	-0.380331
91092209	chr9:91092209:AG:A	2.91483e-06	-1.16478e-10	-0.963118
91092476	chr9:91092476:A:G	1.81173e-05	-1.16478e-10	0.863937
91092750	chr9:91092750:A:G	4.63153e-07	-1.52885	-1.27377
91092950	chr9:91092950:A:G	3.01934e-06	-1.16478e-10	-0.927893
91093138	chr9:91093138:A:G	2.67325e-06	-1.16478e-10	-1.04963
91093194	chr9:91093194:C:T	2.26984e-06	-1.21322	-2.95118e-10
91093219	chr9:91093219:A:G	5.2085e-07	-1.42706	-1.25816
91093243	chr9:91093243:T:C	5.21535e-07	-1.4266	-1.25731
91093448	chr9:91093448:G:A	2.51178e-06	-1.16478e-10	-1.11194
91093623	chr9:91093623:CA:C	1.04545e-05	-1.16478e-10	0.314102
91094130	chr9:91094130:A:G	5.19042e-07	-1.4404	-1.2483
91094423	chr9:91094423:T:G	1.02032e-05	0.903483	-0.613707
91094588	chr9:91094588:T:C	5.15715e-07	-1.43697	-1.25816
91094661	chr9:91094661:A:G	5.13844e-07	-1.44226	-1.2565
91094765	chr9:91094765:A:G	5.99826e-06	-1.16478e-10	-0.241459
91094768	chr9:91094768:T:C	1.63704e-05	-1.16478e-10	0.762544
91094805	chr9:91094805:T:C	9.66138e-06	0.883885	-0.648678
91094972	chr9:91094972:A:T	6.71388e-06	0.835799	-0.964551
91095310	chr9:91095310:A:C	2.30735e-06	-1.16478e-10	-1.19683
91095778	chr9:91095778:G:C	2.86465e-06	-1.16478e-10	-0.980485
91095925	chr9:91095925:TG:T	6.70966e-06	0.455291	-0.584671
91095934	chr9:91095934:G:A	7.89585e-07	-1.43639	-0.832786
91095942	chr9:91095942:C:T	2.40573e-06	-1.16478e-10	-1.15508
91096106	chr9:91096106:C:T	4.69985e-07	-1.56613	-1.22186
91096258	chr9:91096258:A:G	4.91384e-07	-1.47275	-1.27071
91096390	chr9:91096390:G:A	4.74495e-07	-1.50543	-1.273
91096420	chr9:91096420:A:G	4.95217e-07	-1.46991	-1.26578
91096465	chr9:91096465:A:T	3.17436e-06	-1.16478e-10	-0.877823
91096921	chr9:91096921:G:A	1.62642e-06	-1.54655	-2.95118e-10
91096952	chr9:91096952:G:C	4.82356e-07	-1.48808	-1.27393
91097144	chr9:91097144:C:T	2.14235e-06	-1.16478e-10	-1.27103
91097150	chr9:91097150:T:C	1.59165e-06	-1.56816	-2.95118e-10
91097295	chr9:91097295:T:C	4.84334e-07	-1.4843	-1.27361
91097335	chr9:91097335:A:G	4.19302e-06	-0.599508	-2.95118e-10
91097442	chr9:91097442:T:C	2.22376e-06	-1.16478e-10	-1.23373
91097482	chr9:91097482:G:A	2.44458e-06	-1.16478e-10	-1.13905
91097836	chr9:91097836:C:A	4.81333e-07	-1.49074	-1.27339
91097998	chr9:91097998:C:T	1.66858e-06	-1.52096	-2.95118e-10
91098478	chr9:91098478:A:G	4.77902e-07	-1.51371	-1.25757
91098637	chr9:91098637:A:G	4.40243e-07	-1.58443	-1.26893
91099027	chr9:91099027:G:C	2.42054e-06	-1.16478e-10	-1.14894
91099071	chr9:91099071:G:C	4.77558e-06	-1.16478e-10	-0.469413
91099752	chr9:91099752:A:G	1.91288e-06	-1.38432	-2.95118e-10
91099753	chr9:91099753:ATCT:A	2.21138e-06	-1.16478e-10	-1.23931
91099755	chr9:91099755:C:G	1.29241e-06	-1.36906	-0.407365
91099798	chr9:91099798:A:G	1.98516e-06	-1.34723	-2.95118e-10
91100050	chr9:91100050:A:C	2.2877e-06	-1.20538	-2.95118e-10
91100111	chr9:91100111:C:T	7.72378e-07	-1.37278	-0.918429
91101062	chr9:91101062:T:C	6.59796e-07	-1.35243	-1.09633
91101118	chr9:91101118:G:A	1.07669e-05	-1.16478e-10	0.343543
91101798	chr9:91101798:TCAGGGAGTGCTC:T	3.98417e-06	0.545458	-1.19606
91102073	chr9:91102073:C:T	4.58325e-07	-1.58665	-1.22646
91102594	chr9:91102594:T:C	1.29948e-05	1.19082	-0.659201
91102696	chr9:91102696:C:T	1.63591e-05	1.22087	-0.459019
91102753	chr9:91102753:G:A	7.89703e-06	-1.16478e-10	0.0335571
91102864	chr9:91102864:T:C	1.58719e-05	1.02944	-0.297811
91102925	chr9:91102925:T:G	2.1417e-06	-1.16478e-10	-1.27133
91103071	chr9:91103071:T:C	1.75087e-06	-1.47281	-2.95118e-10
91103480	chr9:91103480:G:A	2.08395e-05	1.35624	-0.352317
91103788	chr9:91103788:C:G	1.07275e-05	0.846196	-0.506311
91103929	chr9:91103929:A:G	3.0044e-06	0.163123	-1.09597
91104427	chr9:91104427:C:T	2.2365e-06	-1.16478e-10	-1.22802
91105376	chr9:91105376:T:C	2.17877e-06	-1.16478e-10	-1.25417
91106092	chr9:91106092:A:G	5.86667e-06	0.589362	-0.853003
91106162	chr9:91106162:T:G	1.9288e-06	-1.37603	-2.95118e-10
91106290	chr9:91106290:C:G	2.75651e-06	-1.16478e-10	-1.01896
91106326	chr9:91106326:C:A	7.02753e-07	-1.29441	-1.09127
91106364	chr9:91106364:C:T	2.80958e-06	-1.16478e-10	-0.999894
91106570	chr9:91106570:G:A	2.44233e-06	-1.13998	-2.95118e-10
91106752	chr9:91106752:T:G	2.80213e-06	-1.16478e-10	-1.00255
91107286	chr9:91107286:T:C	5.548e-06	0.787956	-1.10745
91107305	chr9:91107305:C:T	2.44964e-06	-1.32516	0.18817
91107507	chr9:91107507:C:G	2.25703e-05	1.61245	-0.528744
91108028	chr9:91108028:C:T	1.85302e-06	-1.41611	-2.95118e-10
91108031	chr9:91108031:C:T	9.18e-07	-0.91177	-1.20672
91108138	chr9:91108138:T:C	5.9643e-06	0.844404	-1.09154
91108187	chr9:91108187:T:C	2.49817e-06	-1.11737	-2.95118e-10
91108291	chr9:91108291:A:G	5.55097e-07	-1.43024	-1.1913
91108697	chr9:91108697:C:T	1.91867e-06	-1.3813	-2.95118e-10
91108760	chr9:91108760:T:C	2.7617e-06	-1.01708	-2.95118e-10
91109235	chr9:91109235:C:G	3.40495e-05	1.38754	0.107341
91109353	chr9:91109353:T:G	2.30621e-06	-1.16478e-10	-1.19733
91109462	chr9:91109462:C:A	3.47107e-05	1.40144	0.112682
91109772	chr9:91109772:A:G	2.44905e-06	-1.16478e-10	-1.13723
91109893	chr9:91109893:G:A	2.68534e-06	-0.508474	-0.536647
91110312	chr9:91110312:C:T	3.2079e-06	-0.867311	-2.95118e-10
91110339	chr9:91110339:T:C	2.3125e-06	-1.1946	-2.95118e-10
91110732	chr9:91110732:G:A	3.16353e-05	1.33283	0.0885183
91110812	chr9:91110812:G:C	2.71482e-06	-1.16478e-10	-1.0342
91111388	chr9:91111388:C:T	5.76264e-06	-1.16478e-10	-0.281533
91111423	chr9:91111423:C:CACTA	2.53948e-05	1.02452	0.177094
91111427	chr9:91111427:T:TAATGACATGAG	2.66109e-05	1.06268	0.185709
91111429	chr9:91111429:T:A	2.67485e-05	1.05337	0.200173
91111486	chr9:91111486:T:C	2.26495e-06	-1.21538	-2.95118e-10
91111645	chr9:91111645:G:A	2.31551e-06	-1.16478e-10	-1.1933
91111784	chr9:91111784:C:G	6.84569e-07	-1.16865	-1.24325
91112337	chr9:91112337:G:A	5.46874e-06	-1.16478e-10	-0.33388
91112442	chr9:91112442:T:C	2.06379e-06	-1.30838	-2.95118e-10
91112561	chr9:91112561:T:A	8.67326e-07	-0.938961	-1.23631
91112597	chr9:91112597:A:G	2.88118e-06	-0.512474	-0.462255
91113037	chr9:91113037:A:G	5.52968e-06	-1.16478e-10	-0.322799
91113048	chr9:91113048:A:C	1.88285e-06	-1.40014	-2.95118e-10
91113152	chr9:91113152:T:C	2.58268e-06	-1.0841	-2.95118e-10
91113228	chr9:91113228:A:G	2.23618e-06	-1.16478e-10	-1.22816
91113360	chr9:91113360:T:C	1.88793e-06	-1.39745	-2.95118e-10
91113568	chr9:91113568:T:C	1.8655e-06	-1.4094	-2.95118e-10
91114084	chr9:91114084:A:G	1.33821e-06	-1.32131	-0.420287
91114373	chr9:91114373:T:C	2.17328e-06	-1.16478e-10	-1.25669
91114480	chr9:91114480:G:A	2.14977e-06	-1.16478e-10	-1.26757
91114593	chr9:91114593:T:C	4.20589e-06	-0.596444	-2.95118e-10
91115142	chr9:91115142:G:A	1.22749e-06	-1.19434	-0.633615
91115402	chr9:91115402:GT:G	5.27117e-07	-1.39927	-1.27399
91116032	chr9:91116032:G:C	3.17068e-06	-0.878983	-2.95118e-10
91116497	chr9:91116497:C:T	8.2593e-07	-0.950261	-1.27391
91116800	chr9:91116800:G:A	5.45446e-07	-1.36631	-1.27277
91117285	chr9:91117285:A:G	2.30421e-06	-1.16478e-10	-1.19819
91117382	chr9:91117382:G:C	4.82283e-06	-1.16478e-10	-0.459568
91118266	chr9:91118266:G:A	7.64039e-07	-1.29038	-1.01168
91118371	chr9:91118371:G:A	5.05311e-06	-1.16478e-10	-0.412925
91118675	chr9:91118675:G:C	1.5598e-06	-1.58837	-2.95118e-10
91119482	chr9:91119482:T:G	1.14324e-05	0.94528	-0.54176
91119517	chr9:91119517:A:C	1.07878e-06	-1.31146	-0.645634
91119543	chr9:91119543:T:C	7.88966e-06	-1.16478e-10	0.0326242
91119742	chr9:91119742:T:C	7.60765e-07	-1.37122	-0.935136
91119932	chr9:91119932:A:G	2.98665e-06	0.229932	-1.16871
91119954	chr9:91119954:C:G	7.41966e-07	-1.376	-0.955376
91120253	chr9:91120253:C:T	1.55946e-06	-1.58859	-2.95118e-10
91120839	chr9:91120839:T:C	7.79799e-07	-1.05376	-1.22788
91120921	chr9:91120921:G:A	4.13e-06	-1.16478e-10	-0.614653
91121583	chr9:91121583:A:C	2.1399e-06	-1.16478e-10	-1.27217
91121653	chr9:91121653:A:G	2.16993e-06	-1.16478e-10	-1.25824
91121956	chr9:91121956:C:G	1.77708e-06	-0.287536	-1.17042
91122234	chr9:91122234:G:C	5.41669e-06	-0.343443	-2.95118e-10
91122440	chr9:91122440:A:C	7.43321e-07	-1.38221	-0.947351
91122454	chr9:91122454:A:G	1.38542e-05	0.544712	0.0509473
91123538	chr9:91123538:A:G	7.78302e-07	-1.38555	-0.89802
91123763	chr9:91123763:A:T	1.57154e-06	-1.58087	-2.95118e-10
91123767	chr9:91123767:T:C	1.5713e-06	-1.58102	-2.95118e-10
91123837	chr9:91123837:G:C	2.76439e-06	-1.16478e-10	-1.01611
91124021	chr9:91124021:G:A	2.13809e-06	-1.16478e-10	-1.27302
91124259	chr9:91124259:T:C	7.6159e-05	-1.16478e-10	2.29989
91124843	chr9:91124843:G:A	8.08224e-06	-1.16478e-10	0.05674
91125182	chr9:91125182:C:T	9.23274e-07	-1.31828	-0.794482
91125201	chr9:91125201:A:G	1.29675e-05	0.564459	-0.0349428
91125663	chr9:91125663:T:C	1.15736e-05	0.90212	-0.48632
91125678	chr9:91125678:TTCTG:T	1.39254e-05	0.957593	-0.356808
91125749	chr9:91125749:G:A	2.09803e-06	-1.29193	-2.95118e-10
91126684	chr9:91126684:G:A	2.40041e-05	1.03443	0.110867
91126724	chr9:91126724:A:G	7.11515e-07	-1.23128	-1.14201
91126816	chr9:91126816:A:G	9.62906e-06	0.863558	-0.631701
91126913	chr9:91126913:T:C	1.53199e-05	0.974989	-0.278766
91126977	chr9:91126977:A:G	7.39106e-07	-1.26084	-1.0744
91127021	chr9:91127021:G:A	2.16109e-06	-1.16478e-10	-1.26232
91127122	chr9:91127122:C:T	1.12312e-06	-0.763144	-1.15368
91127152	chr9:91127152:C:T	9.73633e-07	-1.30027	-0.759383
91127219	chr9:91127219:C:T	1.7997e-06	-1.44531	-2.95118e-10
91127908	chr9:91127908:A:G	4.93972e-06	-1.16478e-10	-0.43562
91128029	chr9:91128029:G:A	2.21737e-06	-1.23661	-2.95118e-10
91128083	chr9:91128083:T:C	1.1247e-05	0.885417	-0.498241
91128276	chr9:91128276:G:A	5.11712e-07	-1.47362	-1.2293
91128387	chr9:91128387:A:G	2.16109e-06	-1.16478e-10	-1.26232
91128608	chr9:91128608:G:C	2.70911e-06	-1.16478e-10	-1.03631
91129176	chr9:91129176:G:A	1.56104e-05	-1.16478e-10	0.715007
91129231	chr9:91129231:G:C	6.62057e-07	-1.2018	-1.24353
91129262	chr9:91129262:G:A	1.74572e-06	-1.47576	-2.95118e-10
91129809	chr9:91129809:G:A	1.76734e-06	-1.46345	-2.95118e-10
91129975	chr9:91129975:G:A	2.1983e-06	-1.24524	-2.95118e-10
91130086	chr9:91130086:T:C	1.13294e-05	0.807832	-0.413364
91130149	chr9:91130149:G:C	1.16124e-05	0.822781	-0.403636
91130454	chr9:91130454:G:C	1.11666e-05	0.739844	-0.359844
91130688	chr9:91130688:G:T	6.57589e-07	-1.18003	-1.27208
91130813	chr9:91130813:A:G	2.21587e-06	-1.16478e-10	-1.23729
91130851	chr9:91130851:T:C	2.21271e-06	-1.16478e-10	-1.23871
91131169	chr9:91131169:A:G	1.387e-05	0.730074	-0.133276
91131215	chr9:91131215:C:T	2.1414e-06	-1.16478e-10	-1.27147
91131430	chr9:91131430:A:T	0.00016594	2.25713	0.821569
91131659	chr9:91131659:G:A	1.00319e-05	0.345349	-0.0725111
91132000	chr9:91132000:G:A	9.70724e-06	0.67103	-0.431087
91132163	chr9:91132163:C:T	9.63352e-06	0.399472	-0.167152
91132221	chr9:91132221:C:T	1.41592e-05	0.893352	-0.275918
91132541	chr9:91132541:G:A	3.97756e-05	2.42538	-0.775056
91132804	chr9:91132804:A:G	8.23189e-06	0.261428	-0.186342
91132903	chr9:91132903:G:A	1.14279e-05	0.55079	-0.147666
91133219	chr9:91133219:A:T	2.99044e-06	-1.16478e-10	-0.937509
91133327	chr9:91133327:C:T	2.16068e-06	-1.16478e-10	-1.26251
91133705	chr9:91133705:T:C	0.000107362	-1.16478e-10	2.64328
91133910	chr9:91133910:C:T	7.94494e-07	-1.03043	-1.23255
91133960	chr9:91133960:AC:A	2.27749e-06	-1.5359	0.326043
91133964	chr9:91133964:C:CT	6.60744e-06	-1.54109	1.39636
91134070	chr9:91134070:T:C	2.43926e-06	-0.62639	-0.514846
91134247	chr9:91134247:C:T	3.0591e-06	-1.16478e-10	-0.914809
91134674	chr9:91134674:G:A	1.32213e-05	-1.16478e-10	0.548898
91135392	chr9:91135392:G:A	1.7046e-06	-1.4996	-2.95118e-10
91135537	chr9:91135537:C:T	7.32086e-05	2.28792	-0.0275349
91136421	chr9:91136421:G:A	8.80509e-06	1.25875	-1.11634
91136559	chr9:91136559:G:A	6.74234e-06	-1.43313	1.30861
91137031	chr9:91137031:A:G	2.17746e-06	-1.16478e-10	-1.25477
91137343	chr9:91137343:A:C	1.10856e-06	-1.13222	-0.797648
91137496	chr9:91137496:A:G	2.17803e-06	-1.16478e-10	-1.25451
91137499	chr9:91137499:G:A	2.20495e-06	-1.16478e-10	-1.24222
91137948	chr9:91137948:C:T	9.72363e-06	1.4822	-1.24057
91138163	chr9:91138163:AT:A	1.52737e-05	-1.58451	2.27771
91138325	chr9:91138325:T:C	7.23596e-06	1.03588	-1.08975
91138409	chr9:91138409:A:C	9.87398e-06	0.987655	-0.730681
91138452	chr9:91138452:C:T	7.43447e-05	2.27578	-2.95118e-10
91138548	chr9:91138548:A:G	1.00788e-05	0.983482	-0.705981
91138568	chr9:91138568:T:C	9.74781e-06	0.991346	-0.747232
91138653	chr9:91138653:C:A	3.79625e-06	-1.16478e-10	-0.698916
91138701	chr9:91138701:C:T	1.71047e-06	-1.49616	-2.95118e-10
91139349	chr9:91139349:T:C	2.14751e-06	-1.16478e-10	-1.26862
91139396	chr9:91139396:T:C	6.78515e-06	0.432496	-0.550689
91139458	chr9:91139458:G:A	1.68089e-06	-1.51361	-2.95118e-10
91139503	chr9:91139503:T:G	2.99913e-06	-0.0628685	-0.871738
91139758	chr9:91139758:G:A	4.50249e-07	-1.55886	-1.27202
91140130	chr9:91140130:C:T	3.26434e-06	-1.16478e-10	-0.84987
91140294	chr9:91140294:G:C	1.31222e-05	1.61797	-1.07659
91141354	chr9:91141354:G:A	4.62369e-07	-1.53046	-1.27387
91141460	chr9:91141460:G:A	1.23745e-05	1.64108	-1.15837
91141955	chr9:91141955:T:TCATTTA	6.04903e-06	-1.16478e-10	-0.233031
91141975	chr9:91141975:G:A	4.61402e-07	-1.55068	-1.25574
91142041	chr9:91142041:G:C	9.43375e-06	1.32843	-1.11707
91142489	chr9:91142489:C:T	9.24962e-06	1.30615	-1.1145
91143205	chr9:91143205:G:A	4.68863e-07	-1.55481	-1.23556
91143476	chr9:91143476:A:C	1.5451e-06	-1.00105	-0.59679
91143483	chr9:91143483:A:T	8.98662e-06	1.27705	-1.11425
91143623	chr9:91143623:T:C	7.83548e-06	1.14255	-1.11682
91143634	chr9:91143634:A:C	7.81627e-06	1.1369	-1.11363
91144019	chr9:91144019:T:G	5.67972e-07	-1.36417	-1.23444
91144101	chr9:91144101:T:C	4.55044e-07	-1.58768	-1.23261
91144137	chr9:91144137:G:A	3.08593e-06	-1.16478e-10	-0.906075
91144441	chr9:91144441:T:C	4.02353e-06	-0.153601	-0.487168
91144833	chr9:91144833:C:T	5.80403e-07	-1.34213	-1.23483
91145261	chr9:91145261:C:T	2.30372e-06	-1.19841	-2.95118e-10
91145369	chr9:91145369:C:T	3.2891e-06	-1.16478e-10	-0.842315
91145643	chr9:91145643:A:G	8.42388e-06	1.20873	-1.11058
91145729	chr9:91145729:A:G	7.78219e-06	1.15425	-1.13534
91145896	chr9:91145896:G:A	7.77557e-06	1.13589	-1.11784
91146154	chr9:91146154:G:A	7.81523e-06	1.16412	-1.14097
91146924	chr9:91146924:C:T	2.15842e-06	-1.16478e-10	-1.26355
91147307	chr9:91147307:A:G	4.38027e-07	-1.58759	-1.27081
91147374	chr9:91147374:C:T	2.17016e-06	-1.16478e-10	-1.25813
91147581	chr9:91147581:T:C	2.3901e-06	-1.16159	-2.95118e-10
91147882	chr9:91147882:T:C	1.1441e-05	1.10329	-0.699013
91148157	chr9:91148157:AGGAGGGCTTCCT:A	3.87062e-06	-1.16478e-10	-0.679514
91148406	chr9:91148406:C:A	4.6357e-06	-1.16478e-10	-0.499141
91148423	chr9:91148423:A:G	2.13612e-06	-1.16478e-10	-1.27394
91148630	chr9:91148630:C:T	5.33257e-07	-1.48225	-1.17944
91148880	chr9:91148880:T:A	9.32854e-06	1.31154	-1.11139
91149559	chr9:91149559:C:G	9.17989e-06	1.29903	-1.11495
91150002	chr9:91150002:A:G	1.18745e-05	1.09589	-0.654424
91150340	chr9:91150340:A:G	4.18338e-06	-1.16478e-10	-0.601811
91151297	chr9:91151297:C:T	4.9071e-07	-1.47423	-1.2706
91152034	chr9:91152034:C:T	1.1626e-05	1.56477	-1.14445
91152256	chr9:91152256:C:T	9.5222e-06	1.34228	-1.12159
91152487	chr9:91152487:G:A	1.03941e-05	1.43123	-1.12292
91152575	chr9:91152575:T:A	9.53021e-06	1.34312	-1.12159
91152705	chr9:91152705:G:A	1.01905e-05	1.41011	-1.12159
91152814	chr9:91152814:A:G	4.22563e-06	-0.0456657	-0.546096
91152988	chr9:91152988:C:T	4.49418e-06	-0.0263536	-0.503793
91153095	chr9:91153095:C:T	1.62388e-05	1.78302	-1.02855
91153214	chr9:91153214:A:C	5.33229e-07	-1.47524	-1.18649
91153260	chr9:91153260:C:T	1.61421e-05	1.46633	-0.717829
91153277	chr9:91153277:C:T	4.67517e-07	-1.53467	-1.25858
91153599	chr9:91153599:TA:T	9.88912e-06	0.258506	-2.95118e-10
91153719	chr9:91153719:G:A	3.12343e-05	1.18658	0.222003
91153756	chr9:91153756:T:C	9.23247e-06	0.189798	-2.95118e-10
91153778	chr9:91153778:C:T	5.60532e-07	-1.4724	-1.1394
91154574	chr9:91154574:G:A	1.62308e-06	-0.291764	-1.25684
91154740	chr9:91154740:A:G	1.68332e-06	-1.51216	-2.95118e-10
91154812	chr9:91154812:T:C	7.27689e-07	-1.08066	-1.27015
91154829	chr9:91154829:C:T	7.31769e-07	-1.07329	-1.27193
91154876	chr9:91154876:T:C	7.46315e-07	-1.0618	-1.26373
91154936	chr9:91154936:A:G	7.43345e-07	-1.06056	-1.26896
91155003	chr9:91155003:T:G	7.32528e-07	-1.07799	-1.26619
91155237	chr9:91155237:A:G	3.03819e-06	-1.16478e-10	-0.921668
91155350	chr9:91155350:C:T	2.29446e-06	-1.20243	-2.95118e-10
91155540	chr9:91155540:G:A	5.38124e-07	-1.47026	-1.18233
91156067	chr9:91156067:C:T	1.42613e-06	-1.58579	-0.0921734
91156696	chr9:91156696:C:CA	4.88673e-07	-1.51727	-1.23172
91156755	chr9:91156755:G:A	1.26791e-05	1.19425	-0.687221
91157053	chr9:91157053:C:T	5.45686e-06	-1.16478e-10	-0.336056
91157059	chr9:91157059:C:T	7.69332e-07	-1.10216	-1.193
91157506	chr9:91157506:G:A	2.44168e-06	-1.16478e-10	-1.14024
91157521	chr9:91157521:A:C	1.39024e-06	-0.578437	-1.12501
91157835	chr9:91157835:C:G	7.99729e-07	-1.09811	-1.1583
91157970	chr9:91157970:C:A	6.525e-07	-1.20385	-1.25602
91158095	chr9:91158095:A:G	4.61842e-06	-0.0479506	-0.454926
91158463	chr9:91158463:G:A	5.26742e-07	-1.43804	-1.23593
91158774	chr9:91158774:T:C	2.32729e-06	-1.16478e-10	-1.18822
91158866	chr9:91158866:A:T	3.20949e-06	-1.16478e-10	-0.866816
91159796	chr9:91159796:T:G	1.44139e-06	-0.503489	-1.16383
91160082	chr9:91160082:G:A	5.23372e-07	-1.43542	-1.24497
91160623	chr9:91160623:G:A	2.52027e-06	-1.16478e-10	-1.10856
91160826	chr9:91160826:G:A	1.20936e-06	-0.625616	-1.21722
91160871	chr9:91160871:G:C	1.17806e-06	-0.67546	-1.1936
91161130	chr9:91161130:C:T	4.88334e-07	-1.50672	-1.24296
91161335	chr9:91161335:T:C	1.42818e-06	-0.701633	-0.974894
91161504	chr9:91161504:CT:C	3.31717e-06	-1.16478e-10	-0.833816
91161680	chr9:91161680:C:T	5.26805e-07	-1.45131	-1.22255
91161688	chr9:91161688:C:T	2.50709e-06	-1.16478e-10	-1.11381
91161986	chr9:91161986:G:A	4.84857e-06	-1.16478e-10	-0.454246
91162522	chr9:91162522:G:A	2.74242e-06	-1.16478e-10	-1.02409
91162600	chr9:91162600:A:G	7.51686e-06	0.881763	-0.897543
91162692	chr9:91162692:C:T	5.74446e-07	-1.43518	-1.1521
91163741	chr9:91163741:G:A	2.74242e-06	-1.16478e-10	-1.02409
91164368	chr9:91164368:G:A	5.63654e-07	-1.34474	-1.2615
91164464	chr9:91164464:C:G	2.14787e-06	-1.16478e-10	-1.26845
91164646	chr9:91164646:T:C	1.89989e-06	-0.754668	-0.636466
91164794	chr9:91164794:G:A	6.23489e-07	-1.35061	-1.15475
91164835	chr9:91164835:C:G	6.09954e-06	-1.16478e-10	-0.224716
91165199	chr9:91165199:A:G	2.52e-06	-1.16478e-10	-1.10867
91165326	chr9:91165326:C:T	2.45218e-06	-1.13595	-2.95118e-10
91165355	chr9:91165355:C:T	5.20832e-06	-1.16478e-10	-0.382672
91165412	chr9:91165412:G:A	1.5838e-06	-1.5731	-2.95118e-10
91165631	chr9:91165631:A:G	7.52922e-07	-1.20754	-1.10918
91165649	chr9:91165649:G:A	2.13668e-06	-1.16478e-10	-1.27367
91166047	chr9:91166047:A:G	4.45252e-07	-1.56979	-1.27225
91166134	chr9:91166134:C:T	4.47677e-07	-1.57085	-1.26576
91166436	chr9:91166436:C:T	1.46139e-06	-1.11865	-0.534891
91166490	chr9:91166490:G:A	4.79217e-06	-1.16478e-10	-0.465945
91166833	chr9:91166833:A:G	1.18206e-06	-0.678339	-1.18733
91167070	chr9:91167070:G:A	1.04541e-06	-0.722535	-1.26599
91167382	chr9:91167382:C:T	6.38389e-06	-1.16478e-10	-0.179152
91167522	chr9:91167522:T:A	3.55983e-06	-1.16478e-10	-0.763217
91167602	chr9:91167602:A:G	5.77774e-07	-1.58142	-1.00008
91167651	chr9:91167651:C:T	2.98818e-06	-1.16478e-10	-0.938266
91167740	chr9:91167740:C:T	1.39804e-06	-0.616896	-1.08096
91167784	chr9:91167784:A:T	2.4644e-06	-1.11285	-0.018126
91167834	chr9:91167834:G:A	3.22313e-06	0.313387	-1.17596
91167897	chr9:91167897:C:T	4.48301e-06	-1.16478e-10	-0.532634
91168023	chr9:91168023:T:C	4.682e-06	-1.16478e-10	-0.489203
91168170	chr9:91168170:T:C	1.93046e-06	-1.37517	-2.95118e-10
91168389	chr9:91168389:A:G	1.26401e-06	-0.877738	-0.9209
91168409	chr9:91168409:T:G	6.00153e-06	-1.16478e-10	-0.240915
91168631	chr9:91168631:G:A	9.92263e-07	-0.881435	-1.15926
91168970	chr9:91168970:A:G	3.44796e-06	0.397304	-1.19245
91168988	chr9:91168988:G:A	0.000110465	2.67177	-2.95118e-10
91169153	chr9:91169153:A:G	2.79547e-06	0.251196	-1.25612
91169188	chr9:91169188:G:A	3.5247e-06	-1.16478e-10	-0.773134
91170184	chr9:91170184:G:A	9.82419e-07	-1.09929	-0.951379
91170206	chr9:91170206:C:G	6.1543e-07	-1.54184	-0.976526
91170343	chr9:91170343:C:G	4.80713e-07	-1.49491	-1.2705
91170426	chr9:91170426:A:T	9.30658e-07	-0.936353	-1.16844
91170497	chr9:91170497:A:G	4.213e-06	-0.594753	-2.95118e-10
91170639	chr9:91170639:G:A	4.04749e-06	-1.16478e-10	-0.634833
91171213	chr9:91171213:C:T	5.98021e-06	-1.16478e-10	-0.244474
91171469	chr9:91171469:G:T	3.70379e-06	-1.16478e-10	-0.723574
91171634	chr9:91171634:T:A	4.91815e-07	-1.48258	-1.26001
91171959	chr9:91171959:T:C	5.89637e-06	-1.16478e-10	-0.258593
91172059	chr9:91172059:T:A	2.31216e-06	-1.16478e-10	-1.19475
91172235	chr9:91172235:T:G	2.28071e-06	-1.16478e-10	-1.20844
91172569	chr9:91172569:A:G	1.14226e-06	-1.07718	-0.822739
91173587	chr9:91173587:G:C	9.46259e-07	-1.55616	-0.53201
91173878	chr9:91173878:G:A	5.84271e-07	-1.388	-1.18232
91174310	chr9:91174310:A:G	1.09555e-06	-0.949957	-0.991717
91174533	chr9:91174533:T:A	2.93295e-06	-1.16478e-10	-0.95692
91174534	chr9:91174534:C:A	2.93648e-06	-1.16478e-10	-0.955717
91175512	chr9:91175512:T:C	8.92136e-07	-1.57495	-0.572117
91175524	chr9:91175524:A:C	1.23796e-06	-0.742952	-1.07652
91175532	chr9:91175532:A:G	2.98641e-05	1.36373	-2.95118e-10
91175694	chr9:91175694:A:G	4.06857e-06	0.593522	-1.22316
91176330	chr9:91176330:T:C	5.11603e-07	-1.58668	-1.11646
91176669	chr9:91176669:G:A	7.12815e-07	-1.58732	-0.784139
91176782	chr9:91176782:T:A	4.93892e-06	-1.16478e-10	-0.435782
91176848	chr9:91176848:A:G	2.49459e-06	0.138652	-1.25746
91177107	chr9:91177107:T:A	2.49755e-06	-1.16478e-10	-1.11762
91177125	chr9:91177125:A:G	9.34559e-07	-1.212	-0.888607
91177556	chr9:91177556:C:T	1.57642e-06	-0.328554	-1.24922
91177720	chr9:91177720:G:A	5.47855e-05	-1.16478e-10	1.9705
91177798	chr9:91177798:G:A	1.65244e-06	-0.299468	-1.23121
91178003	chr9:91178003:C:T	1.05255e-05	-1.16478e-10	0.320876
91178108	chr9:91178108:T:C	4.45917e-07	-1.58732	-1.25324
91178283	chr9:91178283:T:G	8.64748e-07	-0.943636	-1.23461
91178312	chr9:91178312:C:A	8.18971e-07	-1.00299	-1.22965
91178347	chr9:91178347:G:A	8.69692e-07	-1.38637	-0.786176
91178433	chr9:91178433:G:C	3.33181e-06	-0.320642	-0.508773
91178634	chr9:91178634:G:A	2.15975e-06	-1.16478e-10	-1.26294
91178826	chr9:91178826:CAG:C	9.41086e-05	-1.16478e-10	2.51152
91178886	chr9:91178886:G:C	7.41116e-07	-1.13285	-1.19968
91178893	chr9:91178893:C:T	1.67474e-06	-0.257731	-1.25954
91179059	chr9:91179059:G:A	3.53632e-06	-1.16478e-10	-0.769841
91179415	chr9:91179415:C:T	5.46639e-07	-1.36381	-1.27309
91179416	chr9:91179416:A:G	6.64837e-07	-1.3054	-1.13574
91179474	chr9:91179474:G:T	4.87367e-07	-1.4831	-1.26857
91179514	chr9:91179514:G:A	1.25423e-06	-1.01421	-0.792198
91179678	chr9:91179678:G:A	4.44442e-07	-1.58212	-1.26175
91179751	chr9:91179751:T:C	0.000121827	2.76967	-2.95118e-10
91179891	chr9:91179891:A:T	2.1487e-06	-1.16478e-10	-1.26806
91179983	chr9:91179983:A:C	1.75659e-06	-0.396165	-1.07339
91180142	chr9:91180142:G:T	2.1403e-06	-1.16478e-10	-1.27198
91180148	chr9:91180148:T:C	2.18232e-06	-1.16478e-10	-1.25254
91180197	chr9:91180197:C:T	1.11666e-06	-1.36057	-0.562017
91180201	chr9:91180201:G:GCCA	1.07478e-06	-1.3723	-0.588514
91180268	chr9:91180268:CT:C	4.78364e-05	-1.16478e-10	1.83486
91180482	chr9:91180482:A:G	1.66563e-06	-0.886372	-0.636355
91180617	chr9:91180617:C:T	7.00393e-07	-1.14484	-1.2442
91180656	chr9:91180656:T:C	1.59965e-06	-0.904606	-0.658538
91180751	chr9:91180751:T:C	0.017918	8.07753	-0.316899
91180807	chr9:91180807:G:A	6.73356e-07	-1.1926	-1.23581
91180858	chr9:91180858:C:T	0.0229329	8.24565	-0.238247
91180987	chr9:91180987:G:A	1.21467e-06	-0.573491	-1.26496
91181060	chr9:91181060:C:T	6.90635e-07	-1.1943	-1.20877
91181316	chr9:91181316:G:C	1.41966e-05	0.129676	0.490396
91181638	chr9:91181638:C:G	1.39417e-05	1.86483	-1.26287
91181716	chr9:91181716:C:T	2.44877e-06	-1.16478e-10	-1.13734
91181918	chr9:91181918:G:A	0.121	7.77273	1.89789
91181950	chr9:91181950:G:A	2.84255e-06	-0.988226	-2.95118e-10
91181962	chr9:91181962:C:T	7.62024e-06	1.26311	-1.26523
91182241	chr9:91182241:T:TACCAC	6.69367e-07	-1.16326	-1.27109
91182591	chr9:91182591:A:G	6.56734e-05	-1.16478e-10	2.15176
91182826	chr9:91182826:T:A	1.56083e-06	-1.58771	-2.95118e-10
91183315	chr9:91183315:G:A	4.43785e-07	-1.57425	-1.27109
91183402	chr9:91183402:A:G	2.45681e-06	-1.16478e-10	-1.13406
91183405	chr9:91183405:G:C	1.55918e-06	-1.58877	-2.95118e-10
91183767	chr9:91183767:G:A	2.23418e-06	-1.16478e-10	-1.22906
91183885	chr9:91183885:A:G	2.25843e-06	-1.16478e-10	-1.21826
91183937	chr9:91183937:T:C	0.000607395	5.06113	-0.684879
91184112	chr9:91184112:A:C	2.19682e-06	-1.16478e-10	-1.24592
91184258	chr9:91184258:G:T	1.56029e-06	-1.58806	-2.95118e-10
91184273	chr9:91184273:G:A	0.000931371	5.72459	-0.920864
91184302	chr9:91184302:C:G	2.85738e-06	-1.16478e-10	-0.983025
91184386	chr9:91184386:G:A	2.86141e-06	-0.981614	-2.95118e-10
91184768	chr9:91184768:C:T	7.1034e-07	-1.5205	-0.854438
91185142	chr9:91185142:G:A	1.87109e-06	-1.40641	-2.95118e-10
91185325	chr9:91185325:A:G	2.96106e-06	-1.16478e-10	-0.947382
91185338	chr9:91185338:G:A	2.17931e-06	-1.16478e-10	-1.25392
91185373	chr9:91185373:T:C	1.72433e-05	1.43319	-0.618697
91185511	chr9:91185511:T:G	2.13744e-06	-1.16478e-10	-1.27332
91185771	chr9:91185771:A:G	0.0273823	8.26137	-0.0766468
91185774	chr9:91185774:A:G	2.1365e-06	-1.16478e-10	-1.27376
91185956	chr9:91185956:A:G	1.66426e-06	-0.941066	-0.58248
91186354	chr9:91186354:G:C	0.0974338	7.73675	1.71725
91186664	chr9:91186664:C:A	2.63637e-06	-1.1371	0.0735789
91186666	chr9:91186666:C:T	5.63537e-07	-1.33259	-1.27386
91186733	chr9:91186733:T:C	6.30626e-06	-0.37183	0.180443
91186793	chr9:91186793:T:C	0.00104888	5.1885	-0.265949
91186854	chr9:91186854:A:C	1.63338e-06	-0.922232	-0.620044
91187037	chr9:91187037:T:G	1.55926e-06	-1.58872	-2.95118e-10
91187155	chr9:91187155:C:G	8.81479e-07	-1.53825	-0.620833
91187207	chr9:91187207:A:G	1.48125e-06	-0.904667	-0.735379
91187478	chr9:91187478:C:T	2.27636e-06	-1.17471	-0.035637
91187487	chr9:91187487:T:G	8.65467e-07	-1.5487	-0.628711
91187860	chr9:91187860:A:G	7.1714e-05	2.23976	-2.95118e-10
91188231	chr9:91188231:A:G	3.99556e-06	-0.362725	-0.285021
91188615	chr9:91188615:G:A	8.65557e-07	-1.49609	-0.681217
91188761	chr9:91188761:T:C	6.18424e-07	-1.24208	-1.27143
91188902	chr9:91188902:G:A	3.29117e-06	-1.16478e-10	-0.841686
91189055	chr9:91189055:C:A	1.81381e-06	-1.03809	-0.39941
91189688	chr9:91189688:T:G	2.1482e-06	-1.16478e-10	-1.2683
91189751	chr9:91189751:G:A	1.39824e-06	-0.5521	-1.14561
91189994	chr9:91189994:A:G	9.32467e-06	-1.16478e-10	0.199735
91190291	chr9:91190291:A:G	4.43459e-06	-1.16478e-10	-0.543495
91190658	chr9:91190658:T:C	2.11428e-05	0.316624	0.701747
91191137	chr9:91191137:C:A	0.023659	6.4356	1.60297
91191424	chr9:91191424:A:G	4.60764e-06	-1.16478e-10	-0.505214
91191540	chr9:91191540:G:A	4.5089e-06	-1.16478e-10	-0.526877
91191892	chr9:91191892:C:A	5.93208e-06	-1.16478e-10	-0.252554
91192033	chr9:91192033:C:T	6.32715e-07	-1.26562	-1.22504
91192341	chr9:91192341:C:T	3.58094e-06	-0.757305	-2.95118e-10
91192530	chr9:91192530:A:G	0.000239311	2.14739	1.29745
91192787	chr9:91192787:G:T	3.19551e-06	-1.16478e-10	-0.871181
91193329	chr9:91193329:C:T	2.8118e-06	-0.999106	-2.95118e-10
91193513	chr9:91193513:C:T	2.5922e-06	-1.08042	-2.95118e-10
91193827	chr9:91193827:C:G	4.8006e-07	-1.50815	-1.25862
91194078	chr9:91194078:C:T	2.45706e-06	-1.16478e-10	-1.13397
91194416	chr9:91194416:G:A	2.27309e-06	-1.16478e-10	-1.21179
91194969	chr9:91194969:C:T	1.72597e-06	-1.42906	-0.058073
91195247	chr9:91195247:C:A	8.24538e-07	-1.3623	-0.863563
91195254	chr9:91195254:A:G	5.8353e-05	-0.144561	2.17814
91195638	chr9:91195638:A:G	2.48155e-06	-1.16478e-10	-1.12405
91195742	chr9:91195742:G:A	1.83894e-05	-1.16478e-10	0.878843
91196108	chr9:91196108:G:A	3.74896e-06	-1.56229	0.850839
91196140	chr9:91196140:C:T	8.4214e-07	-1.04228	-1.16246
91196184	chr9:91196184:C:T	1.66076e-05	-1.16478e-10	0.77693
91196269	chr9:91196269:G:A	1.66132e-06	-1.45003	-0.0752923
91196785	chr9:91196785:C:T	8.91951e-06	-1.16478e-10	0.155311
91196884	chr9:91196884:T:C	8.91951e-06	-1.16478e-10	0.155311
91196887	chr9:91196887:G:C	9.18522e-07	-1.38368	-0.73424
91197113	chr9:91197113:C:T	0.021314	7.22561	0.708579
91197312	chr9:91197312:C:T	0.018431	7.1202	0.668662
91197333	chr9:91197333:GTAA:G	1.65291e-06	-1.53039	-2.95118e-10
91197568	chr9:91197568:TTTC:T	1.1483e-05	-1.16478e-10	0.407936
91198193	chr9:91198193:C:G	1.34825e-05	-1.16478e-10	0.568466
91198670	chr9:91198670:G:C	4.47584e-05	-0.096667	1.86502
91199253	chr9:91199253:C:T	4.88707e-06	-1.16478e-10	-0.446337
91199487	chr9:91199487:C:CTTACT	1.21851e-06	-1.33279	-0.502511
91199698	chr9:91199698:G:T	1.59581e-06	-0.909972	-0.655575
91200140	chr9:91200140:C:T	8.81457e-07	-1.47797	-0.681138
91200908	chr9:91200908:A:T	4.19185e-05	-0.131682	1.83448
91201053	chr9:91201053:T:TG	4.39547e-05	-0.137336	1.88757
91201496	chr9:91201496:T:C	5.53866e-07	-1.36849	-1.25527
91201532	chr9:91201532:T:C	1.21458e-05	-1.26639	1.73044
91201868	chr9:91201868:G:A	0.0255058	7.54155	0.572177
91202625	chr9:91202625:T:A	0.049013	7.49048	1.27643
91202963	chr9:91202963:T:C	1.74801e-06	-1.37769	-0.096764
91203017	chr9:91203017:A:G	3.06455e-06	-1.05034	0.13731
91203660	chr9:91203660:T:C	2.41892e-06	-1.39138	0.241769
91203788	chr9:91203788:C:A	8.00805e-07	-1.08529	-1.16977
91204070	chr9:91204070:A:G	4.05297e-05	-0.153614	1.82272
91204749	chr9:91204749:C:A	1.50428e-05	-1.16478e-10	0.677967
91204751	chr9:91204751:G:A	3.77159e-05	-0.14488	1.74203
91205052	chr9:91205052:A:C	2.3425e-06	-1.16478e-10	-1.18171
91205176	chr9:91205176:GCATGGTGGCT:G	2.80258e-06	-1.04055	0.0381585
91205267	chr9:91205267:C:G	1.63562e-06	-0.843751	-0.697156
91206270	chr9:91206270:T:C	2.32239e-06	-1.19033	-2.95118e-10
91206358	chr9:91206358:C:T	0.000154856	1.81519	1.19437
91206419	chr9:91206419:A:G	2.18411e-06	-1.16478e-10	-1.25172
91206466	chr9:91206466:C:G	2.50927e-06	-1.11294	-2.95118e-10
91206994	chr9:91206994:G:C	0.0230216	7.35565	0.655608
91206995	chr9:91206995:G:A	0.000286633	4.47341	-0.84814
91207180	chr9:91207180:C:G	1.81464e-06	-0.86485	-0.572191
91207487	chr9:91207487:G:A	6.40797e-07	-1.31924	-1.15874
91207845	chr9:91207845:T:C	1.35306e-06	-1.2863	-0.444254
91207990	chr9:91207990:T:C	1.02006e-06	-1.46582	-0.547241
91208083	chr9:91208083:C:T	1.00489e-06	-1.4169	-0.611155
91208570	chr9:91208570:C:T	3.69876e-06	-1.30703	0.582097
91208780	chr9:91208780:C:T	2.16468e-06	-1.16478e-10	-1.26066
91209818	chr9:91209818:G:A	5.27851e-07	-1.42506	-1.24681
91209881	chr9:91209881:C:T	2.49652e-06	-1.16478e-10	-1.11803
91209918	chr9:91209918:G:A	1.66196e-06	-1.52493	-2.95118e-10
91210197	chr9:91210197:C:T	3.49082e-06	-1.16478e-10	-0.782793
91210376	chr9:91210376:A:G	0.0219248	7.22573	0.736711
91210828	chr9:91210828:T:C	8.94703e-07	-1.449	-0.695191
91210883	chr9:91210883:A:T	8.28417e-07	-1.39762	-0.823549
91210938	chr9:91210938:G:A	5.58216e-07	-1.37512	-1.24082
91211639	chr9:91211639:G:A	1.23641e-05	-1.16478e-10	0.481869
91211656	chr9:91211656:G:A	5.96749e-07	-1.32071	-1.22848
91211801	chr9:91211801:G:C	2.93508e-06	-1.16478e-10	-0.956195
91212131	chr9:91212131:A:G	5.3389e-07	-1.39833	-1.26216
91212152	chr9:91212152:GAA:G	1.04594e-06	-1.38101	-0.606998
91212195	chr9:91212195:C:T	2.00435e-06	-1.33761	-2.95118e-10
91212228	chr9:91212228:G:C	9.34008e-07	-1.43488	-0.666315
91212317	chr9:91212317:A:C	1.71745e-06	-1.49209	-2.95118e-10
91212662	chr9:91212662:T:TATCAGTAAACA	5.43077e-07	-1.39825	-1.24518
91213189	chr9:91213189:G:A	6.7588e-07	-1.22127	-1.20339
91213762	chr9:91213762:A:C	3.92811e-06	-1.16478e-10	-0.66477
91213775	chr9:91213775:A:G	2.21909e-06	-1.16478e-10	-1.23583
91214148	chr9:91214148:T:C	2.17877e-05	-1.16478e-10	1.04842
91214241	chr9:91214241:T:C	2.33472e-06	-1.16478e-10	-1.18504
91215043	chr9:91215043:A:G	5.38955e-07	-1.41112	-1.23994
91215824	chr9:91215824:T:C	2.47153e-06	-1.16478e-10	-1.12809
91216074	chr9:91216074:T:C	2.23647e-06	-1.16478e-10	-1.22803
91216464	chr9:91216464:G:A	6.1353e-06	-1.16478e-10	-0.218871
91216846	chr9:91216846:T:C	1.27694e-05	-1.16478e-10	0.514126
91218190	chr9:91218190:T:C	7.14073e-06	-1.16478e-10	-0.0671145
91218501	chr9:91218501:T:C	2.23539e-06	-1.16478e-10	-1.22851
91218561	chr9:91218561:G:A	1.04327e-06	-1.03877	-0.951806
91218781	chr9:91218781:C:T	2.8031e-06	-1.16478e-10	-1.0022
91219367	chr9:91219367:G:A	7.6504e-07	-1.07719	-1.22357
91219899	chr9:91219899:A:G	1.35546e-05	-1.16478e-10	0.5738
91220105	chr9:91220105:C:A	2.23579e-06	-1.16478e-10	-1.22834
91220160	chr9:91220160:G:A	1.62483e-06	-1.23451	-0.313021
91220210	chr9:91220210:G:A	1.62936e-06	-1.23595	-0.308788
91220617	chr9:91220617:G:A	1.04923e-06	-1.47524	-0.509637
91220650	chr9:91220650:C:T	5.98671e-07	-1.3197	-1.22627
91220676	chr9:91220676:A:C	2.20063e-06	-1.16478e-10	-1.24419
91221255	chr9:91221255:A:C	1.54519e-06	-1.01654	-0.581241
91221508	chr9:91221508:C:G	2.13835e-06	-1.16478e-10	-1.27289
91221716	chr9:91221716:A:G	2.24465e-06	-1.16478e-10	-1.22438
91221938	chr9:91221938:A:C	2.44273e-06	-1.16478e-10	-1.13981
91222415	chr9:91222415:T:C	1.22034e-06	-0.647152	-1.18665
91223245	chr9:91223245:G:A	1.22405e-06	-0.616136	-1.21463
91223542	chr9:91223542:A:G	0.00790081	7.09238	-0.150584
91223697	chr9:91223697:G:C	0.0197758	7.5248	0.334488
91224373	chr9:91224373:A:T	1.16082e-06	-0.674953	-1.20885
91225024	chr9:91225024:G:A	3.49111e-06	-1.16478e-10	-0.782708
91225794	chr9:91225794:T:C	1.6026e-06	-1.5613	-2.95118e-10
91225804	chr9:91225804:T:C	1.15562e-06	-0.686124	-1.20217
91226096	chr9:91226096:T:G	1.2746e-06	-0.628287	-1.16201
91226210	chr9:91226210:CTGT:C	7.58807e-06	-1.16478e-10	-0.00635157
91226276	chr9:91226276:C:T	5.54913e-06	-1.15835	0.839061
91226989	chr9:91226989:G:A	1.22562e-06	-0.595775	-1.23371
91227308	chr9:91227308:G:A	2.02289e-06	-1.3284	-2.95118e-10
91227420	chr9:91227420:TG:T	1.53657e-06	-0.360481	-1.2429
91227553	chr9:91227553:C:T	1.06036e-06	-0.80199	-1.17233
91227557	chr9:91227557:C:G	1.23398e-06	-0.694968	-1.12771
91227559	chr9:91227559:A:G	1.12209e-06	-0.743513	-1.17422
91227777	chr9:91227777:T:A	2.18913e-06	-1.16478e-10	-1.24943
91228205	chr9:91228205:C:T	3.72607e-06	-1.16478e-10	-0.717575
91228221	chr9:91228221:C:T	1.66502e-05	-1.16478e-10	0.779491
91228610	chr9:91228610:T:C	0.000404677	2.54778	1.42238
91228940	chr9:91228940:A:C	7.54453e-06	-1.16478e-10	-0.0121065
91229012	chr9:91229012:G:GA	0.0383227	8.20473	0.316135
91229448	chr9:91229448:C:T	1.58214e-06	-1.34732	-0.226831
91229608	chr9:91229608:T:C	4.29143e-06	-1.16478e-10	-0.576309
91229916	chr9:91229916:A:G	7.15174e-05	1.20933	1.02769
91230024	chr9:91230024:A:C	1.55923e-06	-1.58873	-2.95118e-10
91230203	chr9:91230203:G:A	5.41609e-07	-1.3875	-1.25864
91230572	chr9:91230572:T:C	2.75532e-06	-1.0194	-2.95118e-10
91230585	chr9:91230585:C:T	9.53137e-06	-1.16478e-10	0.22166
91230865	chr9:91230865:C:T	1.55133e-06	-0.397988	-1.19583
91231291	chr9:91231291:G:A	2.13779e-06	-1.16478e-10	-1.27315
91231400	chr9:91231400:G:A	9.11856e-06	-1.16478e-10	0.177382
91231478	chr9:91231478:T:C	9.45374e-05	1.08754	1.42852
91231569	chr9:91231569:A:G	2.23593e-06	-1.16478e-10	-1.22827
91231583	chr9:91231583:A:G	2.46011e-06	-1.13273	-2.95118e-10
91231667	chr9:91231667:C:G	1.36668e-06	-0.49438	-1.22617
91231919	chr9:91231919:T:G	0.0218309	7.66661	0.291545
91231984	chr9:91231984:CT:C	1.37921e-06	-0.493284	-1.21813
91232926	chr9:91232926:T:C	0.000231359	2.3318	1.07924
91233086	chr9:91233086:C:A	2.63069e-06	-1.16478e-10	-1.06568
91233789	chr9:91233789:G:A	1.22945e-06	-0.609124	-1.21724
91233793	chr9:91233793:A:G	1.23221e-06	-0.607444	-1.21668
91233836	chr9:91233836:G:C	6.08097e-07	-1.28489	-1.24546
91233987	chr9:91233987:G:A	0.0167692	7.30183	0.392536
91234101	chr9:91234101:A:G	6.52805e-06	-1.16478e-10	-0.156821
91234125	chr9:91234125:G:A	1.12459e-06	-0.687104	-1.2284
91234347	chr9:91234347:G:C	2.22231e-06	-1.16478e-10	-1.23438
91234579	chr9:91234579:G:T	1.82509e-06	-1.4313	-2.95118e-10
91235297	chr9:91235297:G:C	2.88997e-06	-1.16478e-10	-0.971683
91235482	chr9:91235482:T:G	3.24928e-06	-1.21382	0.359322
91235591	chr9:91235591:A:G	0.000126545	2.77581	0.031866
91236090	chr9:91236090:A:C	2.13728e-06	-1.16478e-10	-1.2734
91236324	chr9:91236324:G:A	2.22492e-06	-1.16478e-10	-1.23321
91236420	chr9:91236420:A:G	2.4517e-06	-1.16478e-10	-1.13615
91236424	chr9:91236424:C:T	7.94e-07	-1.48076	-0.782836
91236912	chr9:91236912:C:G	2.16615e-06	-1.16478e-10	-1.25998
91237092	chr9:91237092:T:G	9.03304e-07	-0.962266	-1.17236
91237476	chr9:91237476:A:T	1.29051e-06	-0.740027	-1.03786
91237513	chr9:91237513:T:G	2.1589e-06	-1.16478e-10	-1.26333
91237559	chr9:91237559:T:C	2.70354e-05	1.93143	-0.667212
91238264	chr9:91238264:T:C	1.31526e-06	-0.724607	-1.03429
91238437	chr9:91238437:G:A	1.32522e-06	-0.735945	-1.01541
91238518	chr9:91238518:G:A	2.15026e-06	-1.16478e-10	-1.26734
91238581	chr9:91238581:A:G	2.22607e-06	-1.16478e-10	-1.23269
91238981	chr9:91238981:A:G	0.0117385	7.00002	0.337688
91239176	chr9:91239176:A:G	1.16768e-06	-0.796955	-1.08096
91239350	chr9:91239350:A:C	2.93357e-06	-1.16478e-10	-0.95671
91239374	chr9:91239374:C:G	1.34757e-06	-0.755315	-0.979308
91240294	chr9:91240294:C:T	1.2684e-06	-0.734469	-1.0607
91240403	chr9:91240403:C:T	3.07951e-06	-1.16478e-10	-0.908158
91240418	chr9:91240418:C:T	1.65005e-05	0.970966	-0.200506
91240603	chr9:91240603:T:C	1.9667e-05	-1.16478e-10	0.946011
91240927	chr9:91240927:T:C	2.33747e-06	-1.16478e-10	-1.18386
91240988	chr9:91240988:G:A	5.39732e-07	-1.39531	-1.2543
91241334	chr9:91241334:T:C	4.47779e-06	-1.20174	0.667937
91241457	chr9:91241457:T:C	1.69347e-05	1.01593	-0.21949
91241496	chr9:91241496:G:A	2.94248e-06	-0.953677	-2.95118e-10
91241570	chr9:91241570:T:C	6.69704e-06	-1.16478e-10	-0.131264
91242136	chr9:91242136:G:T	3.08248e-06	-1.16478e-10	-0.907195
91242615	chr9:91242615:C:T	2.60236e-05	1.89739	-0.671313
91244066	chr9:91244066:T:C	1.43045e-06	-0.728721	-0.946219
91244204	chr9:91244204:T:G	2.15348e-06	-1.16478e-10	-1.26584
91244626	chr9:91244626:A:AAT	2.14617e-06	-1.16478e-10	-1.26924
91244687	chr9:91244687:G:A	1.596e-06	-1.56543	-2.95118e-10
91244758	chr9:91244758:A:G	2.15132e-06	-1.26685	-2.95118e-10
91245233	chr9:91245233:G:GC	2.39589e-05	-1.16478e-10	1.14341
91245342	chr9:91245342:A:G	1.89175e-06	-1.39543	-2.95118e-10
91245523	chr9:91245523:G:C	2.21261e-06	-1.16478e-10	-1.23876
91246652	chr9:91246652:T:C	0.0142394	7.43493	0.0959079
91246987	chr9:91246987:G:A	2.23691e-05	-1.16478e-10	1.07475
91247275	chr9:91247275:A:C	1.1817e-06	-0.84794	-1.01804
91248016	chr9:91248016:G:A	0.000504112	4.21662	-0.026752
91248573	chr9:91248573:G:A	1.59093e-05	-1.16478e-10	0.733973
91248961	chr9:91248961:T:C	2.14536e-06	-1.16478e-10	-1.26962
91249478	chr9:91249478:C:CTT	7.38545e-07	-1.26918	-1.06683
91249597	chr9:91249597:C:T	1.81687e-06	-1.43581	-2.95118e-10
91249960	chr9:91249960:T:C	1.56244e-06	-1.58668	-2.95118e-10
91250250	chr9:91250250:G:A	0.014663	7.34854	0.211617
91250463	chr9:91250463:T:C	3.36065e-06	-1.16478e-10	-0.820796
91251055	chr9:91251055:C:T	1.44517e-06	-0.780923	-0.883781
91251528	chr9:91251528:C:T	2.20491e-06	-1.16478e-10	-1.24224
91251735	chr9:91251735:G:A	3.87261e-06	-1.21397	0.534965
91251812	chr9:91251812:TGGTAAGG:T	0.0111245	6.97529	0.308693
91252107	chr9:91252107:C:T	2.77122e-06	-1.16478e-10	-1.01364
91252211	chr9:91252211:T:C	9.16125e-07	-1.58868	-0.531852
91252217	chr9:91252217:G:A	0.0123559	7.37416	0.0147952
91252296	chr9:91252296:C:T	2.19471e-06	-1.16478e-10	-1.24688
91252359	chr9:91252359:A:G	2.26432e-06	-1.16478e-10	-1.21565
91252470	chr9:91252470:G:A	0.0185762	7.7274	0.0693011
91254380	chr9:91254380:A:G	1.2423e-06	-0.790987	-1.02498
91254625	chr9:91254625:A:G	3.43988e-06	-1.16478e-10	-0.797493
91254874	chr9:91254874:T:A	5.57301e-06	-0.314994	-2.95118e-10
91255285	chr9:91255285:G:A	7.47391e-07	-1.47954	-0.844557
91255361	chr9:91255361:G:A	5.9718e-07	-1.28336	-1.2651
91256002	chr9:91256002:ATTAAAT:A	1.19824e-06	-0.781104	-1.07098
91256895	chr9:91256895:G:A	2.13604e-06	-1.16478e-10	-1.27397
91256913	chr9:91256913:G:A	1.34445e-06	-0.739296	-0.997646
91256950	chr9:91256950:T:C	2.13605e-06	-1.16478e-10	-1.27397
91257128	chr9:91257128:G:T	7.55431e-07	-1.47059	-0.842802
91257245	chr9:91257245:T:TA	4.35975e-06	-0.560514	-2.95118e-10
91257659	chr9:91257659:G:A	3.05687e-06	-1.16478e-10	-0.915538
91257779	chr9:91257779:T:G	2.20254e-06	-1.16478e-10	-1.24332
91258295	chr9:91258295:G:A	2.17607e-06	-1.25541	-2.95118e-10
91258304	chr9:91258304:C:T	7.37644e-07	-1.49007	-0.847155
91258479	chr9:91258479:C:A	2.19774e-06	-1.16478e-10	-1.2455
91258481	chr9:91258481:C:T	9.65948e-07	-1.569	-0.498575
91258517	chr9:91258517:G:A	7.24757e-07	-1.48643	-0.86842
91258672	chr9:91258672:A:G	7.23394e-07	-1.48837	-0.868364
91258948	chr9:91258948:A:G	2.58878e-06	-1.16478e-10	-1.08174
91259245	chr9:91259245:T:C	4.67595e-06	-1.16478e-10	-0.490496
91259284	chr9:91259284:T:G	4.26515e-05	1.57375	0.146379
91259375	chr9:91259375:T:TCTC	0.0124067	7.20863	0.184428
91259559	chr9:91259559:T:C	2.20329e-06	-1.16478e-10	-1.24298
91259793	chr9:91259793:T:C	2.2031e-06	-1.16478e-10	-1.24306
91259873	chr9:91259873:C:T	2.29754e-06	-1.16478e-10	-1.20109
91260554	chr9:91260554:G:A	1.67356e-06	-1.51798	-2.95118e-10
91260594	chr9:91260594:A:G	2.18616e-06	-1.16478e-10	-1.25078
91260664	chr9:91260664:T:C	7.21998e-07	-1.49556	-0.863104
91261028	chr9:91261028:T:A	7.29265e-07	-1.4799	-0.868746
91261039	chr9:91261039:T:C	1.88546e-06	-1.39876	-2.95118e-10
91261060	chr9:91261060:C:T	7.04537e-07	-1.15861	-1.22453
91261189	chr9:91261189:T:C	2.17101e-06	-1.25774	-2.95118e-10
91261293	chr9:91261293:A:G	4.21751e-05	1.5891	0.1198
91261322	chr9:91261322:C:T	2.56712e-06	-1.16478e-10	-1.09014
91261906	chr9:91261906:A:C	1.43257e-05	-1.16478e-10	0.629124
91262422	chr9:91262422:C:T	8.22019e-07	-1.48362	-0.745304
91262695	chr9:91262695:T:C	2.26453e-06	-1.16478e-10	-1.21556
91262960	chr9:91262960:G:A	1.25453e-06	-0.790514	-1.01565
91262964	chr9:91262964:T:C	1.37707e-06	-0.757139	-0.95583
91263064	chr9:91263064:T:C	2.14115e-06	-1.16478e-10	-1.27159
91263177	chr9:91263177:T:C	0.0139256	7.21552	0.293034
91263216	chr9:91263216:T:C	2.55088e-06	-1.16478e-10	-1.09649
91263621	chr9:91263621:A:C	5.43411e-06	-1.16478e-10	-0.340234
91264661	chr9:91264661:A:C	6.08479e-07	-1.47708	-1.05264
91265146	chr9:91265146:G:A	0.000112175	2.68713	-2.95118e-10
91265327	chr9:91265327:CTTCA:C	0.00824829	7.01764	-0.0328103
91265395	chr9:91265395:T:A	0.0125553	7.08048	0.324494
91265676	chr9:91265676:T:A	1.36747e-06	-0.704323	-1.01564
91265705	chr9:91265705:A:G	6.27765e-07	-1.47634	-1.02218
91265951	chr9:91265951:T:C	2.65078e-06	-1.05808	-2.95118e-10
91266233	chr9:91266233:A:G	3.98369e-05	1.51437	0.137492
91266616	chr9:91266616:C:T	0.0123728	7.1536	0.236724
91266617	chr9:91266617:A:G	6.16616e-07	-1.49666	-1.01978
91266949	chr9:91266949:C:T	2.41586e-06	-1.16478e-10	-1.15087
91267099	chr9:91267099:T:C	2.14387e-06	-1.16478e-10	-1.27031
91267411	chr9:91267411:T:C	2.14422e-06	-1.16478e-10	-1.27015
91267633	chr9:91267633:T:C	1.22879e-06	-0.812011	-1.01489
91267903	chr9:91267903:G:A	0.00977049	7.05323	0.10096
91267936	chr9:91267936:T:C	6.08471e-07	-1.48427	-1.04546
91268217	chr9:91268217:A:G	6.21743e-07	-1.48673	-1.02143
91268523	chr9:91268523:C:T	2.27153e-05	-1.16478e-10	1.09011
91269011	chr9:91269011:C:T	1.38097e-06	-0.702153	-1.00799
91269115	chr9:91269115:G:A	2.21194e-06	-1.16478e-10	-1.23906
91269189	chr9:91269189:C:G	2.81961e-06	-1.16478e-10	-0.996331
91269375	chr9:91269375:G:A	2.18692e-06	-1.16478e-10	-1.25044
91269493	chr9:91269493:G:A	1.33177e-06	-0.772987	-0.973436
91269923	chr9:91269923:C:T	0.0123467	7.14588	0.242337
91270059	chr9:91270059:T:C	7.49297e-07	-1.47472	-0.84683
91270445	chr9:91270445:G:T	4.5037e-06	-1.16478e-10	-0.528029
91270708	chr9:91270708:G:A	5.98326e-06	-1.16478e-10	-0.243964
91271552	chr9:91271552:G:A	5.60494e-06	-0.30928	-2.95118e-10
91272067	chr9:91272067:G:A	7.24753e-07	-1.48374	-0.871109
91272286	chr9:91272286:A:G	6.25256e-07	-1.48056	-1.02197
91272990	chr9:91272990:G:T	0.0116559	7.19532	0.135321
91273051	chr9:91273051:C:T	7.92209e-06	-1.16478e-10	0.0367264
91273386	chr9:91273386:G:GT	4.75269e-06	-0.933343	0.459124
91274165	chr9:91274165:A:T	2.13604e-06	-1.16478e-10	-1.27398
91274392	chr9:91274392:A:G	1.62965e-06	-1.54456	-2.95118e-10
91274471	chr9:91274471:A:G	1.78569e-06	-1.45313	-2.95118e-10
91274612	chr9:91274612:A:C	3.02443e-06	-1.16478e-10	-0.926207
91275041	chr9:91275041:T:A	2.16876e-06	-1.25877	-2.95118e-10
91275390	chr9:91275390:A:G	2.13646e-06	-1.16478e-10	-1.27378
91275560	chr9:91275560:A:G	7.4404e-07	-1.39773	-0.930864
91275585	chr9:91275585:T:C	5.35321e-06	-0.355233	-2.95118e-10
91275591	chr9:91275591:T:C	5.60016e-07	-1.34345	-1.26926
91275843	chr9:91275843:T:A	2.18728e-06	-1.16478e-10	-1.25027
91276101	chr9:91276101:C:T	1.48777e-06	-0.715691	-0.919962
91276303	chr9:91276303:C:T	2.13852e-06	-1.16478e-10	-1.27281
91276342	chr9:91276342:A:C	6.44101e-06	-1.06373	0.893487
91276468	chr9:91276468:C:A	3.15027e-06	-0.885441	-2.95118e-10
91277572	chr9:91277572:T:C	2.13614e-06	-1.16478e-10	-1.27393
91277927	chr9:91277927:C:A	0.0106697	7.16388	0.0783512
91278103	chr9:91278103:T:A	2.18435e-06	-1.16478e-10	-1.25161
91278211	chr9:91278211:A:G	2.13666e-06	-1.16478e-10	-1.27369
91278732	chr9:91278732:A:C	7.3555e-07	-1.47144	-0.868622
91279119	chr9:91279119:TTAA:T	1.39072e-06	-0.789626	-0.913479
91279662	chr9:91279662:G:A	2.13656e-06	-1.16478e-10	-1.27373
91279736	chr9:91279736:G:A	2.13667e-06	-1.16478e-10	-1.27368
91280025	chr9:91280025:T:C	3.00801e-05	1.39186	-0.020925
91280425	chr9:91280425:C:T	6.61052e-07	-1.2476	-1.19925
91280506	chr9:91280506:A:G	2.17736e-06	-1.16478e-10	-1.25481
91281294	chr9:91281294:T:G	2.93653e-06	-1.16478e-10	-0.9557
91281688	chr9:91281688:T:TG	2.17058e-06	-1.16478e-10	-1.25793
91281732	chr9:91281732:T:C	3.00145e-06	-1.16478e-10	-0.933833
91281852	chr9:91281852:C:T	3.48736e-06	-1.16478e-10	-0.783784
91281956	chr9:91281956:G:A	2.23375e-06	-1.16478e-10	-1.22925
91281990	chr9:91281990:C:T	1.60492e-05	1.04988	-0.307157
91282007	chr9:91282007:A:G	2.14701e-06	-1.16478e-10	-1.26885
91282024	chr9:91282024:A:C	2.17296e-06	-1.16478e-10	-1.25684
91282056	chr9:91282056:T:G	1.56388e-06	-1.58576	-2.95118e-10
91282488	chr9:91282488:G:A	7.29757e-07	-1.47958	-0.868392
91282790	chr9:91282790:T:A	6.43356e-06	-1.16478e-10	-0.171401
91282849	chr9:91282849:C:T	0.00129669	4.62724	0.507409
91282977	chr9:91282977:C:T	7.26329e-07	-1.47388	-0.878805
91283189	chr9:91283189:T:C	7.14339e-07	-1.50078	-0.868549
91283312	chr9:91283312:CA:C	5.40879e-06	-1.16478e-10	-0.344904
91283526	chr9:91283526:C:T	3.48707e-06	-0.783866	-2.95118e-10
91283999	chr9:91283999:T:A	2.5784e-06	-1.16478e-10	-1.08576
91284074	chr9:91284074:C:T	1.76444e-05	1.12114	-0.283657
91284837	chr9:91284837:T:C	7.26267e-07	-1.48293	-0.869838
91285532	chr9:91285532:T:C	2.07982e-06	-1.30065	-2.95118e-10
91285559	chr9:91285559:ACAGTATTATAAAGG:A	6.65156e-06	-1.07255	0.934475
91286247	chr9:91286247:C:T	0.0125189	7.35992	0.0421425
91287030	chr9:91287030:T:C	1.42353e-05	-1.16478e-10	0.622799
91287474	chr9:91287474:A:G	7.11929e-07	-1.49163	-0.881075
91287524	chr9:91287524:A:G	2.14261e-06	-1.16478e-10	-1.27091
91287597	chr9:91287597:T:C	3.4833e-06	-0.672709	-0.112242
91288216	chr9:91288216:C:T	4.98505e-07	-1.51999	-1.20908
91288756	chr9:91288756:A:G	2.16913e-06	-1.16478e-10	-1.2586
91288787	chr9:91288787:T:C	2.29575e-05	-1.16478e-10	1.10072
91288887	chr9:91288887:A:G	2.1367e-06	-1.16478e-10	-1.27366
91289514	chr9:91289514:A:G	2.1707e-06	-1.16478e-10	-1.25788
91289999	chr9:91289999:C:T	2.60213e-06	-1.16478e-10	-1.0766
91290186	chr9:91290186:CAGG:C	5.19741e-06	-1.13099	0.746227
91290336	chr9:91290336:A:G	7.05003e-07	-1.497	-0.88548
91290474	chr9:91290474:T:C	1.46552e-06	-0.647875	-1.00284
91290762	chr9:91290762:C:T	3.73402e-06	-0.728857	0.0134122
91290983	chr9:91290983:T:C	2.13672e-06	-1.16478e-10	-1.27366
91291262	chr9:91291262:C:T	1.85544e-06	-1.41481	-2.95118e-10
91292360	chr9:91292360:T:C	3.86799e-06	-1.16478e-10	-0.680195
91292414	chr9:91292414:G:A	2.1395e-06	-1.16478e-10	-1.27236
91292564	chr9:91292564:A:C	4.05205e-05	1.57112	0.0977577
91293972	chr9:91293972:T:C	1.94318e-06	-1.3686	-2.95118e-10
91294275	chr9:91294275:C:T	0.0112596	7.26633	0.0297097
91294304	chr9:91294304:C:T	5.5922e-06	-1.09758	0.786021
91294954	chr9:91294954:C:T	3.44732e-05	1.52929	-0.0220336
91294980	chr9:91294980:CAT:C	3.85328e-06	-0.684006	-2.95118e-10
91295925	chr9:91295925:G:A	1.61238e-06	-0.562175	-0.993043
91296374	chr9:91296374:T:C	4.69307e-06	-1.16478e-10	-0.486842
91296761	chr9:91296761:C:T	7.22626e-07	-1.48719	-0.870604
91296896	chr9:91296896:G:A	5.06954e-06	-0.40968	-2.95118e-10
91297017	chr9:91297017:T:C	7.20422e-07	-1.49246	-0.868392
91297254	chr9:91297254:A:C	2.17054e-06	-1.16478e-10	-1.25795
91297536	chr9:91297536:G:A	3.64423e-06	-0.739783	-2.95118e-10
91297749	chr9:91297749:G:A	0.00272617	6.20337	-0.325643
91298244	chr9:91298244:C:CA	6.3193e-06	-0.18932	-2.95118e-10
91298765	chr9:91298765:G:C	1.40742e-06	-0.67241	-1.01876
91299227	chr9:91299227:C:T	4.67455e-06	-1.16478e-10	-0.490796
91299617	chr9:91299617:G:C	2.1381e-06	-1.16478e-10	-1.27301
91299639	chr9:91299639:T:C	1.57675e-06	-0.581277	-0.996287
91299681	chr9:91299681:A:G	7.01756e-07	-1.51871	-0.868392
91300110	chr9:91300110:AC:A	0.0121143	7.29045	0.0787695
91300696	chr9:91300696:C:T	4.74062e-06	-1.16378	0.687021
91300745	chr9:91300745:G:A	7.19193e-07	-1.49282	-0.869739
91301369	chr9:91301369:A:T	1.90481e-05	1.12759	-0.213557
91301784	chr9:91301784:C:T	2.14287e-06	-1.27078	-2.95118e-10
91301974	chr9:91301974:T:C	2.17027e-06	-1.16478e-10	-1.25808
91302194	chr9:91302194:AGT:A	3.58922e-05	1.58732	-0.0397261
91302344	chr9:91302344:C:T	7.18111e-07	-1.49555	-0.868506
91302995	chr9:91302995:T:C	2.16102e-06	-1.16478e-10	-1.26235
91303369	chr9:91303369:C:T	5.89995e-06	-1.08079	0.822805
91303394	chr9:91303394:A:G	2.53982e-05	1.33156	-0.129811
91303751	chr9:91303751:T:C	3.36044e-06	-0.820857	-2.95118e-10
91304682	chr9:91304682:T:C	8.46805e-07	-1.2032	-0.996012
91305397	chr9:91305397:C:T	2.19984e-06	-1.16478e-10	-1.24454
91305759	chr9:91305759:T:C	1.56574e-06	-1.58457	-2.95118e-10
91306000	chr9:91306000:G:A	1.76707e-06	-0.5052	-0.958408
91306244	chr9:91306244:C:T	3.68751e-06	-0.727977	-2.95118e-10
91306320	chr9:91306320:T:A	2.65361e-06	-1.05701	-2.95118e-10
91306659	chr9:91306659:AT:A	4.09838e-05	1.58788	0.0923689
91306778	chr9:91306778:T:C	1.68666e-06	-1.51018	-2.95118e-10
91307085	chr9:91307085:G:A	8.5079e-06	-1.16478e-10	0.108066
91307166	chr9:91307166:G:A	2.23454e-06	-1.16478e-10	-1.22889
91307898	chr9:91307898:G:C	2.32409e-06	-1.16478e-10	-1.1896
91308022	chr9:91308022:C:T	5.50942e-07	-1.41623	-1.21282
91309503	chr9:91309503:G:A	2.15337e-06	-1.16478e-10	-1.2659
91309831	chr9:91309831:T:C	6.31593e-06	-1.06628	0.876428
91310560	chr9:91310560:A:G	2.13729e-06	-1.16478e-10	-1.27339
91310959	chr9:91310959:G:A	4.10207e-06	-1.16478e-10	-0.621437
91311079	chr9:91311079:T:A	3.12701e-06	-0.892851	-2.95118e-10
91311940	chr9:91311940:G:C	2.55608e-06	-1.16478e-10	-1.09445
91312178	chr9:91312178:A:G	2.13711e-06	-1.16478e-10	-1.27348
91312886	chr9:91312886:G:C	2.27001e-05	-1.16478e-10	1.08944
91313121	chr9:91313121:T:G	2.5353e-06	-1.16478e-10	-1.10262
91313134	chr9:91313134:C:G	8.60397e-05	2.42188	-2.95118e-10
91313568	chr9:91313568:G:A	7.98105e-07	-1.44722	-0.81122
91313862	chr9:91313862:G:A	0.000977	5.7356	-0.884046
91313967	chr9:91313967:G:T	1.43221e-05	-1.16478e-10	0.628871
91314002	chr9:91314002:C:T	2.22006e-06	-1.16478e-10	-1.2354
91314071	chr9:91314071:G:A	1.64463e-06	-1.53541	-2.95118e-10
91314109	chr9:91314109:C:T	6.73576e-07	-1.47117	-0.956912
91314438	chr9:91314438:G:A	5.40994e-07	-1.4093	-1.23797
91314529	chr9:91314529:G:A	3.54353e-06	-0.767806	-2.95118e-10
91314545	chr9:91314545:C:A	5.22275e-06	0.302598	-0.682503
91314900	chr9:91314900:G:A	1.55969e-06	-1.58844	-2.95118e-10
91315331	chr9:91315331:G:A	2.75626e-06	-1.16478e-10	-1.01905
91315347	chr9:91315347:C:T	2.15972e-06	-1.16478e-10	-1.26295
91315415	chr9:91315415:T:G	5.86253e-06	-0.264348	-2.95118e-10
91315478	chr9:91315478:G:C	3.66815e-06	-0.733243	-2.95118e-10
91315519	chr9:91315519:C:T	2.14695e-06	-1.16478e-10	-1.26888
91315652	chr9:91315652:T:C	2.13666e-06	-1.16478e-10	-1.27369
91315661	chr9:91315661:C:T	2.34082e-06	-1.16478e-10	-1.18243
91316954	chr9:91316954:G:T	1.84373e-06	-1.42114	-2.95118e-10
91317216	chr9:91317216:G:A	1.56648e-06	-1.5841	-2.95118e-10
91317329	chr9:91317329:C:T	6.89631e-07	-1.53296	-0.87157
91317970	chr9:91317970:A:T	1.46327e-06	-0.637267	-1.01499
91318208	chr9:91318208:A:C	2.14084e-06	-1.16478e-10	-1.27173
91318503	chr9:91318503:G:C	2.14138e-06	-1.16478e-10	-1.27148
91318696	chr9:91318696:T:C	6.91321e-07	-1.53223	-0.869853
91319392	chr9:91319392:A:G	7.28786e-07	-1.38281	-0.966499
91319580	chr9:91319580:T:C	6.99533e-07	-1.52141	-0.868866
91319594	chr9:91319594:C:A	2.34707e-06	-1.16478e-10	-1.17976
91319631	chr9:91319631:G:A	9.37569e-07	-1.08733	-1.01007
91320289	chr9:91320289:C:T	6.92191e-07	-1.52941	-0.871414
91320438	chr9:91320438:A:T	2.26165e-06	-1.21683	-2.95118e-10
91320500	chr9:91320500:T:C	1.33415e-06	-0.738828	-1.0058
91321490	chr9:91321490:AAAATT:A	3.05049e-06	-1.16478e-10	-0.917625
91321590	chr9:91321590:T:C	1.0012e-06	-0.963149	-1.06858
91322512	chr9:91322512:T:C	5.78757e-06	-1.16478e-10	-0.277217
91322705	chr9:91322705:C:T	2.53039e-06	-1.16478e-10	-1.10455
91322958	chr9:91322958:T:C	2.92729e-06	-1.16478e-10	-0.958852
91323723	chr9:91323723:T:C	1.74711e-06	-0.469479	-1.00549
91323898	chr9:91323898:T:A	2.29365e-06	-1.20278	-2.95118e-10
91324282	chr9:91324282:C:T	1.36239e-06	-0.650028	-1.07366
91324559	chr9:91324559:AAG:A	0.00880716	7.03676	0.0136311
91325120	chr9:91325120:A:G	5.90204e-06	-1.04638	0.788748
91325511	chr9:91325511:T:C	6.91399e-07	-1.5315	-0.870463
91325706	chr9:91325706:T:C	2.16277e-06	-1.16478e-10	-1.26154
91325772	chr9:91325772:G:T	9.90479e-07	-1.09634	-0.946151
91326354	chr9:91326354:T:C	8.41524e-07	-0.943189	-1.26228
91326411	chr9:91326411:A:C	3.99248e-06	-0.648517	-2.95118e-10
91327338	chr9:91327338:T:C	6.3318e-07	-1.58055	-0.909378
91327447	chr9:91327447:G:A	2.13666e-06	-1.16478e-10	-1.27369
91327848	chr9:91327848:G:A	0.018695	8.31123	-0.508149
91328301	chr9:91328301:C:T	7.37671e-06	-1.16478e-10	-0.0346013
91328560	chr9:91328560:C:T	1.03207e-06	-1.04551	-0.955855
91330130	chr9:91330130:G:A	2.34956e-06	-1.16478e-10	-1.1787
91330189	chr9:91330189:G:A	7.31866e-07	-1.47725	-0.867841
91330235	chr9:91330235:CAAG:C	2.25778e-06	-1.21855	-2.95118e-10
91330344	chr9:91330344:T:C	3.67339e-06	-0.731813	-2.95118e-10
91330351	chr9:91330351:G:C	7.16035e-07	-1.49856	-0.868392
91330930	chr9:91330930:C:T	2.21828e-06	-1.16478e-10	-1.2362
91331885	chr9:91331885:T:C	1.48604e-06	-0.603732	-1.03308
91331940	chr9:91331940:G:A	0.0153781	8.21148	-0.603713
91332082	chr9:91332082:A:G	2.16665e-06	-1.16478e-10	-1.25975
91332479	chr9:91332479:G:A	1.41327e-06	-0.657842	-1.02918
91332647	chr9:91332647:T:C	9.6254e-07	-1.5885	-0.482612
91333933	chr9:91333933:C:T	1.54303e-06	-0.550943	-1.04824
91334401	chr9:91334401:G:A	2.13666e-06	-1.16478e-10	-1.27369
91335051	chr9:91335051:C:T	2.54566e-06	-1.16478e-10	-1.09854
91335211	chr9:91335211:C:G	1.49195e-06	-0.59275	-1.0401
91335444	chr9:91335444:C:T	9.94631e-07	-1.13335	-0.904958
91335462	chr9:91335462:A:G	1.47735e-06	-0.610999	-1.03168
91336148	chr9:91336148:G:C	2.39096e-06	-1.16478e-10	-1.16123
91336817	chr9:91336817:T:A	2.31315e-06	-1.19432	-2.95118e-10
91337636	chr9:91337636:A:G	1.49661e-06	-0.599464	-1.03026
91338378	chr9:91338378:T:C	1.57589e-06	-1.57811	-2.95118e-10
91339065	chr9:91339065:C:T	1.39025e-06	-0.672493	-1.03096
91339073	chr9:91339073:AAT:A	0.000224156	4.35055	-0.971136
91339639	chr9:91339639:T:C	2.35687e-06	-1.17559	-2.95118e-10
91339920	chr9:91339920:G:A	1.72312e-06	-1.48879	-2.95118e-10
91340225	chr9:91340225:A:G	2.13583e-06	-1.27407	-2.95118e-10
91341008	chr9:91341008:T:C	2.54664e-06	-0.844184	-0.253969
91342058	chr9:91342058:A:G	7.50167e-07	-1.23783	-1.08256
91342591	chr9:91342591:T:C	2.45259e-06	-1.16478e-10	-1.13578
91342600	chr9:91342600:T:C	0.0281279	8.78294	-0.571351
91342822	chr9:91342822:C:T	8.80827e-07	-1.14797	-1.01185
91342981	chr9:91342981:G:A	5.37285e-06	-1.00223	0.650657
91343175	chr9:91343175:G:A	1.85625e-06	-0.340735	-1.07364
91343311	chr9:91343311:C:T	1.58914e-06	-1.56974	-2.95118e-10
91343447	chr9:91343447:C:T	2.80785e-06	-1.16478e-10	-1.00051
91344375	chr9:91344375:C:CT	2.48439e-06	-1.16478e-10	-1.1229
91344460	chr9:91344460:T:C	7.45652e-07	-1.30157	-1.02486
91344631	chr9:91344631:C:T	2.61836e-06	-1.16478e-10	-1.07038
91345065	chr9:91345065:G:A	1.36e-05	1.09031	-0.513166
91345314	chr9:91345314:A:G	7.95089e-07	-1.23717	-1.02506
91345572	chr9:91345572:G:A	1.69688e-06	-0.523895	-0.980241
91345931	chr9:91345931:G:A	2.13685e-06	-1.16478e-10	-1.2736
91346475	chr9:91346475:G:A	7.50346e-07	-1.06944	-1.25071
91346508	chr9:91346508:T:C	0.0192098	8.37417	-0.543918
91347099	chr9:91347099:C:A	8.1483e-07	-1.47557	-0.762132
91347124	chr9:91347124:T:A	1.41246e-06	-0.531247	-1.15635
91347347	chr9:91347347:G:A	1.56661e-06	-1.58402	-2.95118e-10
91347690	chr9:91347690:T:C	1.86544e-05	-1.16478e-10	0.893152
91347720	chr9:91347720:T:C	1.60309e-06	-0.562328	-0.998669
91347938	chr9:91347938:A:C	4.72774e-06	-1.16478e-10	-0.479482
91348006	chr9:91348006:T:A	4.99423e-05	2.45838	-0.580436
91348325	chr9:91348325:G:A	1.64988e-06	-1.53223	-2.95118e-10
91348472	chr9:91348472:G:C	1.57426e-06	-0.579948	-0.999195
91348525	chr9:91348525:G:C	2.07517e-06	-1.30289	-2.95118e-10
91349023	chr9:91349023:G:A	6.44451e-07	-1.38016	-1.09212
91349206	chr9:91349206:T:C	2.13608e-06	-1.16478e-10	-1.27396
91349508	chr9:91349508:G:A	6.02209e-06	-1.16478e-10	-0.237495
91350117	chr9:91350117:T:C	0.0179432	8.32064	-0.558603
91350314	chr9:91350314:C:A	2.17969e-06	-1.16478e-10	-1.25374
91350525	chr9:91350525:G:A	2.17403e-06	-1.16478e-10	-1.25635
91350827	chr9:91350827:T:C	2.27734e-06	-1.16478e-10	-1.20992
91350917	chr9:91350917:C:T	1.80037e-06	-0.456329	-0.988608
91351182	chr9:91351182:G:C	2.26207e-06	-1.16478e-10	-1.21665
91351882	chr9:91351882:C:G	8.19771e-07	-1.46226	-0.769401
91352482	chr9:91352482:T:C	7.75224e-07	-1.43263	-0.854908
91353028	chr9:91353028:C:T	6.45852e-06	-0.167529	-2.95118e-10
91353220	chr9:91353220:G:A	1.69098e-06	-0.45625	-1.05137
91354167	chr9:91354167:T:G	1.79447e-06	-0.549223	-0.898998
91354672	chr9:91354672:A:G	2.17111e-06	-1.16478e-10	-1.25769
91354773	chr9:91354773:C:G	1.56595e-06	-1.58444	-2.95118e-10
91354873	chr9:91354873:T:C	1.57285e-06	-0.604096	-0.975944
91354993	chr9:91354993:A:C	0.0232219	8.594	-0.574079
91355230	chr9:91355230:G:A	3.4723e-06	-1.16478e-10	-0.788111
91355248	chr9:91355248:T:C	2.15839e-06	-1.16478e-10	-1.26357
91355824	chr9:91355824:T:C	1.63145e-05	1.32098	-0.561853
91355976	chr9:91355976:C:T	6.19884e-07	-1.33691	-1.17425
91356241	chr9:91356241:C:T	0.0210294	8.5939	-0.673154
91356639	chr9:91356639:A:G	7.22997e-07	-1.2697	-1.08758
91356643	chr9:91356643:A:G	4.2447e-06	-0.587258	-2.95118e-10
91357715	chr9:91357715:C:T	3.66907e-05	1.9046	-0.33501
91357813	chr9:91357813:G:A	7.99544e-07	-1.45848	-0.798161
91359085	chr9:91359085:A:T	2.1364e-06	-1.16478e-10	-1.27381
91359530	chr9:91359530:T:C	2.39325e-06	-1.16478e-10	-1.16028
91359590	chr9:91359590:G:A	9.41685e-07	-1.51438	-0.578632
91359671	chr9:91359671:T:C	7.93499e-07	-1.43134	-0.832888
91360147	chr9:91360147:A:G	1.59528e-06	-0.513363	-1.05251
91360793	chr9:91360793:A:G	7.74173e-07	-1.45781	-0.831076
91361708	chr9:91361708:G:T	4.26493e-06	-1.16478e-10	-0.582504
91361813	chr9:91361813:C:T	2.45175e-06	-1.16478e-10	-1.13613
91361944	chr9:91361944:G:T	2.40173e-06	-1.16478e-10	-1.15674
91362132	chr9:91362132:T:C	1.73958e-06	-0.252189	-1.2271
91362533	chr9:91362533:A:G	2.17113e-06	-1.16478e-10	-1.25768
91364091	chr9:91364091:C:T	8.06484e-07	-1.4211	-0.826898
91364290	chr9:91364290:C:T	2.17826e-06	-1.16478e-10	-1.2544
91364351	chr9:91364351:C:T	2.3263e-06	-1.16478e-10	-1.18865
91365035	chr9:91365035:C:T	2.69691e-05	1.78156	-0.519798
91365260	chr9:91365260:GTTTA:G	2.50064e-06	-1.16478e-10	-1.11638
91365631	chr9:91365631:A:G	2.21389e-06	-1.16478e-10	-1.23818
91366286	chr9:91366286:G:A	3.7286e-06	-0.716897	-2.95118e-10
91366855	chr9:91366855:T:C	1.24167e-05	1.41463	-0.92852
91366915	chr9:91366915:G:T	3.85959e-06	-0.682367	-2.95118e-10
91367087	chr9:91367087:T:G	5.41705e-06	-1.16478e-10	-0.343377
91367206	chr9:91367206:G:T	6.76779e-06	-1.16478e-10	-0.120755
91367660	chr9:91367660:C:G	2.40283e-06	-1.16478e-10	-1.15628
91367842	chr9:91367842:G:A	2.42387e-06	-1.16478e-10	-1.14757
91367999	chr9:91367999:G:A	2.38174e-06	-1.16478e-10	-1.1651
91368081	chr9:91368081:G:T	1.524e-06	-0.616679	-0.994912
91368298	chr9:91368298:A:G	1.79312e-06	-0.19275	-1.25622
91369165	chr9:91369165:T:C	4.46821e-06	-0.535941	-2.95118e-10
91369493	chr9:91369493:T:G	7.00647e-07	-1.18008	-1.2086
91369652	chr9:91369652:C:T	2.1782e-06	-1.16478e-10	-1.25443
91370107	chr9:91370107:C:G	2.38536e-06	-1.16478e-10	-1.16358
91370626	chr9:91370626:A:G	1.67143e-06	-1.51925	-2.95118e-10
91370797	chr9:91370797:A:G	2.33598e-06	-1.1845	-2.95118e-10
91370924	chr9:91370924:T:C	2.84613e-06	-1.16478e-10	-0.986968
91370999	chr9:91370999:G:T	0.0120919	8.14333	-0.77597
91371587	chr9:91371587:A:C	9.85975e-06	0.864009	-0.608478
91371876	chr9:91371876:G:A	6.80945e-06	-1.16478e-10	-0.114617
91372090	chr9:91372090:C:T	3.53878e-06	-0.769146	-2.95118e-10
91372417	chr9:91372417:A:G	1.11733e-06	-0.755337	-1.16665
91372634	chr9:91372634:A:G	0.00110755	5.27238	-0.295399
91372755	chr9:91372755:C:G	9.0351e-06	1.1483	-0.980108
91373103	chr9:91373103:G:A	2.13943e-06	-1.16478e-10	-1.27239
91373166	chr9:91373166:G:A	5.19754e-07	-1.41676	-1.27057
91373563	chr9:91373563:A:C	1.35276e-06	-0.680953	-1.04983
91373948	chr9:91373948:T:C	6.72476e-06	-0.127134	-2.95118e-10
91374176	chr9:91374176:G:A	9.08013e-06	-1.16478e-10	0.173159
91374583	chr9:91374583:T:C	2.40407e-05	-1.16478e-10	1.14682
91374820	chr9:91374820:C:T	2.28873e-05	-1.44376	2.54142
91374894	chr9:91374894:G:A	6.89882e-07	-1.15102	-1.25314
91375431	chr9:91375431:T:G	6.10752e-07	-1.29152	-1.23447
91375447	chr9:91375447:A:G	6.59241e-06	-0.147011	-2.95118e-10
91375498	chr9:91375498:G:A	2.13666e-06	-1.16478e-10	-1.27369
91375815	chr9:91375815:C:T	2.05502e-06	-1.31265	-2.95118e-10
91376092	chr9:91376092:CT:C	6.4762e-06	-0.164795	-2.95118e-10
91376539	chr9:91376539:C:T	9.35875e-07	-0.850372	-1.24883
91376674	chr9:91376674:A:G	5.17807e-07	-1.41708	-1.274
91376967	chr9:91376967:C:T	1.84074e-05	-1.16478e-10	0.879821
91376968	chr9:91376968:G:A	6.07611e-06	-0.228564	-2.95118e-10
91377139	chr9:91377139:T:C	7.45627e-05	2.53483	-0.256119
91377661	chr9:91377661:G:A	5.50531e-06	0.635119	-0.962335
91378120	chr9:91378120:A:G	1.1111e-06	-1.52995	-0.397623
91378389	chr9:91378389:T:C	5.41559e-07	-1.39094	-1.25529
91379137	chr9:91379137:T:A	1.82728e-05	-1.16478e-10	0.872485
91379178	chr9:91379178:C:T	5.95628e-07	-1.39359	-1.15748
91379496	chr9:91379496:G:C	9.83342e-06	-1.55519	1.80804
91379520	chr9:91379520:A:G	6.35663e-06	-0.183431	-2.95118e-10
91379636	chr9:91379636:A:C	1.09086e-05	0.876563	-0.519942
91379647	chr9:91379647:T:C	5.57715e-06	-1.16478e-10	-0.314251
91379836	chr9:91379836:T:G	8.70892e-06	-1.16478e-10	0.131418
91379930	chr9:91379930:T:TA	0.00134503	6.00386	-0.832616
91380097	chr9:91380097:C:T	6.11496e-07	-1.25139	-1.27338
91381156	chr9:91381156:A:G	7.12312e-06	-0.0695836	-2.95118e-10
91381332	chr9:91381332:T:C	2.28063e-06	-1.16478e-10	-1.20848
91381403	chr9:91381403:T:C	2.29707e-06	-1.16478e-10	-1.2013
91381408	chr9:91381408:A:C	7.82195e-06	-1.16478e-10	0.0240053
91381559	chr9:91381559:T:C	8.45639e-06	0.59809	-0.496097
91381598	chr9:91381598:G:A	1.55922e-06	-1.58874	-2.95118e-10
91381930	chr9:91381930:T:A	0.00110244	5.96931	-0.996955
91382334	chr9:91382334:G:C	2.70763e-06	-1.16478e-10	-1.03686
91382345	chr9:91382345:A:G	2.65036e-06	-1.16478e-10	-1.05823
91382350	chr9:91382350:G:A	2.25673e-06	-1.16478e-10	-1.21901
91382962	chr9:91382962:C:T	2.27303e-06	-1.16478e-10	-1.21181
91383022	chr9:91383022:T:A	2.34559e-06	-1.18039	-2.95118e-10
91384061	chr9:91384061:C:A	6.03497e-07	-1.39775	-1.14019
91384481	chr9:91384481:C:T	1.92446e-06	-1.37828	-2.95118e-10
91384658	chr9:91384658:G:A	5.33166e-07	-1.39962	-1.26223
91385538	chr9:91385538:G:A	5.78808e-07	-1.33082	-1.2489
91385632	chr9:91385632:A:G	5.86203e-07	-1.34021	-1.22681
91385784	chr9:91385784:T:G	0.00170639	5.40921	-2.95118e-10
91386049	chr9:91386049:G:A	1.72005e-06	-1.49058	-2.95118e-10
91386302	chr9:91386302:G:A	5.90309e-07	-1.43397	-1.12607
91386468	chr9:91386468:A:T	7.42703e-06	-1.16478e-10	-0.0278025
91386730	chr9:91386730:TGG:T	1.01977e-06	-1.16198	-0.851378
91386732	chr9:91386732:G:GATTT	1.04167e-06	-1.14339	-0.848712
91387254	chr9:91387254:C:T	5.64778e-07	-1.367	-1.23725
91387385	chr9:91387385:C:T	5.66902e-07	-1.36016	-1.24033
91387503	chr9:91387503:T:A	2.14125e-06	-1.16478e-10	-1.27154
91387623	chr9:91387623:A:G	2.20252e-06	-1.16478e-10	-1.24333
91387768	chr9:91387768:A:T	5.53369e-07	-1.38471	-1.23995
91387927	chr9:91387927:T:G	1.18949e-05	-1.16478e-10	0.443182
91388018	chr9:91388018:A:G	5.53274e-07	-1.35522	-1.26961
91388079	chr9:91388079:A:G	5.48534e-07	-1.39329	-1.24014
91388762	chr9:91388762:C:T	2.21798e-06	-1.16478e-10	-1.23633
91388883	chr9:91388883:T:C	5.45978e-07	-1.39151	-1.24659
91389032	chr9:91389032:C:T	9.97015e-07	-1.16101	-0.874905
91389283	chr9:91389283:A:G	2.24144e-06	-1.22581	-2.95118e-10
91389557	chr9:91389557:T:C	0.00189776	5.5155	-2.95118e-10
91389622	chr9:91389622:A:T	6.36042e-07	-1.2192	-1.26622
91389672	chr9:91389672:T:A	5.21997e-07	-1.43858	-1.24444
91390003	chr9:91390003:C:T	4.98877e-07	-1.47514	-1.25319
91390265	chr9:91390265:A:G	8.39883e-07	-1.49687	-0.710547
91390715	chr9:91390715:G:A	8.5164e-07	-1.52733	-0.666189
91391074	chr9:91391074:T:C	4.83014e-07	-1.584	-1.17664
91391221	chr9:91391221:C:T	1.51261e-05	1.11842	-0.434927
91391326	chr9:91391326:A:G	5.05113e-07	-1.45138	-1.26452
91391855	chr9:91391855:C:G	7.09697e-06	-0.0732606	-2.95118e-10
91391922	chr9:91391922:A:AGGACTAGTG	8.05591e-05	-1.16478e-10	2.35606
91391928	chr9:91391928:A:AGTGGGACTG	2.206e-06	-1.16478e-10	-1.24175
91392000	chr9:91392000:A:C	8.76687e-06	0.335954	-0.197903
91392245	chr9:91392245:T:C	0.00131691	5.11497	0.0351438
91392545	chr9:91392545:C:T	0.000253801	3.57982	-0.0762033
91392777	chr9:91392777:T:C	6.79428e-06	-1.16478e-10	-0.116849
91392945	chr9:91392945:TA:T	0.000228879	3.47249	-0.0722291
91392948	chr9:91392948:T:TACTCA	0.000239903	3.49031	-0.0430049
91393098	chr9:91393098:G:A	2.28044e-06	-1.16478e-10	-1.20856
91393102	chr9:91393102:C:T	5.75316e-07	-1.36672	-1.21905
91394147	chr9:91394147:A:G	2.44032e-06	-1.16478e-10	-1.1408
91394300	chr9:91394300:C:T	1.10217e-05	-1.16478e-10	0.366933
91394844	chr9:91394844:T:A	9.31295e-06	0.198477	-2.95118e-10
91395564	chr9:91395564:A:G	1.38391e-05	1.1238	-0.529233
91395972	chr9:91395972:T:C	9.27638e-06	0.194542	-2.95118e-10
91396096	chr9:91396096:A:C	2.08216e-05	1.53398	-0.530914
91396908	chr9:91396908:A:G	2.24032e-06	-1.16478e-10	-1.22631
91397082	chr9:91397082:A:G	4.08699e-06	0.353698	-0.978817
91398151	chr9:91398151:G:GTGGA	2.55788e-06	-1.16478e-10	-1.09375
91398301	chr9:91398301:G:A	3.89755e-06	-0.67258	-2.95118e-10
91399383	chr9:91399383:G:A	7.95752e-06	0.0411881	-2.95118e-10
91399425	chr9:91399425:A:G	6.03829e-06	-1.16478e-10	-0.234809
91399799	chr9:91399799:A:G	4.43111e-06	-0.726518	0.182239
91400377	chr9:91400377:AG:A	1.81117e-06	-0.906059	-0.532896
91400473	chr9:91400473:C:T	5.96133e-07	-1.27913	-1.27109
91400820	chr9:91400820:T:A	4.32464e-06	-1.41851	0.849908
91401072	chr9:91401072:C:T	4.68231e-06	-0.663774	0.174635
91401233	chr9:91401233:C:G	4.07355e-06	-0.628414	-2.95118e-10
91401472	chr9:91401472:T:G	6.73405e-06	-1.16478e-10	-0.125752
91401479	chr9:91401479:A:G	2.26089e-06	-1.16478e-10	-1.21717
91402091	chr9:91402091:C:A	6.16246e-07	-1.48882	-1.02822
91402139	chr9:91402139:C:T	9.55125e-06	-1.16478e-10	0.223743
91402246	chr9:91402246:G:C	1.47566e-06	-1.5772	-0.066622
91402334	chr9:91402334:C:T	2.24909e-06	-1.16478e-10	-1.22241
91402357	chr9:91402357:A:G	1.63144e-06	-1.5358	-0.00766823
91402372	chr9:91402372:C:T	2.84143e-06	-1.16478e-10	-0.988623
91402558	chr9:91402558:C:T	0.000283788	3.6153	-2.95118e-10
91402628	chr9:91402628:C:T	3.52682e-06	-1.40362	0.631083
91402805	chr9:91402805:T:C	6.07153e-07	-1.43539	-1.09651
91403042	chr9:91403042:A:G	2.87662e-06	-1.16478e-10	-0.976312
91403122	chr9:91403122:A:T	2.21143e-06	-1.16478e-10	-1.23929
91403190	chr9:91403190:C:T	8.30706e-07	-1.56221	-0.656195
91403369	chr9:91403369:A:G	4.52917e-07	-1.55102	-1.27395
91403607	chr9:91403607:G:T	7.66627e-07	-1.11776	-1.18092
91403739	chr9:91403739:T:C	1.06058e-06	-1.30038	-0.673736
91403787	chr9:91403787:A:G	5.96463e-07	-1.4024	-1.14727
91403819	chr9:91403819:T:G	2.36608e-06	-1.16478e-10	-1.1717
91404053	chr9:91404053:G:C	5.83955e-07	-1.57648	-0.994384
91404546	chr9:91404546:G:A	2.28294e-06	-1.16478e-10	-1.20746
91404579	chr9:91404579:A:G	9.3277e-07	-1.20176	-0.900765
91404921	chr9:91404921:C:T	9.21432e-07	-1.18846	-0.926295
91405294	chr9:91405294:G:A	2.35555e-06	-1.16478e-10	-1.17616
91405528	chr9:91405528:T:G	2.06887e-06	-1.30593	-2.95118e-10
91406092	chr9:91406092:C:G	1.54015e-05	-1.16478e-10	0.701534
91406198	chr9:91406198:A:G	9.8526e-07	-0.87943	-1.16835
91406301	chr9:91406301:T:C	1.6215e-06	-1.54958	-2.95118e-10
91406396	chr9:91406396:G:A	3.37655e-06	-1.16478e-10	-0.816075
91406587	chr9:91406587:C:A	2.72583e-06	-1.16478e-10	-1.03015
91406862	chr9:91406862:CT:C	6.92992e-07	-1.49452	-0.905144
91406873	chr9:91406873:A:G	8.82745e-07	-1.23109	-0.926555
91407834	chr9:91407834:G:A	6.94315e-06	-1.16478e-10	-0.0951733
91408029	chr9:91408029:C:T	2.76618e-06	-1.16478e-10	-1.01546
91408229	chr9:91408229:A:G	9.20762e-07	-1.34081	-0.774671
91408589	chr9:91408589:G:A	7.66092e-07	-1.33915	-0.960232
91408821	chr9:91408821:ATAAAG:A	4.64011e-07	-1.58742	-1.21335
91409414	chr9:91409414:A:G	2.56528e-06	-1.16478e-10	-1.09086
91409519	chr9:91409519:T:C	2.50881e-06	-1.16478e-10	-1.11312
91409913	chr9:91409913:C:T	9.04087e-06	-1.16478e-10	0.168827
91410201	chr9:91410201:G:C	3.66216e-06	-1.16478e-10	-0.734875
91410399	chr9:91410399:G:A	2.48043e-06	-1.16478e-10	-1.1245
91410693	chr9:91410693:C:T	5.34809e-07	-1.44603	-1.21274
91411154	chr9:91411154:G:A	3.7054e-06	-0.723137	-2.95118e-10
91411334	chr9:91411334:T:C	2.65497e-06	-1.16478e-10	-1.0565
91411606	chr9:91411606:C:T	2.28298e-06	-1.16478e-10	-1.20745
91411841	chr9:91411841:A:G	6.71641e-07	-1.57782	-0.853145
91412168	chr9:91412168:TAAAAGTA:T	3.58155e-06	-1.16478e-10	-0.757135
91412387	chr9:91412387:C:T	2.38067e-06	-1.16478e-10	-1.16555
91412477	chr9:91412477:C:T	2.49967e-06	-1.16478e-10	-1.11677
91412610	chr9:91412610:G:A	3.92486e-06	-1.16478e-10	-0.665598
91412673	chr9:91412673:G:A	2.1777e-06	-1.16478e-10	-1.25466
91412700	chr9:91412700:C:T	2.28235e-06	-1.16478e-10	-1.20772
91412745	chr9:91412745:G:A	2.45025e-06	-1.16478e-10	-1.13674
91412843	chr9:91412843:A:G	4.57576e-07	-1.58431	-1.23044
91412986	chr9:91412986:T:C	2.48043e-06	-1.16478e-10	-1.1245
91413342	chr9:91413342:A:G	7.34848e-07	-1.58299	-0.758031
91413654	chr9:91413654:A:T	2.62956e-06	-1.16478e-10	-1.06611
91413907	chr9:91413907:T:C	1.7204e-06	-1.49037	-2.95118e-10
91413979	chr9:91413979:G:A	6.66746e-07	-1.47907	-0.959205
91414042	chr9:91414042:A:G	2.5396e-06	-1.16478e-10	-1.10092
91415358	chr9:91415358:T:C	1.28267e-06	-1.58675	-0.197235
91416089	chr9:91416089:T:C	6.04626e-07	-1.51798	-1.0181
91416160	chr9:91416160:T:TC	4.52337e-06	-0.523672	-2.95118e-10
91416161	chr9:91416161:T:C	5.0236e-07	-1.58697	-1.1344
91416705	chr9:91416705:C:T	6.77523e-07	-1.48843	-0.933808
91417236	chr9:91417236:ACT:A	5.27105e-07	-1.45065	-1.22264
91417671	chr9:91417671:C:T	2.17008e-06	-1.16478e-10	-1.25817
91417696	chr9:91417696:G:A	7.38007e-07	-1.58181	-0.754921
91417827	chr9:91417827:C:T	1.91927e-06	-1.38098	-2.95118e-10
91417835	chr9:91417835:G:C	3.41306e-06	-1.16478e-10	-0.805321
91417951	chr9:91417951:C:T	2.26411e-06	-1.16478e-10	-1.21575
91417959	chr9:91417959:G:A	8.10263e-07	-1.38768	-0.855641
91417998	chr9:91417998:GACA:G	8.08462e-07	-1.38877	-0.856783
91418017	chr9:91418017:A:G	8.09032e-07	-1.38888	-0.855968
91418057	chr9:91418057:T:C	6.54886e-07	-1.58573	-0.870488
91418345	chr9:91418345:A:C	6.30145e-07	-1.55532	-0.939414
91418407	chr9:91418407:C:T	2.29139e-06	-1.16478e-10	-1.20377
91418448	chr9:91418448:G:A	2.33521e-06	-1.16478e-10	-1.18483
91418706	chr9:91418706:TTA:T	2.06608e-06	-1.30728	-2.95118e-10
91419079	chr9:91419079:C:T	9.46252e-07	-1.50474	-0.583432
91419370	chr9:91419370:G:C	2.91529e-06	-1.16478e-10	-0.962961
91419669	chr9:91419669:A:G	7.02663e-07	-1.17007	-1.21573
91420220	chr9:91420220:G:A	6.86512e-07	-1.17896	-1.2301
91420414	chr9:91420414:C:T	7.16231e-07	-1.15415	-1.21253
91420495	chr9:91420495:A:G	5.21368e-06	-1.16478e-10	-0.381644
91420809	chr9:91420809:G:C	6.03712e-06	-1.16478e-10	-0.235002
91421023	chr9:91421023:T:A	1.57918e-06	-0.302814	-1.27321
91421136	chr9:91421136:G:A	1.90393e-05	0.913579	-2.95118e-10
91421372	chr9:91421372:C:T	8.52176e-07	-1.33276	-0.860127
91421740	chr9:91421740:C:T	2.06626e-06	-1.30719	-2.95118e-10
91422107	chr9:91422107:C:T	2.15285e-06	-1.16478e-10	-1.26613
91422655	chr9:91422655:A:G	7.16447e-07	-1.15008	-1.2163
91422880	chr9:91422880:G:A	6.85889e-07	-1.17337	-1.2366
91423318	chr9:91423318:C:T	3.51482e-06	-0.775941	-2.95118e-10
91423528	chr9:91423528:A:C	2.35648e-06	-1.16478e-10	-1.17576
91424245	chr9:91424245:T:A	1.01454e-06	-1.58589	-0.432598
91424511	chr9:91424511:G:A	1.87127e-06	-1.40631	-2.95118e-10
91424817	chr9:91424817:T:G	5.42466e-07	-1.41811	-1.22645
91424871	chr9:91424871:G:C	2.30905e-06	-1.16478e-10	-1.19609
91424965	chr9:91424965:C:T	1.24394e-06	-1.58349	-0.231153
91424983	chr9:91424983:C:T	5.36904e-07	-1.43906	-1.21581
91425036	chr9:91425036:TG:T	5.33853e-07	-1.4352	-1.22537
91425228	chr9:91425228:A:G	3.36088e-06	-1.16478e-10	-0.820728
91425859	chr9:91425859:G:A	5.27827e-07	-1.42981	-1.2421
91426104	chr9:91426104:G:A	1.93696e-06	-1.31213	-0.0596762
91426584	chr9:91426584:G:A	6.02478e-07	-1.57656	-0.963071
91426681	chr9:91426681:C:T	1.71306e-05	-1.16478e-10	0.807935
91426964	chr9:91426964:G:T	4.71278e-07	-1.5887	-1.19654
91427202	chr9:91427202:C:CCTGATTTT	5.26166e-07	-1.42319	-1.25188
91427320	chr9:91427320:G:A	5.01141e-07	-1.45707	-1.26673
91427485	chr9:91427485:G:A	3.83134e-06	-1.16478e-10	-0.689714
91427516	chr9:91427516:G:C	2.90845e-06	-1.16478e-10	-0.965308
91427521	chr9:91427521:T:C	7.26541e-07	-1.48637	-0.866024
91427959	chr9:91427959:A:G	5.2905e-07	-1.479	-1.1906
91428209	chr9:91428209:T:C	1.99131e-06	-1.49035	0.146215
91428391	chr9:91428391:A:G	5.61675e-07	-1.39154	-1.21822
91428988	chr9:91428988:C:T	7.0026e-07	-1.44312	-0.94611
91429214	chr9:91429214:A:G	1.58072e-06	-1.57505	-2.95118e-10
91429555	chr9:91429555:T:C	2.39046e-06	-1.16478e-10	-1.16144
91429732	chr9:91429732:T:C	5.84708e-06	-1.16478e-10	-0.266986
91429864	chr9:91429864:G:T	7.35464e-07	-1.39581	-0.94437
91430148	chr9:91430148:G:A	1.96399e-06	-1.35795	-2.95118e-10
91430422	chr9:91430422:T:C	2.52833e-06	-1.16478e-10	-1.10537
91430522	chr9:91430522:T:C	6.82055e-07	-1.51681	-0.898765
91430682	chr9:91430682:G:A	3.38708e-06	-0.812962	-2.95118e-10
91430951	chr9:91430951:T:C	2.18659e-06	-1.16478e-10	-1.25058
91431659	chr9:91431659:G:A	4.16793e-06	-1.51131	0.905799
91431866	chr9:91431866:C:T	2.83472e-06	-1.16478e-10	-0.990987
91432219	chr9:91432219:A:G	4.59864e-07	-1.54234	-1.26741
91432600	chr9:91432600:T:C	6.47065e-07	-1.50876	-0.959477
91432928	chr9:91432928:T:G	3.27547e-06	-1.54774	0.701274
91433021	chr9:91433021:CATT:C	3.80965e-06	-1.16478e-10	-0.695392
91433089	chr9:91433089:G:A	4.61481e-07	-1.53272	-1.27352
91433172	chr9:91433172:A:C	6.72995e-07	-1.44612	-0.982828
91433948	chr9:91433948:A:G	2.17852e-06	-1.16478e-10	-1.25428
91434059	chr9:91434059:T:C	6.66389e-07	-1.43038	-1.00843
91434164	chr9:91434164:A:C	5.71644e-07	-1.47979	-1.11237
91434199	chr9:91434199:G:C	2.8208e-06	-1.16478e-10	-0.99591
91434703	chr9:91434703:A:G	5.7893e-06	-1.51862	1.2417
91434759	chr9:91434759:C:T	4.4147e-05	1.7546	-2.95118e-10
91434785	chr9:91434785:T:G	2.14687e-06	-1.16478e-10	-1.26892
91434850	chr9:91434850:A:T	4.66903e-06	-1.16478e-10	-0.491979
91435686	chr9:91435686:A:G	5.8558e-07	-1.53411	-1.03398
91435732	chr9:91435732:C:T	4.36543e-07	-1.58875	-1.27305
91435795	chr9:91435795:T:C	7.407e-07	-1.56304	-0.770046
91435808	chr9:91435808:G:C	4.62208e-07	-1.54645	-1.25822
91435995	chr9:91435995:AC:A	5.76491e-07	-1.53773	-1.04599
91436004	chr9:91436004:C:A	4.16079e-06	-1.16478e-10	-0.607225
91436022	chr9:91436022:A:G	6.99171e-06	-1.16478e-10	-0.0882042
91436273	chr9:91436273:T:C	1.05166e-06	-1.4127	-0.569859
91436437	chr9:91436437:GC:G	6.34434e-07	-1.39194	-1.09601
91436444	chr9:91436444:GGCGGGC:G	6.23494e-07	-1.40384	-1.1015
91436450	chr9:91436450:C:CAA	6.23899e-07	-1.4005	-1.1042
91437203	chr9:91437203:A:G	5.35455e-07	-1.58825	-1.06932
91437277	chr9:91437277:T:C	1.43743e-06	-1.22807	-0.442007
91437278	chr9:91437278:G:A	1.08848e-06	-1.38274	-0.565407
91437720	chr9:91437720:A:T	8.00545e-07	-1.58643	-0.668957
91437817	chr9:91437817:G:A	1.11325e-05	-1.56404	1.94098
91437866	chr9:91437866:T:A	7.19367e-06	-0.991184	0.931456
91437993	chr9:91437993:A:G	6.89862e-07	-1.13765	-1.26655
91438431	chr9:91438431:T:C	2.22202e-05	1.06807	-2.95118e-10
91438601	chr9:91438601:C:A	4.82526e-07	-1.58834	-1.17331
91438611	chr9:91438611:C:A	5.36913e-07	-1.47701	-1.17784
91438921	chr9:91438921:T:G	6.21931e-06	-1.16478e-10	-0.205271
91439016	chr9:91439016:C:T	3.15711e-06	-1.16478e-10	-0.883271
91439059	chr9:91439059:T:C	1.81845e-05	-1.17089	2.03853
91439110	chr9:91439110:A:G	4.22788e-06	-1.16478e-10	-0.591228
91439393	chr9:91439393:TCTAA:T	6.13734e-06	-1.55383	1.33529
91439484	chr9:91439484:C:CTGATT	4.9282e-07	-1.46834	-1.27221
91439570	chr9:91439570:T:A	5.46586e-07	-1.46691	-1.17009
91439585	chr9:91439585:A:G	3.29053e-06	-1.16478e-10	-0.841882
91439645	chr9:91439645:GT:G	1.00821e-05	0.277829	-2.95118e-10
91439801	chr9:91439801:G:A	6.0773e-06	-1.16478e-10	-0.228369
91439833	chr9:91439833:T:C	5.47637e-07	-1.47017	-1.1649
91440018	chr9:91440018:G:T	2.2543e-06	-1.16478e-10	-1.22009
91440574	chr9:91440574:A:G	2.13957e-06	-1.16478e-10	-1.27232
91440762	chr9:91440762:A:G	7.35252e-05	-1.55813	3.82283
91440768	chr9:91440768:TGCTTAGGA:T	5.57272e-07	-1.47033	-1.1473
91440800	chr9:91440800:T:C	5.54857e-07	-1.46158	-1.1604
91441502	chr9:91441502:C:T	4.89481e-06	-1.16478e-10	-0.444754
91441778	chr9:91441778:C:T	5.43642e-07	-1.48072	-1.16168
91442326	chr9:91442326:C:T	4.97985e-07	-1.45875	-1.27137
91442380	chr9:91442380:C:T	6.33229e-06	-1.16478e-10	-0.187268
91442533	chr9:91442533:C:T	3.00565e-06	-1.16478e-10	-0.932437
91442691	chr9:91442691:C:A	2.16603e-06	-1.16478e-10	-1.26003
91443093	chr9:91443093:A:G	5.03799e-07	-1.44734	-1.27117
91443536	chr9:91443536:A:G	2.15601e-06	-1.16478e-10	-1.26467
91443617	chr9:91443617:C:T	5.39805e-07	-1.4708	-1.17867
91443716	chr9:91443716:G:T	1.87196e-06	-1.40594	-2.95118e-10
91443791	chr9:91443791:G:A	5.24133e-07	-1.47665	-1.20229
91444029	chr9:91444029:T:TC	5.34525e-07	-1.47318	-1.18613
91444040	chr9:91444040:T:C	5.35006e-07	-1.48746	-1.17095
91444056	chr9:91444056:G:A	5.00342e-07	-1.45182	-1.27358
91444328	chr9:91444328:C:T	1.5401e-06	-1.54262	-0.0584588
91444546	chr9:91444546:G:A	2.16611e-06	-1.16478e-10	-1.26
91444694	chr9:91444694:C:G	3.86592e-06	-0.68073	-2.95118e-10
91444760	chr9:91444760:A:G	5.33431e-07	-1.47404	-1.18731
91444914	chr9:91444914:T:C	1.85424e-06	-1.41545	-2.95118e-10
91445048	chr9:91445048:A:G	2.43551e-06	-1.16478e-10	-1.14277
91445141	chr9:91445141:C:A	4.33303e-06	-1.16478e-10	-0.566662
91445421	chr9:91445421:T:C	4.85567e-07	-1.48174	-1.27363
91445660	chr9:91445660:G:A	2.88886e-06	-1.16478e-10	-0.972069
91445706	chr9:91445706:G:A	3.15711e-06	-1.16478e-10	-0.883272
91445909	chr9:91445909:G:A	1.64489e-06	-1.53526	-2.95118e-10
91445955	chr9:91445955:G:A	3.36218e-06	-1.16478e-10	-0.820339
91445976	chr9:91445976:AAC:A	1.07417e-05	-1.43028	1.77148
91446136	chr9:91446136:G:A	1.03426e-05	0.30334	-2.95118e-10
91446232	chr9:91446232:T:C	4.58953e-07	-1.54803	-1.26371
91446306	chr9:91446306:T:A	7.53769e-05	-1.16478e-10	2.28957
91446470	chr9:91446470:A:C	4.92319e-07	-1.49592	-1.24563
91446491	chr9:91446491:T:C	5.09632e-07	-1.48479	-1.2222
91446835	chr9:91446835:A:G	4.61038e-07	-1.53715	-1.27006
91447044	chr9:91447044:G:A	8.041e-06	-1.16478e-10	0.0516245
91447173	chr9:91447173:A:G	5.07364e-07	-1.46264	-1.24882
91447764	chr9:91447764:C:T	3.04212e-05	-0.803587	2.1858
91447930	chr9:91447930:C:T	1.01828e-05	-0.943049	1.23082
91448294	chr9:91448294:G:C	4.47518e-07	-1.57046	-1.26651
91448876	chr9:91448876:T:G	1.61693e-06	-1.5524	-2.95118e-10
91449167	chr9:91449167:T:C	2.30142e-06	-1.58491	0.385505
91449384	chr9:91449384:C:G	4.47582e-07	-1.57024	-1.26659
91449591	chr9:91449591:A:G	6.16289e-06	-1.02729	0.812908
91450067	chr9:91450067:G:A	5.18431e-07	-1.56946	-1.12042
91450068	chr9:91450068:C:T	5.2078e-07	-1.56425	-1.1211
91450101	chr9:91450101:T:C	2.65671e-05	2.09932	-0.852571
91450240	chr9:91450240:T:G	1.77915e-05	-0.995897	1.84169
91450366	chr9:91450366:T:C	1.34653e-05	-0.854636	1.42182
91450397	chr9:91450397:T:A	5.25552e-07	-1.55959	-1.11664
91450558	chr9:91450558:G:C	6.44505e-06	-0.838681	0.669064
91450645	chr9:91450645:T:G	3.14983e-06	-0.950299	0.064719
91450712	chr9:91450712:T:G	6.63105e-06	-0.8057	0.664535
91450758	chr9:91450758:T:C	3.00985e-06	-1.16478e-10	-0.93104
91451063	chr9:91451063:C:T	6.95613e-06	-0.799931	0.706625
91451148	chr9:91451148:C:T	8.00082e-06	-1.16478e-10	0.0466143
91451293	chr9:91451293:T:C	1.01416e-05	-1.01145	1.29516
91451298	chr9:91451298:A:G	2.35058e-06	-0.811798	-0.366468
91451568	chr9:91451568:C:T	1.03304e-05	-0.984727	1.28688
91451720	chr9:91451720:T:C	1.04025e-05	-0.987295	1.29641
91451908	chr9:91451908:T:C	5.29394e-07	-1.55439	-1.11456
91451921	chr9:91451921:A:G	5.26682e-07	-1.55802	-1.11607
91452172	chr9:91452172:C:T	5.24019e-07	-1.56142	-1.11774
91452502	chr9:91452502:C:T	4.59495e-07	-1.55107	-1.25949
91452505	chr9:91452505:T:C	3.12269e-06	-1.16478e-10	-0.894235
91452581	chr9:91452581:C:A	6.02967e-07	-1.34064	-1.19818
91452686	chr9:91452686:C:T	2.62883e-06	-1.16478e-10	-1.06639
91452719	chr9:91452719:G:A	2.1568e-06	-1.16478e-10	-1.26431
91452873	chr9:91452873:A:G	5.78763e-06	-0.939368	0.662161
91453433	chr9:91453433:C:T	4.45523e-07	-1.56776	-1.27368
91453700	chr9:91453700:A:G	4.32866e-06	-0.824117	0.256445
91453783	chr9:91453783:G:A	3.30099e-05	-1.16478e-10	1.46388
91453852	chr9:91453852:T:A	2.48314e-06	-1.12341	-2.95118e-10
91454103	chr9:91454103:G:A	4.56803e-06	-0.808926	0.29508
91454631	chr9:91454631:A:C	7.98067e-06	-1.01405	1.05814
91454660	chr9:91454660:C:T	3.7108e-05	-0.382655	1.96356
91454661	chr9:91454661:G:A	2.13967e-06	-1.16478e-10	-1.27228
91455019	chr9:91455019:T:C	2.06874e-05	-1.41926	2.41585
91455091	chr9:91455091:T:C	1.76349e-06	-1.46563	-2.95118e-10
91455220	chr9:91455220:A:G	4.4661e-07	-1.57232	-1.26668
91455809	chr9:91455809:G:A	1.85069e-06	-1.41737	-2.95118e-10
91456176	chr9:91456176:G:C	4.6143e-07	-1.58276	-1.2236
91456639	chr9:91456639:G:A	1.56077e-06	-1.58775	-2.95118e-10
91456663	chr9:91456663:G:A	7.70962e-06	-1.42516	1.4347
91457106	chr9:91457106:T:C	2.29185e-06	-1.16478e-10	-1.20357
91457142	chr9:91457142:A:G	1.33567e-05	-1.00787	1.56695
91457924	chr9:91457924:A:C	4.48162e-07	-1.56887	-1.26666
91458070	chr9:91458070:A:G	8.22137e-06	0.0738079	-2.95118e-10
91458100	chr9:91458100:A:G	7.4506e-06	-1.16478e-10	-0.0246347
91458114	chr9:91458114:A:C	1.51136e-06	-1.15913	-0.460783
91458316	chr9:91458316:T:C	3.2121e-06	-1.16478e-10	-0.866004
91458506	chr9:91458506:T:C	1.66579e-06	-1.57699	0.0543624
91458822	chr9:91458822:G:C	7.78976e-06	-1.01688	1.03676
91458947	chr9:91458947:G:A	2.70566e-06	-1.16478e-10	-1.03758
91459040	chr9:91459040:G:A	2.35911e-05	-0.387698	1.51564
91459855	chr9:91459855:AATGG:A	3.17169e-06	-1.16478e-10	-0.878666
91459877	chr9:91459877:G:T	2.17016e-06	-1.16478e-10	-1.25813
91459931	chr9:91459931:A:G	7.45632e-06	-1.16478e-10	-0.0238677
91459979	chr9:91459979:T:C	2.98723e-06	-1.16478e-10	-0.938582
91460081	chr9:91460081:CA:C	1.24295e-06	-1.233	-0.582447
91460639	chr9:91460639:G:A	1.61207e-06	-1.54539	-0.0100218
91460640	chr9:91460640:G:A	2.2551e-06	-1.16478e-10	-1.21973
91460652	chr9:91460652:A:G	1.05488e-05	0.323088	-2.95118e-10
91461082	chr9:91461082:G:C	1.35654e-06	-1.49077	-0.237225
91462174	chr9:91462174:CTTTA:C	1.01972e-05	0.289181	-2.95118e-10
91462202	chr9:91462202:TA:T	2.88709e-05	2.13527	-0.805363
91462313	chr9:91462313:C:T	4.47397e-07	-1.57052	-1.26671
91462384	chr9:91462384:G:A	4.49046e-07	-1.56723	-1.26632
91462404	chr9:91462404:A:T	1.66892e-06	-1.57544	0.0546905
91462910	chr9:91462910:A:G	1.58824e-06	-1.5703	-2.95118e-10
91462974	chr9:91462974:GGCCACA:G	2.51659e-06	-1.11002	-2.95118e-10
91463032	chr9:91463032:T:A	1.7635e-06	-1.5782	0.112572
91463038	chr9:91463038:C:G	1.74394e-06	-1.57833	0.101549
91463119	chr9:91463119:G:C	3.98098e-06	-1.16478e-10	-0.651401
91463577	chr9:91463577:G:A	4.25373e-06	-1.16478e-10	-0.585132
91463630	chr9:91463630:T:TTC	1.01179e-05	0.281381	-2.95118e-10
91463738	chr9:91463738:A:G	4.45338e-07	-1.56801	-1.27384
91463903	chr9:91463903:T:C	1.78654e-06	-1.55149	0.0988385
91463934	chr9:91463934:C:T	2.72895e-06	-1.16478e-10	-1.02901
91464177	chr9:91464177:A:G	3.68311e-06	-1.16478e-10	-0.729172
91464300	chr9:91464300:A:G	2.21878e-06	-1.58411	0.348135
91464326	chr9:91464326:G:A	4.50632e-07	-1.56388	-1.26615
91464343	chr9:91464343:A:G	1.72779e-06	-1.57668	0.0905943
91464408	chr9:91464408:T:C	1.60315e-06	-1.56096	-2.95118e-10
91464542	chr9:91464542:T:G	4.46513e-07	-1.57238	-1.26684
91464806	chr9:91464806:T:C	2.16637e-06	-1.16478e-10	-1.25988
91464826	chr9:91464826:G:A	2.80367e-05	-0.88252	2.1831
91464982	chr9:91464982:A:G	4.89288e-07	-1.53098	-1.21675
91465878	chr9:91465878:A:T	2.98309e-06	-1.16478e-10	-0.939969
91465962	chr9:91465962:G:A	9.41681e-06	-1.41478	1.62435
91466165	chr9:91466165:G:A	2.19902e-06	-1.24492	-2.95118e-10
91466596	chr9:91466596:T:C	2.13597e-06	-1.16478e-10	-1.27401
91466707	chr9:91466707:C:T	9.84971e-06	0.254513	-2.95118e-10
91466708	chr9:91466708:A:T	5.03133e-07	-1.54159	-1.17825
91467319	chr9:91467319:T:A	7.44128e-06	-1.16478e-10	-0.0258862
91467392	chr9:91467392:C:T	2.41271e-05	1.96365	-0.813246
91467466	chr9:91467466:T:C	2.73824e-05	-0.849715	2.12668
91467577	chr9:91467577:T:C	6.17734e-06	0.939057	-1.1511
91467603	chr9:91467603:C:T	1.58337e-06	-1.57337	-2.95118e-10
91467611	chr9:91467611:T:C	5.0005e-07	-1.50932	-1.21665
91467806	chr9:91467806:G:A	2.95886e-06	-1.16478e-10	-0.948125
91468148	chr9:91468148:C:T	2.14641e-06	-1.16478e-10	-1.26913
91468498	chr9:91468498:T:G	2.67743e-06	-1.16478e-10	-1.04807
91468506	chr9:91468506:T:C	2.67567e-06	-1.16478e-10	-1.04873
91468545	chr9:91468545:G:C	6.8201e-07	-1.56539	-0.850246
91468600	chr9:91468600:G:A	3.21806e-06	-1.16478e-10	-0.864151
91468754	chr9:91468754:A:G	4.44552e-07	-1.57262	-1.271
91468854	chr9:91468854:G:A	4.89706e-07	-1.51793	-1.22895
91468858	chr9:91468858:T:C	2.98689e-05	1.36389	-2.95118e-10
91468893	chr9:91468893:C:A	3.29312e-05	2.20832	-0.746829
91469178	chr9:91469178:T:C	1.65944e-05	-0.922673	1.69881
91469219	chr9:91469219:G:A	2.46133e-06	-1.16478e-10	-1.13223
91469639	chr9:91469639:C:T	9.56918e-06	0.225619	-2.95118e-10
91469903	chr9:91469903:CT:C	4.51384e-07	-1.56119	-1.26718
91469982	chr9:91469982:G:A	2.20815e-06	-1.16478e-10	-1.24077
91469995	chr9:91469995:T:C	2.19921e-06	-1.16478e-10	-1.24483
91470506	chr9:91470506:A:G	2.19404e-06	-1.16478e-10	-1.24718
91470690	chr9:91470690:A:C	2.97947e-06	-1.16478e-10	-0.941185
91470770	chr9:91470770:G:A	2.98036e-06	-1.16478e-10	-0.940884
91471092	chr9:91471092:G:A	1.07267e-06	-1.33106	-0.631726
91471277	chr9:91471277:G:T	4.98675e-07	-1.50989	-1.21884
91471402	chr9:91471402:T:C	2.47346e-06	-1.16478e-10	-1.12731
91471430	chr9:91471430:C:T	2.43039e-05	1.92879	-0.771081
91471563	chr9:91471563:G:A	2.85449e-05	2.14212	-0.823573
91471612	chr9:91471612:A:G	2.91051e-06	-1.16478e-10	-0.964601
91471656	chr9:91471656:C:T	2.87665e-06	-1.16478e-10	-0.976304
91471968	chr9:91471968:A:G	4.9492e-07	-1.51532	-1.22097
91472062	chr9:91472062:C:T	2.3578e-06	-1.16478e-10	-1.1752
91472220	chr9:91472220:C:T	3.81985e-06	-1.16478e-10	-0.692718
91472315	chr9:91472315:A:T	4.98894e-07	-1.51672	-1.21157
91472469	chr9:91472469:G:T	2.33154e-06	-1.16478e-10	-1.1864
91473220	chr9:91473220:G:A	6.30101e-07	-1.50495	-0.989852
91473674	chr9:91473674:C:A	8.11198e-07	-1.01217	-1.23
91473941	chr9:91473941:T:C	4.93562e-07	-1.51852	-1.22051
91474260	chr9:91474260:G:T	3.04972e-06	-1.16478e-10	-0.917878
91474275	chr9:91474275:T:C	2.62198e-06	-1.069	-2.95118e-10
91474340	chr9:91474340:G:C	1.29066e-05	-0.912105	1.43692
91474382	chr9:91474382:C:T	4.97986e-07	-1.49033	-1.23978
91474435	chr9:91474435:G:C	5.4062e-07	-1.52931	-1.11866
91474463	chr9:91474463:C:G	8.66723e-07	-1.04409	-1.13187
91474674	chr9:91474674:T:C	3.21402e-06	-1.16478e-10	-0.865408
91474807	chr9:91474807:C:T	8.52235e-07	-1.06066	-1.13216
91475023	chr9:91475023:A:G	2.98577e-06	-1.16478e-10	-0.939071
91475175	chr9:91475175:G:C	1.01386e-05	-0.996489	1.27991
91475248	chr9:91475248:A:G	1.79713e-06	-1.44674	-2.95118e-10
91475366	chr9:91475366:T:C	4.485e-07	-1.56814	-1.26663
91475447	chr9:91475447:T:A	1.27422e-06	-1.49787	-0.29272
91476249	chr9:91476249:G:T	2.70957e-06	-1.16478e-10	-1.03614
91476402	chr9:91476402:G:A	2.72066e-06	-1.16478e-10	-1.03205
91476529	chr9:91476529:C:T	5.70442e-07	-1.3313	-1.26298
91476624	chr9:91476624:T:C	4.49468e-07	-1.56389	-1.26873
91476771	chr9:91476771:G:C	4.50745e-07	-1.56789	-1.26189
91476912	chr9:91476912:C:T	1.61868e-05	1.307	-0.555731
91477299	chr9:91477299:C:A	4.70042e-06	-0.485278	-2.95118e-10
91477337	chr9:91477337:T:C	8.85941e-06	0.148551	-2.95118e-10
91478012	chr9:91478012:A:G	2.61314e-06	-1.16478e-10	-1.07238
91478862	chr9:91478862:T:A	1.1607e-05	-0.491765	0.910442
91479076	chr9:91479076:C:T	2.51598e-06	-1.16478e-10	-1.11027
91479207	chr9:91479207:C:T	1.37287e-05	0.586563	-2.95118e-10
91479512	chr9:91479512:T:A	1.5593e-06	-1.58869	-2.95118e-10
91479710	chr9:91479710:A:G	4.77106e-07	-1.50521	-1.26774
91479918	chr9:91479918:C:A	1.90933e-05	1.29623	-0.379823
91480146	chr9:91480146:T:A	1.01954e-05	-1.16478e-10	0.289004
91480437	chr9:91480437:A:G	4.73514e-07	-1.50682	-1.27368
91480441	chr9:91480441:T:A	1.57762e-06	-1.15502	-0.421993
91480876	chr9:91480876:G:A	2.61733e-06	-1.16478e-10	-1.07078
91481265	chr9:91481265:A:T	2.15758e-06	-1.16478e-10	-1.26394
91481285	chr9:91481285:G:A	5.81844e-07	-1.30048	-1.274
91481504	chr9:91481504:T:C	3.0871e-06	-1.16478e-10	-0.905698
91481646	chr9:91481646:G:A	5.62006e-07	-1.34627	-1.2629
91482251	chr9:91482251:A:G	3.70418e-06	-1.16478e-10	-0.723467
91482300	chr9:91482300:ATGGTTTTATAAAATATTATCAAAAACAGTGTTTGCCTC:A	1.86697e-06	-1.40861	-2.95118e-10
91482505	chr9:91482505:A:C	5.50579e-07	-1.35862	-1.27109
91482628	chr9:91482628:T:C	2.49967e-06	-1.3574	0.240635
91482911	chr9:91482911:C:T	4.50876e-07	-1.56763	-1.26187
91482912	chr9:91482912:G:A	7.96116e-07	-1.58717	-0.673767
91483387	chr9:91483387:G:A	1.05939e-05	0.334583	-0.00723823
91483541	chr9:91483541:G:A	1.69165e-06	-1.50723	-2.95118e-10
91483936	chr9:91483936:C:T	8.81839e-06	-0.579347	0.723257
91484173	chr9:91484173:G:A	1.38724e-05	-1.53698	2.13395
91484490	chr9:91484490:G:A	7.66111e-07	-1.54531	-0.754048
91484578	chr9:91484578:G:A	1.90718e-06	-0.113961	-1.27334
91484597	chr9:91484597:G:A	4.81474e-06	-0.566145	0.104897
91484937	chr9:91484937:T:C	2.81491e-06	-1.16478e-10	-0.997999
91485216	chr9:91485216:G:A	3.38426e-05	2.04146	-0.552671
91485398	chr9:91485398:A:T	5.06939e-07	-1.43828	-1.27401
91485597	chr9:91485597:G:A	2.63437e-05	-1.16478e-10	1.2383
91486490	chr9:91486490:T:G	3.81398e-06	-1.16478e-10	-0.694256
91486800	chr9:91486800:T:C	2.1635e-06	-1.58459	0.323393
91486843	chr9:91486843:T:C	3.76926e-06	0.461049	-1.1671
91487015	chr9:91487015:G:A	4.58571e-07	-1.55104	-1.26153
91487180	chr9:91487180:G:C	4.71217e-06	0.637118	-1.1199
91487233	chr9:91487233:C:T	2.15276e-06	-1.16478e-10	-1.26618
91487448	chr9:91487448:G:T	6.12122e-07	-1.30392	-1.21983
91487515	chr9:91487515:G:A	2.47307e-06	-1.16478e-10	-1.12747
91487700	chr9:91487700:A:C	0.000111807	-0.283192	2.96704
91488255	chr9:91488255:C:T	1.54254e-05	-0.502691	1.20577
91488322	chr9:91488322:C:T	3.08452e-06	-0.906534	-2.95118e-10
91488622	chr9:91488622:C:T	3.46266e-06	0.459573	-1.25047
91488623	chr9:91488623:G:A	3.71495e-05	2.05418	-0.472164
91489156	chr9:91489156:A:G	1.59965e-06	-1.54427	-0.018874
91489372	chr9:91489372:T:C	1.45596e-06	-1.49566	-0.161602
91489837	chr9:91489837:G:A	3.51059e-06	-1.16478e-10	-0.777145
91489937	chr9:91489937:C:G	7.18684e-07	-1.45029	-0.912973
91490120	chr9:91490120:C:T	8.84171e-06	-0.765356	0.911907
91490132	chr9:91490132:C:T	3.12691e-06	-1.16478e-10	-0.892883
91490379	chr9:91490379:C:T	2.15319e-06	-1.16478e-10	-1.26598
91490682	chr9:91490682:A:G	1.38706e-06	-1.51517	-0.190571
91491054	chr9:91491054:C:T	3.51127e-06	-1.13252	0.355571
91491167	chr9:91491167:G:A	8.28186e-06	-1.16478e-10	0.0811379
91491321	chr9:91491321:T:C	1.42285e-06	-1.53197	-0.148301
91491383	chr9:91491383:T:A	1.53914e-06	-1.56565	-0.0360597
91491471	chr9:91491471:T:C	2.32549e-06	-1.16478e-10	-1.189
91491592	chr9:91491592:A:C	4.45704e-06	-1.21066	0.67222
91491798	chr9:91491798:C:T	2.4514e-06	-1.16478e-10	-1.13627
91492250	chr9:91492250:A:G	4.01999e-05	2.23569	-0.574754
91492550	chr9:91492550:T:C	1.83143e-06	-1.56094	0.133109
91493117	chr9:91493117:G:A	6.84385e-06	0.987058	-1.09664
91493143	chr9:91493143:C:A	2.03216e-06	-1.32383	-2.95118e-10
91493275	chr9:91493275:A:C	2.63784e-06	-1.16478e-10	-1.06297
91493978	chr9:91493978:T:C	2.41679e-06	-1.16478e-10	-1.15049
91494083	chr9:91494083:G:A	3.6089e-05	2.068	-0.514939
91494123	chr9:91494123:C:T	2.86945e-06	-1.16478e-10	-0.978809
91494477	chr9:91494477:A:G	4.64441e-07	-1.52598	-1.27386
91494808	chr9:91494808:C:A	4.22979e-06	-1.16478e-10	-0.590776
91495267	chr9:91495267:A:G	3.41522e-06	-0.804687	-2.95118e-10
91495681	chr9:91495681:A:C	2.15042e-06	-1.16478e-10	-1.26727
91495879	chr9:91495879:G:C	1.32914e-05	0.554189	-2.95118e-10
91495966	chr9:91495966:C:A	3.69407e-06	-1.16478e-10	-0.7262
91496554	chr9:91496554:A:C	3.20678e-06	-1.3265	0.458837
91496883	chr9:91496883:G:A	3.16997e-06	-1.16478e-10	-0.879207
91497449	chr9:91497449:G:A	2.26527e-06	-1.16478e-10	-1.21524
91497959	chr9:91497959:C:T	2.56221e-06	-1.16478e-10	-1.09206
91498094	chr9:91498094:G:A	0.000162754	3.83879	-0.779481
91498307	chr9:91498307:A:G	2.51398e-06	-1.16478e-10	-1.11106
91498324	chr9:91498324:G:A	1.48849e-05	-0.823335	1.49075
91498344	chr9:91498344:A:C	2.65298e-06	-1.16478e-10	-1.05724
91498359	chr9:91498359:T:C	4.3324e-06	0.536396	-1.1032
91500609	chr9:91500609:C:T	2.47117e-06	-1.16478e-10	-1.12824
91500893	chr9:91500893:C:T	1.20154e-05	-1.16478e-10	0.453257
91501367	chr9:91501367:T:C	2.26736e-06	-1.16478e-10	-1.21431
91501530	chr9:91501530:G:A	3.89816e-06	-0.672424	-2.95118e-10
91501550	chr9:91501550:T:G	1.1248e-06	-1.41743	-0.497896
91502064	chr9:91502064:A:G	1.02089e-05	-1.09429	1.38462
91502215	chr9:91502215:G:A	3.19776e-05	-0.934984	2.36709
91502301	chr9:91502301:A:G	4.95767e-06	0.8119	-1.24389
91502554	chr9:91502554:C:T	2.99223e-06	-1.16478e-10	-0.936911
91502652	chr9:91502652:T:C	1.65604e-06	-0.256886	-1.27162
91502824	chr9:91502824:C:G	2.22688e-06	-1.16478e-10	-1.23233
91502981	chr9:91502981:C:T	3.36915e-06	-1.16478e-10	-0.818269
91503164	chr9:91503164:G:C	1.67644e-05	-1.11502	1.90135
91503407	chr9:91503407:C:T	1.19329e-06	-1.11981	-0.736405
91503449	chr9:91503449:A:G	1.13587e-06	-1.12893	-0.776606
91503713	chr9:91503713:G:A	0.000477184	4.13497	-2.95118e-10
91504004	chr9:91504004:C:T	9.16192e-07	-1.5887	-0.531753
91504033	chr9:91504033:T:C	5.6689e-07	-1.35897	-1.24155
91504081	chr9:91504081:CAAAG:C	2.82848e-06	-1.16478e-10	-0.993189
91504311	chr9:91504311:C:A	3.31492e-06	-1.16478e-10	-0.834495
91504594	chr9:91504594:A:G	2.82216e-06	-1.16478e-10	-0.995427
91504613	chr9:91504613:G:T	1.99817e-06	-1.14191	-0.198787
91504821	chr9:91504821:C:T	5.57777e-07	-1.48214	-1.13459
91504832	chr9:91504832:G:A	1.99533e-05	-0.752676	1.71314
91504961	chr9:91504961:C:T	1.1734e-06	-1.58876	-0.284272
91505042	chr9:91505042:C:G	7.38449e-07	-1.36581	-0.970324
91505047	chr9:91505047:C:A	2.80497e-06	-1.00154	-2.95118e-10
91505133	chr9:91505133:G:C	1.95709e-05	-0.745879	1.68699
91505182	chr9:91505182:CACA:C	2.02961e-05	-0.790619	1.76812
91505642	chr9:91505642:C:T	4.57046e-07	-1.57172	-1.24418
91505816	chr9:91505816:A:G	2.13666e-06	-1.16478e-10	-1.27369
91506249	chr9:91506249:G:A	1.98351e-06	-1.11957	-0.228491
91506251	chr9:91506251:T:C	2.06822e-06	-1.12392	-0.182324
91506540	chr9:91506540:A:G	1.86157e-05	-0.801669	1.69275
91506607	chr9:91506607:G:C	4.09036e-06	-1.16478e-10	-0.624296
91506836	chr9:91506836:G:A	3.0363e-06	-1.16478e-10	-0.92229
91506856	chr9:91506856:G:A	3.28542e-06	0.324879	-1.16831
91507045	chr9:91507045:C:T	1.89169e-05	-0.753069	1.6602
91507138	chr9:91507138:T:C	2.04707e-05	-0.70061	1.68668
91507465	chr9:91507465:G:GT	5.12959e-07	-1.46278	-1.23771
91508022	chr9:91508022:G:A	2.04735e-05	-0.751506	1.73771
91508132	chr9:91508132:G:T	2.12054e-05	-0.725582	1.74691
91508455	chr9:91508455:C:T	2.13725e-06	-1.16478e-10	-1.27341
91508506	chr9:91508506:A:G	2.40018e-06	-1.16478e-10	-1.15739
91508549	chr9:91508549:C:T	2.137e-06	-1.16478e-10	-1.27352
91508628	chr9:91508628:G:GGA	7.87942e-07	-1.47127	-0.799991
91509237	chr9:91509237:C:T	2.91833e-06	-1.16478e-10	-0.961918
91509331	chr9:91509331:T:C	1.94004e-06	-1.12172	-0.248497
91509470	chr9:91509470:T:C	2.83686e-06	-1.16478e-10	-0.990232
91509680	chr9:91509680:G:GC	2.27924e-05	-0.774636	1.86813
91510186	chr9:91510186:A:AT	3.30964e-06	-1.16478e-10	-0.83609
91510240	chr9:91510240:A:G	2.53923e-05	-0.552509	1.75403
91510334	chr9:91510334:A:G	5.33278e-07	-1.43451	-1.22713
91510576	chr9:91510576:G:C	2.02192e-06	-1.58431	0.25543
91510863	chr9:91510863:T:C	2.98983e-06	-1.16478e-10	-0.937712
91510985	chr9:91510985:T:G	2.25512e-05	-0.786072	1.86893
91511064	chr9:91511064:G:A	8.38232e-07	-1.37805	-0.831336
91511621	chr9:91511621:C:G	6.8409e-07	-1.55528	-0.85732
91511632	chr9:91511632:T:A	2.47097e-05	-0.730656	1.90492
91511642	chr9:91511642:A:G	6.27787e-06	-1.46192	1.26602
91511816	chr9:91511816:C:G	2.87307e-06	-1.16478e-10	-0.977549
91511906	chr9:91511906:G:A	6.22746e-07	-1.48796	-1.01858
91512019	chr9:91512019:A:G	5.28136e-07	-1.45186	-1.21947
91512291	chr9:91512291:A:G	2.97962e-06	-1.16478e-10	-0.941132
91512455	chr9:91512455:C:A	2.73039e-06	-1.16478e-10	-1.02849
91512878	chr9:91512878:G:T	1.8181e-06	-1.43514	-2.95118e-10
91512884	chr9:91512884:C:T	3.3201e-06	-1.16478e-10	-0.832934
91513054	chr9:91513054:C:A	2.91833e-06	-1.16478e-10	-0.961918
91513120	chr9:91513120:C:T	6.82317e-07	-1.34165	-1.07354
91513377	chr9:91513377:A:G	6.29095e-07	-1.48293	-1.01347
91513447	chr9:91513447:G:A	7.97388e-07	-1.58636	-0.672982
91513508	chr9:91513508:A:G	6.42638e-07	-1.45821	-1.0169
91513560	chr9:91513560:T:C	9.76367e-07	-1.15504	-0.901804
91514048	chr9:91514048:T:C	2.34394e-05	-0.781231	1.90272
91514308	chr9:91514308:A:T	6.21875e-07	-1.49311	-1.01484
91514326	chr9:91514326:T:C	4.16314e-06	-1.16478e-10	-0.606661
91514569	chr9:91514569:A:G	2.92385e-06	-1.16478e-10	-0.960027
91515473	chr9:91515473:C:T	2.20364e-06	-0.110718	-1.1321
91515537	chr9:91515537:C:T	5.65474e-07	-1.38021	-1.22281
91515737	chr9:91515737:G:A	2.08275e-06	-1.26994	-0.0293018
91516229	chr9:91516229:C:T	8.00526e-07	-1.48042	-0.774999
91517120	chr9:91517120:C:T	2.04044e-06	-1.28106	-0.0386991
91517188	chr9:91517188:C:T	6.28145e-07	-1.4922	-1.00572
91517215	chr9:91517215:A:G	2.91833e-06	-1.16478e-10	-0.961918
91517292	chr9:91517292:C:T	2.70071e-05	-0.675671	1.93884
91517322	chr9:91517322:C:T	2.66227e-05	-0.659073	1.90791
91517569	chr9:91517569:TTCTGTAAAATGGACCAATCAGCAC:T	1.26138e-06	-1.58783	-0.212887
91517697	chr9:91517697:C:G	1.59372e-06	-1.56686	-2.95118e-10
91517711	chr9:91517711:G:A	2.89218e-06	-1.16478e-10	-0.97092
91517875	chr9:91517875:G:A	2.49491e-06	-1.16478e-10	-1.11868
91517891	chr9:91517891:G:A	1.8521e-06	-1.41661	-2.95118e-10
91518801	chr9:91518801:A:G	3.74001e-06	-1.29033	0.576489
91518829	chr9:91518829:T:C	3.79224e-06	-1.29195	0.591975
91519006	chr9:91519006:C:CT	3.30732e-06	-1.25504	0.418251
91519292	chr9:91519292:C:T	3.0243e-06	-1.16478e-10	-0.926251
91519348	chr9:91519348:C:T	7.74379e-06	-0.971613	0.985575
91519389	chr9:91519389:G:A	5.92269e-06	-1.18332	0.929181
91519428	chr9:91519428:T:C	5.4594e-06	-1.31231	0.976722
91519718	chr9:91519718:G:A	4.74588e-06	-0.866599	0.390946
91520297	chr9:91520297:T:C	2.13748e-06	-1.28376	0.0104565
91520309	chr9:91520309:A:G	3.53513e-06	-1.16478e-10	-0.77018
91520321	chr9:91520321:C:T	1.59467e-05	-1.16478e-10	0.736325
91520371	chr9:91520371:A:G	1.80308e-06	-1.26472	-0.178717
91520696	chr9:91520696:ACTCAAATAAT:A	2.73814e-06	-1.16478e-10	-1.02565
91521103	chr9:91521103:G:A	5.94148e-06	-1.32463	1.07366
91521251	chr9:91521251:A:G	5.73924e-06	-1.33472	1.04911
91522287	chr9:91522287:C:A	6.02415e-07	-1.43143	-1.10831
91522296	chr9:91522296:T:C	2.58233e-06	-1.16478e-10	-1.08424
91522373	chr9:91522373:CAA:C	3.0327e-06	-1.16478e-10	-0.923477
91522388	chr9:91522388:G:A	5.87748e-07	-1.4972	-1.06719
91522423	chr9:91522423:GT:G	6.19614e-06	-0.209003	-2.95118e-10
91522637	chr9:91522637:C:T	5.22799e-06	-1.30085	0.921951
91523129	chr9:91523129:C:T	2.3865e-06	-1.16478e-10	-1.1631
91523160	chr9:91523160:T:C	6.18909e-06	-1.16478e-10	-0.210141
91523774	chr9:91523774:G:A	2.35893e-06	-1.16478e-10	-1.17472
91523775	chr9:91523775:C:A	2.35575e-06	-1.16478e-10	-1.17607
91524086	chr9:91524086:G:A	4.0343e-06	-1.27921	0.64111
91524174	chr9:91524174:C:A	8.6942e-06	-1.16478e-10	0.129727
91524560	chr9:91524560:C:G	4.24262e-06	-0.587748	-2.95118e-10
91525020	chr9:91525020:A:G	1.3365e-05	-0.900767	1.46048
91525119	chr9:91525119:C:T	3.71767e-06	-1.31832	0.598488
91525148	chr9:91525148:C:T	3.67429e-06	-1.33491	0.603337
91525286	chr9:91525286:C:T	3.64916e-06	-1.30207	0.563641
91525324	chr9:91525324:A:T	2.19387e-06	-1.16478e-10	-1.24726
91525597	chr9:91525597:A:G	2.16541e-06	-1.16478e-10	-1.26032
91525966	chr9:91525966:A:G	5.50943e-07	-1.48602	-1.14303
91526160	chr9:91526160:T:C	3.7647e-06	-1.30117	0.593912
91526400	chr9:91526400:G:T	3.97389e-06	-1.30406	0.650873
91526427	chr9:91526427:C:T	4.10259e-06	-1.31499	0.693682
91526467	chr9:91526467:A:G	6.84887e-07	-1.19645	-1.21498
91526550	chr9:91526550:G:A	3.82553e-06	-1.28988	0.598645
91526721	chr9:91526721:T:C	3.68794e-06	-1.31321	0.585347
91526745	chr9:91526745:T:C	1.75258e-06	-1.47184	-2.95118e-10
91526767	chr9:91526767:G:A	8.43674e-06	-1.16478e-10	0.0996663
91527293	chr9:91527293:C:T	2.19224e-06	-1.16478e-10	-1.248
91527362	chr9:91527362:C:A	9.36231e-06	-1.16478e-10	0.203763
91527382	chr9:91527382:G:A	8.56626e-06	-1.16478e-10	0.114902
91527462	chr9:91527462:T:C	1.64351e-06	-1.26228	-0.273817
91527961	chr9:91527961:G:A	2.64104e-06	0.19511	-1.25687
91528078	chr9:91528078:C:T	3.75939e-06	-1.32042	0.611744
91528500	chr9:91528500:G:A	1.44931e-06	-1.58027	-0.0815681
91528551	chr9:91528551:A:G	8.38755e-07	-1.2054	-1.00336
91528616	chr9:91528616:A:T	2.50676e-05	-1.16478e-10	1.18865
91528922	chr9:91528922:A:G	2.26913e-06	-1.16478e-10	-1.21353
91529096	chr9:91529096:C:T	5.81539e-07	-1.46157	-1.11343
91529392	chr9:91529392:A:G	8.13087e-06	-1.16478e-10	0.0627382
91529685	chr9:91529685:A:C	2.1779e-06	-1.16478e-10	-1.25457
91529768	chr9:91529768:T:C	3.71364e-06	-1.2897	0.568783
91530131	chr9:91530131:G:A	3.3538e-06	-1.33756	0.514729
91530312	chr9:91530312:G:A	4.02885e-06	-1.07689	0.437438
91530342	chr9:91530342:G:T	5.75236e-07	-1.40004	-1.18586
91530425	chr9:91530425:C:G	2.35295e-06	-1.16478e-10	-1.17726
91530513	chr9:91530513:A:G	5.73981e-07	-1.44787	-1.14022
91530663	chr9:91530663:T:C	1.6419e-06	-1.23717	-0.299903
91530674	chr9:91530674:T:C	8.47766e-06	-1.16478e-10	0.104505
91530887	chr9:91530887:C:A	3.64519e-06	-1.31008	0.570554
91530899	chr9:91530899:G:A	1.57094e-06	-1.58125	-2.95118e-10
91531416	chr9:91531416:G:A	7.97569e-06	-1.16478e-10	0.0434692
91531640	chr9:91531640:C:T	1.59358e-06	-1.25757	-0.309381
91531670	chr9:91531670:A:G	3.91223e-06	-1.27477	0.605954
91531779	chr9:91531779:G:A	8.43199e-06	-1.16478e-10	0.0991042
91531851	chr9:91531851:G:A	8.04219e-07	-1.57405	-0.676763
91532065	chr9:91532065:A:G	1.58167e-06	-1.27098	-0.303468
91532191	chr9:91532191:G:T	3.67929e-06	-1.29585	0.565637
91532489	chr9:91532489:G:A	2.20283e-06	-1.24318	-2.95118e-10
91532769	chr9:91532769:A:G	1.65224e-06	-1.5308	-2.95118e-10
91532949	chr9:91532949:C:T	5.6909e-07	-1.44623	-1.15041
91533006	chr9:91533006:C:G	8.02147e-07	-1.56662	-0.686768
91533069	chr9:91533069:AATT:A	1.66916e-06	-1.52061	-2.95118e-10
91533377	chr9:91533377:G:A	6.68206e-05	-0.945262	3.11434
91533527	chr9:91533527:T:C	2.06468e-05	-0.738609	1.73324
91533609	chr9:91533609:C:G	2.19976e-06	-1.16478e-10	-1.24458
91533697	chr9:91533697:C:T	7.21403e-06	-1.16478e-10	-0.056901
91534003	chr9:91534003:C:T	2.13679e-06	-1.16478e-10	-1.27362
91534073	chr9:91534073:G:A	2.14349e-06	-1.16478e-10	-1.27049
91534253	chr9:91534253:T:C	1.17177e-06	-0.962395	-0.912019
91534398	chr9:91534398:T:C	1.86735e-05	-1.16478e-10	0.894174
91534663	chr9:91534663:C:A	7.89439e-06	-1.16478e-10	0.0332233
91534679	chr9:91534679:T:C	3.09591e-06	-1.16478e-10	-0.902847
91534891	chr9:91534891:T:C	2.14327e-06	-1.16478e-10	-1.27059
91535347	chr9:91535347:C:T	1.09474e-05	-1.04157	1.40174
91535368	chr9:91535368:A:G	2.28922e-05	-0.960071	2.05794
91535398	chr9:91535398:C:T	2.52183e-06	-1.16478e-10	-1.10794
91535415	chr9:91535415:A:G	9.25626e-06	-0.940236	1.13261
91535525	chr9:91535525:G:A	2.14468e-06	-1.16478e-10	-1.26994
91535754	chr9:91535754:C:T	5.15968e-06	-1.16478e-10	-0.392055
91535960	chr9:91535960:A:G	4.86303e-07	-1.51311	-1.24074
91535962	chr9:91535962:C:T	1.74877e-05	-1.16478e-10	0.828569
91536007	chr9:91536007:C:T	7.89439e-06	-1.16478e-10	0.0332233
91536140	chr9:91536140:T:C	1.91755e-06	-1.38188	-2.95118e-10
91536242	chr9:91536242:T:C	1.20899e-06	-1.32603	-0.517117
91536891	chr9:91536891:A:G	2.13949e-06	-1.16478e-10	-1.27236
91537178	chr9:91537178:T:G	2.14348e-06	-1.16478e-10	-1.2705
91537258	chr9:91537258:G:A	2.16188e-06	-1.16478e-10	-1.26195
91537275	chr9:91537275:A:G	1.28842e-06	-1.48841	-0.291107
91537324	chr9:91537324:G:A	1.50916e-05	-1.01489	1.6961
91537846	chr9:91537846:A:G	2.1734e-06	-1.16478e-10	-1.25664
91538001	chr9:91538001:G:A	2.14373e-06	-1.16478e-10	-1.27038
91538152	chr9:91538152:A:G	3.67979e-06	-1.16478e-10	-0.730074
91538498	chr9:91538498:T:G	2.1435e-06	-1.16478e-10	-1.27049
91538587	chr9:91538587:T:C	2.14373e-06	-1.16478e-10	-1.27038
91538795	chr9:91538795:C:CA	2.1403e-06	-1.16478e-10	-1.27198
91538819	chr9:91538819:G:A	2.51069e-06	-1.11237	-2.95118e-10
91538879	chr9:91538879:T:C	6.30309e-07	-1.3881	-1.10637
91539052	chr9:91539052:A:G	2.1466e-06	-1.16478e-10	-1.26904
91539118	chr9:91539118:T:G	2.15014e-06	-1.16478e-10	-1.2674
91539246	chr9:91539246:T:A	1.19013e-06	-1.3502	-0.508664
91539270	chr9:91539270:C:A	2.14409e-06	-1.16478e-10	-1.27022
91539492	chr9:91539492:G:A	4.51257e-07	-1.56099	-1.26765
91539537	chr9:91539537:A:G	2.81744e-06	-1.16478e-10	-0.9971
91539590	chr9:91539590:C:T	1.31928e-05	-1.03048	1.57723
91539659	chr9:91539659:AAAAAT:A	2.14458e-06	-1.16478e-10	-1.26998
91539670	chr9:91539670:G:A	1.54079e-05	-1.16478e-10	0.701951
91539710	chr9:91539710:A:G	3.21105e-05	-1.16478e-10	1.43625
91540416	chr9:91540416:A:G	1.12163e-06	-1.55296	-0.365187
91540783	chr9:91540783:A:C	1.57419e-05	-1.16478e-10	0.723396
91540928	chr9:91540928:G:A	1.06124e-05	-1.23352	1.56261
91540952	chr9:91540952:G:C	5.82695e-07	-1.52949	-1.04353
91541423	chr9:91541423:C:T	5.72427e-07	-1.53372	-1.05708
91541521	chr9:91541521:G:A	1.64014e-06	-1.53815	-2.95118e-10
91541672	chr9:91541672:C:T	2.14422e-06	-1.16478e-10	-1.27015
91541697	chr9:91541697:C:A	7.59437e-06	-1.16478e-10	-0.00552193
91541711	chr9:91541711:A:G	2.19036e-06	-1.16478e-10	-1.24886
91541768	chr9:91541768:C:A	1.57468e-05	-1.16478e-10	0.723705
91542358	chr9:91542358:C:T	2.38401e-06	-1.16478e-10	-1.16415
91542537	chr9:91542537:G:T	2.14438e-06	-1.16478e-10	-1.27008
91542540	chr9:91542540:A:T	4.99131e-07	-1.54162	-1.18619
91542551	chr9:91542551:T:C	2.65871e-06	-1.16478e-10	-1.05509
91542870	chr9:91542870:A:T	1.99671e-05	-1.16478e-10	0.961156
91542872	chr9:91542872:A:G	2.38002e-06	-1.16478e-10	-1.16582
91543247	chr9:91543247:G:A	2.92335e-06	-1.16478e-10	-0.9602
91543483	chr9:91543483:A:G	2.14662e-06	-1.16478e-10	-1.26904
91543520	chr9:91543520:C:T	1.58959e-05	-1.16478e-10	0.733135
91543579	chr9:91543579:A:T	1.65393e-05	-1.16478e-10	0.772808
91543914	chr9:91543914:G:A	3.7817e-06	-1.16478e-10	-0.702756
91543966	chr9:91543966:C:T	7.21041e-07	-1.37187	-0.988114
91544496	chr9:91544496:G:A	1.67392e-05	-1.16478e-10	0.784824
91544761	chr9:91544761:T:G	1.65466e-05	-1.16478e-10	0.77325
91544791	chr9:91544791:G:A	7.55292e-06	-1.16478e-10	-0.0109946
91544871	chr9:91544871:A:G	6.07701e-07	-1.37002	-1.16098
91545219	chr9:91545219:T:C	3.98523e-06	-1.16478e-10	-0.650335
91545253	chr9:91545253:A:G	1.65412e-05	-1.16478e-10	0.772927
91545466	chr9:91545466:G:A	1.55259e-05	-1.16478e-10	0.709582
91545565	chr9:91545565:G:T	1.5907e-06	-1.56876	-2.95118e-10
91545924	chr9:91545924:A:C	1.68979e-05	-1.16478e-10	0.794262
91545974	chr9:91545974:C:T	5.52106e-07	-1.53294	-1.094
91545985	chr9:91545985:T:C	1.82495e-05	-1.16478e-10	0.871206
91546137	chr9:91546137:A:G	1.00343e-05	-1.18692	1.46
91546192	chr9:91546192:C:A	1.65859e-05	-1.16478e-10	0.775621
91546247	chr9:91546247:G:T	1.40435e-05	-1.05444	1.66366
91547442	chr9:91547442:G:A	3.21946e-06	-1.16478e-10	-0.863714
91547739	chr9:91547739:G:A	9.61223e-06	-1.16478e-10	0.230107
91547840	chr9:91547840:G:A	1.56641e-06	-1.58414	-2.95118e-10
91547845	chr9:91547845:G:A	9.53829e-06	-1.16478e-10	0.222385
91547888	chr9:91547888:A:G	1.43637e-05	-1.16478e-10	0.631777
91547970	chr9:91547970:C:T	1.6514e-06	-1.53131	-2.95118e-10
91547982	chr9:91547982:C:T	1.01151e-05	-1.16478e-10	0.281096
91548291	chr9:91548291:C:A	3.64407e-06	-1.16478e-10	-0.739829
91548319	chr9:91548319:T:C	5.83281e-07	-1.51069	-1.06133
91548348	chr9:91548348:T:C	5.51864e-07	-1.52573	-1.10165
91548385	chr9:91548385:A:G	5.76504e-07	-1.51857	-1.06513
91548484	chr9:91548484:G:A	1.34192e-06	-1.48363	-0.255196
91548660	chr9:91548660:T:G	1.54653e-05	-1.16478e-10	0.705666
91548991	chr9:91548991:T:C	9.08559e-07	-1.5535	-0.575328
91549360	chr9:91549360:A:T	5.58508e-06	-0.31283	-2.95118e-10
91549471	chr9:91549471:G:A	4.73323e-06	-1.16478e-10	-0.478321
91549510	chr9:91549510:G:A	1.50251e-05	-1.16478e-10	0.67679
91549850	chr9:91549850:T:C	1.50082e-05	-1.16478e-10	0.675665
91550346	chr9:91550346:G:A	1.50082e-05	-1.16478e-10	0.675665
91550444	chr9:91550444:C:T	1.35398e-06	-1.4822	-0.247681
91550461	chr9:91550461:T:A	1.82489e-06	-1.54852	0.117112
91550500	chr9:91550500:A:G	1.67275e-05	-1.16478e-10	0.784125
91550616	chr9:91550616:G:A	1.48341e-05	-1.16478e-10	0.664002
91550849	chr9:91550849:T:G	2.6662e-06	-1.16478e-10	-1.05227
91550866	chr9:91550866:G:A	1.42153e-05	-1.16478e-10	0.621393
91551267	chr9:91551267:C:T	1.14997e-05	-1.06529	1.47468
91551485	chr9:91551485:G:A	4.57083e-06	-1.16478e-10	-0.513235
91551557	chr9:91551557:C:A	1.23716e-05	-1.05389	1.53637
91551603	chr9:91551603:T:C	3.76421e-06	-1.16478e-10	-0.707392
91551665	chr9:91551665:A:C	2.84355e-06	-1.16478e-10	-0.987874
91551828	chr9:91551828:T:C	1.46496e-05	-1.18617	1.83765
91552081	chr9:91552081:T:A	8.45064e-06	-1.16478e-10	0.101314
91552226	chr9:91552226:G:A	3.39363e-06	-1.16478e-10	-0.81103
91552516	chr9:91552516:C:T	7.96394e-06	-1.16478e-10	0.0419944
91552531	chr9:91552531:G:A	8.96196e-06	-1.16478e-10	0.16006
91552534	chr9:91552534:A:G	8.94183e-06	-1.16478e-10	0.157811
91552541	chr9:91552541:T:G	9.16909e-06	-1.16478e-10	0.182909
91552565	chr9:91552565:T:C	8.94823e-06	-1.16478e-10	0.158526
91552689	chr9:91552689:A:G	8.93493e-06	-1.16478e-10	0.15704
91552819	chr9:91552819:G:T	8.94696e-06	-1.16478e-10	0.158385
91552882	chr9:91552882:A:G	2.2587e-06	-1.16478e-10	-1.21814
91553171	chr9:91553171:C:T	8.94696e-06	-1.16478e-10	0.158385
91553177	chr9:91553177:G:A	5.64297e-07	-1.51652	-1.08858
91553574	chr9:91553574:T:G	8.95807e-06	-1.16478e-10	0.159625
91553815	chr9:91553815:C:T	4.83292e-06	-0.457478	-2.95118e-10
91553904	chr9:91553904:G:A	9.05644e-06	-1.16478e-10	0.170547
91554280	chr9:91554280:G:A	8.94588e-06	-1.16478e-10	0.158264
91554511	chr9:91554511:T:A	8.96324e-06	-1.16478e-10	0.160202
91554661	chr9:91554661:A:T	8.94696e-06	-1.16478e-10	0.158385
91554689	chr9:91554689:A:G	8.99598e-06	-1.16478e-10	0.163849
91554742	chr9:91554742:T:G	8.00995e-06	-1.16478e-10	0.0477559
91554749	chr9:91554749:A:G	9.19682e-07	-1.53537	-0.58129
91554829	chr9:91554829:T:C	8.07175e-06	-1.16478e-10	0.0554414
91554881	chr9:91554881:G:A	5.70304e-07	-1.49122	-1.1033
91554971	chr9:91554971:C:G	8.07513e-06	-1.16478e-10	0.0558598
91555010	chr9:91555010:G:A	3.43724e-06	-1.16478e-10	-0.79826
91555409	chr9:91555409:G:A	8.14466e-06	-1.16478e-10	0.0644333
91555543	chr9:91555543:T:C	1.56065e-06	-1.58783	-2.95118e-10
91555940	chr9:91555940:C:T	5.57363e-07	-1.3459	-1.27157
91556109	chr9:91556109:T:G	6.91829e-06	-1.18567	1.08691
91556150	chr9:91556150:A:C	1.56008e-06	-1.58819	-2.95118e-10
91556239	chr9:91556239:G:A	5.62593e-06	-1.16478e-10	-0.305543
91556500	chr9:91556500:C:T	2.75704e-06	-1.16478e-10	-1.01877
91557585	chr9:91557585:CAGTT:C	2.14988e-06	-1.16478e-10	-1.26752
91557938	chr9:91557938:C:G	3.01059e-06	-1.16478e-10	-0.930795
91557990	chr9:91557990:C:T	4.9625e-07	-1.46268	-1.27092
91557997	chr9:91557997:C:T	7.7871e-06	-1.16478e-10	0.0195395
91558004	chr9:91558004:C:T	9.65487e-06	-1.27077	1.50531
91558009	chr9:91558009:T:C	6.61266e-06	-1.34835	1.20441
91558118	chr9:91558118:T:C	2.93244e-06	-1.16478e-10	-0.957095
91558482	chr9:91558482:C:T	1.80213e-05	-1.24337	2.102
91558787	chr9:91558787:G:T	8.57444e-07	-1.54247	-0.644257
91559001	chr9:91559001:C:T	7.79952e-06	-1.16478e-10	0.0211336
91559223	chr9:91559223:G:A	1.86278e-05	-1.22652	2.11825
91559708	chr9:91559708:T:C	6.72122e-06	-1.16478e-10	-0.12766
91560161	chr9:91560161:ATCCT:A	1.76741e-05	-1.21657	2.05574
91560292	chr9:91560292:A:G	8.3242e-06	-1.16478e-10	0.0862375
91560336	chr9:91560336:AT:A	6.10959e-07	-1.46313	-1.06252
91560381	chr9:91560381:T:C	7.5999e-06	-1.16478e-10	-0.00479455
91561032	chr9:91561032:G:A	1.68065e-06	-1.51375	-2.95118e-10
91561697	chr9:91561697:T:C	1.63853e-05	-1.26093	2.02439
91561757	chr9:91561757:G:A	7.33977e-06	-1.299	1.25938
91561767	chr9:91561767:T:C	3.39056e-06	-1.16478e-10	-0.811935
91561946	chr9:91561946:C:T	6.01393e-07	-1.51017	-1.03127
91562134	chr9:91562134:C:T	4.82819e-06	-1.16478e-10	-0.458457
91562719	chr9:91562719:T:A	4.75373e-06	-1.16478e-10	-0.473999
91562764	chr9:91562764:A:G	6.72444e-06	-1.16478e-10	-0.12718
91562913	chr9:91562913:G:A	5.66565e-07	-1.38081	-1.22028
91562983	chr9:91562983:A:G	8.0493e-06	-1.16478e-10	0.0526556
91563509	chr9:91563509:G:A	5.12601e-06	-1.44888	1.05028
91563585	chr9:91563585:G:A	3.92188e-06	-1.44293	0.776567
91563650	chr9:91563650:AAGAG:A	1.10299e-05	-1.37253	1.74022
91563904	chr9:91563904:C:T	3.81153e-06	-1.36563	0.670727
91564111	chr9:91564111:C:T	4.18242e-06	-1.41279	0.810752
91564163	chr9:91564163:T:C	4.68202e-07	-1.58728	-1.20451
91564334	chr9:91564334:G:A	6.86817e-06	-1.16478e-10	-0.106032
91564433	chr9:91564433:T:C	4.1615e-06	-1.41838	0.81133
91564889	chr9:91564889:C:T	4.55059e-06	-1.36715	0.849477
91565571	chr9:91565571:A:G	1.66667e-06	-1.58337	0.0612726
91565611	chr9:91565611:A:C	3.58484e-06	-1.30361	0.547391
91565932	chr9:91565932:G:C	6.32416e-06	-1.16478e-10	-0.188552
91566054	chr9:91566054:G:A	3.37479e-06	-1.16478e-10	-0.816596
91566352	chr9:91566352:T:C	6.27476e-06	-1.33316	1.13677
91566361	chr9:91566361:G:C	2.34086e-06	-1.16478e-10	-1.18241
91566432	chr9:91566432:T:C	6.48839e-06	-1.16478e-10	-0.162915
91566454	chr9:91566454:C:T	2.9104e-06	-1.16478e-10	-0.964639
91566486	chr9:91566486:C:T	2.23826e-06	-1.16478e-10	-1.22723
91566545	chr9:91566545:A:G	3.72598e-06	-1.41858	0.700981
91566812	chr9:91566812:A:G	7.00092e-07	-1.34945	-1.04002
91567233	chr9:91567233:CT:C	5.13989e-06	-1.41954	1.02364
91567259	chr9:91567259:T:C	3.72612e-06	-1.41147	0.69391
91567274	chr9:91567274:G:A	2.06695e-06	-1.3299	0.023047
91567445	chr9:91567445:A:G	4.20212e-06	-1.4165	0.819162
91567490	chr9:91567490:G:T	2.44597e-06	-1.16478e-10	-1.13849
91567732	chr9:91567732:T:A	1.07841e-06	-1.52065	-0.436791
91568234	chr9:91568234:G:A	3.72574e-06	-0.717663	-2.95118e-10
91568312	chr9:91568312:G:A	1.19718e-05	-1.43711	1.88673
91568467	chr9:91568467:AG:A	1.71969e-06	-1.49079	-2.95118e-10
91568922	chr9:91568922:C:T	6.11377e-06	-1.51904	1.29666
91568943	chr9:91568943:C:T	2.57392e-06	-1.16478e-10	-1.0875
91569081	chr9:91569081:A:G	5.33448e-06	-1.16478e-10	-0.358738
91569173	chr9:91569173:T:C	3.16523e-06	-0.880704	-2.95118e-10
91569222	chr9:91569222:C:T	7.37997e-06	-1.50035	1.46619
91569266	chr9:91569266:A:G	5.19654e-07	-1.41537	-1.27215
91569718	chr9:91569718:C:T	3.12366e-06	-1.16478e-10	-0.893923
91570096	chr9:91570096:T:G	3.07509e-06	-1.16478e-10	-0.909595
91570282	chr9:91570282:C:T	3.17542e-06	-1.16478e-10	-0.87749
91571317	chr9:91571317:C:T	1.22123e-06	-1.48132	-0.351753
91571435	chr9:91571435:T:A	4.81974e-06	-1.53101	1.0708
91571607	chr9:91571607:T:C	5.24621e-07	-1.46763	-1.21038
91572057	chr9:91572057:C:A	2.35215e-06	-1.16478e-10	-1.1776
91572311	chr9:91572311:T:A	2.16822e-06	-1.16478e-10	-1.25902
91572760	chr9:91572760:C:T	2.30221e-06	-1.16478e-10	-1.19906
91572892	chr9:91572892:T:C	2.92303e-06	-1.16478e-10	-0.960309
91572932	chr9:91572932:C:T	2.23171e-06	-1.16478e-10	-1.23016
91573532	chr9:91573532:C:T	2.58426e-06	-1.16478e-10	-1.08349
91573559	chr9:91573559:A:T	1.7137e-06	-1.58675	0.092479
91573688	chr9:91573688:C:T	3.77392e-06	0.104041	-0.808856
91574930	chr9:91574930:A:G	1.31388e-06	-1.29299	-0.466953
91575032	chr9:91575032:C:T	2.52097e-06	-1.16478e-10	-1.10828
91575104	chr9:91575104:T:C	1.1241e-06	-1.45866	-0.457288
91575164	chr9:91575164:G:A	3.35978e-06	-0.821055	-2.95118e-10
91575352	chr9:91575352:TGAG:T	2.14023e-06	-1.16478e-10	-1.27202
91575475	chr9:91575475:G:A	1.59778e-06	-1.57694	0.0126259
91575494	chr9:91575494:T:C	6.16628e-07	-1.55133	-0.965089
91575755	chr9:91575755:A:G	2.29596e-06	-1.16478e-10	-1.20178
91575973	chr9:91575973:A:C	1.56376e-06	-1.58584	-2.95118e-10
91576134	chr9:91576134:AG:A	1.27092e-06	-1.5874	-0.205787
91576249	chr9:91576249:C:T	4.25158e-06	-1.16478e-10	-0.585638
91576322	chr9:91576322:G:C	3.4447e-06	-0.796092	-2.95118e-10
91576562	chr9:91576562:C:T	1.21192e-06	-0.919712	-0.921009
91576722	chr9:91576722:A:C	5.32227e-07	-1.4195	-1.24411
91577228	chr9:91577228:G:A	1.36555e-06	-1.58729	-0.134079
91577316	chr9:91577316:A:G	2.15811e-06	-1.16478e-10	-1.2637
91578188	chr9:91578188:C:T	1.7898e-06	-1.45082	-2.95118e-10
91578934	chr9:91578934:T:A	1.67441e-06	-1.51747	-2.95118e-10
91578972	chr9:91578972:A:G	1.60056e-06	-1.21302	-0.34956
91579110	chr9:91579110:A:G	3.03602e-06	-0.922381	-2.95118e-10
91579145	chr9:91579145:G:A	2.53129e-06	-1.16478e-10	-1.1042
91579292	chr9:91579292:G:T	1.16076e-06	-1.28229	-0.60157
91579416	chr9:91579416:G:A	1.45189e-06	-1.58798	-0.0720885
91579753	chr9:91579753:G:T	1.60682e-06	-1.19712	-0.36155
91579763	chr9:91579763:T:A	1.55709e-06	-1.20205	-0.388064
91579903	chr9:91579903:A:T	6.0459e-07	-1.38829	-1.14785
91580204	chr9:91580204:T:C	1.83173e-06	-1.42767	-2.95118e-10
91580480	chr9:91580480:G:A	5.17304e-06	-1.16478e-10	-0.389469
91580486	chr9:91580486:T:G	2.19599e-06	-1.16478e-10	-1.24629
91580646	chr9:91580646:T:C	6.62288e-07	-1.36329	-1.0817
91580718	chr9:91580718:G:A	2.21893e-06	-1.16478e-10	-1.23591
91580730	chr9:91580730:C:T	2.99758e-06	-1.16478e-10	-0.935122
91580825	chr9:91580825:A:G	6.17535e-07	-1.3714	-1.14355
91580843	chr9:91580843:C:T	5.21624e-06	-0.553985	0.172833
91580989	chr9:91580989:C:T	1.81491e-06	-1.43689	-2.95118e-10
91581294	chr9:91581294:C:A	1.15774e-05	-1.16478e-10	0.416124
91581360	chr9:91581360:C:T	6.98843e-07	-1.22423	-1.16703
91581385	chr9:91581385:T:C	2.1748e-06	-1.16478e-10	-1.25599
91581924	chr9:91581924:G:A	2.26375e-06	-1.16478e-10	-1.21591
91582087	chr9:91582087:A:T	2.13628e-06	-1.16478e-10	-1.27386
91582113	chr9:91582113:C:G	2.2701e-06	-1.16478e-10	-1.21311
91582303	chr9:91582303:A:G	1.57781e-06	-1.57689	-2.95118e-10
91582528	chr9:91582528:A:G	5.06578e-07	-1.52752	-1.18549
91582539	chr9:91582539:G:A	2.15657e-06	-1.16478e-10	-1.26441
91582680	chr9:91582680:C:G	6.27348e-07	-1.34807	-1.15112
91582809	chr9:91582809:C:T	5.56425e-07	-1.3506	-1.26856
91582869	chr9:91582869:C:T	5.12925e-07	-1.54701	-1.15355
91582912	chr9:91582912:A:G	2.68682e-06	-1.16478e-10	-1.04457
91583205	chr9:91583205:G:A	2.89784e-06	-1.16478e-10	-0.968965
91583507	chr9:91583507:G:A	2.3993e-06	-1.58813	0.430379
91584138	chr9:91584138:G:A	2.22453e-06	-1.16478e-10	-1.23338
91584522	chr9:91584522:A:C	5.78003e-07	-1.3222	-1.2589
91584537	chr9:91584537:G:A	3.07288e-06	-0.910315	-2.95118e-10
91584627	chr9:91584627:A:G	8.24529e-06	-0.708401	0.785113
91584997	chr9:91584997:T:C	7.35944e-07	-1.19229	-1.14724
91585199	chr9:91585199:T:C	6.55361e-07	-1.33945	-1.11604
91585211	chr9:91585211:C:T	2.13602e-06	-1.16478e-10	-1.27398
91585612	chr9:91585612:T:C	6.87886e-07	-1.17641	-1.23065
91585875	chr9:91585875:G:A	2.16142e-06	-1.16478e-10	-1.26216
91585970	chr9:91585970:C:T	3.19084e-06	-0.872645	-2.95118e-10
91586033	chr9:91586033:C:T	5.14507e-06	-1.16478e-10	-0.39489
91586304	chr9:91586304:T:C	6.98126e-07	-1.14973	-1.24256
91586405	chr9:91586405:C:T	3.56786e-06	-1.55198	0.791018
91586539	chr9:91586539:T:C	1.10224e-05	-0.749624	1.11662
91586779	chr9:91586779:G:A	6.56647e-07	-1.31691	-1.13662
91587242	chr9:91587242:A:G	2.78676e-06	-1.00805	-2.95118e-10
91587539	chr9:91587539:T:C	6.59296e-07	-1.36979	-1.07972
91587758	chr9:91587758:C:T	4.38258e-07	-1.58402	-1.27386
91587892	chr9:91587892:A:G	2.14552e-06	-1.16478e-10	-1.26955
91588088	chr9:91588088:C:A	7.43404e-07	-1.16071	-1.16874
91588864	chr9:91588864:A:C	2.19896e-06	-1.16478e-10	-1.24495
91588924	chr9:91588924:A:G	2.17447e-06	-1.16478e-10	-1.25615
91589037	chr9:91589037:A:G	1.26339e-05	-0.205314	0.708768
91589042	chr9:91589042:G:A	8.40623e-06	-1.16478e-10	0.0960437
91589084	chr9:91589084:T:C	5.79896e-07	-1.48288	-1.09495
91589128	chr9:91589128:G:A	1.43649e-05	-0.146393	0.778251
91589176	chr9:91589176:C:G	6.6488e-07	-1.35008	-1.091
91589393	chr9:91589393:AG:A	2.13625e-06	-1.16478e-10	-1.27388
91589620	chr9:91589620:G:T	1.91574e-06	-1.38283	-2.95118e-10
91589669	chr9:91589669:G:A	1.53855e-05	-1.16478e-10	0.700493
91589825	chr9:91589825:T:C	2.17427e-06	-1.16478e-10	-1.25624
91590055	chr9:91590055:C:T	4.95816e-07	-1.5366	-1.19788
91590083	chr9:91590083:T:C	2.61075e-05	0.0556127	1.17368
91590084	chr9:91590084:C:A	2.62591e-05	0.0614203	1.17366
91590379	chr9:91590379:G:A	4.44865e-07	-1.58601	-1.25691
91590484	chr9:91590484:G:A	2.23486e-06	-1.22875	-2.95118e-10
91590744	chr9:91590744:A:G	1.47188e-06	-1.462	-0.184388
91591245	chr9:91591245:C:G	1.72602e-06	-1.48711	-2.95118e-10
91591367	chr9:91591367:G:A	1.34572e-06	-1.46696	-0.269038
91591693	chr9:91591693:G:A	1.81753e-06	-1.43545	-2.95118e-10
91592050	chr9:91592050:G:A	1.83071e-06	-1.42823	-2.95118e-10
91592502	chr9:91592502:T:C	2.5244e-06	-1.16478e-10	-1.10692
91592880	chr9:91592880:T:C	6.55502e-07	-1.21142	-1.24386
91593087	chr9:91593087:A:G	2.22355e-06	-1.16478e-10	-1.23382
91593324	chr9:91593324:G:C	5.39371e-07	-1.48516	-1.16512
91593455	chr9:91593455:C:T	4.49536e-07	-1.58083	-1.25164
91593908	chr9:91593908:G:A	5.26391e-07	-1.47566	-1.19898
91594208	chr9:91594208:TTTTAC:T	2.21579e-06	-1.16478e-10	-1.23732
91594225	chr9:91594225:G:T	4.66229e-07	-1.57163	-1.22438
91594409	chr9:91594409:G:A	2.14353e-06	-1.16478e-10	-1.27048
91594586	chr9:91594586:G:A	4.74287e-07	-1.56493	-1.21395
91594818	chr9:91594818:C:G	2.14251e-06	-1.16478e-10	-1.27095
91595456	chr9:91595456:CT:C	2.13948e-06	-1.16478e-10	-1.27236
91595781	chr9:91595781:C:T	5.47808e-07	-1.45927	-1.17549
91596178	chr9:91596178:C:G	5.02064e-07	-1.51649	-1.20547
91596467	chr9:91596467:C:T	2.07028e-06	-1.30525	-2.95118e-10
91597313	chr9:91597313:G:A	4.13353e-06	-1.16478e-10	-0.613798
91597526	chr9:91597526:G:C	9.47445e-07	-1.39306	-0.693859
91597867	chr9:91597867:A:C	6.29083e-07	-1.44822	-1.0482
91597915	chr9:91597915:C:G	7.50967e-07	-1.45692	-0.862401
91597930	chr9:91597930:G:A	2.14019e-06	-1.16478e-10	-1.27203
91598070	chr9:91598070:TC:T	4.44016e-07	-1.57536	-1.26947
91598434	chr9:91598434:T:C	4.71915e-07	-1.51042	-1.27347
91598445	chr9:91598445:A:G	4.45328e-07	-1.57354	-1.26833
91598500	chr9:91598500:G:A	5.16473e-07	-1.48961	-1.20405
91598503	chr9:91598503:C:T	1.97586e-06	-1.35193	-2.95118e-10
91598544	chr9:91598544:GTAT:G	2.22173e-06	-1.16478e-10	-1.23464
91598621	chr9:91598621:G:A	3.33638e-06	-1.16478e-10	-0.828042
91598938	chr9:91598938:C:T	5.10543e-07	-1.49387	-1.21134
91599285	chr9:91599285:C:T	3.9188e-06	-0.667145	-2.95118e-10
91599445	chr9:91599445:A:G	1.12645e-06	-1.4309	-0.482955
91599880	chr9:91599880:GCTTTA:G	4.60741e-07	-1.58866	-1.21918
91599938	chr9:91599938:C:T	1.88439e-06	-1.39933	-2.95118e-10
91600018	chr9:91600018:A:G	1.59267e-06	-1.56752	-2.95118e-10
91601918	chr9:91601918:C:T	1.01963e-06	-1.3937	-0.619792
91601978	chr9:91601978:C:A	4.53205e-07	-1.57586	-1.24848
91602128	chr9:91602128:T:C	5.24598e-07	-1.48706	-1.19099
91603089	chr9:91603089:T:A	1.25364e-05	0.495706	-2.95118e-10
91603367	chr9:91603367:C:T	5.71124e-07	-1.43012	-1.16296
91603576	chr9:91603576:G:A	1.98708e-06	-1.34626	-2.95118e-10
91603579	chr9:91603579:T:C	4.54484e-07	-1.57116	-1.25036
91603693	chr9:91603693:C:T	2.69163e-06	-1.04278	-2.95118e-10
91604074	chr9:91604074:T:C	2.17644e-06	-1.16478e-10	-1.25524
91604143	chr9:91604143:G:T	4.88199e-07	-1.58856	-1.1614
91604193	chr9:91604193:C:A	1.45974e-05	-0.265343	0.91326
91604306	chr9:91604306:A:C	1.1598e-05	-0.360608	0.778513
91604307	chr9:91604307:A:G	2.58797e-06	-1.08206	-2.95118e-10
91604543	chr9:91604543:G:A	1.28422e-05	-0.319601	0.839412
91604685	chr9:91604685:A:C	4.8563e-07	-1.50097	-1.25426
91604691	chr9:91604691:A:G	1.79355e-06	-1.44873	-2.95118e-10
91604694	chr9:91604694:T:A	4.53383e-07	-1.57343	-1.25052
91605000	chr9:91605000:G:T	2.19076e-06	-1.16478e-10	-1.24868
91605092	chr9:91605092:G:GCA	2.13962e-06	-1.16478e-10	-1.2723
91605195	chr9:91605195:G:A	5.31396e-07	-1.41595	-1.24923
91605245	chr9:91605245:A:G	5.6565e-07	-1.44084	-1.16186
91605311	chr9:91605311:A:T	5.19643e-07	-1.43554	-1.252
91606279	chr9:91606279:T:C	5.59357e-07	-1.45887	-1.15503
91606736	chr9:91606736:G:C	5.68568e-07	-1.46274	-1.13482
91606838	chr9:91606838:G:T	5.16268e-07	-1.4474	-1.24666
91607115	chr9:91607115:G:A	2.21861e-06	-1.16478e-10	-1.23605
91607257	chr9:91607257:G:C	5.6726e-07	-1.46687	-1.133
91607268	chr9:91607268:T:C	1.94984e-06	-1.36518	-2.95118e-10
91607931	chr9:91607931:T:C	4.55991e-07	-1.5788	-1.23941
91607954	chr9:91607954:CATT:C	4.8844e-07	-1.58855	-1.16091
91608072	chr9:91608072:A:G	1.68034e-06	-1.51393	-2.95118e-10
91608251	chr9:91608251:T:A	2.26963e-06	-1.16478e-10	-1.21331
91608713	chr9:91608713:A:G	5.70038e-07	-1.4329	-1.16208
91608755	chr9:91608755:A:G	5.77579e-07	-1.43119	-1.15065
91608783	chr9:91608783:A:T	5.76015e-07	-1.4425	-1.14205
91609023	chr9:91609023:A:G	1.90413e-06	-1.3889	-2.95118e-10
91609068	chr9:91609068:C:T	5.91571e-07	-1.41874	-1.13917
91609310	chr9:91609310:C:T	4.96898e-07	-1.5774	-1.1549
91609765	chr9:91609765:C:T	4.87768e-07	-1.57318	-1.17767
91609924	chr9:91609924:TATAA:T	8.75043e-07	-0.948861	-1.21755
91610173	chr9:91610173:G:A	5.96305e-07	-1.44334	-1.10659
91610266	chr9:91610266:A:C	5.98721e-07	-1.45417	-1.09172
91610472	chr9:91610472:T:C	3.47767e-06	-1.16478e-10	-0.786566
91610544	chr9:91610544:A:G	5.09196e-07	-1.46716	-1.24069
91610742	chr9:91610742:A:G	4.83774e-07	-1.51104	-1.24802
91610837	chr9:91610837:ATTTG:A	5.15267e-07	-1.45267	-1.24333
91611242	chr9:91611242:A:C	2.1756e-06	-1.16478e-10	-1.25562
91611524	chr9:91611524:G:A	4.53636e-07	-1.58222	-1.24117
91611591	chr9:91611591:CTTG:C	1.21019e-06	-1.35087	-0.491287
91612553	chr9:91612553:T:C	2.14486e-06	-1.16478e-10	-1.26986
91613138	chr9:91613138:C:T	2.16813e-06	-1.16478e-10	-1.25906
91613389	chr9:91613389:A:C	2.14355e-06	-1.16478e-10	-1.27046
91613575	chr9:91613575:A:C	1.78488e-06	-1.45358	-2.95118e-10
91613607	chr9:91613607:G:A	5.98589e-07	-1.43771	-1.1084
91613829	chr9:91613829:A:G	1.15189e-05	-0.286444	0.697504
91614317	chr9:91614317:A:G	2.20954e-06	-1.16478e-10	-1.24015
91614537	chr9:91614537:T:C	4.57922e-07	-1.58156	-1.23243
91614626	chr9:91614626:T:A	4.52327e-07	-1.58244	-1.24384
91615455	chr9:91615455:C:T	4.50808e-07	-1.58327	-1.24638
91615742	chr9:91615742:G:A	4.55449e-07	-1.5813	-1.2381
91615838	chr9:91615838:T:C	4.49936e-07	-1.58453	-1.24705
91615886	chr9:91615886:C:A	5.07487e-06	-1.16478e-10	-0.408628
91615971	chr9:91615971:G:A	4.53473e-07	-1.5796	-1.24415
91616380	chr9:91616380:G:A	8.72564e-07	-1.11056	-1.05869
91616503	chr9:91616503:A:G	4.97049e-07	-1.58632	-1.14568
91616561	chr9:91616561:T:A	1.56845e-06	-1.58284	-2.95118e-10
91616763	chr9:91616763:A:G	9.73265e-07	-1.56179	-0.498241
91617177	chr9:91617177:T:G	1.16638e-06	-1.5558	-0.323223
91617207	chr9:91617207:C:T	1.01439e-06	-1.43041	-0.588229
91617322	chr9:91617322:A:G	2.13596e-06	-1.16478e-10	-1.27401
91617468	chr9:91617468:T:C	1.90138e-06	-1.39035	-2.95118e-10
91618295	chr9:91618295:T:C	1.0234e-05	0.292786	-2.95118e-10
91618644	chr9:91618644:G:T	1.87052e-06	-1.40671	-2.95118e-10
91618789	chr9:91618789:G:A	1.15553e-06	-1.58513	-0.303241
91618838	chr9:91618838:T:G	1.11716e-06	-0.657408	-1.26473
91618855	chr9:91618855:C:T	9.78877e-07	-1.43804	-0.616235
91619037	chr9:91619037:C:G	2.15081e-06	-1.16478e-10	-1.26708
91619045	chr9:91619045:T:C	1.16049e-06	-1.58682	-0.297264
91619066	chr9:91619066:C:A	2.15129e-06	-1.16478e-10	-1.26686
91619229	chr9:91619229:A:G	4.50007e-07	-1.58051	-1.25091
91619563	chr9:91619563:T:C	2.13605e-06	-1.16478e-10	-1.27397
91619580	chr9:91619580:G:A	2.18785e-06	-1.16478e-10	-1.25001
91619707	chr9:91619707:T:A	8.80993e-07	-0.895897	-1.26374
91619835	chr9:91619835:C:T	1.01118e-06	-1.4257	-0.596106
91620182	chr9:91620182:A:G	1.13122e-06	-1.58542	-0.324219
91620219	chr9:91620219:C:A	8.73513e-07	-0.906261	-1.2619
91620234	chr9:91620234:T:C	2.41861e-06	-1.16478e-10	-1.14974
91620851	chr9:91620851:A:G	2.5124e-06	-1.16478e-10	-1.11169
91621404	chr9:91621404:T:C	9.37298e-07	-0.836393	-1.26129
91621515	chr9:91621515:C:T	2.41949e-06	-1.16478e-10	-1.14937
91621945	chr9:91621945:C:G	1.00468e-06	-1.5888	-0.439458
91622053	chr9:91622053:A:C	9.76576e-07	-1.3637	-0.692927
91622515	chr9:91622515:T:C	1.08622e-06	-1.53193	-0.418295
91622888	chr9:91622888:C:T	1.66555e-05	-1.16478e-10	0.779812
91623217	chr9:91623217:T:A	2.3865e-06	-1.16478e-10	-1.1631
91623240	chr9:91623240:T:G	1.16286e-06	-1.5888	-0.293249
91623479	chr9:91623479:A:T	2.14705e-06	-1.16478e-10	-1.26884
91623792	chr9:91623792:A:G	1.06651e-06	-1.3828	-0.58574
91623905	chr9:91623905:C:G	2.14646e-06	-1.16478e-10	-1.26911
91624142	chr9:91624142:C:T	1.13156e-06	-1.54	-0.369333
91624147	chr9:91624147:A:G	2.14066e-06	-1.16478e-10	-1.27182
91624232	chr9:91624232:T:C	7.0038e-07	-1.15219	-1.23687
91624653	chr9:91624653:A:T	1.13744e-06	-0.63725	-1.2669
91624731	chr9:91624731:C:T	1.17007e-06	-1.3828	-0.493064
91624934	chr9:91624934:A:G	2.14049e-06	-1.16478e-10	-1.27189
91625187	chr9:91625187:T:G	1.5627e-06	-1.58651	-2.95118e-10
91625241	chr9:91625241:T:C	2.19186e-06	-1.16478e-10	-1.24818
91625315	chr9:91625315:T:G	1.08265e-06	-1.54077	-0.412754
91625595	chr9:91625595:T:G	1.14663e-06	-1.54531	-0.350789
91625812	chr9:91625812:T:A	2.18532e-06	-1.16478e-10	-1.25117
91625867	chr9:91625867:A:T	2.29491e-06	-1.16478e-10	-1.20224
91626128	chr9:91626128:A:G	3.32055e-06	-1.16478e-10	-0.832798
91626308	chr9:91626308:T:A	4.48294e-07	-1.58146	-1.25378
91626441	chr9:91626441:G:T	2.14869e-06	-1.16478e-10	-1.26807
91626671	chr9:91626671:C:T	1.02026e-06	-1.41416	-0.598715
91627290	chr9:91627290:A:C	1.12071e-06	-1.53946	-0.379504
91627447	chr9:91627447:A:T	9.46976e-07	-0.8182	-1.26921
91627662	chr9:91627662:C:T	1.79286e-05	0.85347	-2.95118e-10
91627792	chr9:91627792:T:A	2.20815e-06	-1.16478e-10	-1.24077
91627916	chr9:91627916:G:A	2.16404e-06	-1.16478e-10	-1.26095
91628463	chr9:91628463:G:A	6.24453e-07	-1.23408	-1.26973
91628670	chr9:91628670:T:C	1.72852e-06	-1.48566	-2.95118e-10
91628699	chr9:91628699:G:A	7.94813e-07	-1.55333	-0.709245
91628848	chr9:91628848:T:C	9.59104e-07	-1.46577	-0.608915
91628981	chr9:91628981:T:C	5.61492e-07	-1.46274	-1.14735
91629097	chr9:91629097:G:A	2.14616e-06	-1.16478e-10	-1.26925
91629115	chr9:91629115:C:A	6.82919e-07	-1.1711	-1.24321
91629231	chr9:91629231:G:A	0.000456612	4.09091	-2.95118e-10
91629464	chr9:91629464:A:G	5.84355e-07	-1.44533	-1.12484
91630023	chr9:91630023:C:T	2.44963e-06	-1.13699	-2.95118e-10
91630117	chr9:91630117:AT:A	1.694e-06	-1.50583	-2.95118e-10
91630433	chr9:91630433:C:A	2.15161e-06	-1.16478e-10	-1.26671
91630586	chr9:91630586:T:A	7.57088e-06	-0.295385	0.286765
91630707	chr9:91630707:T:C	8.21609e-07	-1.16961	-1.05981
91630721	chr9:91630721:A:G	5.65583e-07	-1.4634	-1.13943
91631014	chr9:91631014:C:A	8.06217e-07	-1.5574	-0.69093
91631184	chr9:91631184:TA:T	8.50052e-07	-1.14452	-1.05087
91631265	chr9:91631265:C:A	2.13867e-06	-1.16478e-10	-1.27275
91631300	chr9:91631300:T:C	8.13324e-07	-1.55476	-0.684795
91631370	chr9:91631370:G:A	0.000112549	2.69046	-2.95118e-10
91631689	chr9:91631689:G:A	5.47231e-07	-1.45501	-1.1808
91631722	chr9:91631722:G:A	4.5995e-07	-1.56756	-1.242
91631873	chr9:91631873:G:T	8.16323e-07	-1.5204	-0.715475
91632075	chr9:91632075:AC:A	1.72368e-06	-1.48847	-2.95118e-10
91632275	chr9:91632275:G:A	5.41724e-07	-1.4761	-1.16983
91632358	chr9:91632358:C:T	8.52345e-07	-1.57132	-0.621377
91632492	chr9:91632492:C:T	2.5208e-06	-1.10835	-2.95118e-10
91632557	chr9:91632557:T:C	2.15414e-06	-1.16478e-10	-1.26554
91632563	chr9:91632563:T:C	4.97204e-06	0.282352	-0.711451
91633240	chr9:91633240:C:T	1.00654e-06	-1.43279	-0.593622
91633321	chr9:91633321:A:G	5.78199e-07	-1.49071	-1.09006
91633436	chr9:91633436:G:A	4.89387e-07	-1.5884	-1.15914
91633461	chr9:91633461:G:A	8.94496e-07	-1.55508	-0.589339
91633777	chr9:91633777:G:A	1.10295e-06	-1.42203	-0.512903
91633842	chr9:91633842:A:T	5.522e-07	-1.54088	-1.0859
91633856	chr9:91633856:T:C	4.74132e-07	-1.55858	-1.22062
91634084	chr9:91634084:A:C	4.82649e-07	-1.57875	-1.18265
91634176	chr9:91634176:A:G	4.50473e-05	1.77478	-2.95118e-10
91634202	chr9:91634202:G:A	9.19001e-07	-1.50404	-0.613358
91634217	chr9:91634217:T:C	2.13942e-06	-1.16478e-10	-1.27239
91634279	chr9:91634279:C:A	1.06629e-06	-1.47052	-0.498223
91634301	chr9:91634301:G:A	9.23223e-06	-1.16478e-10	0.189772
91634321	chr9:91634321:A:G	3.02044e-06	-0.927525	-2.95118e-10
91634394	chr9:91634394:A:G	4.48313e-07	-1.5888	-1.24639
91634652	chr9:91634652:A:G	7.71256e-07	-1.23339	-1.05927
91634699	chr9:91634699:G:A	5.14306e-07	-1.43875	-1.25912
91635221	chr9:91635221:G:A	1.39009e-06	-1.50322	-0.200335
91635296	chr9:91635296:G:A	4.40175e-07	-1.58325	-1.27026
91635712	chr9:91635712:T:C	2.14111e-06	-1.16478e-10	-1.2716
91635797	chr9:91635797:A:G	5.29305e-07	-1.53755	-1.13157
91635883	chr9:91635883:A:G	1.10334e-06	-1.57429	-0.360297
91636107	chr9:91636107:T:A	1.06239e-06	-1.40885	-0.563554
91636238	chr9:91636238:G:A	2.35599e-06	-1.16478e-10	-1.17597
91636261	chr9:91636261:C:T	2.27775e-06	-1.16478e-10	-1.20974
91636299	chr9:91636299:T:C	9.17448e-07	-1.42316	-0.69593
91636553	chr9:91636553:T:C	4.68226e-06	-1.16478e-10	-0.489148
91636565	chr9:91636565:G:A	1.85009e-06	-1.41769	-2.95118e-10
91636839	chr9:91636839:G:C	9.1967e-07	-1.4011	-0.715567
91636962	chr9:91636962:C:T	5.32348e-07	-1.54924	-1.11415
91638061	chr9:91638061:G:A	1.68333e-05	-1.16478e-10	0.790428
91638245	chr9:91638245:C:T	2.22261e-06	-1.16478e-10	-1.23425
91638782	chr9:91638782:T:C	2.14581e-06	-1.16478e-10	-1.26941
91638824	chr9:91638824:G:A	9.70406e-07	-1.4494	-0.613568
91639073	chr9:91639073:A:C	2.296e-06	-1.16478e-10	-1.20176
91639120	chr9:91639120:T:C	5.5196e-07	-1.56944	-1.05777
91639129	chr9:91639129:A:G	5.24786e-07	-1.52218	-1.15551
91639470	chr9:91639470:A:T	2.94747e-06	-0.951983	-2.95118e-10
91639537	chr9:91639537:A:C	5.12892e-07	-1.53927	-1.16135
91639898	chr9:91639898:A:T	4.65048e-06	-0.49596	-2.95118e-10
91640210	chr9:91640210:G:A	4.45005e-07	-1.58653	-1.25607
91640422	chr9:91640422:G:A	2.1582e-06	-1.16478e-10	-1.26366
91640461	chr9:91640461:C:A	2.25028e-06	-1.16478e-10	-1.22187
91640641	chr9:91640641:G:A	1.1341e-06	-1.43778	-0.469314
91641065	chr9:91641065:C:G	1.07423e-06	-1.48555	-0.475776
91641347	chr9:91641347:C:T	1.06425e-06	-1.47793	-0.492721
91641591	chr9:91641591:A:G	1.73462e-06	-1.48214	-2.95118e-10
91642398	chr9:91642398:G:A	4.39805e-07	-1.58376	-1.2706
91642613	chr9:91642613:C:T	8.75796e-07	-1.50236	-0.663189
91642749	chr9:91642749:G:A	1.0579e-06	-1.46197	-0.51468
91642869	chr9:91642869:G:A	6.55646e-07	-1.21173	-1.24333
91643170	chr9:91643170:G:A	1.76527e-06	-1.46463	-2.95118e-10
91643205	chr9:91643205:G:A	7.67237e-07	-1.45029	-0.847596
91643277	chr9:91643277:G:A	1.11643e-06	-1.42752	-0.495276
91643278	chr9:91643278:C:T	4.39523e-07	-1.58358	-1.27141
91643570	chr9:91643570:T:G	4.72503e-07	-1.56734	-1.2153
91643622	chr9:91643622:C:T	5.09629e-07	-1.51243	-1.19457
91643752	chr9:91643752:G:A	4.66399e-07	-1.57743	-1.21821
91643802	chr9:91643802:C:T	4.46305e-07	-1.57655	-1.26313
91644304	chr9:91644304:C:T	5.16005e-07	-1.58309	-1.11148
91644324	chr9:91644324:T:C	4.65908e-07	-1.58207	-1.21463
91644641	chr9:91644641:A:T	2.48562e-06	-1.16478e-10	-1.12241
91644831	chr9:91644831:A:C	2.17085e-06	-1.16478e-10	-1.25781
91645459	chr9:91645459:C:T	1.5817e-06	-1.472	-0.102426
91645557	chr9:91645557:G:A	4.92321e-07	-1.5888	-1.15275
91645649	chr9:91645649:C:T	4.7601e-07	-1.53886	-1.23639
91645835	chr9:91645835:A:C	8.56986e-07	-1.22892	-0.958338
91645898	chr9:91645898:A:G	9.51131e-07	-1.45118	-0.63185
91646018	chr9:91646018:T:A	1.6738e-06	-1.51783	-2.95118e-10
91646501	chr9:91646501:T:G	9.0889e-07	-0.882884	-1.24558
91646741	chr9:91646741:G:A	7.12776e-07	-1.12827	-1.24325
91646839	chr9:91646839:G:T	2.40823e-06	-1.16478e-10	-1.15404
91646949	chr9:91646949:A:G	7.41435e-07	-1.08626	-1.24584
91647228	chr9:91647228:T:G	1.16579e-05	-1.16478e-10	0.423054
91647395	chr9:91647395:C:A	5.1878e-07	-1.48766	-1.20155
91647428	chr9:91647428:A:C	7.34768e-07	-1.0975	-1.24363
91647557	chr9:91647557:T:C	2.38914e-06	-1.16478e-10	-1.162
91647663	chr9:91647663:A:G	7.48214e-07	-1.08116	-1.24184
91647852	chr9:91647852:A:G	7.30999e-07	-1.10317	-1.2431
91647860	chr9:91647860:C:A	7.3276e-07	-1.09388	-1.24998
91647894	chr9:91647894:G:A	7.54204e-07	-1.10009	-1.21493
91648000	chr9:91648000:A:G	2.40961e-06	-1.16478e-10	-1.15346
91648038	chr9:91648038:C:T	3.2312e-06	-1.16478e-10	-0.860074
91648125	chr9:91648125:AG:A	7.2871e-07	-1.09894	-1.25047
91648170	chr9:91648170:T:A	7.2219e-07	-1.11107	-1.24733
91648171	chr9:91648171:C:G	7.23286e-07	-1.10612	-1.25076
91648175	chr9:91648175:C:A	7.15276e-07	-1.11678	-1.25124
91648275	chr9:91648275:G:A	7.19702e-07	-1.11118	-1.25067
91648428	chr9:91648428:A:G	1.843e-06	-1.42153	-2.95118e-10
91648526	chr9:91648526:G:A	1.20255e-05	-1.16478e-10	0.454104
91648573	chr9:91648573:A:G	1.75799e-06	-0.774132	-0.694626
91648596	chr9:91648596:G:A	2.16361e-06	-1.16478e-10	-1.26115
91648674	chr9:91648674:C:T	1.64181e-06	-1.53713	-2.95118e-10
91648745	chr9:91648745:A:G	7.42803e-07	-1.1012	-1.22906
91648842	chr9:91648842:A:G	7.35874e-07	-1.0814	-1.25823
91648861	chr9:91648861:G:A	8.21536e-07	-1.08218	-1.14733
91649075	chr9:91649075:A:C	7.4543e-07	-1.08405	-1.24267
91649114	chr9:91649114:T:A	7.34531e-07	-1.10677	-1.23468
91649520	chr9:91649520:A:C	7.60191e-07	-1.06581	-1.2413
91649624	chr9:91649624:C:T	7.56274e-07	-1.07987	-1.23241
91649646	chr9:91649646:G:A	7.40607e-07	-1.4257	-0.907512
91649922	chr9:91649922:C:G	7.26485e-07	-1.10077	-1.2517
91649937	chr9:91649937:C:T	4.25753e-06	-1.16478e-10	-0.58424
91650040	chr9:91650040:C:T	3.00865e-06	-1.4424	0.510965
91650124	chr9:91650124:G:A	6.33313e-07	-1.2201	-1.26962
91650258	chr9:91650258:C:A	7.89478e-07	-1.42753	-0.841786
91650263	chr9:91650263:A:G	7.42697e-07	-1.08827	-1.24213
91650287	chr9:91650287:A:G	1.88703e-06	-1.39793	-2.95118e-10
91650484	chr9:91650484:A:G	6.34613e-07	-1.22697	-1.2607
91650883	chr9:91650883:G:GT	2.25332e-06	-1.16478e-10	-1.22053
91651121	chr9:91651121:T:A	7.41715e-07	-1.09168	-1.24004
91651193	chr9:91651193:C:T	9.05209e-07	-1.25968	-0.872842
91651292	chr9:91651292:T:C	7.44592e-07	-1.08652	-1.24133
91651305	chr9:91651305:T:C	8.07934e-07	-1.41789	-0.828319
91651500	chr9:91651500:A:G	7.4073e-07	-1.0772	-1.25585
91651540	chr9:91651540:A:G	7.61705e-07	-1.07163	-1.23349
91651661	chr9:91651661:G:A	6.01504e-07	-1.26785	-1.2734
91651861	chr9:91651861:A:T	5.42659e-07	-1.49864	-1.14556
91651907	chr9:91651907:A:G	7.57326e-07	-1.07505	-1.23584
91652175	chr9:91652175:A:G	5.47137e-07	-1.48856	-1.14742
91652331	chr9:91652331:T:C	1.57349e-06	-1.57963	-2.95118e-10
91652502	chr9:91652502:G:A	7.46645e-07	-1.08567	-1.23942
91652640	chr9:91652640:T:C	1.03578e-05	-1.16478e-10	0.304807
91653363	chr9:91653363:TA:T	2.43942e-06	-1.16478e-10	-1.14117
91653688	chr9:91653688:T:C	7.82581e-07	-1.03817	-1.23992
91653905	chr9:91653905:G:A	7.23737e-07	-1.1208	-1.23546
91654949	chr9:91654949:A:G	2.30121e-06	-1.19949	-2.95118e-10
91655322	chr9:91655322:C:G	3.28657e-06	-1.16478e-10	-0.843083
91655340	chr9:91655340:T:C	9.14739e-06	-1.16478e-10	0.180539
91655451	chr9:91655451:A:G	6.44955e-07	-1.41662	-1.05489
91655475	chr9:91655475:G:C	8.38201e-07	-1.09785	-1.11158
91655990	chr9:91655990:A:C	1.20238e-05	-1.16478e-10	0.453955
91656103	chr9:91656103:A:G	4.61651e-07	-1.56942	-1.23646
91656314	chr9:91656314:G:A	8.38005e-06	-1.16478e-10	0.092925
91656469	chr9:91656469:C:G	2.17057e-06	-1.16478e-10	-1.25794
91656607	chr9:91656607:A:G	1.04849e-06	-0.947875	-1.03771
91656832	chr9:91656832:G:A	2.35416e-06	-1.16478e-10	-1.17674
91657243	chr9:91657243:G:A	3.46612e-06	-1.16478e-10	-0.789895
91657259	chr9:91657259:G:A	4.68672e-07	-1.56066	-1.23012
91657319	chr9:91657319:T:C	6.09432e-07	-1.28932	-1.23883
91657430	chr9:91657430:T:C	1.3992e-06	-0.742611	-0.954414
91657858	chr9:91657858:T:C	1.50537e-06	-0.669787	-0.954103
91658014	chr9:91658014:C:A	1.2673e-05	-1.16478e-10	0.506545
91658130	chr9:91658130:A:T	2.49528e-06	-1.16478e-10	-1.11853
91658551	chr9:91658551:C:T	1.24977e-06	-0.683028	-1.12694
91658906	chr9:91658906:C:T	1.53737e-06	-0.555291	-1.04756
91659728	chr9:91659728:A:G	1.27439e-06	-1.0591	-0.731366
91659730	chr9:91659730:G:A	2.21397e-06	-1.16478e-10	-1.23814
91660008	chr9:91660008:A:G	4.99909e-06	-0.423674	-2.95118e-10
91660215	chr9:91660215:C:G	2.69383e-06	-1.16478e-10	-1.04197
91661096	chr9:91661096:T:C	9.12048e-06	-1.16478e-10	0.177593
91661208	chr9:91661208:T:C	3.35188e-06	-1.16478e-10	-0.823407
91661252	chr9:91661252:CTT:C	4.718e-07	-1.55357	-1.23056
91661307	chr9:91661307:A:G	2.07099e-06	-0.567382	-0.737522
91661309	chr9:91661309:G:A	1.55943e-06	-1.58861	-2.95118e-10
91661746	chr9:91661746:G:A	2.34034e-06	-0.602266	-0.580369
91662586	chr9:91662586:C:G	1.63527e-06	-0.557906	-0.983217
91663155	chr9:91663155:C:T	2.5489e-06	-1.16478e-10	-1.09727
91663188	chr9:91663188:C:T	4.70531e-07	-1.55261	-1.23422
91663430	chr9:91663430:A:G	2.77191e-06	-0.399955	-0.613436
91663467	chr9:91663467:A:G	2.13749e-06	-1.16478e-10	-1.2733
91663599	chr9:91663599:T:C	1.83572e-06	-0.572863	-0.85263
91664560	chr9:91664560:A:G	2.13783e-06	-1.16478e-10	-1.27314
91664939	chr9:91664939:C:T	2.26349e-06	-1.21602	-2.95118e-10
91665538	chr9:91665538:C:T	6.11688e-07	-1.32911	-1.19536
91665747	chr9:91665747:T:C	2.26658e-06	-0.628019	-0.586638
91665788	chr9:91665788:G:A	4.42323e-05	-1.16478e-10	1.75653
91665826	chr9:91665826:C:T	9.55617e-07	-1.28533	-0.792993
91665867	chr9:91665867:T:G	1.52158e-06	-0.535616	-1.07756
91666159	chr9:91666159:C:T	5.5229e-07	-1.41875	-1.20786
91666342	chr9:91666342:C:T	2.19157e-06	-0.655911	-0.592398
91666528	chr9:91666528:C:T	2.35659e-06	-1.17571	-2.95118e-10
91666628	chr9:91666628:G:A	1.15197e-06	-0.92617	-0.965288
91666714	chr9:91666714:G:T	3.38247e-06	-1.16478e-10	-0.814323
91666789	chr9:91666789:T:A	7.09878e-07	-1.13682	-1.23877
91666858	chr9:91666858:AT:A	1.46138e-06	-0.971501	-0.682048
91667226	chr9:91667226:T:C	1.88113e-06	-0.543079	-0.857976
91667568	chr9:91667568:T:C	1.20576e-06	-0.876473	-0.96935
91667801	chr9:91667801:T:C	1.01838e-06	-1.17415	-0.840574
91668111	chr9:91668111:T:C	4.82485e-07	-1.53284	-1.2289
91668112	chr9:91668112:T:G	3.4073e-06	-1.16478e-10	-0.807008
91668171	chr9:91668171:T:A	9.47902e-07	-1.1667	-0.919737
91668579	chr9:91668579:C:T	1.34526e-06	-0.462334	-1.27401
91668826	chr9:91668826:T:C	2.1979e-06	-1.16478e-10	-1.24543
91668844	chr9:91668844:G:A	7.52636e-07	-1.3863	-0.930805
91669092	chr9:91669092:T:G	6.64936e-07	-1.20078	-1.24021
91669629	chr9:91669629:T:C	1.00075e-05	-1.16478e-10	0.270404
91669718	chr9:91669718:T:G	4.76573e-06	-0.471478	-2.95118e-10
91669736	chr9:91669736:G:A	1.61913e-06	-1.55104	-2.95118e-10
91670224	chr9:91670224:A:G	2.35693e-06	-1.16478e-10	-1.17557
91670329	chr9:91670329:C:G	2.33261e-06	-1.16478e-10	-1.18594
91670414	chr9:91670414:G:T	4.77365e-07	-1.54317	-1.22924
91670547	chr9:91670547:C:A	7.45352e-07	-1.09675	-1.23008
91670752	chr9:91670752:G:A	4.90368e-06	-0.442944	-2.95118e-10
91670918	chr9:91670918:T:C	2.60635e-06	-0.682153	-0.392826
91670944	chr9:91670944:A:G	5.06857e-07	-1.5811	-1.13136
91671332	chr9:91671332:G:T	4.80451e-07	-1.49195	-1.27401
91671396	chr9:91671396:C:T	7.82989e-07	-1.03054	-1.24703
91671441	chr9:91671441:CTTCT:C	1.0393e-06	-1.1944	-0.799977
91671467	chr9:91671467:G:A	9.70596e-06	-1.16478e-10	0.239811
91671542	chr9:91671542:A:C	1.55602e-06	-0.55958	-1.03122
91672306	chr9:91672306:C:T	4.09084e-06	-1.16478e-10	-0.62418
91672622	chr9:91672622:G:A	5.569e-07	-1.34428	-1.27401
91672682	chr9:91672682:G:A	1.83167e-06	-1.4277	-2.95118e-10
91673173	chr9:91673173:C:T	4.88246e-07	-1.52108	-1.22879
91673328	chr9:91673328:C:T	2.18704e-06	-1.16478e-10	-1.25038
91673349	chr9:91673349:G:T	1.4199e-06	-0.617509	-1.06484
91674472	chr9:91674472:T:C	2.14062e-06	-1.16478e-10	-1.27183
91674710	chr9:91674710:T:C	4.7208e-07	-1.55354	-1.22999
91674801	chr9:91674801:T:C	6.21231e-07	-1.41995	-1.08903
91674939	chr9:91674939:G:A	1.15094e-06	-1.03494	-0.857411
91674969	chr9:91674969:C:T	4.77383e-07	-1.54497	-1.22739
91674970	chr9:91674970:G:A	2.35074e-06	-1.16478e-10	-1.1782
91675012	chr9:91675012:T:C	1.1884e-06	-0.940844	-0.919479
91675991	chr9:91675991:G:C	4.53911e-06	-0.0777359	-0.442463
91676005	chr9:91676005:C:T	5.32713e-07	-1.38869	-1.27401
91677839	chr9:91677839:A:G	2.47936e-06	-1.16478e-10	-1.12493
91677958	chr9:91677958:T:C	1.81526e-06	-0.914011	-0.522692
91678010	chr9:91678010:G:A	2.80969e-06	-0.999856	-2.95118e-10
91679463	chr9:91679463:A:G	1.19784e-06	-1.23438	-0.618029
91680123	chr9:91680123:G:C	2.28127e-06	-1.16478e-10	-1.2082
91680318	chr9:91680318:G:C	1.78063e-06	-0.185721	-1.27024
91680395	chr9:91680395:G:A	2.68607e-06	-1.16478e-10	-1.04485
91680401	chr9:91680401:A:G	3.58383e-06	-1.16478e-10	-0.756498
91681684	chr9:91681684:C:T	2.61308e-06	-1.16478e-10	-1.0724
91682019	chr9:91682019:G:A	1.50582e-06	-0.960564	-0.663025
91682051	chr9:91682051:T:C	1.52717e-06	-0.95802	-0.651495
91682548	chr9:91682548:C:T	5.29707e-06	0.0389208	-0.404695
91682828	chr9:91682828:T:C	5.0515e-07	-1.52721	-1.18862
91682986	chr9:91682986:G:A	2.14305e-06	-1.16478e-10	-1.2707
91683527	chr9:91683527:A:G	4.54647e-06	0.0367669	-0.555345
91683661	chr9:91683661:G:A	1.17317e-06	-1.33187	-0.541349
91683939	chr9:91683939:T:G	4.07614e-06	0.116888	-0.744667
91684047	chr9:91684047:C:T	2.95725e-06	-0.005307	-0.943361
91684048	chr9:91684048:G:A	2.14085e-06	-1.16478e-10	-1.27173
91684123	chr9:91684123:G:C	2.14474e-06	-1.16478e-10	-1.26991
91684253	chr9:91684253:C:T	3.11405e-06	0.0365868	-0.933592
91684301	chr9:91684301:C:T	2.13943e-06	-1.16478e-10	-1.27239
91685126	chr9:91685126:A:G	2.6321e-06	-1.16478e-10	-1.06515
91685311	chr9:91685311:G:A	3.05595e-06	0.0123758	-0.928213
91685631	chr9:91685631:C:T	9.40785e-07	-1.0203	-1.07367
91686043	chr9:91686043:G:T	8.94648e-07	-1.21539	-0.928864
91686389	chr9:91686389:C:T	2.24453e-06	-1.16478e-10	-1.22443
91686495	chr9:91686495:C:T	4.43567e-07	-1.57688	-1.26896
91687470	chr9:91687470:C:T	1.1582e-06	-0.665802	-1.22026
91687769	chr9:91687769:C:T	2.13653e-06	-1.16478e-10	-1.27375
91687866	chr9:91687866:T:C	2.37438e-06	-0.485907	-0.682286
91687954	chr9:91687954:T:C	7.65015e-07	-1.58839	-0.712395
91687986	chr9:91687986:G:A	1.86685e-06	-1.40867	-2.95118e-10
91688020	chr9:91688020:T:C	1.92405e-06	-0.796685	-0.581811
91688154	chr9:91688154:A:G	1.64706e-06	-0.772062	-0.761878
91688824	chr9:91688824:G:A	1.63513e-05	-0.35126	1.11264
91689101	chr9:91689101:T:A	2.13606e-06	-1.16478e-10	-1.27397
91689716	chr9:91689716:G:A	1.49426e-06	-0.38591	-1.24539
91690028	chr9:91690028:GGTATTA:G	2.572e-06	-1.16478e-10	-1.08824
91690101	chr9:91690101:T:C	4.87332e-06	-1.16478e-10	-0.449153
91690111	chr9:91690111:T:C	2.56929e-06	-1.16478e-10	-1.0893
91690213	chr9:91690213:G:A	2.24403e-06	-1.16478e-10	-1.22466
91690833	chr9:91690833:G:A	2.20123e-06	-1.16478e-10	-1.24391
91691243	chr9:91691243:A:T	2.52987e-06	0.163066	-1.26783
91691935	chr9:91691935:G:A	1.39114e-06	-0.432764	-1.27004
91692135	chr9:91692135:T:C	4.63789e-06	-1.16478e-10	-0.49867
91692139	chr9:91692139:C:G	3.36497e-06	-1.16478e-10	-0.819509
91692394	chr9:91692394:C:G	2.50548e-05	2.43427	-1.24614
91692487	chr9:91692487:G:C	7.26525e-07	-1.56974	-0.782672
91692535	chr9:91692535:G:A	2.28185e-06	-1.16478e-10	-1.20794
91692574	chr9:91692574:G:A	6.42927e-07	-1.20612	-1.26853
91692723	chr9:91692723:G:A	6.2685e-07	-1.32165	-1.17833
91692828	chr9:91692828:C:T	1.97076e-05	2.21537	-1.2673
91692889	chr9:91692889:G:A	2.80748e-05	2.53962	-1.23768
91693064	chr9:91693064:C:A	2.25121e-06	-1.16478e-10	-1.22146
91693589	chr9:91693589:A:G	7.38711e-06	0.171811	-0.205004
91694208	chr9:91694208:A:G	1.16778e-06	-0.620836	-1.25699
91694221	chr9:91694221:C:T	7.90928e-07	-1.54512	-0.72236
91694361	chr9:91694361:G:C	2.1293e-06	-0.0742709	-1.20286
91694366	chr9:91694366:G:T	2.24339e-06	-1.16478e-10	-1.22494
91694934	chr9:91694934:C:T	2.20323e-06	-1.16478e-10	-1.24301
91695068	chr9:91695068:T:C	2.51751e-06	-1.16478e-10	-1.10966
91696205	chr9:91696205:T:C	4.56299e-07	-1.55418	-1.26336
91696277	chr9:91696277:G:A	6.6975e-06	-0.131195	-2.95118e-10
91696574	chr9:91696574:T:A	4.47442e-05	2.28841	-0.520382
91696909	chr9:91696909:C:A	4.98968e-06	-1.16478e-10	-0.425558
91697240	chr9:91697240:C:T	2.29595e-06	-1.16478e-10	-1.20178
91697351	chr9:91697351:T:A	6.49323e-06	-1.16478e-10	-0.162169
91697484	chr9:91697484:A:G	2.10827e-06	-0.0424942	-1.24457
91697737	chr9:91697737:CCAGA:C	2.88269e-06	-1.16478e-10	-0.974204
91698485	chr9:91698485:A:T	2.1408e-06	-1.16478e-10	-1.27175
91698805	chr9:91698805:C:T	4.46987e-07	-1.5656	-1.27255
91699021	chr9:91699021:G:A	3.02416e-06	-1.16478e-10	-0.926296
91699184	chr9:91699184:T:G	5.26108e-06	-1.16478e-10	-0.372593
91700630	chr9:91700630:T:C	3.22069e-06	-1.16478e-10	-0.863334
91700719	chr9:91700719:C:A	2.06407e-06	-0.0711741	-1.23708
91701024	chr9:91701024:T:C	4.79152e-06	-1.16478e-10	-0.466081
91701131	chr9:91701131:A:G	2.40992e-06	-1.16478e-10	-1.15334
91701210	chr9:91701210:G:A	7.18836e-07	-1.5428	-0.820248
91701250	chr9:91701250:C:T	4.48679e-07	-1.56195	-1.27243
91701300	chr9:91701300:G:C	2.82136e-06	-1.16478e-10	-0.99571
91701334	chr9:91701334:T:C	1.89099e-06	-0.149384	-1.24645
91701662	chr9:91701662:C:T	2.15893e-06	-1.16478e-10	-1.26332
91701672	chr9:91701672:C:A	2.82136e-06	-1.16478e-10	-0.99571
91702011	chr9:91702011:CTCT:C	1.56151e-06	-1.58728	-2.95118e-10
91702853	chr9:91702853:A:T	2.76174e-06	-1.16478e-10	-1.01707
91703050	chr9:91703050:AC:A	1.30911e-06	-0.496794	-1.26679
91703447	chr9:91703447:T:TA	1.80179e-06	-1.44415	-2.95118e-10
91704089	chr9:91704089:T:G	1.22998e-06	-0.555497	-1.27044
91704102	chr9:91704102:T:G	3.75485e-06	-0.709881	-2.95118e-10
91704317	chr9:91704317:T:C	2.53438e-06	-1.10298	-2.95118e-10
91704982	chr9:91704982:G:A	2.28894e-06	-1.16478e-10	-1.20484
91706390	chr9:91706390:G:T	3.42417e-06	-0.80207	-2.95118e-10
91706510	chr9:91706510:C:A	8.89265e-06	-1.16478e-10	0.152296
91706568	chr9:91706568:T:C	2.141e-06	-1.16478e-10	-1.27166
91706798	chr9:91706798:T:C	2.53314e-06	-1.16478e-10	-1.10347
91706918	chr9:91706918:C:T	2.13653e-06	-1.16478e-10	-1.27375
91707057	chr9:91707057:T:C	1.2034e-06	-0.599663	-1.24812
91707255	chr9:91707255:G:A	8.85015e-07	-1.54261	-0.612475
91707286	chr9:91707286:C:T	2.75842e-06	-1.16478e-10	-1.01827
91707354	chr9:91707354:C:G	1.50533e-06	-0.386586	-1.23733
91707588	chr9:91707588:G:A	7.05578e-07	-1.5581	-0.823571
91707595	chr9:91707595:C:T	4.48285e-07	-1.56263	-1.27263
91707728	chr9:91707728:G:A	3.20495e-06	-1.16478e-10	-0.868231
91707750	chr9:91707750:T:C	4.96261e-05	2.57067	-0.699083
91708078	chr9:91708078:TTATTA:T	2.36648e-06	-1.16478e-10	-1.17152
91708086	chr9:91708086:TA:T	2.29357e-06	-1.16478e-10	-1.20282
91708088	chr9:91708088:T:TA	2.13734e-06	-1.16478e-10	-1.27337
91708089	chr9:91708089:T:A	5.67049e-07	-1.47079	-1.12945
91708333	chr9:91708333:C:T	4.88683e-06	-1.16478e-10	-0.446385
91708850	chr9:91708850:G:A	2.22789e-06	-0.00276393	-1.22911
91708861	chr9:91708861:A:C	2.13781e-06	-1.16478e-10	-1.27315
91709015	chr9:91709015:C:T	1.30435e-06	-0.519084	-1.24814
91709146	chr9:91709146:A:G	4.77011e-07	-1.57108	-1.20206
91709258	chr9:91709258:T:C	1.25728e-06	-0.531648	-1.27233
91709266	chr9:91709266:G:C	7.94456e-06	-1.16478e-10	0.0395584
91709451	chr9:91709451:A:G	2.0563e-06	-0.0727152	-1.23931
91709635	chr9:91709635:C:T	5.04262e-06	-1.16478e-10	-0.415004
91709649	chr9:91709649:T:A	2.33925e-06	-1.16478e-10	-1.1831
91709650	chr9:91709650:T:G	3.08467e-06	-1.16478e-10	-0.906485
91709817	chr9:91709817:T:C	1.41371e-06	-0.495825	-1.19089
91709846	chr9:91709846:A:G	2.33056e-06	-1.16478e-10	-1.18682
91710038	chr9:91710038:A:G	7.1174e-07	-1.12968	-1.24329
91710456	chr9:91710456:A:G	2.17773e-06	-1.16478e-10	-1.25465
91710562	chr9:91710562:C:T	2.14184e-06	-1.16478e-10	-1.27126
91710606	chr9:91710606:C:A	2.19188e-06	-1.16478e-10	-1.24817
91710662	chr9:91710662:A:G	2.17676e-06	-1.16478e-10	-1.25509
91711027	chr9:91711027:G:A	2.14454e-06	-1.16478e-10	-1.27001
91711167	chr9:91711167:T:A	2.20842e-06	-1.16478e-10	-1.24065
91711341	chr9:91711341:G:A	2.13697e-06	-1.16478e-10	-1.27354
91711379	chr9:91711379:T:C	2.14882e-06	-1.16478e-10	-1.26801
91711399	chr9:91711399:T:C	8.66309e-06	0.126142	-2.95118e-10
91711425	chr9:91711425:G:A	2.42147e-06	-1.16478e-10	-1.14856
91711470	chr9:91711470:G:T	2.21599e-06	-1.16478e-10	-1.23723
91711549	chr9:91711549:TGTATGTGTGTGGTGTGTGCAAG:T	2.78687e-06	-1.16478e-10	-1.00801
91712339	chr9:91712339:C:T	1.52087e-06	-0.340676	-1.27297
91712494	chr9:91712494:C:G	1.83158e-05	-1.16478e-10	0.874833
91712589	chr9:91712589:T:C	6.33461e-06	-0.1869	-2.95118e-10
91713017	chr9:91713017:T:G	2.14648e-06	-1.16478e-10	-1.2691
91713616	chr9:91713616:C:T	1.1433e-06	-0.674376	-1.22463
91713649	chr9:91713649:T:C	1.36065e-05	-1.16478e-10	0.577619
91714103	chr9:91714103:T:C	3.56619e-06	-1.16478e-10	-0.761432
91714105	chr9:91714105:T:A	3.48261e-06	-1.16478e-10	-0.785146
91714220	chr9:91714220:C:T	2.60178e-06	-1.16478e-10	-1.07673
91714442	chr9:91714442:T:C	4.53354e-07	-1.55241	-1.2716
91714675	chr9:91714675:G:A	5.0472e-06	-1.16478e-10	-0.414096
91714786	chr9:91714786:C:T	2.47552e-06	-1.16478e-10	-1.12648
91715926	chr9:91715926:T:A	2.13709e-06	-1.16478e-10	-1.27348
91716149	chr9:91716149:T:A	1.88278e-06	-1.40018	-2.95118e-10
91716653	chr9:91716653:C:G	2.84787e-06	-1.16478e-10	-0.986359
91716732	chr9:91716732:A:G	5.15183e-06	-1.16478e-10	-0.393577
91716781	chr9:91716781:C:T	5.80758e-07	-1.57117	-1.00518
91717230	chr9:91717230:C:A	2.13919e-06	-1.16478e-10	-1.2725
91717677	chr9:91717677:T:C	4.93488e-07	-1.57275	-1.16644
91717863	chr9:91717863:A:G	5.1471e-07	-1.55772	-1.13936
91718052	chr9:91718052:A:G	2.37685e-06	-1.16478e-10	-1.16715
91718087	chr9:91718087:G:C	1.19477e-05	1.67094	-1.22333
91718329	chr9:91718329:C:T	2.19995e-06	-1.16478e-10	-1.24449
91718452	chr9:91718452:GTAGCTGCCATCCTGGGGGAGTTA:G	7.92823e-07	-1.20233	-1.06276
91719626	chr9:91719626:A:G	1.04699e-05	1.45191	-1.13634
91719759	chr9:91719759:G:A	5.87033e-07	-1.5756	-0.990006
91719796	chr9:91719796:T:C	4.4031e-07	-1.5814	-1.27181
91719812	chr9:91719812:A:G	2.14387e-06	-1.16478e-10	-1.27032
91719992	chr9:91719992:TA:T	2.15736e-06	-1.26404	-2.95118e-10
91720035	chr9:91720035:G:A	3.91518e-06	-1.16478e-10	-0.668067
91720096	chr9:91720096:GGACT:G	2.17859e-06	-1.16478e-10	-1.25425
91720569	chr9:91720569:A:T	2.96848e-06	-1.16478e-10	-0.94488
91720737	chr9:91720737:C:G	2.8618e-06	-1.16478e-10	-0.981479
91720916	chr9:91720916:T:C	1.28855e-05	1.41313	-0.889965
91721477	chr9:91721477:A:G	6.42875e-07	-1.56456	-0.910174
91721516	chr9:91721516:C:T	6.48635e-07	-1.56075	-0.905061
91721655	chr9:91721655:G:A	6.55617e-07	-1.55984	-0.895272
91721672	chr9:91721672:C:A	6.71895e-07	-1.56056	-0.870018
91722061	chr9:91722061:C:T	1.75649e-06	-1.46961	-2.95118e-10
91722337	chr9:91722337:T:C	6.32597e-07	-1.5343	-0.956551
91722646	chr9:91722646:A:C	5.88321e-07	-1.58243	-0.980978
91722926	chr9:91722926:T:C	2.31024e-06	-1.16478e-10	-1.19558
91723125	chr9:91723125:G:A	2.19946e-06	-1.16478e-10	-1.24472
91723417	chr9:91723417:T:C	2.16677e-06	-1.16478e-10	-1.25969
91723426	chr9:91723426:C:T	4.09783e-06	-1.16478e-10	-0.622471
91723433	chr9:91723433:G:A	2.18811e-06	-1.16478e-10	-1.24989
91723646	chr9:91723646:C:T	1.10549e-05	1.28668	-0.916739
91723767	chr9:91723767:C:T	2.21224e-06	-1.16478e-10	-1.23892
91724039	chr9:91724039:C:T	3.61384e-06	-0.0145936	-0.733564
91724340	chr9:91724340:G:A	4.4525e-07	-1.58843	-1.25362
91724406	chr9:91724406:G:A	6.00218e-07	-1.53782	-1.00558
91724784	chr9:91724784:C:T	7.28736e-06	-0.0467876	-2.95118e-10
91725364	chr9:91725364:C:G	2.53457e-06	-1.16478e-10	-1.10291
91725483	chr9:91725483:T:C	5.35792e-07	-1.45022	-1.20672
91725716	chr9:91725716:G:A	2.27149e-06	-1.16478e-10	-1.21249
91725748	chr9:91725748:T:TA	2.24424e-06	-1.16478e-10	-1.22456
91725749	chr9:91725749:C:A	2.23333e-06	-1.16478e-10	-1.22944
91725761	chr9:91725761:C:T	2.33846e-06	-1.16478e-10	-1.18344
91726203	chr9:91726203:A:G	2.58838e-06	-1.16478e-10	-1.0819
91726278	chr9:91726278:G:T	2.47745e-06	-1.16478e-10	-1.1257
91726308	chr9:91726308:A:G	2.22811e-06	-1.16478e-10	-1.23178
91726406	chr9:91726406:G:A	1.1066e-05	-1.16478e-10	0.370946
91726930	chr9:91726930:C:T	1.30187e-06	-0.548112	-1.22101
91727315	chr9:91727315:G:C	1.56262e-06	-1.58656	-2.95118e-10
91727523	chr9:91727523:A:G	2.77299e-06	-1.16478e-10	-1.013
91727682	chr9:91727682:C:T	7.83317e-07	-1.43875	-0.838396
91727687	chr9:91727687:TTC:T	3.07093e-06	-1.16478e-10	-0.910947
91727849	chr9:91727849:T:C	2.6243e-06	-1.57602	0.507904
91727961	chr9:91727961:A:G	2.59684e-06	-1.16478e-10	-1.07864
91728328	chr9:91728328:G:A	2.13601e-06	-1.16478e-10	-1.27399
91728556	chr9:91728556:G:A	2.1654e-06	-1.33081	0.070483
91728603	chr9:91728603:A:G	2.83357e-06	-1.16478e-10	-0.99139
91728711	chr9:91728711:G:A	6.50648e-06	-0.160131	-2.95118e-10
91728881	chr9:91728881:C:T	2.82079e-06	-0.995913	-2.95118e-10
91729841	chr9:91729841:G:A	2.69472e-06	-1.16478e-10	-1.04163
91730169	chr9:91730169:C:G	2.72951e-06	-1.16478e-10	-1.02881
91730221	chr9:91730221:G:A	5.77104e-06	-0.280077	-2.95118e-10
91730396	chr9:91730396:T:C	1.71406e-06	-0.464154	-1.02991
91730733	chr9:91730733:C:T	2.25228e-06	-1.16478e-10	-1.22099
91731188	chr9:91731188:G:A	1.20692e-06	-0.586138	-1.25872
91731598	chr9:91731598:G:A	2.15532e-06	-1.16478e-10	-1.26499
91731662	chr9:91731662:C:A	2.61196e-06	-1.16478e-10	-1.07283
91731690	chr9:91731690:G:A	7.46303e-07	-1.41472	-0.910836
91731855	chr9:91731855:C:A	2.48268e-06	-1.16478e-10	-1.12359
91732189	chr9:91732189:C:T	5.50813e-06	0.922301	-1.249
91732476	chr9:91732476:T:C	5.9155e-07	-1.30612	-1.25182
91732581	chr9:91732581:C:T	3.982e-06	-1.16478e-10	-0.651145
91732978	chr9:91732978:C:CT	2.15953e-06	-1.16478e-10	-1.26304
91733003	chr9:91733003:G:A	9.30146e-07	-1.39381	-0.711532
91733004	chr9:91733004:G:A	2.11984e-06	-1.29983	0.0182387
91733326	chr9:91733326:T:C	7.15144e-07	-1.12298	-1.24522
91733342	chr9:91733342:G:A	2.2033e-06	-1.16478e-10	-1.24297
91733718	chr9:91733718:G:GA	2.17886e-06	-1.16478e-10	-1.25413
91733756	chr9:91733756:T:C	5.14172e-07	-1.42885	-1.26927
91733830	chr9:91733830:C:A	2.09173e-06	-1.29494	-2.95118e-10
91734668	chr9:91734668:C:G	6.93335e-07	-1.434	-0.96517
91734760	chr9:91734760:C:T	6.40511e-07	-1.45803	-1.02038
91735398	chr9:91735398:A:C	6.86758e-07	-1.13922	-1.26949
91735502	chr9:91735502:G:A	2.29508e-06	-1.16478e-10	-1.20216
91735748	chr9:91735748:C:A	3.00038e-06	-0.934191	-2.95118e-10
91735945	chr9:91735945:A:G	2.0756e-06	-1.30268	-2.95118e-10
91736007	chr9:91736007:G:A	2.46432e-06	-1.16478e-10	-1.13101
91736010	chr9:91736010:G:T	2.38463e-06	-1.16478e-10	-1.16389
91736088	chr9:91736088:A:G	2.26604e-06	-1.166	-0.0488952
91736268	chr9:91736268:C:T	1.62555e-06	-1.27236	-0.274722
91737336	chr9:91737336:G:A	1.74702e-06	-1.35639	-0.118633
91737515	chr9:91737515:A:G	5.93288e-07	-1.53011	-1.0249
91737682	chr9:91737682:T:C	2.26753e-06	-1.21424	-2.95118e-10
91737683	chr9:91737683:G:A	5.52474e-07	-1.38077	-1.24551
91738065	chr9:91738065:C:T	2.14938e-06	-1.16478e-10	-1.26775
91738071	chr9:91738071:T:G	2.23962e-06	-1.16478e-10	-1.22662
91738090	chr9:91738090:T:C	2.23674e-06	-1.16478e-10	-1.22791
91738494	chr9:91738494:A:G	1.74229e-06	-1.56997	0.0922398
91739186	chr9:91739186:G:A	2.38753e-06	-1.16478e-10	-1.16267
91739454	chr9:91739454:C:T	2.13596e-06	-1.16478e-10	-1.27401
91739609	chr9:91739609:A:G	1.564e-05	1.74011	-1.02321
91739873	chr9:91739873:T:A	2.14279e-06	-1.16478e-10	-1.27082
91740096	chr9:91740096:C:A	2.19301e-06	-1.16478e-10	-1.24766
91740276	chr9:91740276:C:T	2.28132e-06	-1.16478e-10	-1.20817
91740357	chr9:91740357:G:A	2.399e-06	-1.16478e-10	-1.15788
91740947	chr9:91740947:T:C	2.16708e-06	-1.16478e-10	-1.25955
91741108	chr9:91741108:T:C	2.58622e-06	-1.56873	0.485998
91741143	chr9:91741143:A:G	2.31935e-06	-1.16478e-10	-1.19164
91742118	chr9:91742118:G:A	1.07085e-06	-0.691864	-1.27261
91742375	chr9:91742375:T:C	4.92573e-07	-1.55391	-1.18713
91742498	chr9:91742498:C:T	1.07685e-06	-0.909427	-1.04947
91742811	chr9:91742811:C:A	9.90722e-07	-0.824717	-1.21753
91742950	chr9:91742950:G:A	1.20577e-06	-0.698206	-1.1476
91743018	chr9:91743018:T:C	2.31394e-06	-1.16478e-10	-1.19398
91743246	chr9:91743246:T:A	2.18397e-06	-1.16478e-10	-1.25178
91743293	chr9:91743293:C:T	1.07599e-06	-0.812794	-1.1469
91743529	chr9:91743529:C:T	2.91235e-06	-1.16478e-10	-0.96397
91743871	chr9:91743871:A:G	1.29811e-06	-0.568758	-1.20326
91744049	chr9:91744049:A:C	2.3407e-06	-1.16478e-10	-1.18248
91744423	chr9:91744423:A:G	1.63355e-06	-1.54217	-2.95118e-10
91744430	chr9:91744430:G:T	1.46238e-06	-0.383647	-1.26922
91744572	chr9:91744572:C:T	1.24595e-06	-0.576402	-1.23663
91744648	chr9:91744648:C:A	8.48636e-07	-1.58219	-0.614866
91744677	chr9:91744677:A:T	1.31932e-06	-0.556268	-1.19954
91744701	chr9:91744701:A:C	1.64105e-06	-1.53759	-2.95118e-10
91744883	chr9:91744883:C:T	2.23286e-06	-1.16478e-10	-1.22964
91745103	chr9:91745103:C:T	8.88259e-06	0.151164	-2.95118e-10
91745172	chr9:91745172:G:C	1.28849e-06	-0.588494	-1.19096
91745285	chr9:91745285:C:T	3.16155e-06	-0.881866	-2.95118e-10
91745511	chr9:91745511:C:T	8.77087e-07	-1.01697	-1.1471
91745668	chr9:91745668:C:T	2.27135e-06	-1.16478e-10	-1.21256
91745832	chr9:91745832:A:G	1.28972e-06	-0.565323	-1.21318
91745844	chr9:91745844:G:A	9.95379e-07	-0.795607	-1.24195
91746055	chr9:91746055:T:G	1.74883e-06	-1.47398	-2.95118e-10
91746062	chr9:91746062:TTTTG:T	6.38068e-06	-0.179654	-2.95118e-10
91746381	chr9:91746381:C:T	1.20188e-06	-0.593784	-1.25526
91746418	chr9:91746418:T:C	6.29568e-07	-1.58874	-0.906913
91746924	chr9:91746924:G:T	6.85141e-07	-1.33869	-1.07237
91747347	chr9:91747347:A:G	8.51419e-07	-1.02593	-1.16785
91747520	chr9:91747520:C:T	2.2304e-06	-1.16478e-10	-1.23075
91747758	chr9:91747758:G:A	5.79702e-07	-1.33961	-1.23856
91747762	chr9:91747762:T:C	2.7501e-06	-1.16478e-10	-1.02129
91747863	chr9:91747863:G:A	5.52249e-06	-0.550306	0.226205
91747911	chr9:91747911:A:G	3.23798e-06	-1.16478e-10	-0.857979
91748306	chr9:91748306:C:CT	2.40055e-06	0.0835401	-1.24077
91748353	chr9:91748353:A:G	1.02199e-06	-0.737218	-1.27396
91748418	chr9:91748418:A:G	4.48137e-07	-1.56933	-1.26626
91749028	chr9:91749028:A:G	2.15953e-06	-1.16478e-10	-1.26304
91749302	chr9:91749302:C:T	1.35871e-06	-1.127	-0.599391
91749677	chr9:91749677:C:T	3.45672e-06	0.478411	-1.27102
91750607	chr9:91750607:T:C	1.65802e-06	-1.5273	-2.95118e-10
91750811	chr9:91750811:GAATCTGAA:G	1.58787e-06	-1.57054	-2.95118e-10
91751039	chr9:91751039:T:C	2.17127e-06	-1.25762	-2.95118e-10
91751166	chr9:91751166:A:G	1.6411e-06	-1.53756	-2.95118e-10
91751702	chr9:91751702:TAATACTC:T	3.52031e-06	-1.16478e-10	-0.774381
91751804	chr9:91751804:C:T	3.55357e-06	-1.16478e-10	-0.764977
91752010	chr9:91752010:G:A	1.06237e-06	-0.69969	-1.27273
91752040	chr9:91752040:A:G	1.26032e-06	-0.53388	-1.26768
91752112	chr9:91752112:T:C	3.02886e-06	-0.924744	-2.95118e-10
91752172	chr9:91752172:C:T	3.58177e-06	-0.757072	-2.95118e-10
91752642	chr9:91752642:G:C	2.24037e-06	-1.16478e-10	-1.22629
91752643	chr9:91752643:G:C	1.20616e-06	-0.596871	-1.24862
91753134	chr9:91753134:C:T	1.70554e-06	-0.22548	-1.27357
91753283	chr9:91753283:G:A	1.67327e-06	-0.25828	-1.25987
91753480	chr9:91753480:G:A	4.61307e-06	0.747377	-1.25141
91753949	chr9:91753949:T:A	1.67497e-06	-1.51714	-2.95118e-10
91754095	chr9:91754095:G:A	4.3721e-07	-1.5878	-1.27247
91754114	chr9:91754114:C:T	2.14578e-06	-1.16478e-10	-1.26943
91754455	chr9:91754455:G:A	2.28423e-06	-1.16478e-10	-1.2069
91754752	chr9:91754752:C:T	8.70614e-07	-1.34448	-0.827007
91755274	chr9:91755274:C:T	6.42358e-06	-0.172954	-2.95118e-10
91756046	chr9:91756046:C:T	8.28359e-07	-0.953444	-1.26779
91756047	chr9:91756047:G:A	2.17549e-06	-1.16478e-10	-1.25568
91756094	chr9:91756094:C:T	6.5084e-06	-1.16478e-10	-0.159836
91756243	chr9:91756243:G:A	2.21686e-06	-1.16478e-10	-1.23684
91756507	chr9:91756507:C:T	2.59761e-06	-1.07834	-2.95118e-10
91756514	chr9:91756514:A:G	2.56195e-06	-1.09216	-2.95118e-10
91756518	chr9:91756518:A:T	3.11804e-06	0.0826806	-0.978405
91756541	chr9:91756541:C:T	2.40725e-06	-1.16478e-10	-1.15444
91756896	chr9:91756896:G:A	1.51972e-06	-0.81745	-0.796957
91757079	chr9:91757079:C:T	1.24005e-05	1.74265	-1.25785
91757459	chr9:91757459:G:A	2.13985e-06	-1.16478e-10	-1.27219
91757674	chr9:91757674:C:T	8.62577e-07	-1.57298	-0.607785
91757878	chr9:91757878:G:A	2.19106e-06	-1.16478e-10	-1.24855
91758370	chr9:91758370:G:A	2.35449e-06	-1.16478e-10	-1.1766
91758602	chr9:91758602:C:T	2.51779e-06	-1.16478e-10	-1.10955
91758639	chr9:91758639:G:A	2.1781e-05	2.04957	-1.00146
91758835	chr9:91758835:G:A	2.26549e-05	2.31287	-1.22542
91759243	chr9:91759243:G:A	2.09627e-05	2.28381	-1.274
91760121	chr9:91760121:T:C	1.76852e-05	2.11211	-1.27231
91760251	chr9:91760251:T:C	2.36073e-06	-1.16478e-10	-1.17396
91760270	chr9:91760270:C:G	2.21698e-06	-1.16478e-10	-1.23678
91760338	chr9:91760338:G:C	2.46264e-06	-1.16478e-10	-1.13169
91760361	chr9:91760361:C:T	7.97679e-07	-1.57777	-0.681206
91760404	chr9:91760404:C:T	1.62699e-06	-1.5462	-2.95118e-10
91760620	chr9:91760620:C:T	1.92748e-05	1.97662	-1.05075
91760676	chr9:91760676:A:G	2.23572e-06	-1.16478e-10	-1.22837
91760911	chr9:91760911:T:C	2.5217e-06	-1.16478e-10	-1.108
91760940	chr9:91760940:C:T	2.3363e-06	-1.16478e-10	-1.18436
91761009	chr9:91761009:T:C	2.53768e-06	-1.16478e-10	-1.10168
91761419	chr9:91761419:C:T	2.27979e-06	-1.16478e-10	-1.20885
91761522	chr9:91761522:T:G	1.11241e-06	-1.0713	-0.855105
91761566	chr9:91761566:G:A	7.91172e-07	-1.57396	-0.693207
91762025	chr9:91762025:T:G	1.86516e-06	-1.40958	-2.95118e-10
91762391	chr9:91762391:CAAT:C	1.88331e-05	2.16974	-1.26705
91762739	chr9:91762739:C:T	2.26663e-05	2.36169	-1.27374
91762849	chr9:91762849:T:A	2.09705e-05	2.26445	-1.25427
91762879	chr9:91762879:C:T	1.81128e-06	-0.458898	-0.979995
91763170	chr9:91763170:G:A	2.26526e-05	2.33053	-1.24318
91763314	chr9:91763314:C:T	6.73354e-07	-1.17531	-1.2531
91763324	chr9:91763324:A:G	1.64765e-06	-1.53358	-2.95118e-10
91763610	chr9:91763610:G:C	1.21725e-05	-1.16478e-10	0.46625
91763709	chr9:91763709:A:C	3.1814e-06	-0.100362	-0.775247
91763737	chr9:91763737:C:T	2.20756e-06	-1.16478e-10	-1.24104
91763912	chr9:91763912:G:A	1.7534e-05	1.92339	-1.09218
91764043	chr9:91764043:G:A	2.05229e-05	2.24308	-1.25447
91764367	chr9:91764367:T:C	1.81172e-05	1.94557	-1.08163
91764368	chr9:91764368:T:A	2.27351e-06	-1.16478e-10	-1.2116
91764371	chr9:91764371:T:A	2.27182e-06	-1.16478e-10	-1.21235
91764557	chr9:91764557:CTT:C	2.56154e-06	-1.09232	-2.95118e-10
91765105	chr9:91765105:T:C	2.08501e-05	2.09403	-1.0896
91765336	chr9:91765336:T:C	3.5428e-06	-1.16478e-10	-0.768013
91765375	chr9:91765375:G:A	5.83274e-07	-1.56941	-1.00261
91765730	chr9:91765730:C:T	1.06762e-06	-1.06981	-0.897682
91765849	chr9:91765849:G:A	2.98086e-06	-1.16478e-10	-0.940716
91766245	chr9:91766245:C:A	1.08155e-06	-1.10048	-0.854056
91766462	chr9:91766462:G:A	8.14231e-07	-1.57226	-0.666175
91767036	chr9:91767036:C:A	3.47788e-06	-1.16478e-10	-0.786508
91767103	chr9:91767103:G:T	2.05998e-06	-0.523779	-0.786455
91767191	chr9:91767191:C:T	4.53746e-06	-1.16478e-10	-0.520562
91767422	chr9:91767422:G:A	3.53901e-06	-1.16478e-10	-0.769083
91767768	chr9:91767768:C:T	6.74809e-07	-1.5734	-0.852853
91768538	chr9:91768538:G:A	8.39243e-07	-1.56774	-0.64044
91768584	chr9:91768584:C:T	2.20544e-06	-1.16478e-10	-1.242
91768707	chr9:91768707:G:A	5.00821e-07	-1.50076	-1.22367
91768826	chr9:91768826:T:A	2.49488e-06	-1.16478e-10	-1.11869
91768965	chr9:91768965:C:T	2.22159e-06	-1.16478e-10	-1.23471
91769048	chr9:91769048:G:A	2.11353e-05	1.96074	-0.942729
91769204	chr9:91769204:G:A	2.70913e-06	-1.16478e-10	-1.0363
91769551	chr9:91769551:G:A	1.78277e-05	2.12182	-1.27399
91769704	chr9:91769704:C:A	1.88868e-06	-1.39705	-2.95118e-10
91770024	chr9:91770024:A:G	6.05585e-07	-1.53898	-0.995508
91770100	chr9:91770100:A:C	2.16883e-06	-0.486696	-0.772043
91770839	chr9:91770839:G:A	3.96491e-06	-1.16478e-10	-0.655447
91770963	chr9:91770963:C:G	2.64391e-05	2.27266	-1.03075
91771207	chr9:91771207:T:C	4.03362e-06	-1.16478e-10	-0.638265
91771857	chr9:91771857:T:C	2.39102e-06	-1.16478e-10	-1.16121
91772374	chr9:91772374:T:C	3.04741e-06	-1.16478e-10	-0.918637
91772495	chr9:91772495:G:C	1.63736e-05	1.8731	-1.11036
91772530	chr9:91772530:T:A	4.59718e-06	-1.16478e-10	-0.507486
91772728	chr9:91772728:T:C	1.86112e-06	-1.37662	-0.0351288
91773130	chr9:91773130:T:C	4.36345e-06	-1.16478e-10	-0.559666
91773350	chr9:91773350:A:G	1.59879e-06	-0.671689	-0.891992
91773729	chr9:91773729:C:T	2.1451e-06	-1.16478e-10	-1.26974
91773736	chr9:91773736:A:T	1.69133e-06	-1.50742	-2.95118e-10
91773906	chr9:91773906:AGGCCACTT:A	1.59728e-06	-1.56462	-2.95118e-10
91773909	chr9:91773909:C:T	1.99507e-06	-1.37078	0.0285268
91775024	chr9:91775024:C:T	2.16063e-06	-1.16478e-10	-1.26253
91775833	chr9:91775833:C:G	8.33981e-07	-0.978349	-1.23612
91775918	chr9:91775918:C:T	2.34995e-06	-1.16478e-10	-1.17854
91776022	chr9:91776022:C:T	1.82241e-06	-1.43277	-2.95118e-10
91776218	chr9:91776218:C:T	7.3132e-07	-1.08955	-1.25628
91776736	chr9:91776736:C:A	5.15367e-07	-1.53639	-1.15941
91776753	chr9:91776753:C:T	2.65249e-05	2.36365	-1.11849
91777154	chr9:91777154:A:G	2.35364e-06	-1.16478e-10	-1.17697
91777210	chr9:91777210:A:G	1.62133e-06	-1.54968	-2.95118e-10
91777554	chr9:91777554:C:T	2.22482e-06	-1.16478e-10	-1.23325
91777620	chr9:91777620:C:T	4.49425e-07	-1.56405	-1.26866
91777723	chr9:91777723:C:T	1.76064e-06	-1.46725	-2.95118e-10
91777813	chr9:91777813:A:G	3.15546e-05	2.46539	-1.0466
91777995	chr9:91777995:A:T	1.70168e-06	-1.50131	-2.95118e-10
91778062	chr9:91778062:G:T	2.02042e-06	-1.32962	-2.95118e-10
91778154	chr9:91778154:T:A	8.02285e-07	-0.982419	-1.2708
91778360	chr9:91778360:G:A	3.90396e-06	-1.16478e-10	-0.670937
91778765	chr9:91778765:T:C	1.17539e-06	-0.91468	-0.956653
91778957	chr9:91778957:G:T	6.98162e-07	-1.12008	-1.27215
91779100	chr9:91779100:T:A	1.79969e-06	-1.44532	-2.95118e-10
91779213	chr9:91779213:G:A	1.78894e-06	-1.45131	-2.95118e-10
91779230	chr9:91779230:T:C	2.37998e-06	-1.16478e-10	-1.16584
91779452	chr9:91779452:C:A	1.1376e-06	-0.973344	-0.930667
91779531	chr9:91779531:C:T	2.44391e-06	-1.16478e-10	-1.13933
91779737	chr9:91779737:A:C	7.52246e-07	-1.04773	-1.26989
91779880	chr9:91779880:G:A	8.20444e-07	-1.00504	-1.2258
91779980	chr9:91779980:G:A	7.45139e-07	-1.05316	-1.27395
91780149	chr9:91780149:T:G	3.87099e-06	-1.16478e-10	-0.679418
91780246	chr9:91780246:A:G	7.27614e-07	-1.08154	-1.26937
91780607	chr9:91780607:G:A	1.39788e-06	-0.998658	-0.699314
91780638	chr9:91780638:A:G	1.58183e-06	-1.57435	-2.95118e-10
91781083	chr9:91781083:G:A	5.3191e-07	-1.52664	-1.13757
91781236	chr9:91781236:C:T	8.22833e-07	-0.982609	-1.24532
91781299	chr9:91781299:C:T	2.5531e-06	-1.16478e-10	-1.09562
91781767	chr9:91781767:T:C	3.00003e-06	-1.16478e-10	-0.934308
91782000	chr9:91782000:G:C	5.05249e-07	-1.56936	-1.14628
91782137	chr9:91782137:G:C	6.52746e-06	-1.16478e-10	-0.156911
91782340	chr9:91782340:G:A	1.80684e-06	-1.44135	-2.95118e-10
91782500	chr9:91782500:T:G	1.82675e-06	-1.43039	-2.95118e-10
91782715	chr9:91782715:G:A	3.97247e-06	-1.16478e-10	-0.653541
91783081	chr9:91783081:A:G	5.36838e-07	-1.57346	-1.08153
91783260	chr9:91783260:A:G	6.41628e-07	-1.22252	-1.25416
91783428	chr9:91783428:C:T	2.40477e-06	-1.16478e-10	-1.15547
91783548	chr9:91783548:C:G	2.15748e-06	-1.16478e-10	-1.26399
91784150	chr9:91784150:G:A	1.64904e-06	-1.53273	-2.95118e-10
91784222	chr9:91784222:G:T	2.28218e-06	-1.16478e-10	-1.2078
91784282	chr9:91784282:C:T	3.47481e-06	0.482124	-1.26951
91784337	chr9:91784337:T:C	2.32661e-06	0.0358284	-1.22435
91784701	chr9:91784701:A:T	4.64692e-07	-1.5254	-1.27391
91784776	chr9:91784776:C:T	4.71355e-07	-1.51505	-1.27002
91784791	chr9:91784791:C:G	1.95976e-06	-1.36011	-2.95118e-10
91785086	chr9:91785086:C:T	2.69459e-06	-1.16478e-10	-1.04168
91785112	chr9:91785112:G:C	2.53813e-06	-1.16478e-10	-1.1015
91785173	chr9:91785173:T:C	4.80557e-07	-1.58823	-1.17751
91785201	chr9:91785201:T:C	2.13917e-06	-1.16478e-10	-1.27251
91785641	chr9:91785641:A:G	2.48544e-06	-1.16478e-10	-1.12248
91785715	chr9:91785715:G:A	1.57379e-06	-1.57945	-2.95118e-10
91786037	chr9:91786037:C:T	2.59323e-06	-1.16478e-10	-1.08002
91786208	chr9:91786208:A:T	4.71992e-07	-1.58778	-1.19594
91786223	chr9:91786223:A:AGACTGAGG	2.35401e-06	-1.16478e-10	-1.17681
91786624	chr9:91786624:C:T	1.17126e-06	-0.763015	-1.11184
91786626	chr9:91786626:T:C	2.75187e-06	-1.16478e-10	-1.02065
91786627	chr9:91786627:G:A	2.74779e-06	-1.16478e-10	-1.02213
91786859	chr9:91786859:T:A	2.91446e-06	-1.16478e-10	-0.963244
91786890	chr9:91786890:C:T	2.61024e-06	-1.16478e-10	-1.07349
91787133	chr9:91787133:T:C	2.37331e-06	-1.16478e-10	-1.16864
91787165	chr9:91787165:A:G	1.576e-06	-1.57804	-2.95118e-10
91787361	chr9:91787361:A:G	2.01026e-06	-1.33467	-2.95118e-10
91787904	chr9:91787904:A:C	4.94472e-07	-1.47303	-1.26417
91787932	chr9:91787932:G:A	9.49545e-07	-1.56258	-0.522117
91788157	chr9:91788157:G:C	1.57337e-06	-1.57971	-2.95118e-10
91788443	chr9:91788443:G:A	1.92874e-06	-1.37606	-2.95118e-10
91788444	chr9:91788444:C:A	1.93404e-06	-1.37332	-2.95118e-10
91788464	chr9:91788464:A:G	2.6032e-06	-1.16478e-10	-1.07619
91788623	chr9:91788623:G:A	2.52098e-06	-1.16478e-10	-1.10828
91788734	chr9:91788734:G:A	5.60611e-07	-1.5767	-1.03496
91789110	chr9:91789110:T:C	2.71017e-06	-1.16478e-10	-1.03592
91789400	chr9:91789400:G:C	1.16355e-06	-0.657881	-1.22357
91790219	chr9:91790219:A:G	2.80649e-06	-1.16478e-10	-1.00099
91790465	chr9:91790465:G:A	2.7302e-06	-1.16478e-10	-1.02855
91790467	chr9:91790467:G:A	2.5675e-06	-1.16478e-10	-1.09
91790473	chr9:91790473:G:A	3.01739e-06	-1.16478e-10	-0.928536
91790794	chr9:91790794:A:G	1.41747e-06	-0.456869	-1.22718
91790887	chr9:91790887:G:A	1.12967e-06	-0.662048	-1.24895
91791250	chr9:91791250:C:T	1.68253e-05	-1.16478e-10	0.789953
91791372	chr9:91791372:T:C	2.13936e-06	-1.16478e-10	-1.27242
91791455	chr9:91791455:C:G	2.19159e-06	-1.2483	-2.95118e-10
91791591	chr9:91791591:A:G	2.16823e-06	-1.16478e-10	-1.25902
91791757	chr9:91791757:A:AC	2.70356e-06	-1.16478e-10	-1.03836
91791957	chr9:91791957:C:T	2.20968e-06	-1.16478e-10	-1.24008
91791967	chr9:91791967:C:T	2.90379e-06	-1.16478e-10	-0.966913
91792332	chr9:91792332:G:C	3.01161e-06	-1.16478e-10	-0.930455
91792369	chr9:91792369:G:A	5.11843e-06	0.75608	-1.15616
91792391	chr9:91792391:TC:T	4.87473e-07	-1.48147	-1.26998
91792559	chr9:91792559:T:C	6.93408e-07	-1.13428	-1.26479
91793332	chr9:91793332:T:C	1.63929e-06	-1.53866	-2.95118e-10
91793529	chr9:91793529:G:A	6.60683e-07	-1.17595	-1.27146
91793784	chr9:91793784:A:G	2.16436e-06	-1.16478e-10	-1.2608
91793909	chr9:91793909:G:T	2.52523e-06	-1.16478e-10	-1.1066
91793936	chr9:91793936:T:C	4.45974e-06	-1.16478e-10	-0.53784
91793985	chr9:91793985:C:G	2.31148e-06	-1.16478e-10	-1.19504
91794586	chr9:91794586:T:C	4.36608e-06	-1.16478e-10	-0.559064
91794849	chr9:91794849:C:T	2.46861e-06	-1.16478e-10	-1.12928
91794850	chr9:91794850:A:G	8.20054e-07	-1.21025	-1.02106
91795359	chr9:91795359:A:G	8.19397e-07	-1.22382	-1.0083
91795776	chr9:91795776:A:G	8.25414e-07	-1.22455	-1.00025
91795844	chr9:91795844:T:C	7.44722e-07	-1.28571	-1.04196
91796116	chr9:91796116:C:A	4.37434e-06	0.586008	-1.14318
91798783	chr9:91798783:T:C	5.12593e-06	0.41195	-0.810569
91798908	chr9:91798908:C:T	2.48718e-06	-1.16478e-10	-1.12178
91799217	chr9:91799217:A:T	3.27886e-06	-1.16478e-10	-0.845434
91799448	chr9:91799448:T:C	5.60476e-06	0.408275	-0.717588
91799888	chr9:91799888:C:T	5.32715e-06	-0.360112	-2.95118e-10
91800161	chr9:91800161:G:A	1.61397e-06	-1.55423	-2.95118e-10
91800274	chr9:91800274:G:A	2.24109e-06	-1.16478e-10	-1.22596
91800399	chr9:91800399:T:C	7.2636e-07	-1.40084	-0.951796
91800892	chr9:91800892:C:A	9.18144e-07	-1.13539	-0.982941
91801195	chr9:91801195:C:T	9.71532e-07	-1.11395	-0.94786
91801228	chr9:91801228:T:C	4.81679e-06	0.671646	-1.13247
91802037	chr9:91802037:A:C	3.58651e-06	-1.16478e-10	-0.75575
91802222	chr9:91802222:C:T	9.74523e-07	-1.10508	-0.953661
91802676	chr9:91802676:T:TCC	2.52458e-06	-1.16478e-10	-1.10685
91802697	chr9:91802697:C:T	2.4255e-06	-1.16478e-10	-1.14689
91802833	chr9:91802833:G:C	1.73605e-06	-1.48132	-2.95118e-10
91803007	chr9:91803007:C:T	9.77242e-07	-1.10155	-0.954396
91803582	chr9:91803582:CAGA:C	3.68617e-05	2.69862	-1.12438
91803659	chr9:91803659:G:C	2.18843e-06	-1.16478e-10	-1.24974
91804179	chr9:91804179:G:T	1.72355e-05	0.814042	-2.95118e-10
91804361	chr9:91804361:C:T	9.57815e-07	-1.0663	-1.00973
91804419	chr9:91804419:G:A	9.45943e-06	1.46861	-1.25453
91804610	chr9:91804610:A:G	4.88136e-06	0.539755	-0.98726
91805255	chr9:91805255:G:A	1.01733e-06	-1.03307	-0.982672
91805524	chr9:91805524:C:A	1.59624e-06	-1.56528	-2.95118e-10
91805538	chr9:91805538:A:G	1.94713e-06	-1.36657	-2.95118e-10
91805553	chr9:91805553:A:G	3.79654e-06	0.31738	-1.01622
91805695	chr9:91805695:G:A	1.00091e-06	-1.02797	-1.00405
91805726	chr9:91805726:T:C	2.43684e-06	-1.14223	-2.95118e-10
91806036	chr9:91806036:T:G	2.24119e-06	-1.16478e-10	-1.22592
91806166	chr9:91806166:A:G	7.68741e-07	-1.16313	-1.1328
91806969	chr9:91806969:A:G	3.34276e-06	-1.16478e-10	-0.826132
91807276	chr9:91807276:G:A	1.64769e-06	-1.53356	-2.95118e-10
91807318	chr9:91807318:C:T	2.3534e-06	-1.16478e-10	-1.17707
91807474	chr9:91807474:A:G	1.37657e-06	-0.772827	-0.940507
91807843	chr9:91807843:T:C	1.75608e-06	-0.516904	-0.952942
91807956	chr9:91807956:C:T	1.77097e-06	-1.4614	-2.95118e-10
91808091	chr9:91808091:C:G	4.84377e-06	-1.16478e-10	-0.455236
91808154	chr9:91808154:T:C	1.65385e-06	-0.50007	-1.02975
91808301	chr9:91808301:A:G	1.66263e-06	-0.511282	-1.01324
91808734	chr9:91808734:G:A	1.20597e-06	-0.8291	-1.01655
91808919	chr9:91808919:C:A	5.0789e-07	-1.4419	-1.26852
91808951	chr9:91808951:T:C	1.55372e-06	-0.53795	-1.05433
91809167	chr9:91809167:A:T	4.5428e-06	-1.16478e-10	-0.519386
91809433	chr9:91809433:A:G	1.17608e-05	0.431841	-2.95118e-10
91809958	chr9:91809958:C:T	6.26337e-07	-1.35543	-1.14537
91810030	chr9:91810030:G:A	5.58275e-07	-1.36851	-1.24732
91810389	chr9:91810389:G:A	1.59503e-06	-1.56603	-2.95118e-10
91810440	chr9:91810440:G:A	1.22988e-06	-0.751134	-1.07488
91810744	chr9:91810744:G:T	1.55942e-06	-1.58861	-2.95118e-10
91811471	chr9:91811471:A:G	2.73284e-06	-0.236908	-0.79068
91811637	chr9:91811637:T:C	6.52071e-07	-1.27684	-1.1837
91811733	chr9:91811733:T:C	2.14889e-06	-1.16478e-10	-1.26798
91811792	chr9:91811792:C:T	1.74292e-06	-1.47737	-2.95118e-10
91812131	chr9:91812131:T:C	1.9725e-06	-0.65703	-0.696598
91812317	chr9:91812317:G:T	2.60408e-06	-1.16478e-10	-1.07585
91812401	chr9:91812401:G:A	2.15017e-06	-1.16478e-10	-1.26738
91812648	chr9:91812648:G:A	2.13614e-06	-1.16478e-10	-1.27393
91812893	chr9:91812893:C:G	4.89581e-07	-1.54323	-1.2039
91813118	chr9:91813118:A:C	5.83397e-07	-1.29924	-1.27258
91813140	chr9:91813140:G:A	2.55855e-06	-1.16478e-10	-1.09349
91813738	chr9:91813738:CCTCT:C	7.43151e-06	-1.16478e-10	-0.0272
91813928	chr9:91813928:G:A	1.64058e-06	-1.53788	-2.95118e-10
91814220	chr9:91814220:G:A	9.82769e-07	-0.855114	-1.1952
91814232	chr9:91814232:G:A	1.62495e-06	-1.54745	-2.95118e-10
91814354	chr9:91814354:G:A	1.76388e-06	-0.584181	-0.88123
91815668	chr9:91815668:C:T	1.62654e-06	-1.54648	-2.95118e-10
91815704	chr9:91815704:C:T	2.90171e-06	-0.967628	-2.95118e-10
91815852	chr9:91815852:C:T	2.44039e-06	-1.16478e-10	-1.14077
91816019	chr9:91816019:G:A	2.14025e-06	-1.16478e-10	-1.27201
91816213	chr9:91816213:T:C	6.20194e-07	-1.50399	-1.00666
91816624	chr9:91816624:G:A	2.27964e-06	-1.16478e-10	-1.20891
91816875	chr9:91816875:C:T	2.18286e-06	-1.16478e-10	-1.25229
91817427	chr9:91817427:T:C	4.3055e-06	-1.16478e-10	-0.573037
91817506	chr9:91817506:T:C	2.20329e-06	-1.16478e-10	-1.24298
91817682	chr9:91817682:C:T	2.07508e-06	-1.30293	-2.95118e-10
91818057	chr9:91818057:C:T	8.49121e-07	-0.924271	-1.27221
91818142	chr9:91818142:A:T	2.1993e-06	-1.16478e-10	-1.24479
91818587	chr9:91818587:G:A	2.40634e-06	-1.16478e-10	-1.15482
91818662	chr9:91818662:G:A	2.15031e-06	-1.16478e-10	-1.26732
91818710	chr9:91818710:A:G	2.19125e-06	-1.16478e-10	-1.24846
91818976	chr9:91818976:T:C	7.15494e-07	-1.09595	-1.27177
91819004	chr9:91819004:G:A	2.52907e-06	-1.16478e-10	-1.10508
91819013	chr9:91819013:A:G	1.84969e-06	-1.41791	-2.95118e-10
91819346	chr9:91819346:G:T	2.18653e-06	-1.16478e-10	-1.25061
91819401	chr9:91819401:G:A	2.6956e-06	-1.16478e-10	-1.04131
91820175	chr9:91820175:T:C	7.97006e-07	-0.988438	-1.27138
91820287	chr9:91820287:G:A	7.29649e-07	-1.2968	-1.05132
91820556	chr9:91820556:G:A	1.56389e-06	-1.58575	-2.95118e-10
91820687	chr9:91820687:C:T	4.8292e-07	-1.56559	-1.19525
91821008	chr9:91821008:G:A	4.96605e-06	-1.16478e-10	-0.430304
91821548	chr9:91821548:C:T	2.13658e-06	-1.16478e-10	-1.27373
91821695	chr9:91821695:A:G	2.24557e-06	-1.16478e-10	-1.22397
91821742	chr9:91821742:C:T	2.13596e-06	-1.16478e-10	-1.27401
91821755	chr9:91821755:G:A	2.13864e-06	-1.16478e-10	-1.27276
91821788	chr9:91821788:G:A	2.95639e-06	-1.16478e-10	-0.94896
91821991	chr9:91821991:T:C	5.27872e-07	-1.58835	-1.08348
91822083	chr9:91822083:C:T	4.75053e-07	-1.58702	-1.19023
91822777	chr9:91822777:T:C	2.14848e-06	-1.16478e-10	-1.26817
91823384	chr9:91823384:G:A	4.78319e-07	-1.49779	-1.27261
91823532	chr9:91823532:T:C	2.1593e-06	-1.16478e-10	-1.26314
91823621	chr9:91823621:A:G	2.15005e-06	-1.16478e-10	-1.26744
91823681	chr9:91823681:A:G	2.15942e-06	-1.16478e-10	-1.26309
91823755	chr9:91823755:G:A	2.26766e-06	-1.16478e-10	-1.21418
91823921	chr9:91823921:G:A	2.26867e-06	-1.16478e-10	-1.21373
91823974	chr9:91823974:A:G	4.80546e-07	-1.49345	-1.27231
91824183	chr9:91824183:G:A	2.26867e-06	-1.16478e-10	-1.21373
91824274	chr9:91824274:C:T	1.34923e-06	-0.735194	-0.998201
91824852	chr9:91824852:C:T	2.30637e-06	-1.16478e-10	-1.19726
91824988	chr9:91824988:C:T	2.26867e-06	-1.16478e-10	-1.21373
91825185	chr9:91825185:C:T	2.22735e-06	-1.16478e-10	-1.23212
91825200	chr9:91825200:G:A	2.97152e-06	-1.16478e-10	-0.943855
91825553	chr9:91825553:CA:C	2.26867e-06	-1.16478e-10	-1.21373
91825750	chr9:91825750:A:G	2.31604e-06	-1.16478e-10	-1.19307
91825761	chr9:91825761:G:A	2.66089e-06	-1.16478e-10	-1.05427
91826041	chr9:91826041:A:G	2.27139e-06	-1.16478e-10	-1.21254
91826182	chr9:91826182:C:T	2.26867e-06	-1.16478e-10	-1.21373
91826312	chr9:91826312:C:T	2.26867e-06	-1.16478e-10	-1.21373
91826343	chr9:91826343:C:T	7.07793e-07	-1.38569	-0.992844
91826640	chr9:91826640:C:T	1.56583e-06	-1.58451	-2.95118e-10
91826827	chr9:91826827:T:G	6.82006e-07	-1.42161	-0.994038
91826853	chr9:91826853:A:G	4.80143e-07	-1.49282	-1.27378
91826881	chr9:91826881:A:C	7.10837e-07	-1.38028	-0.993961
91827008	chr9:91827008:T:C	2.27179e-06	-1.16478e-10	-1.21236
91827548	chr9:91827548:T:C	3.038e-05	-1.16478e-10	1.38086
91827590	chr9:91827590:A:C	2.42085e-06	-1.14881	-2.95118e-10
91827647	chr9:91827647:C:T	2.27209e-06	-1.16478e-10	-1.21223
91827917	chr9:91827917:T:C	7.80926e-07	-1.25852	-1.02169
91828082	chr9:91828082:A:G	7.58054e-07	-1.29235	-1.01758
91828157	chr9:91828157:T:C	2.07316e-06	-1.30385	-2.95118e-10
91828736	chr9:91828736:C:T	2.41622e-06	-1.16478e-10	-1.15072
91829334	chr9:91829334:G:C	2.38451e-06	-1.16478e-10	-1.16394
91829507	chr9:91829507:G:A	4.41975e-07	-1.58317	-1.26626
91830104	chr9:91830104:A:G	7.14548e-06	-1.16478e-10	-0.0664498
91830693	chr9:91830693:A:AG	4.67774e-07	-1.53653	-1.25617
91831457	chr9:91831457:G:T	1.55914e-06	-1.5888	-2.95118e-10
91831538	chr9:91831538:G:A	2.42565e-06	-1.16478e-10	-1.14683
91831643	chr9:91831643:C:T	5.86439e-07	-1.39806	-1.16855
91831688	chr9:91831688:T:A	1.87673e-06	-1.4034	-2.95118e-10
91831733	chr9:91831733:T:A	2.27367e-06	-1.16478e-10	-1.21153
91832093	chr9:91832093:T:C	5.64555e-07	-1.36685	-1.23779
91832223	chr9:91832223:C:T	5.59514e-07	-1.38039	-1.23323
91832449	chr9:91832449:T:C	5.54397e-07	-1.51714	-1.10566
91832853	chr9:91832853:G:A	2.31437e-06	-1.16478e-10	-1.19379
91833009	chr9:91833009:G:C	2.40559e-06	-1.16478e-10	-1.15513
91833073	chr9:91833073:A:C	5.08476e-07	-1.526	-1.18326
91833212	chr9:91833212:A:G	6.34201e-07	-1.36046	-1.12786
91833540	chr9:91833540:G:A	3.88754e-06	-1.16478e-10	-0.675152
91833686	chr9:91833686:A:T	5.19517e-07	-1.43788	-1.2499
91833782	chr9:91833782:A:T	1.55949e-06	-1.58857	-2.95118e-10
91833828	chr9:91833828:A:C	2.399e-06	-1.16478e-10	-1.15788
91834168	chr9:91834168:G:A	4.7203e-07	-1.52241	-1.26124
91834499	chr9:91834499:T:C	4.70284e-07	-1.53107	-1.25628
91834592	chr9:91834592:G:A	2.53668e-06	-1.16478e-10	-1.10207
91834823	chr9:91834823:G:A	4.4168e-07	-1.58878	-1.26132
91835065	chr9:91835065:T:C	2.44444e-06	-1.16478e-10	-1.13911
91835364	chr9:91835364:G:A	4.65601e-07	-1.52685	-1.27051
91835530	chr9:91835530:G:A	4.87767e-07	-1.57355	-1.17729
91835832	chr9:91835832:A:C	2.38647e-06	-1.16478e-10	-1.16311
91835928	chr9:91835928:C:T	3.84057e-06	-1.16478e-10	-0.687309
91836404	chr9:91836404:G:A	1.56008e-06	-1.58819	-2.95118e-10
91836717	chr9:91836717:G:A	1.56041e-06	-1.58798	-2.95118e-10
91836911	chr9:91836911:C:G	7.11031e-07	-1.37148	-1.00248
91836981	chr9:91836981:C:T	5.47271e-07	-1.58739	-1.04834
91837579	chr9:91837579:C:A	2.29994e-06	-1.16478e-10	-1.20004
91837662	chr9:91837662:A:G	2.35821e-06	-1.16478e-10	-1.17503
91837681	chr9:91837681:T:A	3.81717e-06	-1.16478e-10	-0.693419
91837685	chr9:91837685:T:C	4.61408e-07	-1.53588	-1.27052
91837820	chr9:91837820:T:C	5.60314e-07	-1.5453	-1.06689
91837925	chr9:91837925:G:A	1.03918e-06	-0.845306	-1.14919
91837965	chr9:91837965:AT:A	2.16606e-06	-1.16478e-10	-1.26002
91837994	chr9:91837994:C:T	4.04045e-06	-1.16478e-10	-0.636573
91838061	chr9:91838061:T:C	4.87977e-07	-1.55732	-1.1931
91838246	chr9:91838246:A:G	4.93958e-07	-1.5577	-1.18053
91838387	chr9:91838387:C:A	2.46145e-06	-1.16478e-10	-1.13218
91838628	chr9:91838628:A:G	4.4901e-07	-1.56089	-1.27275
91838690	chr9:91838690:G:A	2.17696e-06	-1.16478e-10	-1.255
91838712	chr9:91838712:GA:G	4.56394e-07	-1.54526	-1.27207
91838811	chr9:91838811:A:G	5.21839e-07	-1.57858	-1.10474
91838951	chr9:91838951:T:C	6.43909e-07	-1.43754	-1.03559
91839190	chr9:91839190:C:T	4.69996e-07	-1.5587	-1.22926
91839467	chr9:91839467:A:T	5.04032e-07	-1.51617	-1.20187
91839474	chr9:91839474:T:C	2.32498e-06	-1.16478e-10	-1.18922
91839572	chr9:91839572:G:A	3.18235e-06	-0.875308	-2.95118e-10
91840035	chr9:91840035:G:A	7.14299e-06	-1.16478e-10	-0.0667972
91840367	chr9:91840367:C:T	2.4432e-06	-1.16478e-10	-1.13962
91840851	chr9:91840851:G:T	2.56359e-06	-1.16478e-10	-1.09152
91840935	chr9:91840935:T:C	4.84013e-07	-1.52132	-1.23725
91841426	chr9:91841426:A:T	4.83118e-07	-1.52067	-1.23976
91841650	chr9:91841650:G:A	2.29451e-06	-1.16478e-10	-1.20241
91841688	chr9:91841688:C:T	4.84e-07	-1.52307	-1.23553
91842008	chr9:91842008:C:T	1.56275e-06	-1.58648	-2.95118e-10
91842121	chr9:91842121:A:G	1.57195e-06	-1.58061	-2.95118e-10
91842192	chr9:91842192:C:T	4.83306e-07	-1.51891	-1.24113
91842193	chr9:91842193:T:C	4.82603e-07	-1.52062	-1.24087
91842282	chr9:91842282:C:T	1.19627e-05	-1.16478e-10	0.448861
91842484	chr9:91842484:G:A	1.56942e-06	-1.58222	-2.95118e-10
91842713	chr9:91842713:G:T	2.28355e-06	-1.16478e-10	-1.2072
91842966	chr9:91842966:G:A	2.40946e-06	-1.16478e-10	-1.15352
91843112	chr9:91843112:G:A	2.25449e-06	-1.16478e-10	-1.22
91843263	chr9:91843263:G:A	4.83897e-07	-1.52571	-1.2331
91843626	chr9:91843626:A:G	4.52914e-07	-1.55419	-1.27079
91843825	chr9:91843825:C:T	2.49866e-06	-1.16478e-10	-1.11718
91843833	chr9:91843833:T:C	5.29801e-07	-1.55743	-1.11075
91843930	chr9:91843930:T:C	5.09096e-07	-1.57125	-1.1368
91844452	chr9:91844452:G:T	1.55985e-06	-1.58834	-2.95118e-10
91844453	chr9:91844453:G:T	1.55997e-06	-1.58826	-2.95118e-10
91844496	chr9:91844496:C:T	2.4278e-06	-1.16478e-10	-1.14594
91844588	chr9:91844588:T:C	1.55979e-06	-1.58838	-2.95118e-10
91844872	chr9:91844872:G:A	5.13629e-07	-1.48186	-1.21733
91845012	chr9:91845012:G:A	5.01369e-07	-1.53176	-1.19158
91845051	chr9:91845051:G:A	5.22926e-07	-1.42217	-1.25908
91845059	chr9:91845059:T:C	5.28631e-07	-1.41161	-1.25879
91845413	chr9:91845413:C:T	3.11335e-05	1.40535	-2.95118e-10
91845703	chr9:91845703:G:A	7.90488e-07	-1.02011	-1.24793
91845781	chr9:91845781:C:T	6.50357e-07	-1.21632	-1.24684
91846116	chr9:91846116:C:T	1.57428e-06	-1.57913	-2.95118e-10
91846124	chr9:91846124:C:T	1.57419e-06	-1.57919	-2.95118e-10
91846201	chr9:91846201:C:T	2.13782e-06	-1.16478e-10	-1.27314
91846305	chr9:91846305:A:C	5.13119e-07	-1.42664	-1.27353
91846532	chr9:91846532:G:A	4.74243e-07	-1.54695	-1.23201
91846561	chr9:91846561:A:C	5.12569e-07	-1.42821	-1.27304
91846748	chr9:91846748:G:A	5.08942e-07	-1.50271	-1.20564
91847144	chr9:91847144:T:A	2.14485e-06	-1.16478e-10	-1.26986
91847194	chr9:91847194:A:G	6.23486e-07	-1.25622	-1.24914
91847216	chr9:91847216:AC:A	2.38067e-06	-1.16478e-10	-1.16555
91847602	chr9:91847602:G:A	6.75988e-07	-1.39996	-1.02455
91848415	chr9:91848415:G:A	5.7697e-07	-1.47126	-1.11163
91848419	chr9:91848419:A:G	2.14035e-06	-1.16478e-10	-1.27196
91848521	chr9:91848521:G:A	2.13942e-06	-1.16478e-10	-1.27239
91848647	chr9:91848647:G:A	2.14761e-06	-1.16478e-10	-1.26857
91848699	chr9:91848699:G:A	4.62073e-07	-1.54512	-1.25984
91848733	chr9:91848733:C:T	2.14659e-06	-1.16478e-10	-1.26905
91848822	chr9:91848822:T:C	2.94039e-06	-1.16478e-10	-0.954386
91848905	chr9:91848905:T:C	2.67411e-06	-1.16478e-10	-1.04931
91848917	chr9:91848917:A:G	2.93826e-06	-0.562929	-0.392184
91849106	chr9:91849106:C:T	2.9242e-06	-1.16478e-10	-0.959909
91849108	chr9:91849108:C:A	4.644e-07	-1.56471	-1.23523
91849272	chr9:91849272:T:C	4.88736e-07	-1.48015	-1.26871
91849329	chr9:91849329:T:C	2.15021e-06	-1.16478e-10	-1.26737
91850109	chr9:91850109:T:C	4.88404e-07	-1.478	-1.27154
91850334	chr9:91850334:C:T	2.19336e-06	-1.16478e-10	-1.2475
91850361	chr9:91850361:A:G	2.1416e-06	-1.16478e-10	-1.27138
91850412	chr9:91850412:AC:A	4.66896e-07	-1.56266	-1.23192
91850681	chr9:91850681:CTAAG:C	4.15644e-05	1.69432	-2.95118e-10
91851149	chr9:91851149:G:A	4.62781e-07	-1.56791	-1.23552
91851215	chr9:91851215:G:A	4.60921e-07	-1.55176	-1.2557
91851252	chr9:91851252:T:C	4.71579e-07	-1.5594	-1.2252
91851486	chr9:91851486:G:A	6.43132e-07	-1.34473	-1.12961
91851833	chr9:91851833:G:A	1.57292e-06	-1.58	-2.95118e-10
91851841	chr9:91851841:T:C	2.14101e-06	-1.16478e-10	-1.27165
91852320	chr9:91852320:C:T	4.65065e-07	-1.53238	-1.26613
91852503	chr9:91852503:C:G	2.49296e-06	-1.16478e-10	-1.11946
91852782	chr9:91852782:T:C	1.0021e-06	-1.42765	-0.603183
91852948	chr9:91852948:C:T	5.3259e-07	-1.41721	-1.24573
91853040	chr9:91853040:C:T	2.86313e-06	-1.16478e-10	-0.981015
91853310	chr9:91853310:G:A	2.52497e-06	-1.16478e-10	-1.1067
91853621	chr9:91853621:A:G	6.6724e-07	-1.40384	-1.0337
91853704	chr9:91853704:A:G	5.00038e-07	-1.48094	-1.24506
91853748	chr9:91853748:G:A	4.70219e-07	-1.53896	-1.24852
91853821	chr9:91853821:G:A	4.91103e-07	-1.56292	-1.18111
91853827	chr9:91853827:T:TG	2.43251e-06	-1.16478e-10	-1.144
91854716	chr9:91854716:G:C	4.54018e-07	-1.56078	-1.26177
91854796	chr9:91854796:C:T	2.21384e-06	-1.16478e-10	-1.2382
91855427	chr9:91855427:G:A	4.67679e-07	-1.5191	-1.2738
91855598	chr9:91855598:CA:C	2.92649e-06	-1.16478e-10	-0.959125
91856047	chr9:91856047:A:G	4.55702e-07	-1.55735	-1.2615
91856395	chr9:91856395:T:C	2.973e-06	-1.16478e-10	-0.943359
91856994	chr9:91856994:T:C	4.51801e-07	-1.55647	-1.27097
91857493	chr9:91857493:C:A	2.61549e-06	-1.16478e-10	-1.07148
91857516	chr9:91857516:G:A	4.66075e-07	-1.57038	-1.22596
91857527	chr9:91857527:G:A	4.56094e-07	-1.55608	-1.26191
91857687	chr9:91857687:C:A	2.29697e-06	-1.16478e-10	-1.20134
91857995	chr9:91857995:A:T	4.89281e-07	-1.55412	-1.19363
91858101	chr9:91858101:C:T	3.2612e-06	-1.16478e-10	-0.850834
91858209	chr9:91858209:GCTAA:G	2.16396e-06	-1.16478e-10	-1.26099
91858300	chr9:91858300:C:T	2.15721e-06	-1.16478e-10	-1.26412
91858325	chr9:91858325:A:G	4.51967e-07	-1.5612	-1.26588
91858449	chr9:91858449:C:T	6.24382e-07	-1.35828	-1.14564
91858470	chr9:91858470:A:G	4.56646e-07	-1.56359	-1.25318
91858567	chr9:91858567:C:G	4.67676e-07	-1.52822	-1.26469
91858604	chr9:91858604:G:A	2.3808e-06	-1.16478e-10	-1.16549
91858708	chr9:91858708:T:C	4.68549e-07	-1.52621	-1.26484
91858773	chr9:91858773:C:T	5.24142e-07	-1.40861	-1.27031
91858983	chr9:91858983:A:G	5.06908e-07	-1.44211	-1.27025
91859009	chr9:91859009:G:A	2.19901e-06	-1.16478e-10	-1.24492
91859010	chr9:91859010:A:T	2.19758e-06	-1.16478e-10	-1.24557
91859113	chr9:91859113:C:A	6.58434e-07	-1.30861	-1.14221
91859363	chr9:91859363:C:T	6.31295e-07	-1.36939	-1.12352
91859524	chr9:91859524:G:GA	2.77534e-06	-1.16478e-10	-1.01215
91859584	chr9:91859584:A:G	5.2502e-07	-1.51493	-1.16232
91860169	chr9:91860169:G:A	4.43043e-07	-1.58214	-1.26487
91860227	chr9:91860227:G:A	6.65959e-07	-1.20848	-1.23097
91860238	chr9:91860238:G:A	2.25552e-06	-1.16478e-10	-1.21955
91860254	chr9:91860254:A:G	4.64344e-07	-1.52712	-1.27293
91860887	chr9:91860887:G:A	2.1525e-06	-1.16478e-10	-1.2663
91861147	chr9:91861147:G:C	2.63675e-06	-1.16478e-10	-1.06338
91861214	chr9:91861214:C:T	2.28851e-06	-1.16478e-10	-1.20503
91861243	chr9:91861243:GGTTTT:G	6.35733e-07	-1.45349	-1.03241
91861301	chr9:91861301:G:A	4.57014e-07	-1.55815	-1.25782
91861329	chr9:91861329:A:C	6.1816e-07	-1.35825	-1.15569
91861393	chr9:91861393:C:G	2.22207e-06	-1.16478e-10	-1.23449
91861956	chr9:91861956:C:T	7.39637e-07	-1.07686	-1.25767
91862187	chr9:91862187:G:A	4.54893e-07	-1.56244	-1.25818
91862245	chr9:91862245:G:A	2.64874e-06	-1.16478e-10	-1.05885
91862387	chr9:91862387:G:T	2.16282e-06	-1.16478e-10	-1.26152
91862788	chr9:91862788:C:T	6.28618e-07	-1.33338	-1.16378
91863278	chr9:91863278:G:A	6.62428e-07	-1.27833	-1.16645
91863554	chr9:91863554:G:A	2.44188e-06	-1.16478e-10	-1.14016
91863672	chr9:91863672:G:A	4.48473e-07	-1.56171	-1.27312
91863678	chr9:91863678:G:A	5.46924e-07	-1.37774	-1.25863
91863757	chr9:91863757:A:G	4.45631e-07	-1.5762	-1.26499
91863785	chr9:91863785:A:G	1.56376e-06	-0.709897	-0.875936
91864261	chr9:91864261:A:G	4.58172e-07	-1.54485	-1.26859
91864739	chr9:91864739:AT:A	4.71409e-07	-1.53712	-1.24784
91864745	chr9:91864745:G:A	4.72582e-07	-1.53509	-1.24738
91865978	chr9:91865978:T:A	2.31167e-06	-1.16478e-10	-1.19496
91866047	chr9:91866047:T:C	4.57079e-07	-1.54182	-1.27401
91866564	chr9:91866564:C:T	5.36327e-07	-1.44215	-1.21379
91866600	chr9:91866600:T:C	4.58516e-07	-1.55554	-1.25715
91866626	chr9:91866626:G:A	4.46511e-07	-1.56539	-1.27383
91867310	chr9:91867310:A:G	4.65493e-07	-1.53374	-1.26385
91867512	chr9:91867512:G:A	2.63466e-06	-0.674846	-0.389328
91867750	chr9:91867750:A:C	2.34794e-06	-1.16478e-10	-1.17939
91867782	chr9:91867782:A:ACAT	4.59404e-07	-1.53685	-1.27391
91867806	chr9:91867806:C:A	2.27609e-06	-1.16478e-10	-1.21047
91868069	chr9:91868069:T:A	9.46129e-07	-0.815324	-1.27298
91868378	chr9:91868378:C:T	3.54967e-06	-0.766075	-2.95118e-10
91868402	chr9:91868402:A:T	4.68738e-07	-1.51722	-1.27342
91868438	chr9:91868438:G:A	2.789e-06	-1.16478e-10	-1.00725
91868666	chr9:91868666:C:G	4.66253e-07	-1.52897	-1.26699
91868760	chr9:91868760:G:A	4.61628e-07	-1.53536	-1.27056
91868769	chr9:91868769:A:G	2.18775e-06	-1.16478e-10	-1.25005
91869049	chr9:91869049:G:A	5.6839e-07	-1.36556	-1.23232
91869094	chr9:91869094:A:G	5.51244e-07	-1.39368	-1.23483
91869216	chr9:91869216:C:T	1.28515e-06	-0.513234	-1.26882
91869263	chr9:91869263:T:G	1.37665e-06	-0.441043	-1.27224
91869348	chr9:91869348:C:T	5.13792e-07	-1.44008	-1.25878
91869710	chr9:91869710:A:G	7.62199e-07	-1.03691	-1.26756
91869771	chr9:91869771:T:C	4.48224e-07	-1.56224	-1.27315
91869988	chr9:91869988:T:A	2.14173e-06	-1.16478e-10	-1.27132
91870139	chr9:91870139:A:G	8.3085e-07	-0.959747	-1.25849
91870231	chr9:91870231:G:A	2.14612e-06	-1.16478e-10	-1.26927
91870376	chr9:91870376:G:A	2.66153e-06	-1.16478e-10	-1.05403
91870467	chr9:91870467:A:G	4.45744e-07	-1.56783	-1.27311
91870734	chr9:91870734:T:C	8.97286e-07	-0.934956	-1.20635
91870788	chr9:91870788:G:A	2.51935e-06	-1.16478e-10	-1.10893
91870874	chr9:91870874:T:A	2.14768e-06	-1.16478e-10	-1.26854
91871124	chr9:91871124:G:A	4.67532e-07	-1.54099	-1.25223
91871216	chr9:91871216:T:A	4.49266e-07	-1.55991	-1.27316
91871511	chr9:91871511:G:A	2.17384e-06	-1.16478e-10	-1.25643
91871630	chr9:91871630:C:T	5.81458e-07	-1.36041	-1.21473
91872315	chr9:91872315:C:T	2.15569e-06	-1.16478e-10	-1.26482
91872386	chr9:91872386:A:G	1.909e-06	-1.38635	-2.95118e-10
91872979	chr9:91872979:A:G	2.17857e-06	-1.16478e-10	-1.25426
91873007	chr9:91873007:T:C	2.41238e-06	-1.16478e-10	-1.15232
91873179	chr9:91873179:TA:T	4.368e-07	-1.58855	-1.27266
91873204	chr9:91873204:TCTACCA:T	4.56369e-07	-1.54981	-1.26757
91873408	chr9:91873408:TA:T	4.75136e-07	-1.55766	-1.21942
91873452	chr9:91873452:A:G	4.36381e-07	-1.58877	-1.2734
91873463	chr9:91873463:C:T	8.30284e-06	-1.16478e-10	0.0836689
91873646	chr9:91873646:T:C	4.38296e-07	-1.58395	-1.27384
91873775	chr9:91873775:G:C	4.38885e-07	-1.58512	-1.27132
91873793	chr9:91873793:T:C	4.55962e-07	-1.54524	-1.27303
91873808	chr9:91873808:G:A	8.07196e-07	-1.00965	-1.23747
91874078	chr9:91874078:A:G	4.39382e-07	-1.58729	-1.26802
91874232	chr9:91874232:T:C	4.3795e-07	-1.5862	-1.27238
91874311	chr9:91874311:C:T	4.38007e-07	-1.58653	-1.27192
91874421	chr9:91874421:T:TGAG	4.38487e-07	-1.58404	-1.27331
91874444	chr9:91874444:T:C	4.46103e-07	-1.56701	-1.27312
91874499	chr9:91874499:G:A	2.75147e-06	-1.16478e-10	-1.0208
91874878	chr9:91874878:T:G	4.36602e-07	-1.58774	-1.27392
91874883	chr9:91874883:T:C	4.46081e-07	-1.56735	-1.27283
91875024	chr9:91875024:T:G	1.08138e-05	-1.16478e-10	0.347898
91875039	chr9:91875039:T:C	7.32912e-06	-1.16478e-10	-0.0410735
91875103	chr9:91875103:T:C	1.02403e-06	-0.78844	-1.22074
91875460	chr9:91875460:A:G	2.18496e-06	-1.16478e-10	-1.25133
91875726	chr9:91875726:G:A	4.48578e-07	-1.57027	-1.26433
91875813	chr9:91875813:A:C	4.3907e-07	-1.58735	-1.26868
91876046	chr9:91876046:G:A	2.50926e-06	-1.16478e-10	-1.11294
91876141	chr9:91876141:G:A	2.14018e-06	-1.16478e-10	-1.27204
91876522	chr9:91876522:C:T	6.4478e-07	-1.48416	-0.987612
91876623	chr9:91876623:A:T	2.67458e-06	-1.16478e-10	-1.04914
91876680	chr9:91876680:C:T	5.53429e-07	-1.57038	-1.05417
91877079	chr9:91877079:C:T	3.11442e-06	-1.16478e-10	-0.896886
91877136	chr9:91877136:T:A	5.73353e-07	-1.55816	-1.03102
91877139	chr9:91877139:C:T	5.58469e-07	-1.56462	-1.05087
91877456	chr9:91877456:C:T	1.56365e-06	-1.58591	-2.95118e-10
91877547	chr9:91877547:T:C	5.65571e-07	-1.56055	-1.0423
91878102	chr9:91878102:G:A	2.21669e-06	-1.16478e-10	-1.23691
91878339	chr9:91878339:G:A	4.46654e-07	-1.57221	-1.26669
91878340	chr9:91878340:G:A	2.39766e-06	-1.15843	-2.95118e-10
91878518	chr9:91878518:C:T	0.000124787	3.41477	-0.621092
91878523	chr9:91878523:G:A	2.52204e-06	-1.16478e-10	-1.10786
91878602	chr9:91878602:T:G	4.91612e-07	-1.53441	-1.20858
91878653	chr9:91878653:T:C	4.87223e-07	-1.51218	-1.23978
91878967	chr9:91878967:G:A	1.58466e-06	-1.57256	-2.95118e-10
91879509	chr9:91879509:CT:C	5.14461e-07	-1.56861	-1.12896
91879847	chr9:91879847:C:T	4.95372e-07	-1.47539	-1.25998
91879929	chr9:91879929:GAGGTC:G	2.15346e-06	-1.16478e-10	-1.26585
91879959	chr9:91879959:G:A	5.07683e-06	-1.16478e-10	-0.408243
91880058	chr9:91880058:T:C	1.38762e-06	-1.48653	-0.218813
91880095	chr9:91880095:T:C	1.73795e-06	-1.48022	-2.95118e-10
91880168	chr9:91880168:A:G	1.30146e-06	-1.5059	-0.263539
91880284	chr9:91880284:C:G	2.73282e-06	-1.0276	-2.95118e-10
91880480	chr9:91880480:C:T	5.38873e-07	-1.43099	-1.22021
91881264	chr9:91881264:C:G	1.11006e-06	-1.3653	-0.563213
91881334	chr9:91881334:A:G	7.46256e-07	-1.57924	-0.74638
91881538	chr9:91881538:A:G	3.86194e-06	-1.16478e-10	-0.68176
91881549	chr9:91881549:T:C	5.35378e-07	-1.38594	-1.27177
91881834	chr9:91881834:T:C	3.00303e-06	-0.933308	-2.95118e-10
91881906	chr9:91881906:G:A	2.19813e-06	-1.16478e-10	-1.24532
91881996	chr9:91881996:A:G	4.01049e-06	-1.16478e-10	-0.644016
91882176	chr9:91882176:C:T	1.80219e-05	-1.16478e-10	0.858656
91882532	chr9:91882532:A:T	5.25664e-07	-1.466	-1.21002
91882697	chr9:91882697:C:T	1.12833e-06	-1.34797	-0.564221
91882757	chr9:91882757:G:A	7.52305e-07	-1.55373	-0.763809
91883428	chr9:91883428:G:T	2.78163e-06	-1.16478e-10	-1.00989
91883476	chr9:91883476:C:T	5.31744e-07	-1.46073	-1.20379
91883561	chr9:91883561:T:C	6.6359e-07	-1.37769	-1.06533
91883689	chr9:91883689:T:A	5.37954e-07	-1.45718	-1.19573
91883891	chr9:91883891:A:T	2.20511e-06	-1.16478e-10	-1.24215
91883976	chr9:91883976:T:C	3.49619e-06	-1.16478e-10	-0.781255
91884036	chr9:91884036:C:A	1.35406e-06	-1.5884	-0.141426
91884288	chr9:91884288:A:G	1.41117e-06	-1.58591	-0.102597
91884346	chr9:91884346:G:A	1.13024e-06	-1.58013	-0.330365
91884515	chr9:91884515:C:T	6.40026e-07	-1.53975	-0.93943
91884676	chr9:91884676:T:C	5.02943e-07	-1.56616	-1.15405
91884677	chr9:91884677:G:A	2.51843e-06	-1.16478e-10	-1.10929
91884701	chr9:91884701:T:C	6.14244e-07	-1.56578	-0.954513
91884896	chr9:91884896:A:G	4.94764e-06	-1.16478e-10	-0.434019
91885325	chr9:91885325:G:A	8.7789e-06	-1.16478e-10	0.139422
91885528	chr9:91885528:G:A	3.58671e-06	-1.16478e-10	-0.755694
91885577	chr9:91885577:T:C	3.16812e-06	-1.16478e-10	-0.879791
91885763	chr9:91885763:T:C	4.00986e-06	-1.57834	0.934165
91886020	chr9:91886020:T:C	6.63369e-07	-1.58337	-0.85998
91886094	chr9:91886094:C:A	2.58494e-06	-1.16478e-10	-1.08323
91886352	chr9:91886352:A:T	2.13717e-06	-1.16478e-10	-1.27345
91886397	chr9:91886397:G:A	6.99309e-07	-1.56195	-0.828642
91886629	chr9:91886629:T:G	5.43484e-07	-1.58801	-1.05467
91886649	chr9:91886649:C:T	6.96667e-07	-1.55007	-0.844302
91886822	chr9:91886822:G:A	6.80565e-07	-1.53182	-0.885944
91887140	chr9:91887140:G:T	2.89674e-06	-1.16478e-10	-0.969344
91887304	chr9:91887304:T:C	3.51624e-06	-1.57027	0.79473
91888156	chr9:91888156:T:A	2.1447e-06	-1.16478e-10	-1.26993
91888198	chr9:91888198:T:C	4.24329e-06	-1.16478e-10	-0.587591
91888213	chr9:91888213:T:G	3.0415e-06	-1.16478e-10	-0.920578
91888390	chr9:91888390:G:A	3.04396e-06	-1.16478e-10	-0.919769
91888483	chr9:91888483:A:C	2.13596e-06	-1.16478e-10	-1.27401
91888773	chr9:91888773:G:A	2.13755e-06	-1.16478e-10	-1.27327
91889133	chr9:91889133:A:G	8.56269e-07	-1.34055	-0.847554
91889420	chr9:91889420:A:G	5.77498e-07	-1.50351	-1.07847
91889510	chr9:91889510:T:C	1.56781e-06	-1.58325	-2.95118e-10
91889589	chr9:91889589:A:G	9.57613e-07	-1.30567	-0.770567
91889691	chr9:91889691:C:T	2.15467e-06	-1.16478e-10	-1.26529
91889702	chr9:91889702:T:C	6.72967e-07	-1.57607	-0.852917
91889786	chr9:91889786:T:C	2.97602e-06	-1.16478e-10	-0.942344
91890299	chr9:91890299:G:A	5.95768e-07	-1.4761	-1.07473
91890331	chr9:91890331:G:A	1.02667e-06	-1.55004	-0.456576
91892055	chr9:91892055:A:G	2.13407e-06	-1.2749	-2.95118e-10
91892260	chr9:91892260:G:C	2.66334e-06	-1.16478e-10	-1.05335
91892473	chr9:91892473:G:A	2.84949e-06	-1.16478e-10	-0.985789
91892500	chr9:91892500:G:C	1.0581e-06	-1.58177	-0.394685
91892642	chr9:91892642:T:G	2.21325e-06	-1.16478e-10	-1.23847
91892739	chr9:91892739:A:G	8.25462e-07	-1.31724	-0.907497
91893171	chr9:91893171:A:G	3.21469e-06	-1.29592	0.430718
91893372	chr9:91893372:G:A	2.14419e-06	-1.16478e-10	-1.27017
91893488	chr9:91893488:C:A	2.03755e-06	-1.32118	-2.95118e-10
91893517	chr9:91893517:G:A	2.70368e-06	-1.16478e-10	-1.03832
91893580	chr9:91893580:T:G	1.14725e-06	-1.58308	-0.312477
91893734	chr9:91893734:A:G	2.10256e-06	-1.37452	0.0847513
91893755	chr9:91893755:C:G	1.94716e-06	-1.36656	-2.95118e-10
91893775	chr9:91893775:G:A	6.65495e-07	-1.54504	-0.895108
91893788	chr9:91893788:C:T	2.14377e-06	-1.16478e-10	-1.27036
91894128	chr9:91894128:G:A	2.78568e-06	-1.16478e-10	-1.00844
91894414	chr9:91894414:G:A	2.14276e-06	-1.16478e-10	-1.27083
91894473	chr9:91894473:G:A	2.179e-06	-1.16478e-10	-1.25406
91894800	chr9:91894800:G:A	2.77599e-06	-1.16478e-10	-1.01192
91894848	chr9:91894848:C:T	7.65529e-07	-1.58378	-0.716337
91894963	chr9:91894963:A:C	2.23864e-06	-1.16478e-10	-1.22706
91895271	chr9:91895271:G:A	6.25575e-07	-1.57188	-0.930135
91895418	chr9:91895418:T:C	2.14761e-06	-1.16478e-10	-1.26857
91895647	chr9:91895647:C:T	2.14906e-06	-1.16478e-10	-1.2679
91895831	chr9:91895831:G:A	2.18938e-06	-1.16478e-10	-1.24931
91896075	chr9:91896075:C:G	2.98937e-06	-1.16478e-10	-0.937867
91896099	chr9:91896099:T:C	8.9645e-07	-1.25815	-0.884097
91896316	chr9:91896316:T:C	8.48062e-06	-1.06547	1.17033
91896937	chr9:91896937:T:C	1.92881e-06	-1.37602	-2.95118e-10
91897075	chr9:91897075:G:A	2.98937e-06	-1.16478e-10	-0.937867
91897264	chr9:91897264:T:C	6.35466e-07	-1.2244	-1.26192
91897616	chr9:91897616:C:T	1.3909e-05	-1.16478e-10	0.599608
91897713	chr9:91897713:G:A	2.75008e-06	-1.16478e-10	-1.0213
91898754	chr9:91898754:C:A	1.58767e-06	-1.57066	-2.95118e-10
91898833	chr9:91898833:G:A	9.07871e-07	-1.26604	-0.863546
91898870	chr9:91898870:C:T	2.56235e-06	-1.16478e-10	-1.092
91898943	chr9:91898943:G:A	5.09806e-06	-1.16478e-10	-0.40407
91899022	chr9:91899022:G:A	2.17074e-06	-1.16478e-10	-1.25786
91899255	chr9:91899255:G:A	9.17764e-07	-1.2958	-0.822945
91899307	chr9:91899307:G:A	1.68776e-06	-1.50953	-2.95118e-10
91899514	chr9:91899514:G:A	8.71147e-07	-1.46925	-0.701624
91899810	chr9:91899810:G:A	2.47237e-06	-1.57678	0.449023
91899839	chr9:91899839:C:G	6.11672e-07	-1.5738	-0.950692
91899855	chr9:91899855:A:C	4.35808e-06	-0.560898	-2.95118e-10
91899898	chr9:91899898:T:C	6.06026e-07	-1.58702	-0.946737
91900287	chr9:91900287:C:T	2.14045e-06	-1.27191	-2.95118e-10
91900322	chr9:91900322:A:G	2.2228e-06	-1.50057	0.266413
91900375	chr9:91900375:A:G	1.33534e-06	-1.55665	-0.187093
91900411	chr9:91900411:G:A	3.13696e-06	-1.16478e-10	-0.889674
```
