## Supplementary material for "Characterization of shared and ancestry-specific signals driving complex traits using multi-ancestry fine-mapping": susiex_nc2.cs80.summary

```
# chr9:90900472-91900472
CS_ID	CS_LENGTH	CS_PURITY	MAX_PIP_SNP	BP	REF_ALLELE	ALT_ALLELE	REF_FRQ	BETA	SE	-LOG10P	MAX_PIP	POST-HOC_PROB_POP1	POST-HOC_PROB_POP2
1	30	0.887826	chr9:91181918:G:A	91181918	A,A	G,G	1,1	-inf,inf	inf,inf	5.30835,2.10297	0.121	0.968393	0.548543
```
