## Supplementary material for "Characterization of shared and ancestry-specific signals driving complex traits using multi-ancestry fine-mapping": susiex_nc3.cs80.cs

```
CS_ID	SNP	BP	REF_ALLELE	ALT_ALLELE	REF_FRQ	BETA	SE	-LOG10P	CS_PIP	OVRL_PIP
1	chr9:91181918:G:A	91181918	A,A	G,G	1,1	-inf,inf	inf,inf	5.30835,2.10297	0.115844	0.115977
1	chr9:91186354:G:C	91186354	C,C	G,G	1,1	-inf,inf	inf,inf	5.29178,2.00658	0.0927865	0.0929274
1	chr9:91202625:T:A	91202625	A,A	T,T	1,1	-inf,inf	inf,inf	5.15282,1.75566	0.0504054	0.0504571
1	chr9:91229012:G:GA	91229012	GA,GA	G,G	1,1	-inf,inf	inf,inf	5.50521,1.22238	0.0394395	0.0394739
1	chr9:91342600:T:C	91342600	C,C	T,T	1,1	-inf,inf	inf,inf	5.78691,0.691839	0.0285773	0.0286064
1	chr9:91185771:A:G	91185771	G,G	A,A	1,1	-inf,inf	inf,inf	5.55569,1.01966	0.0269462	0.0270166
1	chr9:91201868:G:A	91201868	A,A	G,G	1,1	-inf,inf	inf,inf	5.1778,1.36686	0.0262639	0.0263009
1	chr9:91206994:G:C	91206994	C,C	G,G	1,1	-inf,inf	inf,inf	5.08671,1.41376	0.0236982	0.0237361
1	chr9:91354993:A:C	91354993	C,C	A,A	1,1	-inf,inf	inf,inf	5.6981,0.690794	0.0235686	0.0235969
1	chr9:91180858:C:T	91180858	T,T	C,C	1,1	-inf,inf	inf,inf	5.54851,0.920257	0.0227477	0.0228025
1	chr9:91210376:A:G	91210376	G,G	A,A	1,1	-inf,inf	inf,inf	5.02338,1.4591	0.0225688	0.022608
1	chr9:91231919:T:G	91231919	G,G	T,T	1,1	-inf,inf	inf,inf	5.24277,1.20819	0.022453	0.0224858
1	chr9:91191137:C:A	91191137	A,A	C,C	1,1	-inf,inf	inf,inf	4.61482,1.98024	0.0220175	0.0220859
1	chr9:91197113:C:T	91197113	T,T	C,C	1,1	-inf,inf	inf,inf	5.02272,1.4432	0.021945	0.0219837
1	chr9:91356241:C:T	91356241	T,T	C,C	1,1	-inf,inf	inf,inf	5.69907,0.623417	0.0213611	0.0213893
1	chr9:91223697:G:C	91223697	C,C	G,G	1,1	-inf,inf	inf,inf	5.17254,1.23293	0.0203334	0.0203663
1	chr9:91346508:T:C	91346508	C,C	T,T	1,1	-inf,inf	inf,inf	5.59121,0.710774	0.0194856	0.0195134
1	chr9:91327848:G:A	91327848	A,A	G,G	1,1	-inf,inf	inf,inf	5.55928,0.717223	0.0193844	0.0194123
1	chr9:91252470:G:A	91252470	A,A	G,G	1,1	-inf,inf	inf,inf	5.27284,1.0784	0.0191143	0.0191446
1	chr9:91197312:C:T	91197312	T,T	C,C	1,1	-inf,inf	inf,inf	4.97145,1.4209	0.018976	0.0190138
1	chr9:91350117:T:C	91350117	C,C	T,T	1,1	-inf,inf	inf,inf	5.56432,0.701004	0.0182005	0.0182281
1	chr9:91180751:T:C	91180751	C,C	T,T	1,1	-inf,inf	inf,inf	5.46543,0.870889	0.0177854	0.0178367
1	chr9:91233987:G:A	91233987	A,A	G,G	1,1	-inf,inf	inf,inf	5.06404,1.26603	0.0172409	0.0172742
1	chr9:91331940:G:A	91331940	A,A	G,G	1,1	-inf,inf	inf,inf	5.49846,0.670588	0.015566	0.0155932
1	chr9:91250250:G:A	91250250	A,A	G,G	1,1	-inf,inf	inf,inf	5.08683,1.16169	0.0150913	0.0151224
1	chr9:91246652:T:C	91246652	C,C	T,T	1,1	-inf,inf	inf,inf	5.13041,1.09356	0.0146928	0.0147237
1	chr9:91263177:T:C	91263177	C,C	T,T	1,1	-inf,inf	inf,inf	5.02256,1.20799	0.014332	0.0143643
1	chr9:91266616:C:T	91266616	T,T	C,C	1,1	-inf,inf	inf,inf	4.99211,1.17534	0.0127351	0.0127666
1	chr9:91252217:G:A	91252217	A,A	G,G	1,1	-inf,inf	inf,inf	5.1,1.04616	0.0127113	0.0127403
1	chr9:91269923:C:T	91269923	T,T	C,C	1,1	-inf,inf	inf,inf	4.98818,1.17861	0.0127078	0.0127393
2	chr9:91503713:G:A	91503713	A,NA	G,NA	1,NA	-inf,NA	inf,NA	3.471,NA	0.0712569	0.0714759
2	chr9:91402558:C:T	91402558	T,NA	C,NA	1,NA	-inf,NA	inf,NA	2.8489,NA	0.0347568	0.0349527
2	chr9:91629231:G:A	91629231	A,NA	G,NA	1,NA	inf,NA	inf,NA	3.25719,NA	0.0200575	0.0204111
2	chr9:90911872:G:A	90911872	NA,A	NA,G	NA,1	NA,inf	NA,inf	NA,2.98923	0.0144089	0.01461
2	chr9:91631370:G:A	91631370	A,NA	G,NA	1,NA	-inf,NA	inf,NA	2.71088,NA	0.0141391	0.0142025
2	chr9:91089056:C:A	91089056	A,A	C,C	1,1	inf,inf	inf,inf	2.53258,0.340263	0.00787566	0.00791944
2	chr9:91498094:G:A	91498094	A,A	G,G	1,1	inf,inf	inf,inf	3.13999,0.558272	0.00699125	0.00711689
2	chr9:91878518:C:T	91878518	T,T	C,C	1,1	-inf,-inf	inf,inf	3.01525,0.650793	0.00683435	0.00694134
2	chr9:91133705:T:C	91133705	NA,C	NA,T	NA,1	NA,inf	NA,inf	NA,2.49088	0.00656975	0.00666729
2	chr9:91178826:CAG:C	91178826	NA,C	NA,CAG	NA,1	NA,inf	NA,inf	NA,2.42624	0.00616683	0.00625128
2	chr9:90911986:G:A	90911986	A,A	G,G	1,1	-inf,-inf	inf,inf	3.07696,0.431067	0.00544869	0.00554258
2	chr9:91634176:A:G	91634176	G,NA	A,NA	1,NA	-inf,NA	inf,NA	2.23367,NA	0.00523514	0.00526279
2	chr9:91434759:C:T	91434759	T,NA	C,NA	1,NA	-inf,NA	inf,NA	2.1963,NA	0.00495231	0.00498084
2	chr9:91487700:A:C	91487700	C,C	A,A	1,1	inf,inf	inf,inf	1.0903,2.79251	0.00484244	0.0049196
2	chr9:91124259:T:C	91124259	NA,C	NA,T	NA,1	NA,inf	NA,inf	NA,2.31208	0.00463057	0.00470023
2	chr9:90904360:G:A	90904360	NA,A	NA,G	NA,1	NA,inf	NA,inf	NA,2.38412	0.00458225	0.00466026
2	chr9:91446306:T:A	91446306	NA,A	NA,T	NA,1	NA,inf	NA,inf	NA,2.3402	0.00387612	0.00393977
2	chr9:91265146:G:A	91265146	A,NA	G,NA	1,NA	inf,NA	inf,NA	2.45641,NA	0.00372338	0.0038306
2	chr9:91440762:A:G	91440762	G,G	A,A	1,1	inf,inf	inf,inf	0.140207,3.22291	0.00371518	0.00377127
2	chr9:90944351:C:T	90944351	T,NA	C,NA	1,NA	inf,NA	inf,NA	1.15845,NA	0.00364675	0.00365439
2	chr9:91533377:G:A	91533377	A,A	G,G	1,1	inf,inf	inf,inf	0.645021,2.82888	0.00348863	0.00353651
2	chr9:91177720:G:A	91177720	NA,A	NA,G	NA,1	NA,inf	NA,inf	NA,2.1348	0.00335082	0.00340091
2	chr9:91391922:A:AGGACTAGTG	91391922	NA,AGGACTAGTG	NA,A	NA,1	NA,inf	NA,inf	NA,2.33062	0.00328129	0.00335808
2	chr9:91042395:A:G	91042395	G,G	A,A	1,1	inf,inf	inf,inf	0.393733,2.6962	0.00277385	0.00280985
2	chr9:91850681:CTAAG:C	91850681	C,NA	CTAAG,NA	1,NA	-inf,NA	inf,NA	2.0207,NA	0.00252192	0.00256353
2	chr9:91665788:G:A	91665788	NA,A	NA,G	NA,1	NA,-inf	NA,inf	NA,1.97745	0.00251889	0.00256336
2	chr9:91182591:A:G	91182591	NA,G	NA,A	NA,1	NA,inf	NA,inf	NA,2.20611	0.00241507	0.00247819
2	chr9:91707750:T:C	91707750	C,C	T,T	1,1	-inf,-inf	inf,inf	2.54684,0.583064	0.0022723	0.00231582
2	chr9:91138452:C:T	91138452	T,NA	C,NA	1,NA	inf,NA	inf,NA	3.97984,NA	0.00218186	0.00224058
2	chr9:91696574:T:A	91696574	A,A	T,T	1,1	-inf,-inf	inf,inf	2.40476,0.699772	0.00207266	0.00211219
2	chr9:91777813:A:G	91777813	G,G	A,A	1,1	-inf,inf	inf,inf	2.54146,0.310804	0.00194861	0.00197459
2	chr9:91421136:G:A	91421136	A,NA	G,NA	1,NA	-inf,NA	inf,NA	1.73307,NA	0.00187494	0.00188885
2	chr9:91454660:C:T	91454660	T,T	C,C	1,1	inf,inf	inf,inf	0.999077,2.21507	0.00187065	0.00189769
2	chr9:91539710:A:G	91539710	NA,G	NA,A	NA,1	NA,-inf	NA,inf	NA,1.82127	0.00182818	0.00185934
2	chr9:91803582:CAGA:C	91803582	C,C	CAGA,CAGA	1,1	inf,inf	inf,inf	2.63912,0.26281	0.00180972	0.00184479
2	chr9:91468858:T:C	91468858	C,NA	T,NA	1,NA	-inf,NA	inf,NA	1.86333,NA	0.00180457	0.00183374
2	chr9:91627662:C:T	91627662	T,NA	C,NA	1,NA	-inf,NA	inf,NA	1.73438,NA	0.0018028	0.00181503
2	chr9:91180268:CT:C	91180268	NA,C	NA,CT	NA,1	NA,inf	NA,inf	NA,2.03913	0.00178383	0.00182998
2	chr9:91492250:A:G	91492250	G,G	A,A	1,1	inf,inf	inf,inf	2.35706,0.701668	0.00172093	0.00175299
2	chr9:91081027:A:G	91081027	G,G	A,A	1,1	inf,inf	inf,inf	1.1549,1.47399	0.00167264	0.00168597
2	chr9:91016765:C:T	91016765	NA,T	NA,C	NA,1	NA,inf	NA,inf	NA,1.84272	0.00165223	0.00167937
2	chr9:91447764:C:T	91447764	T,T	C,C	1,1	inf,inf	inf,inf	0.772395,2.39853	0.00163942	0.00166125
2	chr9:91776753:C:T	91776753	T,T	C,C	1,1	-inf,inf	inf,inf	2.48977,0.245473	0.00163897	0.00166088
2	chr9:91770963:C:G	91770963	G,G	C,C	1,1	-inf,inf	inf,inf	2.44238,0.324255	0.00161356	0.00163545
2	chr9:91488623:G:A	91488623	A,A	G,G	1,1	inf,inf	inf,inf	2.26624,0.769918	0.00159157	0.00162126
2	chr9:91827548:T:C	91827548	NA,C	NA,T	NA,1	NA,-inf	NA,inf	NA,1.77365	0.00158778	0.00161852
2	chr9:90981953:C:T	90981953	T,T	C,C	1,1	-inf,-inf	inf,inf	0.111948,2.70499	0.00158226	0.00160847
2	chr9:91494083:G:A	91494083	A,A	G,G	1,1	inf,inf	inf,inf	2.27094,0.741659	0.00155079	0.00157966
2	chr9:91464826:G:A	91464826	A,A	G,G	1,1	inf,inf	inf,inf	0.720435,2.39701	0.00150956	0.00152979
2	chr9:91467466:T:C	91467466	C,C	T,T	1,1	inf,inf	inf,inf	0.741854,2.36604	0.00147181	0.00149157
2	chr9:91485216:G:A	91485216	A,A	G,G	1,1	inf,inf	inf,inf	2.25977,0.716666	0.00145407	0.0014812
2	chr9:91528616:A:T	91528616	NA,T	NA,A	NA,1	NA,-inf	NA,inf	NA,1.68656	0.0014352	0.00145968
2	chr9:91453783:G:A	91453783	NA,A	NA,G	NA,1	NA,inf	NA,inf	NA,1.92723	0.00141507	0.0014422
2	chr9:91762739:C:T	91762739	T,T	C,C	1,1	-inf,inf	inf,inf	2.4941,0.0129074	0.00140426	0.0014231
2	chr9:91763170:G:A	91763170	A,A	G,G	1,1	-inf,inf	inf,inf	2.47828,0.104076	0.00140422	0.00142301
2	chr9:91758835:G:A	91758835	A,A	G,G	1,1	-inf,inf	inf,inf	2.4701,0.132796	0.00139774	0.00141651
2	chr9:91468893:C:A	91468893	A,A	C,C	1,1	inf,inf	inf,inf	2.35165,0.581729	0.00139692	0.00142347
2	chr9:91438431:T:C	91438431	C,NA	T,NA	1,NA	-inf,NA	inf,NA	1.7135,NA	0.00139384	0.00141554
2	chr9:91517292:C:T	91517292	T,T	C,C	1,1	inf,inf	inf,inf	0.823638,2.19753	0.00138293	0.0014027
2	chr9:91517322:C:T	91517322	T,T	C,C	1,1	inf,inf	inf,inf	0.833785,2.18079	0.00136442	0.00138392
2	chr9:91692889:G:A	91692889	A,A	G,G	1,1	-inf,inf	inf,inf	2.53321,0.110315	0.00134442	0.00136939
2	chr9:91590084:C:A	91590084	A,A	C,C	1,1	inf,inf	inf,inf	1.20748,1.69227	0.00132585	0.00134834
2	chr9:91590083:T:C	91590083	C,C	T,T	1,1	inf,inf	inf,inf	1.20428,1.69227	0.00131886	0.00134122
2	chr9:91758639:G:A	91758639	A,A	G,G	1,1	-inf,inf	inf,inf	2.33031,0.348671	0.00131645	0.00133457
2	chr9:91759243:G:A	91759243	A,A	G,G	1,1	-inf,-inf	inf,inf	2.44887,0.017316	0.00131267	0.00132999
2	chr9:90906045:T:C	90906045	C,C	T,T	1,1	-inf,inf	inf,inf	2.51789,0.00505485	0.00130925	0.00133091
2	chr9:91502215:G:A	91502215	A,A	G,G	1,1	inf,inf	inf,inf	0.746916,2.431	0.00129923	0.00132321
2	chr9:91762849:T:A	91762849	A,A	T,T	1,1	-inf,inf	inf,inf	2.44443,0.082541	0.00129856	0.001316
2	chr9:91510240:A:G	91510240	G,G	A,A	1,1	inf,inf	inf,inf	0.899522,2.09702	0.00129834	0.001317
2	chr9:91769048:G:A	91769048	A,A	G,G	1,1	-inf,inf	inf,inf	2.28452,0.396052	0.00128268	0.00130031
2	chr9:91131430:A:T	91131430	T,T	A,A	1,1	-inf,inf	inf,inf	2.16961,1.50965	0.00128261	0.00145061
2	chr9:90904707:C:T	90904707	T,T	C,C	1,1	-inf,inf	inf,inf	2.50358,0.0204467	0.00128154	0.00130265
2	chr9:91764043:G:A	91764043	A,A	G,G	1,1	-inf,inf	inf,inf	2.4283,0.063577	0.00127761	0.00129464
2	chr9:91765105:T:C	91765105	C,C	T,T	1,1	-inf,inf	inf,inf	2.3511,0.272546	0.00127011	0.00128746
2	chr9:91511632:T:A	91511632	A,A	T,T	1,1	inf,inf	inf,inf	0.789402,2.17917	0.00126502	0.00128317
2	chr9:90907555:A:C	90907555	C,C	A,A	1,1	-inf,-inf	inf,inf	2.49006,0.0170212	0.00124355	0.00126403
2	chr9:90905671:C:T	90905671	T,T	C,C	1,1	-inf,-inf	inf,inf	2.49191,0.00520544	0.00124164	0.00126223
2	chr9:91070709:T:A	91070709	NA,A	NA,T	NA,1	NA,-inf	NA,inf	NA,1.65448	0.001225	0.00124898
2	chr9:91462202:TA:T	91462202	T,T	TA,TA	1,1	inf,inf	inf,inf	2.3135,0.538854	0.0012228	0.00124618
2	chr9:91471563:G:A	91471563	A,A	G,G	1,1	inf,inf	inf,inf	2.31803,0.525775	0.00121667	0.00123979
2	chr9:91692394:C:G	91692394	G,G	C,C	1,1	-inf,inf	inf,inf	2.47993,0.0952401	0.00120747	0.00122979
2	chr9:91070638:T:C	91070638	C,C	T,T	1,1	-inf,inf	inf,inf	0.0448512,2.65661	0.00120669	0.00122971
2	chr9:91514048:T:C	91514048	C,C	T,T	1,1	inf,inf	inf,inf	0.757448,2.17797	0.0011988	0.00121605
2	chr9:91459040:G:A	91459040	A,A	G,G	1,1	inf,inf	inf,inf	0.996313,1.97102	0.00119842	0.00121594
2	chr9:90960757:C:T	90960757	T,T	C,C	1,1	inf,-inf	inf,inf	0.99305,2.04935	0.00118854	0.00121152
2	chr9:91014524:T:C	91014524	NA,C	NA,T	NA,1	NA,inf	NA,inf	NA,1.66486	0.00118662	0.00120639
2	chr9:91535368:A:G	91535368	G,G	A,A	1,1	inf,inf	inf,inf	0.630766,2.24937	0.00118226	0.0012004
2	chr9:91762391:CAAT:C	91762391	C,C	CAAT,CAAT	1,1	-inf,-inf	inf,inf	2.39104,0.0576642	0.00117777	0.00119335
2	chr9:91760620:C:T	91760620	T,T	C,C	1,1	-inf,inf	inf,inf	2.29183,0.307319	0.00117432	0.00119039
2	chr9:91509680:G:GC	91509680	GC,GC	G,G	1,1	inf,inf	inf,inf	0.761648,2.15929	0.0011678	0.0011846
2	chr9:91347690:T:C	91347690	NA,C	NA,T	NA,1	NA,inf	NA,inf	NA,1.55801	0.00116255	0.00117985
2	chr9:91485597:G:A	91485597	NA,A	NA,G	NA,1	NA,inf	NA,inf	NA,1.8056	0.00115518	0.00117693
2	chr9:91510985:T:G	91510985	G,G	T,T	1,1	inf,inf	inf,inf	0.754287,2.15974	0.00115348	0.00117011
2	chr9:91376967:C:T	91376967	NA,T	NA,C	NA,1	NA,inf	NA,inf	NA,1.55022	0.00114419	0.00116128
2	chr9:91374820:C:T	91374820	T,T	C,C	1,1	-inf,-inf	inf,inf	0.326399,2.41852	0.00114348	0.00116468
2	chr9:91379137:T:A	91379137	NA,A	NA,T	NA,1	NA,inf	NA,inf	NA,1.5462	0.00113611	0.00115308
2	chr9:91053666:A:G	91053666	NA,G	NA,A	NA,1	NA,-inf	NA,inf	NA,1.60185	0.00113571	0.00115685
2	chr9:91450101:T:C	91450101	C,C	T,T	1,1	inf,inf	inf,inf	2.29616,0.50388	0.00113475	0.00115631
2	chr9:90902581:G:A	90902581	A,A	G,G	1,1	-inf,inf	inf,inf	2.30663,0.175709	0.0011333	0.0011493
2	chr9:91245233:G:GC	91245233	NA,GC	NA,G	NA,1	NA,-inf	NA,inf	NA,1.66148	0.00112947	0.00115265
2	chr9:91845413:C:T	91845413	T,NA	C,NA	1,NA	-inf,NA	inf,NA	1.90318,NA	0.00112833	0.00116053
2	chr9:91374583:T:C	91374583	NA,C	NA,T	NA,1	NA,inf	NA,inf	NA,1.64431	0.00111981	0.0011431
2	chr9:91769551:G:A	91769551	A,A	G,G	1,1	-inf,-inf	inf,inf	2.36634,0.0141197	0.00111368	0.00112847
2	chr9:91760121:T:C	91760121	C,C	T,T	1,1	-inf,-inf	inf,inf	2.36131,0.0340621	0.00110386	0.00111853
2	chr9:91013195:C:T	91013195	NA,T	NA,C	NA,1	NA,inf	NA,inf	NA,1.62364	0.00110281	0.0011212
2	chr9:91764367:T:C	91764367	C,C	T,T	1,1	-inf,inf	inf,inf	2.27632,0.280001	0.0010985	0.00111364
2	chr9:91688824:G:A	91688824	A,A	G,G	1,1	-inf,-inf	inf,inf	0.99897,1.65898	0.00109797	0.00111271
2	chr9:91508132:G:T	91508132	T,T	G,G	1,1	inf,inf	inf,inf	0.792574,2.09339	0.00108858	0.00110426
2	chr9:90915708:T:C	90915708	C,C	T,T	1,1	-inf,inf	inf,inf	2.26049,0.480074	0.00108701	0.00110585
2	chr9:91288787:T:C	91288787	NA,C	NA,T	NA,1	NA,-inf	NA,inf	NA,1.63825	0.00108476	0.00110699
2	chr9:91055908:C:T	91055908	NA,T	NA,C	NA,1	NA,-inf	NA,inf	NA,1.57507	0.00108233	0.00110247
2	chr9:90905175:T:C	90905175	C,C	T,T	1,1	-inf,inf	inf,inf	2.41861,0.00454787	0.00108062	0.00109851
2	chr9:91268523:C:T	91268523	NA,T	NA,C	NA,1	NA,-inf	NA,inf	NA,1.6325	0.00107367	0.00109567
2	chr9:91312886:G:C	91312886	NA,C	NA,G	NA,1	NA,-inf	NA,inf	NA,1.63213	0.00107298	0.00109496
2	chr9:91533527:T:C	91533527	C,C	T,T	1,1	inf,inf	inf,inf	0.772836,2.07418	0.00107292	0.00108929
2	chr9:91439059:T:C	91439059	C,C	T,T	1,1	inf,inf	inf,inf	0.507872,2.30896	0.0010673	0.00108103
2	chr9:91763912:G:A	91763912	A,A	G,G	1,1	-inf,inf	inf,inf	2.26504,0.270385	0.00106353	0.00107819
2	chr9:91246987:G:A	91246987	NA,A	NA,G	NA,1	NA,-inf	NA,inf	NA,1.62421	0.00105667	0.00107833
2	chr9:91467392:C:T	91467392	T,T	C,C	1,1	inf,inf	inf,inf	2.21962,0.53325	0.00105302	0.00107262
2	chr9:91507138:T:C	91507138	C,C	T,T	1,1	inf,inf	inf,inf	0.808286,2.06056	0.00105138	0.00106654
2	chr9:91508022:G:A	91508022	A,A	G,G	1,1	inf,inf	inf,inf	0.776284,2.08838	0.00105071	0.00106587
2	chr9:91542870:A:T	91542870	NA,T	NA,A	NA,1	NA,-inf	NA,inf	NA,1.59152	0.00104152	0.00105946
2	chr9:91505182:CACA:C	91505182	C,C	CACA,CACA	1,1	inf,inf	inf,inf	0.75183,2.10486	0.00104004	0.00105507
2	chr9:91471430:C:T	91471430	T,T	C,C	1,1	inf,inf	inf,inf	2.20893,0.564049	0.00103541	0.00105517
2	chr9:91228221:C:T	91228221	NA,T	NA,C	NA,1	NA,inf	NA,inf	NA,1.49473	0.00103348	0.00104895
2	chr9:91214148:T:C	91214148	NA,C	NA,T	NA,1	NA,inf	NA,inf	NA,1.62176	0.00102806	0.00104954
2	chr9:91057190:A:G	91057190	NA,G	NA,A	NA,1	NA,-inf	NA,inf	NA,1.54646	0.00102691	0.00104603
2	chr9:91504832:G:A	91504832	A,A	G,G	1,1	inf,inf	inf,inf	0.775599,2.07498	0.00102355	0.00103834
2	chr9:91054868:A:G	91054868	NA,G	NA,A	NA,1	NA,-inf	NA,inf	NA,1.54072	0.00101627	0.00103519
2	chr9:90903107:G:A	90903107	A,A	G,G	1,1	-inf,-inf	inf,inf	2.15135,0.242929	0.00101365	0.00102576
2	chr9:91505133:G:C	91505133	C,C	G,G	1,1	inf,inf	inf,inf	0.779889,2.06072	0.00100504	0.00101956
2	chr9:91772495:G:C	91772495	C,C	G,G	1,1	-inf,inf	inf,inf	2.2393,0.253529	0.000995927	0.00100963
2	chr9:91109462:C:A	91109462	A,A	C,C	1,1	inf,inf	inf,inf	1.96349,1.08714	0.000992916	0.00102318
2	chr9:91712494:C:G	91712494	NA,G	NA,C	NA,1	NA,inf	NA,inf	NA,1.52358	0.00099063	0.00100877
2	chr9:91248573:G:A	91248573	NA,A	NA,G	NA,1	NA,inf	NA,inf	NA,1.46929	0.000986389	0.00100119
2	chr9:91455019:T:C	91455019	C,C	T,T	1,1	inf,inf	inf,inf	0.296404,2.48314	0.000982388	0.000997985
2	chr9:91109235:C:G	91109235	G,G	C,C	1,1	inf,inf	inf,inf	1.95633,1.08403	0.000975816	0.00100551
2	chr9:91507045:C:T	91507045	T,T	C,C	1,1	inf,inf	inf,inf	0.77536,2.0461	0.000971954	0.000986009
2	chr9:91534398:T:C	91534398	NA,C	NA,T	NA,1	NA,-inf	NA,inf	NA,1.55373	0.000971345	0.000988148
2	chr9:91506540:A:G	91506540	G,G	A,A	1,1	inf,inf	inf,inf	0.744515,2.06386	0.000954946	0.000968785
2	chr9:90997255:G:A	90997255	A,A	G,G	1,1	-inf,-inf	inf,inf	0.182338,2.4722	0.000953296	0.000971058
2	chr9:91545985:T:C	91545985	NA,C	NA,T	NA,1	NA,-inf	NA,inf	NA,1.54176	0.000952767	0.000969205
2	chr9:90994277:C:T	90994277	T,T	C,C	1,1	-inf,-inf	inf,inf	0.286909,2.41635	0.000951423	0.000968923
2	chr9:91791250:C:T	91791250	NA,T	NA,C	NA,1	NA,-inf	NA,inf	NA,1.44517	0.000946022	0.000963298
2	chr9:91204749:C:A	91204749	NA,A	NA,C	NA,1	NA,inf	NA,inf	NA,1.43783	0.000934985	0.000948994
2	chr9:91692828:C:T	91692828	T,T	C,C	1,1	-inf,inf	inf,inf	2.37167,0.0531811	0.000933777	0.000951423
2	chr9:91240603:T:C	91240603	NA,C	NA,T	NA,1	NA,-inf	NA,inf	NA,1.55396	0.000932764	0.000951835
2	chr9:91559223:G:A	91559223	A,A	G,G	1,1	inf,inf	inf,inf	0.435065,2.29162	0.000915116	0.00092948
2	chr9:91043014:T:G	91043014	NA,G	NA,T	NA,1	NA,-inf	NA,inf	NA,1.40296	0.000913457	0.000928748
2	chr9:91110732:G:A	91110732	A,A	G,G	1,1	inf,inf	inf,inf	1.92835,1.07336	0.000911724	0.000939328
2	chr9:91535962:C:T	91535962	NA,T	NA,C	NA,1	NA,-inf	NA,inf	NA,1.51748	0.000910674	0.000926443
2	chr9:91739609:A:G	91739609	G,G	A,A	1,1	-inf,inf	inf,inf	2.11577,0.351341	0.000908224	0.000922155
2	chr9:91638061:G:A	91638061	NA,A	NA,G	NA,1	NA,-inf	NA,inf	NA,1.46329	0.000903864	0.000920516
2	chr9:91622888:C:T	91622888	NA,T	NA,C	NA,1	NA,inf	NA,inf	NA,1.46198	0.000899491	0.000916054
2	chr9:91129176:G:A	91129176	NA,A	NA,G	NA,1	NA,-inf	NA,inf	NA,1.41494	0.000896698	0.000912436
2	chr9:91088964:T:C	91088964	NA,C	NA,T	NA,1	NA,inf	NA,inf	NA,1.49541	0.00088679	0.000902698
2	chr9:91047622:T:C	91047622	NA,C	NA,T	NA,1	NA,-inf	NA,inf	NA,1.44251	0.000886216	0.00090239
2	chr9:91558482:C:T	91558482	T,T	C,C	1,1	inf,inf	inf,inf	0.422278,2.28287	0.000885524	0.000899441
2	chr9:91313967:G:T	91313967	NA,T	NA,G	NA,1	NA,inf	NA,inf	NA,1.41033	0.000885297	0.000898651
2	chr9:91261906:A:C	91261906	NA,C	NA,A	NA,1	NA,inf	NA,inf	NA,1.4104	0.000885189	0.000898548
2	chr9:91092476:A:G	91092476	NA,G	NA,A	NA,1	NA,-inf	NA,inf	NA,1.5086	0.000883053	0.000900794
2	chr9:91545924:A:C	91545924	NA,C	NA,A	NA,1	NA,-inf	NA,inf	NA,1.49898	0.000882861	0.000898115
2	chr9:91287030:T:C	91287030	NA,C	NA,T	NA,1	NA,inf	NA,inf	NA,1.40691	0.000879798	0.000893073
2	chr9:91094768:T:C	91094768	NA,C	NA,T	NA,1	NA,inf	NA,inf	NA,1.48511	0.000876273	0.000891912
2	chr9:90952630:C:G	90952630	G,NA	C,NA	1,NA	-inf,NA	inf,NA	1.63935,NA	0.00087445	0.00088876
2	chr9:91544496:G:A	91544496	NA,A	NA,G	NA,1	NA,-inf	NA,inf	NA,1.49357	0.000871946	0.000887059
2	chr9:91550500:A:G	91550500	NA,G	NA,A	NA,1	NA,-inf	NA,inf	NA,1.49007	0.000869842	0.000884972
2	chr9:91560161:ATCCT:A	91560161	A,A	ATCCT,ATCCT	1,1	inf,inf	inf,inf	0.442432,2.25799	0.000869474	0.000883127
2	chr9:91546192:C:A	91546192	NA,A	NA,C	NA,1	NA,-inf	NA,inf	NA,1.48859	0.000866815	0.000881795
2	chr9:91544761:T:G	91544761	NA,G	NA,T	NA,1	NA,-inf	NA,inf	NA,1.48727	0.000864692	0.000879639
2	chr9:91545253:A:G	91545253	NA,G	NA,A	NA,1	NA,-inf	NA,inf	NA,1.48709	0.000864439	0.00087938
2	chr9:91543579:A:T	91543579	NA,T	NA,A	NA,1	NA,-inf	NA,inf	NA,1.48702	0.000864344	0.000879284
2	chr9:91882176:C:T	91882176	NA,T	NA,C	NA,1	NA,inf	NA,inf	NA,1.50704	0.000863477	0.000881763
2	chr9:91450240:T:G	91450240	G,G	T,T	1,1	inf,inf	inf,inf	0.61202,2.1379	0.00086267	0.000876412
2	chr9:91426681:C:T	91426681	NA,T	NA,C	NA,1	NA,-inf	NA,inf	NA,1.44849	0.000844488	0.000861836
2	chr9:91503164:G:C	91503164	C,C	G,G	1,1	inf,inf	inf,inf	0.540839,2.17744	0.000841558	0.000854131
2	chr9:90956369:C:T	90956369	T,NA	C,NA	1,NA	-inf,NA	inf,NA	1.61409,NA	0.000835293	0.000848954
2	chr9:91520321:C:T	91520321	NA,T	NA,C	NA,1	NA,-inf	NA,inf	NA,1.46616	0.000831053	0.000845473
2	chr9:91543520:C:T	91543520	NA,T	NA,C	NA,1	NA,-inf	NA,inf	NA,1.46486	0.000831043	0.000845418
2	chr9:91720916:T:C	91720916	C,C	T,T	1,1	-inf,-inf	inf,inf	1.87438,0.430406	0.000830004	0.000841871
2	chr9:91495879:G:C	91495879	C,NA	G,NA	1,NA	-inf,NA	inf,NA	1.28958,NA	0.000825376	0.000839057
2	chr9:91589669:G:A	91589669	NA,A	NA,G	NA,1	NA,-inf	NA,inf	NA,1.41321	0.000824408	0.000839642
2	chr9:90990351:G:C	90990351	C,C	G,G	1,1	-inf,-inf	inf,inf	0.285807,2.33915	0.000824374	0.000839558
2	chr9:91541768:C:A	91541768	NA,A	NA,C	NA,1	NA,-inf	NA,inf	NA,1.45894	0.000821214	0.000835456
2	chr9:91540783:A:C	91540783	NA,C	NA,A	NA,1	NA,-inf	NA,inf	NA,1.45876	0.000820974	0.000835212
2	chr9:91479207:C:T	91479207	T,NA	C,NA	1,NA	-inf,NA	inf,NA	1.46828,NA	0.000814202	0.000827712
2	chr9:91545466:G:A	91545466	NA,A	NA,G	NA,1	NA,-inf	NA,inf	NA,1.45168	0.000811924	0.000825974
2	chr9:91469178:T:C	91469178	C,C	T,T	1,1	inf,inf	inf,inf	0.661202,2.06026	0.000810236	0.000823081
2	chr9:91561697:T:C	91561697	C,C	T,T	1,1	inf,inf	inf,inf	0.408754,2.24105	0.000805817	0.000818519
2	chr9:91548660:T:G	91548660	NA,G	NA,T	NA,1	NA,-inf	NA,inf	NA,1.44786	0.000805391	0.000819392
2	chr9:91539670:G:A	91539670	NA,A	NA,G	NA,1	NA,-inf	NA,inf	NA,1.44676	0.00080373	0.000817675
2	chr9:91488255:C:T	91488255	T,T	C,C	1,1	inf,inf	inf,inf	0.921267,1.79901	0.000791617	0.000803237
2	chr9:91111429:T:A	91111429	A,A	T,T	1,1	inf,inf	inf,inf	1.77934,1.13805	0.000785758	0.000809154
2	chr9:91549510:G:A	91549510	NA,A	NA,G	NA,1	NA,-inf	NA,inf	NA,1.43168	0.000782735	0.000796349
2	chr9:91550346:G:A	91550346	NA,A	NA,G	NA,1	NA,-inf	NA,inf	NA,1.43105	0.000781854	0.000795453
2	chr9:91549850:T:C	91549850	NA,C	NA,T	NA,1	NA,-inf	NA,inf	NA,1.43105	0.000781854	0.000795453
2	chr9:91111427:T:TAATGACATGAG	91111427	TAATGACATGAG,TAATGACATGAG	T,T	1,1	inf,inf	inf,inf	1.78425,1.12969	0.000781633	0.000804915
2	chr9:91394844:T:A	91394844	A,NA	T,NA	1,NA	-inf,NA	inf,NA	1.12908,NA	0.000775389	0.000783421
2	chr9:91045136:A:C	91045136	NA,C	NA,A	NA,1	NA,inf	NA,inf	NA,1.38487	0.000775275	0.000788764
2	chr9:91395972:T:C	91395972	C,NA	T,NA	1,NA	-inf,NA	inf,NA	1.12733,NA	0.000772388	0.000780388
2	chr9:90953947:A:G	90953947	G,NA	A,NA	1,NA	-inf,NA	inf,NA	1.5719,NA	0.000772109	0.000784786
2	chr9:91550616:G:A	91550616	NA,A	NA,G	NA,1	NA,-inf	NA,inf	NA,1.42288	0.000772043	0.000785507
2	chr9:91713649:T:C	91713649	NA,C	NA,T	NA,1	NA,-inf	NA,inf	NA,1.3426	0.000770383	0.000784086
2	chr9:91484173:G:A	91484173	A,A	G,G	1,1	inf,inf	inf,inf	0.190664,2.35711	0.000767219	0.000778004
2	chr9:91406092:C:G	91406092	NA,G	NA,C	NA,1	NA,-inf	NA,inf	NA,1.41283	0.000764955	0.000780421
2	chr9:91045645:C:T	91045645	T,T	C,C	1,1	-inf,inf	inf,inf	0.298203,2.29379	0.000764191	0.000783321
2	chr9:91757079:C:T	91757079	T,T	C,C	1,1	-inf,-inf	inf,inf	2.17444,0.0677884	0.000763467	0.000773948
2	chr9:91537324:G:A	91537324	A,A	G,G	1,1	inf,inf	inf,inf	0.598748,2.06289	0.000758158	0.000769781
2	chr9:91547888:A:G	91547888	NA,G	NA,A	NA,1	NA,-inf	NA,inf	NA,1.40642	0.000749354	0.000762388
2	chr9:91111423:C:CACTA	91111423	CACTA,CACTA	C,C	1,1	inf,inf	inf,inf	1.76414,1.12471	0.000748896	0.000771131
2	chr9:91809433:A:G	91809433	G,NA	A,NA	1,NA	inf,NA	inf,NA	1.38064,NA	0.000748065	0.00075977
2	chr9:91550866:G:A	91550866	NA,A	NA,G	NA,1	NA,-inf	NA,inf	NA,1.3989	0.000739925	0.000752845
2	chr9:91479918:C:A	91479918	A,A	C,C	1,1	inf,inf	inf,inf	1.93866,0.841984	0.000737353	0.000753136
2	chr9:91498324:G:A	91498324	A,A	G,G	1,1	inf,inf	inf,inf	0.737661,1.95838	0.000735916	0.0007471
2	chr9:91604193:C:A	91604193	A,A	C,C	1,1	inf,inf	inf,inf	1.02396,1.54754	0.000733582	0.00074628
2	chr9:91551828:T:C	91551828	C,C	T,T	1,1	inf,inf	inf,inf	0.508648,2.17266	0.000732426	0.000743714
2	chr9:91126684:G:A	91126684	A,A	G,G	1,1	inf,inf	inf,inf	1.77022,1.08544	0.000726452	0.000747545
2	chr9:91589128:G:A	91589128	A,A	G,G	1,1	inf,inf	inf,inf	1.0919,1.47297	0.000719148	0.000731603
2	chr9:91897616:C:T	91897616	NA,T	NA,C	NA,1	NA,-inf	NA,inf	NA,1.38402	0.000718053	0.000731608
2	chr9:91804179:G:T	91804179	T,NA	G,NA	1,NA	-inf,NA	inf,NA	1.59641,NA	0.00071568	0.000733557
2	chr9:91084349:T:C	91084349	NA,C	NA,T	NA,1	NA,inf	NA,inf	NA,1.35064	0.00071451	0.000727423
2	chr9:91043981:G:C	91043981	NA,C	NA,G	NA,1	NA,-inf	NA,inf	NA,1.32044	0.000705953	0.000718954
2	chr9:91015630:T:C	91015630	NA,C	NA,T	NA,1	NA,inf	NA,inf	NA,1.34115	0.000703405	0.000716292
2	chr9:91546247:G:T	91546247	T,T	G,G	1,1	inf,inf	inf,inf	0.573124,2.04952	0.000700508	0.000711227
2	chr9:91723646:C:T	91723646	T,T	C,C	1,1	-inf,-inf	inf,inf	1.80973,0.409791	0.000700155	0.000710351
2	chr9:91450366:T:C	91450366	C,C	T,T	1,1	inf,inf	inf,inf	0.739526,1.96829	0.00069491	0.000704982
2	chr9:91049838:T:C	91049838	NA,C	NA,T	NA,1	NA,-inf	NA,inf	NA,1.30574	0.000693972	0.000706645
2	chr9:91476912:C:T	91476912	T,T	C,C	1,1	inf,inf	inf,inf	1.89034,0.713622	0.000693202	0.000706491
2	chr9:90956480:T:G	90956480	G,G	T,T	1,1	-inf,-inf	inf,inf	1.65605,0.867278	0.000691682	0.00070271
2	chr9:91047545:G:A	91047545	NA,A	NA,G	NA,1	NA,-inf	NA,inf	NA,1.30229	0.000689053	0.000701637
2	chr9:91763610:G:C	91763610	NA,C	NA,G	NA,1	NA,-inf	NA,inf	NA,1.26575	0.000687745	0.000700237
2	chr9:91048619:C:T	91048619	NA,T	NA,C	NA,1	NA,-inf	NA,inf	NA,1.29727	0.000683482	0.000695959
2	chr9:90976267:C:G	90976267	G,G	C,C	1,1	inf,inf	inf,inf	1.01747,1.62029	0.000680704	0.000690653
2	chr9:91061588:C:T	91061588	NA,T	NA,C	NA,1	NA,inf	NA,inf	NA,1.30355	0.000679975	0.000691881
2	chr9:91655990:A:C	91655990	NA,C	NA,A	NA,1	NA,inf	NA,inf	NA,1.29623	0.000674805	0.000686507
2	chr9:91525020:A:G	91525020	G,G	A,A	1,1	inf,inf	inf,inf	0.676101,1.93815	0.000671314	0.000681526
2	chr9:91658014:C:A	91658014	NA,A	NA,C	NA,1	NA,inf	NA,inf	NA,1.31111	0.000671011	0.000683665
2	chr9:91842282:C:T	91842282	NA,T	NA,C	NA,1	NA,-inf	NA,inf	NA,1.25404	0.000670702	0.000682838
2	chr9:90970617:A:C	90970617	NA,C	NA,A	NA,1	NA,inf	NA,inf	NA,1.28514	0.000664847	0.000677046
2	chr9:91603089:T:A	91603089	A,NA	T,NA	1,NA	inf,NA	inf,NA	1.42752,NA	0.000664288	0.000675528
2	chr9:91719626:A:G	91719626	G,G	A,A	1,1	-inf,-inf	inf,inf	1.89422,0.223581	0.000663121	0.000672689
2	chr9:91134674:G:A	91134674	NA,A	NA,G	NA,1	NA,-inf	NA,inf	NA,1.3266	0.000660836	0.000674144
2	chr9:91539590:C:T	91539590	T,T	C,C	1,1	inf,inf	inf,inf	0.589514,2.00222	0.00065972	0.000669813
2	chr9:91647228:T:G	91647228	NA,G	NA,T	NA,1	NA,inf	NA,inf	NA,1.28003	0.000657889	0.000669222
2	chr9:91050237:C:A	91050237	NA,A	NA,C	NA,1	NA,-inf	NA,inf	NA,1.27464	0.000656172	0.000668158
2	chr9:91049549:C:T	91049549	NA,T	NA,C	NA,1	NA,-inf	NA,inf	NA,1.27298	0.000654251	0.000666202
2	chr9:91457142:A:G	91457142	G,G	A,A	1,1	inf,inf	inf,inf	0.604503,1.98797	0.000652759	0.000663186
2	chr9:91079089:A:C	91079089	C,C	A,A	1,1	inf,inf	inf,inf	0.879945,1.21364	0.000652299	0.000658402
2	chr9:91399383:G:A	91399383	A,NA	G,NA	1,NA	-inf,NA	inf,NA	1.04883,NA	0.000650738	0.000657651
2	chr9:91604543:G:A	91604543	A,A	G,G	1,1	inf,inf	inf,inf	0.993304,1.50682	0.000646315	0.000657522
2	chr9:91069746:G:A	91069746	A,NA	G,NA	1,NA	inf,NA	inf,NA	1.43168,NA	0.000644803	0.000657596
2	chr9:91581294:C:A	91581294	NA,A	NA,C	NA,1	NA,inf	NA,inf	NA,1.27232	0.000644468	0.000655987
2	chr9:90964900:T:C	90964900	C,C	T,T	1,1	-inf,-inf	inf,inf	0.724828,1.83332	0.000641496	0.00065185
2	chr9:91648526:G:A	91648526	NA,A	NA,G	NA,1	NA,inf	NA,inf	NA,1.28155	0.000637312	0.000649323
2	chr9:91589037:A:G	91589037	G,G	A,A	1,1	inf,inf	inf,inf	1.05869,1.43453	0.000634169	0.000645159
2	chr9:91618295:T:C	91618295	C,NA	T,NA	1,NA	-inf,NA	inf,NA	1.1746,NA	0.000632678	0.000643365
2	chr9:91103480:G:A	91103480	A,A	G,G	1,1	inf,inf	inf,inf	1.93837,0.808467	0.000631203	0.000649714
2	chr9:91474340:G:C	91474340	C,C	G,G	1,1	inf,inf	inf,inf	0.668129,1.91682	0.00062994	0.00064003
2	chr9:91500893:C:T	91500893	NA,T	NA,C	NA,1	NA,-inf	NA,inf	NA,1.29617	0.000624884	0.000636291
2	chr9:91019899:C:T	91019899	T,T	C,C	1,1	-inf,-inf	inf,inf	0.497684,1.9878	0.000623748	0.00063613
2	chr9:91551557:C:A	91551557	A,A	C,C	1,1	inf,inf	inf,inf	0.573858,1.97959	0.000619856	0.000629354
2	chr9:91718087:G:C	91718087	C,C	G,G	1,1	-inf,inf	inf,inf	2.08222,0.131968	0.000618662	0.00062944
2	chr9:90965593:T:C	90965593	C,C	T,T	1,1	-inf,-inf	inf,inf	0.780162,1.76625	0.000616568	0.000626517
2	chr9:91875024:T:G	91875024	NA,G	NA,T	NA,1	NA,-inf	NA,inf	NA,1.19678	0.000615432	0.000626405
2	chr9:91138163:AT:A	91138163	A,A	AT,AT	1,1	-inf,inf	inf,inf	0.101259,2.33403	0.000603921	0.000618062
2	chr9:91402139:C:T	91402139	NA,T	NA,C	NA,1	NA,-inf	NA,inf	NA,1.13363	0.000603484	0.000613181
2	chr9:91216846:T:C	91216846	NA,C	NA,T	NA,1	NA,-inf	NA,inf	NA,1.30888	0.000601673	0.000614199
2	chr9:91043661:T:C	91043661	NA,C	NA,T	NA,1	NA,-inf	NA,inf	NA,1.22904	0.000598881	0.000609944
2	chr9:91054012:C:T	91054012	NA,T	NA,C	NA,1	NA,inf	NA,inf	NA,1.23441	0.000597856	0.000608382
2	chr9:91019421:T:C	91019421	NA,C	NA,T	NA,1	NA,inf	NA,inf	NA,1.26385	0.00059587	0.00060591
2	chr9:91460652:A:G	91460652	G,NA	A,NA	1,NA	-inf,NA	inf,NA	1.38649,NA	0.000595803	0.000606159
2	chr9:91051584:C:A	91051584	NA,A	NA,C	NA,1	NA,inf	NA,inf	NA,1.23093	0.000594202	0.000604666
2	chr9:91195742:G:A	91195742	NA,A	NA,G	NA,1	NA,inf	NA,inf	NA,1.5806	0.000593154	0.000609634
2	chr9:91478862:T:A	91478862	A,A	T,T	1,1	inf,inf	inf,inf	0.935022,1.63264	0.000590763	0.000599698
2	chr9:90966532:T:C	90966532	C,C	T,T	1,1	-inf,-inf	inf,inf	0.809697,1.71938	0.000590731	0.000600232
2	chr9:90965078:C:T	90965078	T,T	C,C	1,1	inf,inf	inf,inf	0.637786,1.79427	0.000589454	0.000598255
2	chr9:91547982:C:T	91547982	NA,T	NA,C	NA,1	NA,inf	NA,inf	NA,1.19945	0.000586945	0.000596819
2	chr9:91604306:A:C	91604306	C,C	A,A	1,1	inf,inf	inf,inf	0.969726,1.47323	0.000585127	0.000595273
2	chr9:91613829:A:G	91613829	G,G	A,A	1,1	inf,inf	inf,inf	1.01206,1.42809	0.000579885	0.000589941
2	chr9:91381156:A:G	91381156	G,NA	A,NA	1,NA	-inf,NA	inf,NA	0.982779,NA	0.000576885	0.000583135
2	chr9:91551267:C:T	91551267	T,T	C,C	1,1	inf,inf	inf,inf	0.565916,1.94567	0.000576827	0.000585683
2	chr9:91568312:G:A	91568312	A,A	G,G	1,1	inf,inf	inf,inf	0.256694,2.1631	0.000575343	0.000584932
2	chr9:91090201:G:A	91090201	A,NA	G,NA	1,NA	-inf,NA	inf,NA	1.62833,NA	0.000573963	0.000595105
2	chr9:91391855:C:G	91391855	G,NA	C,NA	1,NA	-inf,NA	inf,NA	0.989963,NA	0.000571575	0.000577772
2	chr9:91090351:G:A	91090351	A,NA	G,NA	1,NA	inf,NA	inf,NA	1.34291,NA	0.000569632	0.000579998
2	chr9:91563650:AAGAG:A	91563650	A,A	AAGAG,AAGAG	1,1	inf,inf	inf,inf	0.316326,2.0913	0.00056759	0.000576216
2	chr9:91586539:T:C	91586539	C,C	T,T	1,1	inf,inf	inf,inf	0.750473,1.62176	0.000565986	0.000576552
2	chr9:91726406:G:A	91726406	NA,A	NA,G	NA,1	NA,inf	NA,inf	NA,1.26227	0.000565714	0.000576124
2	chr9:91379496:G:C	91379496	C,C	G,G	1,1	inf,inf	inf,inf	0.299522,2.05522	0.000560429	0.000568989
2	chr9:91022787:T:C	91022787	NA,C	NA,T	NA,1	NA,inf	NA,inf	NA,1.27329	0.000560136	0.000570061
2	chr9:91547739:G:A	91547739	NA,A	NA,G	NA,1	NA,inf	NA,inf	NA,1.16998	0.000557188	0.000566578
2	chr9:91502064:A:G	91502064	G,G	A,A	1,1	-inf,inf	inf,inf	0.385563,1.84835	0.000553793	0.000563162
2	chr9:91547845:G:A	91547845	NA,A	NA,G	NA,1	NA,inf	NA,inf	NA,1.16546	0.000553037	0.000562357
2	chr9:91535347:C:T	91535347	T,T	C,C	1,1	inf,inf	inf,inf	0.581991,1.90576	0.000548703	0.000557144
2	chr9:91652640:T:C	91652640	NA,C	NA,T	NA,1	NA,inf	NA,inf	NA,1.19677	0.000547957	0.000558315
2	chr9:91527362:C:A	91527362	NA,A	NA,C	NA,1	NA,inf	NA,inf	NA,1.15441	0.000544555	0.000553709
2	chr9:90915587:G:T	90915587	T,T	G,G	1,1	-inf,-inf	inf,inf	1.93149,0.354279	0.000544176	0.000552769
2	chr9:91373948:T:C	91373948	C,NA	T,NA	1,NA	-inf,NA	inf,NA	0.952189,NA	0.000540479	0.000546397
2	chr9:91480146:T:A	91480146	NA,A	NA,T	NA,1	NA,inf	NA,inf	NA,1.29007	0.000540124	0.000549021
2	chr9:91101118:G:A	91101118	NA,A	NA,G	NA,1	NA,-inf	NA,inf	NA,1.20757	0.000539671	0.000550569
2	chr9:91196184:C:T	91196184	NA,T	NA,C	NA,1	NA,inf	NA,inf	NA,1.52406	0.000539125	0.000554032
2	chr9:91540928:G:A	91540928	A,A	G,G	1,1	inf,inf	inf,inf	0.4719,2.02327	0.000536919	0.00054519
2	chr9:91451720:T:C	91451720	C,C	T,T	1,1	inf,inf	inf,inf	0.651043,1.8939	0.00053639	0.000544196
2	chr9:91028454:G:A	91028454	A,NA	G,NA	1,NA	inf,NA	inf,NA	1.77337,NA	0.000535039	0.000547775
2	chr9:91451568:C:T	91451568	T,T	C,C	1,1	inf,inf	inf,inf	0.652794,1.88855	0.000532692	0.000540445
2	chr9:91669629:T:C	91669629	NA,C	NA,T	NA,1	NA,inf	NA,inf	NA,1.17659	0.000529162	0.000539175
2	chr9:91375447:A:G	91375447	G,NA	A,NA	1,NA	-inf,NA	inf,NA	0.941918,NA	0.000528636	0.000534443
2	chr9:91379836:T:G	91379836	NA,G	NA,T	NA,1	NA,-inf	NA,inf	NA,1.09068	0.000527717	0.000536345
2	chr9:91447930:C:T	91447930	T,T	C,C	1,1	inf,inf	inf,inf	0.681216,1.85738	0.000526113	0.000533747
2	chr9:91446136:G:A	91446136	A,NA	G,NA	1,NA	-inf,NA	inf,NA	1.32424,NA	0.000525354	0.000535539
2	chr9:91437817:G:A	91437817	A,A	G,G	1,1	-inf,inf	inf,inf	0.0513997,2.17134	0.000523821	0.000533389
2	chr9:91451293:T:C	91451293	C,C	T,T	1,1	inf,inf	inf,inf	0.634223,1.8932	0.000522908	0.000530531
2	chr9:91475175:G:C	91475175	C,C	G,G	1,1	inf,inf	inf,inf	0.644704,1.8842	0.000522872	0.000530493
2	chr9:90919868:C:T	90919868	NA,T	NA,C	NA,1	NA,-inf	NA,inf	NA,1.155	0.000522223	0.000532047
2	chr9:91093623:CA:C	91093623	NA,C	NA,CA	NA,1	NA,-inf	NA,inf	NA,1.18931	0.000520093	0.000530651
2	chr9:91178003:C:T	91178003	NA,T	NA,C	NA,1	NA,inf	NA,inf	NA,1.21166	0.000518328	0.000528705
2	chr9:91376092:CT:C	91376092	C,NA	CT,NA	1,NA	-inf,NA	inf,NA	0.932646,NA	0.000518025	0.000523735
2	chr9:91671467:G:A	91671467	NA,A	NA,G	NA,1	NA,inf	NA,inf	NA,1.16016	0.000517384	0.000527089
2	chr9:91197568:TTTC:T	91197568	NA,T	NA,TTTC	NA,1	NA,-inf	NA,inf	NA,1.28598	0.000517099	0.000528425
2	chr9:91439645:GT:G	91439645	G,NA	GT,NA	1,NA	-inf,NA	inf,NA	1.31371,NA	0.000516976	0.000526908
2	chr9:90975788:C:T	90975788	T,T	C,C	1,1	-inf,-inf	inf,inf	0.0831828,2.09864	0.000515744	0.000524187
2	chr9:91387927:T:G	91387927	NA,G	NA,T	NA,1	NA,-inf	NA,inf	NA,1.27921	0.000515554	0.000527486
2	chr9:90928758:G:A	90928758	A,NA	G,NA	1,NA	-inf,NA	inf,NA	1.28753,NA	0.000514802	0.000523537
2	chr9:91189994:A:G	91189994	NA,G	NA,A	NA,1	NA,-inf	NA,inf	NA,1.15681	0.000511666	0.000520928
2	chr9:91153719:G:A	91153719	A,A	G,G	1,1	-inf,inf	inf,inf	4.31423,1.61192	0.00051127	0.000533473
2	chr9:91462174:CTTTA:C	91462174	C,NA	CTTTA,NA	1,NA	-inf,NA	inf,NA	1.31397,NA	0.000509806	0.00051986
2	chr9:91445976:AAC:A	91445976	A,A	AAC,AAC	1,1	inf,inf	inf,inf	0.262151,2.08911	0.000508702	0.000517402
2	chr9:91379520:A:G	91379520	G,NA	A,NA	1,NA	-inf,NA	inf,NA	0.922841,NA	0.000507275	0.000512885
2	chr9:91546137:A:G	91546137	G,G	A,A	1,1	inf,inf	inf,inf	0.508031,1.97078	0.00050678	0.000514571
2	chr9:91463630:T:TTC	91463630	TTC,NA	T,NA	1,NA	-inf,NA	inf,NA	1.30977,NA	0.000505909	0.000515884
2	chr9:91745103:C:T	91745103	T,NA	C,NA	1,NA	-inf,NA	inf,NA	1.17653,NA	0.000504871	0.000514049
2	chr9:91524174:C:A	91524174	NA,A	NA,C	NA,1	NA,inf	NA,inf	NA,1.11145	0.000504168	0.000512676
2	chr9:91102696:C:T	91102696	T,T	C,C	1,1	inf,inf	inf,inf	1.86764,0.741248	0.000501142	0.000515748
2	chr9:91045277:A:G	91045277	NA,G	NA,A	NA,1	NA,-inf	NA,inf	NA,1.11859	0.000499001	0.000508135
2	chr9:90921228:G:A	90921228	A,A	G,G	1,1	-inf,-inf	inf,inf	1.93357,0.259001	0.000496833	0.00050466
2	chr9:91466707:C:T	91466707	T,NA	C,NA	1,NA	-inf,NA	inf,NA	1.2953,NA	0.000492849	0.000502562
2	chr9:91530674:T:C	91530674	NA,C	NA,T	NA,1	NA,inf	NA,inf	NA,1.09652	0.000491861	0.000500159
2	chr9:91711399:T:C	91711399	C,NA	T,NA	1,NA	-inf,NA	inf,NA	1.30025,NA	0.00049084	0.000499126
2	chr9:91298244:C:CA	91298244	CA,NA	C,NA	1,NA	inf,NA	inf,NA	1.15185,NA	0.000490267	0.000496526
2	chr9:91526767:G:A	91526767	NA,A	NA,G	NA,1	NA,inf	NA,inf	NA,1.09365	0.000489737	0.000497996
2	chr9:91102864:T:C	91102864	C,C	T,T	1,1	inf,inf	inf,inf	1.76736,0.841652	0.000489204	0.000503328
2	chr9:91531779:G:A	91531779	NA,A	NA,G	NA,1	NA,inf	NA,inf	NA,1.09335	0.000489151	0.000497406
2	chr9:91661096:T:C	91661096	NA,C	NA,T	NA,1	NA,inf	NA,inf	NA,1.12257	0.000484251	0.000493388
2	chr9:91634301:G:A	91634301	NA,A	NA,G	NA,1	NA,inf	NA,inf	NA,1.14768	0.000483438	0.000492353
2	chr9:91655340:T:C	91655340	NA,C	NA,T	NA,1	NA,inf	NA,inf	NA,1.12565	0.000482801	0.000491949
2	chr9:91552541:T:G	91552541	NA,G	NA,T	NA,1	NA,-inf	NA,inf	NA,1.14698	0.000481381	0.000489837
2	chr9:90967160:A:G	90967160	NA,G	NA,A	NA,1	NA,-inf	NA,inf	NA,1.0987	0.000481279	0.00049014
2	chr9:91804419:G:A	91804419	A,A	G,G	1,1	inf,inf	inf,inf	2.00128,0.0930295	0.000477338	0.000486468
2	chr9:91558004:C:T	91558004	T,T	C,C	1,1	inf,inf	inf,inf	0.438941,1.99053	0.000477123	0.000484681
2	chr9:91553904:G:A	91553904	NA,A	NA,G	NA,1	NA,-inf	NA,inf	NA,1.13976	0.000475519	0.000483874
2	chr9:91885325:G:A	91885325	NA,A	NA,G	NA,1	NA,inf	NA,inf	NA,1.11906	0.000473402	0.000482056
2	chr9:91018601:G:A	91018601	A,A	G,G	1,1	inf,inf	inf,inf	0.132697,2.0136	0.000472924	0.000480729
2	chr9:91554689:A:G	91554689	NA,G	NA,A	NA,1	NA,-inf	NA,inf	NA,1.13587	0.000472399	0.0004807
2	chr9:91529392:A:G	91529392	NA,G	NA,A	NA,1	NA,inf	NA,inf	NA,1.07191	0.000471531	0.000479494
2	chr9:91554511:T:A	91554511	NA,A	NA,T	NA,1	NA,-inf	NA,inf	NA,1.13372	0.000470702	0.000478974
2	chr9:91552531:G:A	91552531	NA,A	NA,G	NA,1	NA,-inf	NA,inf	NA,1.13364	0.000470651	0.000478922
2	chr9:91555409:G:A	91555409	NA,A	NA,G	NA,1	NA,inf	NA,inf	NA,1.07259	0.000470509	0.000478486
2	chr9:91553574:T:G	91553574	NA,G	NA,T	NA,1	NA,-inf	NA,inf	NA,1.13339	0.000470436	0.000478704
2	chr9:91552565:T:C	91552565	NA,C	NA,T	NA,1	NA,-inf	NA,inf	NA,1.13274	0.000469925	0.000478184
2	chr9:91553171:C:T	91553171	NA,T	NA,C	NA,1	NA,-inf	NA,inf	NA,1.13266	0.000469865	0.000478123
2	chr9:91552819:G:T	91552819	NA,T	NA,G	NA,1	NA,-inf	NA,inf	NA,1.13266	0.000469865	0.000478123
2	chr9:91554661:A:T	91554661	NA,T	NA,A	NA,1	NA,-inf	NA,inf	NA,1.13266	0.000469865	0.000478123
2	chr9:91554280:G:A	91554280	NA,A	NA,G	NA,1	NA,-inf	NA,inf	NA,1.13259	0.000469813	0.00047807
2	chr9:91552534:A:G	91552534	NA,G	NA,A	NA,1	NA,-inf	NA,inf	NA,1.13232	0.000469601	0.000477854
2	chr9:91552689:A:G	91552689	NA,G	NA,A	NA,1	NA,-inf	NA,inf	NA,1.13187	0.000469244	0.000477491
2	chr9:91091216:A:G	91091216	G,G	A,A	1,1	-inf,-inf	inf,inf	2.00952,0.589392	0.000467862	0.000487835
2	chr9:91706510:C:A	91706510	NA,A	NA,C	NA,1	NA,inf	NA,inf	NA,1.11463	0.000466195	0.000475161
2	chr9:91535415:A:G	91535415	G,G	A,A	1,1	inf,inf	inf,inf	0.65085,1.75594	0.000465591	0.000472782
2	chr9:90989784:C:T	90989784	T,T	C,C	1,1	-inf,-inf	inf,inf	0.288761,1.96388	0.000464973	0.000472672
2	chr9:91554742:T:G	91554742	NA,G	NA,T	NA,1	NA,inf	NA,inf	NA,1.06275	0.000462567	0.000470413
2	chr9:91531416:G:A	91531416	NA,A	NA,G	NA,1	NA,inf	NA,inf	NA,1.06056	0.000462058	0.000469871
2	chr9:91552516:C:T	91552516	NA,T	NA,C	NA,1	NA,inf	NA,inf	NA,1.05935	0.000459844	0.000467645
2	chr9:91219899:A:G	91219899	NA,G	NA,A	NA,1	NA,inf	NA,inf	NA,1.40871	0.00045792	0.000470169
2	chr9:91693589:A:G	91693589	G,G	A,A	1,1	inf,inf	inf,inf	1.28708,0.843942	0.000457084	0.000464184
2	chr9:91534663:C:A	91534663	NA,A	NA,C	NA,1	NA,inf	NA,inf	NA,1.05451	0.000457052	0.000464786
2	chr9:91536007:C:T	91536007	NA,T	NA,C	NA,1	NA,inf	NA,inf	NA,1.05451	0.000457052	0.000464786
2	chr9:91107507:C:G	91107507	G,G	C,C	1,1	inf,inf	inf,inf	2.44571,0.657929	0.000456684	0.000475606
2	chr9:91491167:G:A	91491167	NA,A	NA,G	NA,1	NA,-inf	NA,inf	NA,1.06742	0.000456556	0.000464716
2	chr9:91394300:C:T	91394300	NA,T	NA,C	NA,1	NA,inf	NA,inf	NA,1.24979	0.000455983	0.000466733
2	chr9:91490120:C:T	91490120	T,T	C,C	1,1	inf,inf	inf,inf	0.760396,1.63032	0.000455942	0.000462769
2	chr9:91328301:C:T	91328301	NA,T	NA,C	NA,1	NA,inf	NA,inf	NA,1.013	0.000455304	0.000462651
2	chr9:90973550:C:A	90973550	A,NA	C,NA	1,NA	inf,NA	inf,NA	1.71458,NA	0.000454729	0.00046479
2	chr9:90992302:A:C	90992302	C,NA	A,NA	1,NA	inf,NA	inf,NA	1.26781,NA	0.000453523	0.000463119
2	chr9:91409913:C:T	91409913	NA,T	NA,C	NA,1	NA,-inf	NA,inf	NA,1.09174	0.000453475	0.000462637
2	chr9:91198193:C:G	91198193	NA,G	NA,C	NA,1	NA,inf	NA,inf	NA,1.40547	0.000450684	0.000462869
2	chr9:91559001:C:T	91559001	NA,T	NA,C	NA,1	NA,inf	NA,inf	NA,1.04695	0.00044997	0.000457612
2	chr9:91064828:T:A	91064828	NA,A	NA,T	NA,1	NA,-inf	NA,inf	NA,1.05573	0.000449318	0.000457542
2	chr9:91557997:C:T	91557997	NA,T	NA,C	NA,1	NA,inf	NA,inf	NA,1.04601	0.000449235	0.000456865
2	chr9:91062722:C:T	91062722	NA,T	NA,C	NA,1	NA,inf	NA,inf	NA,1.06435	0.000447328	0.000455262
2	chr9:91483936:C:T	91483936	T,T	C,C	1,1	inf,inf	inf,inf	0.882445,1.52678	0.000446754	0.000453588
2	chr9:91477337:T:C	91477337	C,NA	T,NA	1,NA	-inf,NA	inf,NA	1.2375,NA	0.000445566	0.000454306
2	chr9:91873463:C:T	91873463	NA,T	NA,C	NA,1	NA,inf	NA,inf	NA,1.07606	0.000444821	0.000453182
2	chr9:91552081:T:A	91552081	NA,A	NA,T	NA,1	NA,-inf	NA,inf	NA,1.09923	0.000444283	0.000452098
2	chr9:91656314:G:A	91656314	NA,A	NA,G	NA,1	NA,inf	NA,inf	NA,1.07402	0.000443821	0.000452206
2	chr9:91541697:C:A	91541697	NA,A	NA,C	NA,1	NA,inf	NA,inf	NA,1.03152	0.000439253	0.000446697
2	chr9:91465962:G:A	91465962	A,A	G,G	1,1	inf,inf	inf,inf	0.335282,2.00568	0.000439026	0.000446697
2	chr9:91230585:C:T	91230585	NA,T	NA,C	NA,1	NA,-inf	NA,inf	NA,1.14082	0.00043896	0.000448532
2	chr9:91589042:G:A	91589042	NA,A	NA,G	NA,1	NA,-inf	NA,inf	NA,1.0684	0.000438448	0.000446878
2	chr9:91560292:A:G	91560292	NA,G	NA,A	NA,1	NA,-inf	NA,inf	NA,1.09125	0.000438366	0.000446071
2	chr9:91527382:G:A	91527382	NA,A	NA,G	NA,1	NA,-inf	NA,inf	NA,1.08129	0.000437954	0.000446488
2	chr9:91544791:G:A	91544791	NA,A	NA,G	NA,1	NA,inf	NA,inf	NA,1.02793	0.000437316	0.000444722
2	chr9:91709266:G:C	91709266	NA,C	NA,G	NA,1	NA,inf	NA,inf	NA,1.0504	0.000434078	0.000442015
2	chr9:91001449:T:G	91001449	G,G	T,T	1,1	-inf,-inf	inf,inf	0.358441,1.90504	0.000433594	0.000441752
2	chr9:91083832:A:T	91083832	NA,T	NA,A	NA,1	NA,inf	NA,inf	NA,1.06554	0.000433554	0.000441456
2	chr9:91013113:C:T	91013113	NA,T	NA,C	NA,1	NA,-inf	NA,inf	NA,1.07305	0.000432182	0.000440575
2	chr9:91201532:T:C	91201532	C,C	T,T	1,1	inf,inf	inf,inf	0.402345,2.03723	0.00042775	0.000438614
2	chr9:91275585:T:C	91275585	C,NA	T,NA	1,NA	inf,NA	inf,NA	1.06104,NA	0.000427592	0.000432902
2	chr9:91483387:G:A	91483387	A,A	G,G	1,1	inf,inf	inf,inf	1.49148,1.06896	0.000425055	0.000434094
2	chr9:91840035:G:A	91840035	NA,A	NA,G	NA,1	NA,-inf	NA,inf	NA,0.970444	0.000424632	0.000431884
2	chr9:91554971:C:G	91554971	NA,G	NA,C	NA,1	NA,-inf	NA,inf	NA,1.07231	0.000424333	0.000431813
2	chr9:91554829:T:C	91554829	NA,C	NA,T	NA,1	NA,-inf	NA,inf	NA,1.07208	0.000424176	0.000431653
2	chr9:91562983:A:G	91562983	NA,G	NA,A	NA,1	NA,-inf	NA,inf	NA,1.0714	0.000423909	0.000431368
2	chr9:91211639:G:A	91211639	NA,A	NA,G	NA,1	NA,inf	NA,inf	NA,1.35542	0.000423109	0.00043432
2	chr9:91584627:A:G	91584627	G,G	A,A	1,1	inf,inf	inf,inf	0.776059,1.44141	0.000420463	0.000428365
2	chr9:91511642:A:G	91511642	G,G	A,A	1,1	-inf,-inf	inf,inf	0.230219,1.77397	0.000418335	0.0004241
2	chr9:91447044:G:A	91447044	NA,A	NA,G	NA,1	NA,-inf	NA,inf	NA,1.05212	0.000417523	0.000425409
2	chr9:91042857:G:A	91042857	NA,A	NA,G	NA,1	NA,-inf	NA,inf	NA,0.950319	0.000417492	0.000424505
2	chr9:91533697:C:T	91533697	NA,T	NA,C	NA,1	NA,inf	NA,inf	NA,1.00093	0.00041688	0.000423956
2	chr9:91040669:G:A	91040669	NA,A	NA,G	NA,1	NA,-inf	NA,inf	NA,0.949327	0.000416649	0.000423652
2	chr9:91367206:G:T	91367206	NA,T	NA,G	NA,1	NA,inf	NA,inf	NA,0.96113	0.000415954	0.0004227
2	chr9:91451148:C:T	91451148	NA,T	NA,C	NA,1	NA,-inf	NA,inf	NA,1.04915	0.000414929	0.000422777
2	chr9:91896316:T:C	91896316	C,C	T,T	1,1	inf,inf	inf,inf	0.501751,1.73568	0.000414821	0.000422698
2	chr9:91458070:A:G	91458070	G,NA	A,NA	1,NA	-inf,NA	inf,NA	1.19802,NA	0.000414158	0.000422274
2	chr9:91454631:A:C	91454631	C,C	A,A	1,1	inf,inf	inf,inf	0.632451,1.75901	0.00041295	0.000419017
2	chr9:91875039:T:C	91875039	NA,C	NA,T	NA,1	NA,-inf	NA,inf	NA,0.97485	0.000412533	0.000419971
2	chr9:91167784:A:T	91167784	T,T	A,A	1,1	-inf,-inf	inf,inf	0.815934,1.02177	0.000411662	0.000413892
2	chr9:91131169:A:G	91131169	G,G	A,A	1,1	inf,inf	inf,inf	1.60953,0.940556	0.000411243	0.000423581
2	chr9:91196785:C:T	91196785	NA,T	NA,C	NA,1	NA,-inf	NA,inf	NA,1.13697	0.00040894	0.000417744
2	chr9:91196884:T:C	91196884	NA,C	NA,T	NA,1	NA,-inf	NA,inf	NA,1.13697	0.00040894	0.000417744
2	chr9:91683527:A:G	91683527	G,G	A,A	1,1	-inf,-inf	inf,inf	1.2316,0.678734	0.000406988	0.000411117
2	chr9:91712589:T:C	91712589	C,NA	T,NA	1,NA	-inf,NA	inf,NA	1.13213,NA	0.000406971	0.00041283
2	chr9:91271552:G:A	91271552	A,NA	G,NA	1,NA	-inf,NA	inf,NA	1.04217,NA	0.000406029	0.000411628
2	chr9:91458822:G:C	91458822	C,C	G,G	1,1	inf,inf	inf,inf	0.630547,1.74651	0.000403448	0.000409379
2	chr9:91079929:C:A	91079929	NA,A	NA,C	NA,1	NA,inf	NA,inf	NA,1.02156	0.000402272	0.000409615
2	chr9:91371876:G:A	91371876	NA,A	NA,G	NA,1	NA,-inf	NA,inf	NA,0.930023	0.000401607	0.00040859
2	chr9:91813738:CCTCT:C	91813738	NA,C	NA,CCTCT	NA,1	NA,-inf	NA,inf	NA,0.989534	0.000401333	0.000408845
2	chr9:91119543:T:C	91119543	NA,C	NA,T	NA,1	NA,-inf	NA,inf	NA,1.03981	0.000401112	0.000408869
2	chr9:91560381:T:C	91560381	NA,C	NA,T	NA,1	NA,-inf	NA,inf	NA,1.0369	0.000401105	0.000408163
2	chr9:91034592:C:T	91034592	T,T	C,C	1,1	inf,inf	inf,inf	0.368821,1.91776	0.000398938	0.000406212
2	chr9:91493117:G:A	91493117	A,A	G,G	1,1	-inf,inf	inf,inf	1.6451,0.273431	0.000398911	0.000405688
2	chr9:91307085:G:A	91307085	NA,A	NA,G	NA,1	NA,-inf	NA,inf	NA,1.07476	0.000398824	0.00040735
2	chr9:91124843:G:A	91124843	NA,A	NA,G	NA,1	NA,-inf	NA,inf	NA,1.03931	0.000397301	0.000405399
2	chr9:91519348:C:T	91519348	T,T	C,C	1,1	inf,inf	inf,inf	0.630384,1.67098	0.000396898	0.000402962
2	chr9:90901701:T:C	90901701	C,C	T,T	1,1	-inf,inf	inf,inf	1.88226,0.181536	0.000396408	0.000403297
2	chr9:91437866:T:A	91437866	A,A	T,T	1,1	-inf,inf	inf,inf	0.527203,1.52169	0.000395238	0.000402856
2	chr9:91035102:G:A	91035102	NA,A	NA,G	NA,1	NA,inf	NA,inf	NA,1.09793	0.000394946	0.000404141
2	chr9:91282790:T:A	91282790	NA,A	NA,T	NA,1	NA,inf	NA,inf	NA,0.931312	0.00039409	0.000400504
2	chr9:91009569:T:C	91009569	NA,C	NA,T	NA,1	NA,-inf	NA,inf	NA,1.01625	0.000393257	0.000400884
2	chr9:91231400:G:A	91231400	NA,A	NA,G	NA,1	NA,-inf	NA,inf	NA,1.12174	0.000390049	0.000399225
2	chr9:91181316:G:C	91181316	C,C	G,G	1,1	inf,inf	inf,inf	1.01758,1.28523	0.000389653	0.000406189
2	chr9:91023968:G:A	91023968	A,A	G,G	1,1	inf,inf	inf,inf	0.0372799,1.89756	0.000388749	0.000395041
2	chr9:90971553:G:A	90971553	A,A	G,G	1,1	-inf,-inf	inf,inf	0.0695713,1.95064	0.000387546	0.000393957
2	chr9:91549360:A:T	91549360	T,NA	A,NA	1,NA	inf,NA	inf,NA	0.994855,NA	0.000387523	0.000392696
2	chr9:91459931:A:G	91459931	NA,G	NA,A	NA,1	NA,-inf	NA,inf	NA,1.00759	0.000387216	0.000394536
2	chr9:91458100:A:G	91458100	NA,G	NA,A	NA,1	NA,-inf	NA,inf	NA,1.00713	0.00038693	0.000394245
2	chr9:91035164:C:A	91035164	A,A	C,C	1,1	inf,inf	inf,inf	0.427954,1.86083	0.000386681	0.000393735
2	chr9:91102753:G:A	91102753	NA,A	NA,G	NA,1	NA,-inf	NA,inf	NA,1.03107	0.000386533	0.000394459
2	chr9:91467319:T:A	91467319	NA,A	NA,T	NA,1	NA,-inf	NA,inf	NA,1.00639	0.000386431	0.000393737
2	chr9:91015406:C:T	91015406	T,T	C,C	1,1	inf,inf	inf,inf	0.0894365,1.9018	0.000385987	0.000392273
2	chr9:90996483:G:A	90996483	NA,A	NA,G	NA,1	NA,-inf	NA,inf	NA,0.997033	0.000384985	0.000392387
2	chr9:91055044:T:C	91055044	NA,C	NA,T	NA,1	NA,-inf	NA,inf	NA,0.901808	0.000384321	0.000390787
2	chr9:90977852:GGCTGA:G	90977852	G,G	GGCTGA,GGCTGA	1,1	-inf,-inf	inf,inf	0.367926,1.88909	0.000383643	0.000389932
2	chr9:91830104:A:G	91830104	NA,G	NA,A	NA,1	NA,inf	NA,inf	NA,0.999397	0.000383437	0.000390518
2	chr9:91167382:C:T	91167382	NA,T	NA,C	NA,1	NA,inf	NA,inf	NA,0.930941	0.000383225	0.000389433
2	chr9:91122454:A:G	91122454	G,G	A,A	1,1	inf,inf	inf,inf	1.43885,1.04865	0.000382298	0.000394635
2	chr9:90903195:GAGCCCGGTAATGAGGCTCTCAATTCTGTCCCTGTTCAGCCCTGCTGTAGGGCCCTCAAACTTCCACCTGTTC:G	90903195	G,G	GAGCCCGGTAATGAGGCTCTCAATTCTGTCCCTGTTCAGCCCTGCTGTAGGGCCCTCAAACTTCCACCTGTTC,GAGCCCGGTAATGAGGCTCTCAATTCTGTCCCTGTTCAGCCCTGCTGTAGGGCCCTCAAACTTCCACCTGTTC	1,1	inf,-inf	inf,inf	1.49779,0.653825	0.00038218	0.000387268
2	chr9:91158463:G:A	91158463	A,A	G,G	1,1	-inf,-inf	inf,inf	0.769801,0.0879973	0.000380372	0.000380881
2	chr9:91630586:T:A	91630586	A,A	T,T	1,1	inf,inf	inf,inf	1.00654,1.20098	0.00037906	0.000385679
2	chr9:91374176:G:A	91374176	NA,A	NA,G	NA,1	NA,inf	NA,inf	NA,1.13824	0.000378314	0.000387187
2	chr9:91564334:G:A	91564334	NA,A	NA,G	NA,1	NA,inf	NA,inf	NA,0.961759	0.000376421	0.000383319
2	chr9:91216464:G:A	91216464	NA,A	NA,G	NA,1	NA,inf	NA,inf	NA,0.901997	0.000375625	0.000381742
2	chr9:91226210:CTGT:C	91226210	NA,C	NA,CTGT	NA,1	NA,-inf	NA,inf	NA,1.01026	0.000373996	0.000381478
2	chr9:91451063:C:T	91451063	T,T	C,C	1,1	inf,inf	inf,inf	0.738176,1.55952	0.000373286	0.000378606
2	chr9:91273051:C:T	91273051	NA,T	NA,C	NA,1	NA,-inf	NA,inf	NA,1.03317	0.000372759	0.000380701
2	chr9:91085743:G:A	91085743	NA,A	NA,G	NA,1	NA,inf	NA,inf	NA,0.973367	0.000372654	0.000379438
2	chr9:91556109:T:G	91556109	G,G	T,T	1,1	inf,inf	inf,inf	0.462509,1.73297	0.000368959	0.00037454
2	chr9:91467577:T:C	91467577	C,C	T,T	1,1	-inf,-inf	inf,inf	1.49091,0.239144	0.000365789	0.000372085
2	chr9:90947860:T:C	90947860	C,NA	T,NA	1,NA	-inf,NA	inf,NA	1.16416,NA	0.000365469	0.00037182
2	chr9:91270708:G:A	91270708	NA,A	NA,G	NA,1	NA,inf	NA,inf	NA,0.887063	0.000364401	0.000370369
2	chr9:91164835:C:G	91164835	NA,G	NA,C	NA,1	NA,inf	NA,inf	NA,0.89629	0.000363958	0.000370003
2	chr9:91070708:T:A	91070708	NA,A	NA,T	NA,1	NA,-inf	NA,inf	NA,0.947666	0.000363304	0.000370152
2	chr9:91456663:G:A	91456663	A,A	G,G	1,1	inf,inf	inf,inf	0.324696,1.90255	0.000362828	0.000369159
2	chr9:91003296:G:T	91003296	T,T	G,G	1,1	-inf,-inf	inf,inf	0.347844,1.80944	0.000360687	0.00036747
2	chr9:91141955:T:TCATTTA	91141955	NA,TCATTTA	NA,T	NA,1	NA,inf	NA,inf	NA,0.892443	0.000360205	0.000366201
2	chr9:91125201:A:G	91125201	G,G	A,A	1,1	inf,inf	inf,inf	1.45012,0.998308	0.000359785	0.000371344
2	chr9:91675991:G:C	91675991	C,C	G,G	1,1	-inf,-inf	inf,inf	1.18777,0.749616	0.000359541	0.000363737
2	chr9:91561757:G:A	91561757	A,A	G,G	1,1	inf,inf	inf,inf	0.38036,1.823	0.000359349	0.000365204
2	chr9:91523160:T:C	91523160	NA,C	NA,T	NA,1	NA,inf	NA,inf	NA,0.907639	0.000357349	0.000363437
2	chr9:91090540:C:A	91090540	A,NA	C,NA	1,NA	-inf,NA	inf,NA	0.993456,NA	0.000357339	0.00036245
2	chr9:91569222:C:T	91569222	T,T	C,C	1,1	-inf,inf	inf,inf	0.151805,1.9088	0.000357301	0.000363718
2	chr9:91078305:G:A	91078305	NA,A	NA,G	NA,1	NA,inf	NA,inf	NA,0.94877	0.000357219	0.000363731
2	chr9:91078950:C:T	91078950	NA,T	NA,C	NA,1	NA,inf	NA,inf	NA,0.94877	0.000357219	0.000363731
2	chr9:91450712:T:G	91450712	G,G	T,T	1,1	inf,inf	inf,inf	0.734479,1.53466	0.000355536	0.000360621
2	chr9:91290762:C:T	91290762	T,T	C,C	1,1	-inf,-inf	inf,inf	0.885942,1.03848	0.000354456	0.000357968
2	chr9:91035773:C:G	91035773	NA,G	NA,C	NA,1	NA,inf	NA,inf	NA,0.908395	0.000353638	0.000359956
2	chr9:91072926:G:T	91072926	NA,T	NA,G	NA,1	NA,-inf	NA,inf	NA,0.863747	0.000352537	0.000358601
2	chr9:91697351:T:A	91697351	NA,A	NA,T	NA,1	NA,inf	NA,inf	NA,0.93018	0.000352482	0.000358977
2	chr9:91724784:C:T	91724784	T,NA	C,NA	1,NA	-inf,NA	inf,NA	1.17324,NA	0.000350705	0.000357965
2	chr9:91562764:A:G	91562764	NA,G	NA,A	NA,1	NA,-inf	NA,inf	NA,0.962563	0.000350479	0.000356796
2	chr9:91559708:T:C	91559708	NA,C	NA,T	NA,1	NA,-inf	NA,inf	NA,0.962271	0.000350315	0.000356629
2	chr9:91012795:C:T	91012795	NA,T	NA,C	NA,1	NA,inf	NA,inf	NA,0.947105	0.00034885	0.000354848
2	chr9:91168409:T:G	91168409	NA,G	NA,T	NA,1	NA,inf	NA,inf	NA,0.889841	0.000348807	0.000354771
2	chr9:91436022:A:G	91436022	NA,G	NA,A	NA,1	NA,-inf	NA,inf	NA,0.951642	0.000347773	0.000354746
2	chr9:91094765:A:G	91094765	NA,G	NA,A	NA,1	NA,inf	NA,inf	NA,0.883315	0.000347693	0.000353702
2	chr9:91008576:T:C	91008576	NA,C	NA,T	NA,1	NA,-inf	NA,inf	NA,0.912454	0.000347473	0.000354046
2	chr9:91756094:C:T	91756094	NA,T	NA,C	NA,1	NA,-inf	NA,inf	NA,0.913221	0.000345813	0.000352425
2	chr9:91450558:G:C	91450558	C,C	G,G	1,1	inf,inf	inf,inf	0.713463,1.53757	0.00034529	0.00035024
2	chr9:91171959:T:C	91171959	NA,C	NA,T	NA,1	NA,inf	NA,inf	NA,0.8789	0.000342326	0.000348186
2	chr9:90958621:AC:A	90958621	NA,A	NA,AC	NA,1	NA,-inf	NA,inf	NA,0.916663	0.000341462	0.000348133
2	chr9:91126913:T:C	91126913	C,C	T,T	1,1	inf,inf	inf,inf	2.08876,0.810027	0.00034138	0.000354404
2	chr9:91730221:G:A	91730221	A,NA	G,NA	1,NA	-inf,NA	inf,NA	0.946226,NA	0.000339694	0.000345641
2	chr9:91014758:A:G	91014758	G,G	A,A	1,1	inf,inf	inf,inf	0.147632,1.83185	0.000336046	0.000341712
2	chr9:91566432:T:C	91566432	NA,C	NA,T	NA,1	NA,inf	NA,inf	NA,0.931515	0.000335826	0.000342321
2	chr9:91682548:C:T	91682548	T,T	C,C	1,1	-inf,-inf	inf,inf	1.23131,0.765423	0.000332669	0.00033779
2	chr9:91379647:T:C	91379647	NA,C	NA,T	NA,1	NA,inf	NA,inf	NA,0.848529	0.000331595	0.00033711
2	chr9:91566352:T:C	91566352	C,C	T,T	1,1	inf,inf	inf,inf	0.378208,1.79124	0.000331461	0.000336485
2	chr9:91381408:A:C	91381408	NA,C	NA,A	NA,1	NA,inf	NA,inf	NA,1.04972	0.000330763	0.000338422
2	chr9:91696277:G:A	91696277	A,NA	G,NA	1,NA	-inf,NA	inf,NA	1.10327,NA	0.000330457	0.000337274
2	chr9:91103788:C:G	91103788	G,G	C,C	1,1	inf,inf	inf,inf	1.67562,0.718006	0.000330301	0.000340235
2	chr9:91168988:G:A	91168988	A,NA	G,NA	1,NA	-inf,NA	inf,NA	2.61429,NA	0.000328412	0.000441098
2	chr9:91565932:G:C	91565932	NA,C	NA,G	NA,1	NA,inf	NA,inf	NA,0.915955	0.000327537	0.000333868
2	chr9:91558009:T:C	91558009	C,C	T,T	1,1	inf,inf	inf,inf	0.339175,1.79548	0.000327009	0.000332286
2	chr9:90960669:G:T	90960669	T,T	G,G	1,1	-inf,-inf	inf,inf	0.253788,1.80619	0.000326944	0.000332718
2	chr9:90930706:G:T	90930706	T,T	G,G	1,1	-inf,inf	inf,inf	1.70488,0.407143	0.000326739	0.000332704
2	chr9:91442380:C:T	91442380	NA,T	NA,C	NA,1	NA,-inf	NA,inf	NA,0.897268	0.000325886	0.00033232
2	chr9:91449591:A:G	91449591	G,G	A,A	1,1	inf,inf	inf,inf	0.623158,1.61664	0.000324038	0.000328795
2	chr9:91434703:A:G	91434703	G,G	A,A	1,1	inf,-inf	inf,inf	0.108188,1.80935	0.00032367	0.000328661
2	chr9:91438921:T:G	91438921	NA,G	NA,T	NA,1	NA,-inf	NA,inf	NA,0.897762	0.000323534	0.000329663
2	chr9:91728711:G:A	91728711	A,NA	G,NA	1,NA	-inf,NA	inf,NA	1.10164,NA	0.00032348	0.000329977
2	chr9:91521103:G:A	91521103	A,A	G,G	1,1	inf,inf	inf,inf	0.393145,1.74068	0.000323273	0.000328027
2	chr9:91102594:T:C	91102594	C,C	T,T	1,1	inf,inf	inf,inf	2.34046,0.573674	0.000322647	0.000333689
2	chr9:91052212:G:A	91052212	NA,A	NA,G	NA,1	NA,-inf	NA,inf	NA,0.798299	0.00032182	0.000327287
2	chr9:90911164:A:G	90911164	G,NA	A,NA	1,NA	-inf,NA	inf,NA	1.10094,NA	0.000321645	0.000328644
2	chr9:91407834:G:A	91407834	NA,A	NA,G	NA,1	NA,inf	NA,inf	NA,0.957775	0.000320821	0.000327837
2	chr9:91755274:C:T	91755274	T,NA	C,NA	1,NA	-inf,NA	inf,NA	1.08824,NA	0.000318516	0.000324937
2	chr9:91241570:T:C	91241570	NA,C	NA,T	NA,1	NA,-inf	NA,inf	NA,0.931233	0.000318465	0.000325189
2	chr9:91078377:T:C	91078377	C,C	T,T	1,1	inf,inf	inf,inf	0.628686,1.11062	0.000318304	0.000321635
2	chr9:91439801:G:A	91439801	NA,A	NA,G	NA,1	NA,-inf	NA,inf	NA,0.883683	0.00031595	0.000321942
2	chr9:91386468:A:T	91386468	NA,T	NA,A	NA,1	NA,inf	NA,inf	NA,1.01895	0.000315832	0.000323109
2	chr9:91782137:G:C	91782137	NA,C	NA,G	NA,1	NA,inf	NA,inf	NA,0.934819	0.000314177	0.000320739
2	chr9:91521251:A:G	91521251	G,G	A,A	1,1	inf,inf	inf,inf	0.384638,1.72673	0.00031272	0.000317321
2	chr9:91125678:TTCTG:T	91125678	T,T	TTCTG,TTCTG	1,1	inf,inf	inf,inf	2.0787,0.762807	0.000312213	0.000324077
2	chr9:91519389:G:A	91519389	A,A	G,G	1,1	inf,inf	inf,inf	0.505185,1.65963	0.000312119	0.0003168
2	chr9:91132221:C:T	91132221	T,T	C,C	1,1	inf,inf	inf,inf	2.04254,0.810917	0.000311931	0.000323997
2	chr9:91050846:G:A	91050846	NA,A	NA,G	NA,1	NA,-inf	NA,inf	NA,0.779525	0.000311287	0.000316588
2	chr9:91218190:T:C	91218190	NA,C	NA,T	NA,1	NA,-inf	NA,inf	NA,0.978987	0.000310978	0.000318169
2	chr9:91732189:C:T	91732189	T,T	C,C	1,1	-inf,-inf	inf,inf	1.68672,0.0860924	0.00030987	0.000315217
2	chr9:90966220:A:G	90966220	G,NA	A,NA	1,NA	-inf,NA	inf,NA	1.02942,NA	0.000309686	0.000314797
2	chr9:91568922:C:T	91568922	T,T	C,C	1,1	-inf,inf	inf,inf	0.129582,1.81595	0.000309415	0.000314715
2	chr9:91746062:TTTTG:T	91746062	T,NA	TTTTG,NA	1,NA	inf,NA	inf,NA	1.05596,NA	0.000309036	0.000315422
2	chr9:91053532:A:AC	91053532	NA,AC	NA,A	NA,1	NA,-inf	NA,inf	NA,0.774653	0.000308749	0.000314009
2	chr9:91053272:C:T	91053272	NA,T	NA,C	NA,1	NA,-inf	NA,inf	NA,0.773629	0.000308209	0.00031346
2	chr9:90960685:G:C	90960685	C,C	G,G	1,1	-inf,-inf	inf,inf	0.289469,1.7271	0.000306685	0.000311782
2	chr9:90966200:C:T	90966200	T,NA	C,NA	1,NA	-inf,NA	inf,NA	1.02239,NA	0.000306001	0.000311053
2	chr9:91439393:TCTAA:T	91439393	T,T	TCTAA,TCTAA	1,1	inf,inf	inf,inf	0.111527,1.86766	0.000305259	0.00031025
2	chr9:90906504:A:G	90906504	G,NA	A,NA	1,NA	-inf,NA	inf,NA	1.06414,NA	0.000304532	0.000311083
2	chr9:90966078:A:G	90966078	G,G	A,A	1,1	-inf,-inf	inf,inf	0.294527,1.72727	0.000303473	0.000308545
2	chr9:91522423:GT:G	91522423	G,NA	GT,NA	1,NA	inf,NA	inf,NA	0.983601,NA	0.000303385	0.000309591
2	chr9:91502301:A:G	91502301	G,G	A,A	1,1	-inf,inf	inf,inf	1.43707,0.0921001	0.000300855	0.000305965
2	chr9:91452873:A:G	91452873	G,G	A,A	1,1	inf,inf	inf,inf	0.684024,1.53182	0.000300092	0.000304546
2	chr9:91053491:T:TCACCTCA	91053491	NA,TCACCTCA	NA,T	NA,1	NA,-inf	NA,inf	NA,0.757765	0.000300058	0.000305179
2	chr9:90964811:G:C	90964811	C,NA	G,NA	1,NA	-inf,NA	inf,NA	1.00799,NA	0.000299651	0.000304584
2	chr9:91196108:G:A	91196108	A,A	G,G	1,1	-inf,-inf	inf,inf	0.282585,1.53276	0.000299047	0.000302392
2	chr9:91660008:A:G	91660008	G,NA	A,NA	1,NA	-inf,NA	inf,NA	0.813887,NA	0.000298842	0.000304021
2	chr9:91133964:C:CT	91133964	CT,CT	C,C	1,1	-inf,inf	inf,inf	0.183924,1.86747	0.000298512	0.000304873
2	chr9:90939241:TTAA:T	90939241	NA,T	NA,TTAA	NA,1	NA,-inf	NA,inf	NA,0.829765	0.000298032	0.000303803
2	chr9:90989802:C:T	90989802	T,NA	C,NA	1,NA	-inf,NA	inf,NA	1.31821,NA	0.000297149	0.000306806
2	chr9:91879959:G:A	91879959	NA,A	NA,G	NA,1	NA,-inf	NA,inf	NA,0.750373	0.000295034	0.000300199
2	chr9:91429732:T:C	91429732	NA,C	NA,T	NA,1	NA,-inf	NA,inf	NA,0.840588	0.000294182	0.000300078
2	chr9:91556239:G:A	91556239	NA,A	NA,G	NA,1	NA,inf	NA,inf	NA,0.842767	0.000293715	0.000299354
2	chr9:90914530:G:A	90914530	NA,A	NA,G	NA,1	NA,inf	NA,inf	NA,0.800609	0.000293189	0.000298442
2	chr9:91699184:T:G	91699184	NA,G	NA,T	NA,1	NA,-inf	NA,inf	NA,0.782156	0.0002927	0.000298065
2	chr9:91519428:T:C	91519428	C,C	T,T	1,1	inf,inf	inf,inf	0.403835,1.68589	0.000291039	0.0002954
2	chr9:91067540:C:T	91067540	NA,T	NA,C	NA,1	NA,-inf	NA,inf	NA,0.736157	0.000289341	0.000294307
2	chr9:91716732:A:G	91716732	NA,G	NA,A	NA,1	NA,-inf	NA,inf	NA,0.769129	0.000289322	0.000294576
2	chr9:91013612:T:C	91013612	C,C	T,T	1,1	inf,inf	inf,inf	0.16114,1.74705	0.000288461	0.000293367
2	chr9:91078556:T:A	91078556	A,A	T,T	1,1	inf,inf	inf,inf	0.826869,0.789536	0.000287856	0.000290593
2	chr9:91553815:C:T	91553815	T,NA	C,NA	1,NA	-inf,NA	inf,NA	0.957709,NA	0.000285933	0.000290701
2	chr9:91228940:A:C	91228940	NA,C	NA,A	NA,1	NA,inf	NA,inf	NA,1.06365	0.000285152	0.000292116
2	chr9:91392777:T:C	91392777	NA,C	NA,T	NA,1	NA,inf	NA,inf	NA,0.966727	0.000284983	0.000291649
2	chr9:91153599:TA:T	91153599	T,NA	TA,NA	1,NA	-inf,NA	inf,NA	3.08012,NA	0.000284095	0.00029211
2	chr9:91522637:C:T	91522637	T,T	C,C	1,1	inf,inf	inf,inf	0.413262,1.65484	0.000283631	0.000287831
2	chr9:91401472:T:G	91401472	NA,G	NA,T	NA,1	NA,inf	NA,inf	NA,0.960989	0.000283568	0.00029018
2	chr9:91898943:G:A	91898943	NA,A	NA,G	NA,1	NA,inf	NA,inf	NA,0.782197	0.000283008	0.000288126
2	chr9:91487180:G:C	91487180	C,C	G,G	1,1	-inf,-inf	inf,inf	1.34005,0.271308	0.000282998	0.000287794
2	chr9:91420809:G:C	91420809	NA,C	NA,G	NA,1	NA,inf	NA,inf	NA,0.873593	0.000281856	0.000287959
2	chr9:91714675:G:A	91714675	NA,A	NA,G	NA,1	NA,-inf	NA,inf	NA,0.756132	0.000281846	0.000286993
2	chr9:91709635:C:T	91709635	NA,T	NA,C	NA,1	NA,-inf	NA,inf	NA,0.755549	0.000281392	0.000286535
2	chr9:90922354:T:G	90922354	G,NA	T,NA	1,NA	inf,NA	inf,NA	0.995647,NA	0.000281019	0.000286763
2	chr9:91127908:A:G	91127908	NA,G	NA,A	NA,1	NA,-inf	NA,inf	NA,0.740244	0.000280511	0.000285524
2	chr9:91580480:G:A	91580480	NA,A	NA,G	NA,1	NA,inf	NA,inf	NA,0.781719	0.000278677	0.000283879
2	chr9:91113037:A:G	91113037	NA,G	NA,A	NA,1	NA,-inf	NA,inf	NA,0.821551	0.000278614	0.000284147
2	chr9:90906996:C:G	90906996	G,NA	C,NA	1,NA	-inf,NA	inf,NA	1.01821,NA	0.000278569	0.000284557
2	chr9:91569081:A:G	91569081	NA,G	NA,A	NA,1	NA,inf	NA,inf	NA,0.810759	0.000277477	0.000282825
2	chr9:91586033:C:T	91586033	NA,T	NA,C	NA,1	NA,inf	NA,inf	NA,0.778312	0.000277271	0.000282445
2	chr9:91696909:C:A	91696909	NA,A	NA,C	NA,1	NA,-inf	NA,inf	NA,0.749102	0.000276816	0.000281904
2	chr9:91064620:G:A	91064620	NA,A	NA,G	NA,1	NA,inf	NA,inf	NA,0.823911	0.000276143	0.000281076
2	chr9:90985196:G:A	90985196	NA,A	NA,G	NA,1	NA,inf	NA,inf	NA,0.754306	0.000276037	0.000280974
2	chr9:91099071:G:C	91099071	NA,C	NA,G	NA,1	NA,-inf	NA,inf	NA,0.708117	0.000276035	0.000280899
2	chr9:91131659:G:A	91131659	A,A	G,G	1,1	inf,inf	inf,inf	1.33422,0.975576	0.000275707	0.000284701
2	chr9:91008397:G:C	91008397	NA,C	NA,G	NA,1	NA,-inf	NA,inf	NA,0.768617	0.000275653	0.000280849
2	chr9:91724039:C:T	91724039	T,T	C,C	1,1	-inf,-inf	inf,inf	1.12199,0.540642	0.0002747	0.000278146
2	chr9:91884896:A:G	91884896	NA,G	NA,A	NA,1	NA,inf	NA,inf	NA,0.763273	0.000274647	0.000279617
2	chr9:91157053:C:T	91157053	NA,T	NA,C	NA,1	NA,-inf	NA,inf	NA,0.907708	0.000274529	0.000279989
2	chr9:91562719:T:A	91562719	NA,A	NA,T	NA,1	NA,inf	NA,inf	NA,0.739613	0.00027444	0.000279172
2	chr9:91322512:T:C	91322512	NA,C	NA,T	NA,1	NA,-inf	NA,inf	NA,0.878945	0.000274397	0.000280151
2	chr9:91353028:C:T	91353028	T,NA	C,NA	1,NA	inf,NA	inf,NA	1.01856,NA	0.000273549	0.000280065
2	chr9:91615886:C:A	91615886	NA,A	NA,C	NA,1	NA,inf	NA,inf	NA,0.769801	0.000273544	0.000278646
2	chr9:91899855:A:C	91899855	C,NA	A,NA	1,NA	inf,NA	inf,NA	0.810541,NA	0.000269842	0.000274176
2	chr9:91349508:G:A	91349508	NA,A	NA,G	NA,1	NA,-inf	NA,inf	NA,0.879516	0.000269285	0.000275339
2	chr9:91153756:T:C	91153756	C,NA	T,NA	1,NA	-inf,NA	inf,NA	3.02183,NA	0.000268988	0.000276504
2	chr9:91045226:G:A	91045226	A,NA	G,NA	1,NA	-inf,NA	inf,NA	0.880912,NA	0.000268818	0.000272997
2	chr9:91148406:C:A	91148406	NA,A	NA,C	NA,1	NA,inf	NA,inf	NA,0.729293	0.000268618	0.000273238
2	chr9:91111388:C:T	91111388	NA,T	NA,C	NA,1	NA,inf	NA,inf	NA,0.884143	0.000268452	0.000273963
2	chr9:91708333:C:T	91708333	NA,T	NA,C	NA,1	NA,inf	NA,inf	NA,0.752295	0.000267576	0.000272469
2	chr9:91132903:G:A	91132903	A,A	G,G	1,1	inf,inf	inf,inf	1.8417,0.888281	0.000267337	0.000277148
2	chr9:91076927:G:A	91076927	NA,A	NA,G	NA,1	NA,-inf	NA,inf	NA,0.777745	0.000267325	0.000272593
2	chr9:91420495:A:G	91420495	NA,G	NA,A	NA,1	NA,-inf	NA,inf	NA,0.781315	0.000267273	0.000272481
2	chr9:91701024:T:C	91701024	NA,C	NA,T	NA,1	NA,-inf	NA,inf	NA,0.723381	0.000267253	0.000272139
2	chr9:91191892:C:A	91191892	NA,A	NA,C	NA,1	NA,inf	NA,inf	NA,0.870644	0.00026559	0.000271466
2	chr9:91234101:A:G	91234101	NA,G	NA,A	NA,1	NA,inf	NA,inf	NA,0.958688	0.000265454	0.000271547
2	chr9:91562134:C:T	91562134	NA,T	NA,C	NA,1	NA,inf	NA,inf	NA,0.741802	0.000264526	0.000269387
2	chr9:91132163:C:T	91132163	T,T	C,C	1,1	inf,inf	inf,inf	1.36305,0.918905	0.000263682	0.00027233
2	chr9:91136559:G:A	91136559	A,A	G,G	1,1	inf,inf	inf,inf	0.0970047,1.83996	0.000262877	0.00026932
2	chr9:91125663:T:C	91125663	C,C	T,T	1,1	inf,inf	inf,inf	2.04158,0.694125	0.000262748	0.000272629
2	chr9:91416160:T:TC	91416160	TC,NA	T,NA	1,NA	-inf,NA	inf,NA	0.891065,NA	0.000262204	0.000266714
2	chr9:91821008:G:A	91821008	NA,A	NA,G	NA,1	NA,inf	NA,inf	NA,0.769317	0.000260112	0.000265043
2	chr9:91683939:T:G	91683939	G,G	T,T	1,1	-inf,-inf	inf,inf	1.27489,0.552539	0.000260011	0.000263891
2	chr9:91498359:T:C	91498359	C,C	T,T	1,1	-inf,-inf	inf,inf	1.29215,0.288527	0.000259692	0.000264092
2	chr9:91808091:C:G	91808091	NA,G	NA,C	NA,1	NA,inf	NA,inf	NA,0.748726	0.000259462	0.000264283
2	chr9:91772530:T:A	91772530	NA,A	NA,T	NA,1	NA,inf	NA,inf	NA,0.706815	0.000259458	0.000264079
2	chr9:91187860:A:G	91187860	G,NA	A,NA	1,NA	-inf,NA	inf,NA	2.38687,NA	0.000259316	0.000332523
2	chr9:91567233:CT:C	91567233	C,C	CT,CT	1,1	inf,inf	inf,inf	0.27553,1.69109	0.000259143	0.000263324
2	chr9:91118371:G:A	91118371	NA,A	NA,G	NA,1	NA,-inf	NA,inf	NA,0.759014	0.000258586	0.000263702
2	chr9:91119482:T:G	91119482	G,G	T,T	1,1	inf,inf	inf,inf	2.06104,0.660408	0.000258466	0.000268237
2	chr9:91068338:A:G	91068338	G,G	A,A	1,1	inf,inf	inf,inf	0.445998,1.28916	0.000258436	0.000262033
2	chr9:91690101:T:C	91690101	NA,C	NA,T	NA,1	NA,-inf	NA,inf	NA,0.732798	0.000258089	0.000263028
2	chr9:91019413:A:G	91019413	NA,G	NA,A	NA,1	NA,inf	NA,inf	NA,0.789766	0.000257829	0.000262487
2	chr9:91563509:G:A	91563509	A,A	G,G	1,1	inf,inf	inf,inf	0.247082,1.7057	0.000257719	0.000261894
2	chr9:91692135:T:C	91692135	NA,C	NA,T	NA,1	NA,-inf	NA,inf	NA,0.702829	0.000257343	0.00026207
2	chr9:91130149:G:C	91130149	C,C	G,G	1,1	inf,inf	inf,inf	2.00182,0.735241	0.000257106	0.000267044
2	chr9:91441502:C:T	91441502	NA,T	NA,C	NA,1	NA,-inf	NA,inf	NA,0.746219	0.000256923	0.000261807
2	chr9:91767191:C:T	91767191	NA,T	NA,C	NA,1	NA,inf	NA,inf	NA,0.693992	0.000256377	0.00026096
2	chr9:91580843:C:T	91580843	T,T	C,C	1,1	inf,inf	inf,inf	0.867603,1.11485	0.000256335	0.000261257
2	chr9:91112337:G:A	91112337	NA,A	NA,G	NA,1	NA,inf	NA,inf	NA,0.851271	0.00025585	0.00026109
2	chr9:91636553:T:C	91636553	NA,C	NA,T	NA,1	NA,-inf	NA,inf	NA,0.717131	0.000255775	0.000260461
2	chr9:91045214:A:G	91045214	NA,G	NA,A	NA,1	NA,inf	NA,inf	NA,0.759014	0.000255703	0.000260206
2	chr9:90959648:G:A	90959648	NA,A	NA,G	NA,1	NA,-inf	NA,inf	NA,0.720533	0.000255594	0.000260418
2	chr9:91170206:C:G	91170206	G,G	C,C	1,1	-inf,inf	inf,inf	0.554232,0.40044	0.000254728	0.000255347
2	chr9:91315415:T:G	91315415	G,NA	T,NA	1,NA	inf,NA	inf,NA	0.958984,NA	0.000254669	0.000260533
2	chr9:91153260:C:T	91153260	T,T	C,C	1,1	-inf,inf	inf,inf	4.53834,0.921461	0.000254211	0.000265913
2	chr9:91199253:C:T	91199253	NA,T	NA,C	NA,1	NA,inf	NA,inf	NA,0.773949	0.0002542	0.00025889
2	chr9:91399425:A:G	91399425	NA,G	NA,A	NA,1	NA,inf	NA,inf	NA,0.909189	0.000253878	0.000259636
2	chr9:91313134:C:G	91313134	G,NA	C,NA	1,NA	-inf,NA	inf,NA	2.4737,NA	0.000253848	0.000341752
2	chr9:91799888:C:T	91799888	T,NA	C,NA	1,NA	-inf,NA	inf,NA	0.971635,NA	0.000252473	0.000257914
2	chr9:91059133:T:C	91059133	NA,C	NA,T	NA,1	NA,inf	NA,inf	NA,0.749564	0.000252177	0.000256623
2	chr9:91477299:C:A	91477299	A,NA	C,NA	1,NA	-inf,NA	inf,NA	0.738483,NA	0.000252051	0.000256925
2	chr9:91669718:T:G	91669718	G,NA	T,NA	1,NA	inf,NA	inf,NA	0.879567,NA	0.00025176	0.000256553
2	chr9:91130086:T:C	91130086	C,C	T,T	1,1	inf,inf	inf,inf	1.99312,0.729225	0.000251305	0.000261008
2	chr9:91801228:T:C	91801228	C,C	T,T	1,1	inf,inf	inf,inf	1.57948,0.258938	0.000250805	0.000255438
2	chr9:91130454:G:C	91130454	C,C	G,G	1,1	inf,inf	inf,inf	1.95348,0.762163	0.000250638	0.000260208
2	chr9:91799448:T:C	91799448	C,C	T,T	1,1	inf,inf	inf,inf	1.45719,0.61519	0.000249897	0.000255207
2	chr9:91067569:G:C	91067569	NA,C	NA,G	NA,1	NA,-inf	NA,inf	NA,0.649323	0.000248385	0.000252699
2	chr9:91773130:T:C	91773130	NA,C	NA,T	NA,1	NA,inf	NA,inf	NA,0.671366	0.000248073	0.000252466
2	chr9:91747863:G:A	91747863	A,A	G,G	1,1	inf,inf	inf,inf	0.897521,1.16687	0.000247798	0.000253041
2	chr9:91128083:T:C	91128083	C,C	T,T	1,1	inf,inf	inf,inf	2.0383,0.67712	0.000247432	0.000257065
2	chr9:91549471:G:A	91549471	NA,A	NA,G	NA,1	NA,inf	NA,inf	NA,0.733813	0.000247274	0.000252024
2	chr9:91639898:A:T	91639898	T,NA	A,NA	1,NA	inf,NA	inf,NA	0.847799,NA	0.000247141	0.000251842
2	chr9:91191424:A:G	91191424	NA,G	NA,A	NA,1	NA,-inf	NA,inf	NA,0.724364	0.000247003	0.000251604
2	chr9:91065396:T:C	91065396	NA,C	NA,T	NA,1	NA,-inf	NA,inf	NA,0.723726	0.00024676	0.00025157
2	chr9:90900778:TC:T	90900778	T,NA	TC,NA	1,NA	inf,NA	inf,NA	0.832887,NA	0.000246669	0.000251037
2	chr9:91519718:G:A	91519718	A,A	G,G	1,1	inf,inf	inf,inf	0.698037,1.33095	0.000246639	0.000250444
2	chr9:91165355:C:T	91165355	NA,T	NA,C	NA,1	NA,inf	NA,inf	NA,0.820248	0.000246258	0.000251286
2	chr9:90902447:C:T	90902447	T,T	C,C	1,1	inf,inf	inf,inf	1.53438,0.171166	0.000246019	0.000249442
2	chr9:91010619:C:T	91010619	NA,T	NA,C	NA,1	NA,inf	NA,inf	NA,0.71341	0.000245759	0.000250249
2	chr9:91454103:G:A	91454103	A,A	G,G	1,1	inf,inf	inf,inf	0.732647,1.31619	0.000245625	0.000249192
2	chr9:91283312:CA:C	91283312	NA,C	NA,CA	NA,1	NA,-inf	NA,inf	NA,0.812976	0.000244722	0.000250162
2	chr9:91571435:T:A	91571435	A,A	T,T	1,1	-inf,inf	inf,inf	0.115081,1.69061	0.000244366	0.000248574
2	chr9:91060396:C:A	91060396	NA,A	NA,C	NA,1	NA,inf	NA,inf	NA,0.741255	0.000243422	0.000247786
2	chr9:91299227:C:T	91299227	NA,T	NA,C	NA,1	NA,inf	NA,inf	NA,0.746208	0.00024303	0.000247516
2	chr9:91670752:G:A	91670752	A,NA	G,NA	1,NA	inf,NA	inf,NA	0.973926,NA	0.000243013	0.000247875
2	chr9:91153095:C:T	91153095	T,T	C,C	1,1	-inf,inf	inf,inf	4.67811,0.624341	0.000242739	0.000254554
2	chr9:91191540:G:A	91191540	NA,A	NA,G	NA,1	NA,-inf	NA,inf	NA,0.710297	0.000241731	0.000246235
2	chr9:91085531:A:G	91085531	NA,G	NA,A	NA,1	NA,-inf	NA,inf	NA,0.715345	0.000241511	0.000246269
2	chr9:91535754:C:T	91535754	NA,T	NA,C	NA,1	NA,inf	NA,inf	NA,0.79277	0.000240342	0.000245512
2	chr9:91463577:G:A	91463577	NA,A	NA,G	NA,1	NA,inf	NA,inf	NA,0.661983	0.000240277	0.000244531
2	chr9:91434850:A:T	91434850	NA,T	NA,A	NA,1	NA,inf	NA,inf	NA,0.714183	0.000240094	0.00024482
2	chr9:91551485:G:A	91551485	NA,A	NA,G	NA,1	NA,inf	NA,inf	NA,0.711025	0.000239941	0.00024453
2	chr9:91809167:A:T	91809167	NA,T	NA,A	NA,1	NA,inf	NA,inf	NA,0.761749	0.000239501	0.000243791
2	chr9:91171213:C:T	91171213	NA,T	NA,C	NA,1	NA,inf	NA,inf	NA,0.883202	0.000239231	0.000245257
2	chr9:91254874:T:A	91254874	A,NA	T,NA	1,NA	inf,NA	inf,NA	0.936305,NA	0.000238963	0.000244587
2	chr9:91046404:G:T	91046404	T,NA	G,NA	1,NA	-inf,NA	inf,NA	1.05193,NA	0.000238714	0.0002453
2	chr9:91881996:A:G	91881996	NA,G	NA,A	NA,1	NA,-inf	NA,inf	NA,0.612161	0.000238676	0.000242739
2	chr9:91079296:T:A	91079296	NA,A	NA,T	NA,1	NA,-inf	NA,inf	NA,0.627331	0.000238029	0.000242197
2	chr9:90905538:T:A	90905538	A,NA	T,NA	1,NA	-inf,NA	inf,NA	0.896145,NA	0.000237897	0.000242783
2	chr9:91784282:C:T	91784282	T,T	C,C	1,1	-inf,inf	inf,inf	1.4502,0.0664109	0.000237733	0.000240804
2	chr9:91085252:A:T	91085252	NA,T	NA,A	NA,1	NA,-inf	NA,inf	NA,0.702157	0.000237565	0.000242224
2	chr9:91084196:T:C	91084196	NA,C	NA,T	NA,1	NA,-inf	NA,inf	NA,0.701069	0.000237197	0.000241847
2	chr9:91794586:T:C	91794586	NA,C	NA,T	NA,1	NA,inf	NA,inf	NA,0.69077	0.000236854	0.000241198
2	chr9:91372634:A:G	91372634	G,G	A,A	1,1	-inf,inf	inf,inf	3.62399,0.828227	0.00023637	0.00128748
2	chr9:91161986:G:A	91161986	NA,A	NA,G	NA,1	NA,inf	NA,inf	NA,0.772265	0.000236169	0.000240873
2	chr9:91085169:G:A	91085169	NA,A	NA,G	NA,1	NA,-inf	NA,inf	NA,0.696886	0.000235729	0.00024035
2	chr9:91150340:A:G	91150340	NA,G	NA,A	NA,1	NA,inf	NA,inf	NA,0.65012	0.000235689	0.00023992
2	chr9:90924541:C:T	90924541	T,T	C,C	1,1	inf,-inf	inf,inf	1.17453,0.653124	0.000235485	0.000239119
2	chr9:91888198:T:C	91888198	NA,C	NA,T	NA,1	NA,inf	NA,inf	NA,0.663579	0.00023519	0.000239456
2	chr9:90906302:C:T	90906302	NA,T	NA,C	NA,1	NA,inf	NA,inf	NA,0.742231	0.000233512	0.000238312
2	chr9:90944277:G:A	90944277	A,A	G,G	1,1	-inf,-inf	inf,inf	1.42702,0.436328	0.000233478	0.000237494
2	chr9:91094423:T:G	91094423	G,G	T,T	1,1	-inf,-inf	inf,inf	1.75866,0.612879	0.000233403	0.000243351
2	chr9:91367087:T:G	91367087	NA,G	NA,T	NA,1	NA,inf	NA,inf	NA,0.827356	0.000233156	0.000238489
2	chr9:91453700:A:G	91453700	G,G	A,A	1,1	inf,inf	inf,inf	0.723054,1.29333	0.000232771	0.000236161
2	chr9:91817427:T:C	91817427	NA,C	NA,T	NA,1	NA,inf	NA,inf	NA,0.681384	0.000232491	0.000236776
2	chr9:90962563:T:C	90962563	C,C	T,T	1,1	inf,inf	inf,inf	0.397772,1.50092	0.000232354	0.00023586
2	chr9:91132804:A:G	91132804	G,G	A,A	1,1	inf,inf	inf,inf	1.28947,0.9071	0.000230396	0.000237807
2	chr9:91599285:C:T	91599285	T,NA	C,NA	1,NA	inf,NA	inf,NA	0.754778,NA	0.000229564	0.000233507
2	chr9:91501530:G:A	91501530	A,NA	G,NA	1,NA	-inf,NA	inf,NA	0.750643,NA	0.000229527	0.000233435
2	chr9:91723426:C:T	91723426	NA,T	NA,C	NA,1	NA,-inf	NA,inf	NA,0.622281	0.000228964	0.00023314
2	chr9:91753480:G:A	91753480	A,A	G,G	1,1	inf,inf	inf,inf	1.50766,0.086052	0.000228416	0.000232683
2	chr9:91763709:A:C	91763709	C,C	A,A	1,1	-inf,inf	inf,inf	1.12932,0.510259	0.000228362	0.000231206
2	chr9:91798783:T:C	91798783	C,C	T,T	1,1	inf,inf	inf,inf	1.45908,0.547525	0.000228269	0.000233149
2	chr9:91376968:G:A	91376968	A,NA	G,NA	1,NA	inf,NA	inf,NA	1.00761,NA	0.000228242	0.000234388
2	chr9:91649937:C:T	91649937	NA,T	NA,C	NA,1	NA,-inf	NA,inf	NA,0.650686	0.000228208	0.000232523
2	chr9:91117382:G:C	91117382	NA,C	NA,G	NA,1	NA,inf	NA,inf	NA,0.770803	0.000228096	0.000232734
2	chr9:91564889:C:T	91564889	T,T	C,C	1,1	inf,inf	inf,inf	0.322952,1.59299	0.000228007	0.000231721
2	chr9:91514326:T:C	91514326	NA,C	NA,T	NA,1	NA,inf	NA,inf	NA,0.656039	0.000227893	0.000232023
2	chr9:91597313:G:A	91597313	NA,A	NA,G	NA,1	NA,-inf	NA,inf	NA,0.628254	0.000227872	0.000232089
2	chr9:91796116:C:A	91796116	A,A	C,C	1,1	inf,inf	inf,inf	1.5335,0.247885	0.00022781	0.000232023
2	chr9:91439110:A:G	91439110	NA,G	NA,A	NA,1	NA,-inf	NA,inf	NA,0.645617	0.000227405	0.000231697
2	chr9:91431659:G:A	91431659	A,A	G,G	1,1	inf,-inf	inf,inf	0.104667,1.64579	0.000227074	0.000230774
2	chr9:91771207:T:C	91771207	NA,C	NA,T	NA,1	NA,inf	NA,inf	NA,0.621097	0.000226716	0.000230774
2	chr9:90928215:C:T	90928215	NA,T	NA,C	NA,1	NA,inf	NA,inf	NA,0.687856	0.000226485	0.000230431
2	chr9:91486843:T:C	91486843	C,C	T,T	1,1	-inf,-inf	inf,inf	1.25191,0.221214	0.000226104	0.000229944
2	chr9:91166490:G:A	91166490	NA,A	NA,G	NA,1	NA,inf	NA,inf	NA,0.765908	0.000225769	0.000230414
2	chr9:91097335:A:G	91097335	G,NA	A,NA	1,NA	-inf,NA	inf,NA	0.813855,NA	0.00022553	0.000229768
2	chr9:91176782:T:A	91176782	NA,A	NA,T	NA,1	NA,-inf	NA,inf	NA,0.73658	0.000225429	0.000230437
2	chr9:90951453:C:T	90951453	NA,T	NA,C	NA,1	NA,-inf	NA,inf	NA,0.624804	0.000224834	0.000229017
2	chr9:91881538:A:G	91881538	NA,G	NA,A	NA,1	NA,-inf	NA,inf	NA,0.5748	0.000224483	0.000228407
2	chr9:91463119:G:C	91463119	NA,C	NA,G	NA,1	NA,inf	NA,inf	NA,0.617727	0.000224474	0.000228458
2	chr9:90911389:C:T	90911389	T,NA	C,NA	1,NA	-inf,NA	inf,NA	1.07563,NA	0.00022444	0.000230318
2	chr9:91132000:G:A	91132000	A,A	G,G	1,1	inf,inf	inf,inf	1.91233,0.71562	0.000223952	0.000232306
2	chr9:91506607:G:C	91506607	NA,C	NA,G	NA,1	NA,inf	NA,inf	NA,0.644248	0.000223893	0.000227952
2	chr9:90967893:T:C	90967893	NA,C	NA,T	NA,1	NA,inf	NA,inf	NA,0.635535	0.000222928	0.000226991
2	chr9:90962963:C:T	90962963	NA,T	NA,C	NA,1	NA,-inf	NA,inf	NA,0.649123	0.000222921	0.000227185
2	chr9:91770839:G:A	91770839	NA,A	NA,G	NA,1	NA,inf	NA,inf	NA,0.608893	0.000222833	0.000226824
2	chr9:91494808:C:A	91494808	NA,A	NA,C	NA,1	NA,-inf	NA,inf	NA,0.656016	0.000221876	0.000226058
2	chr9:91094805:T:C	91094805	C,C	T,T	1,1	-inf,-inf	inf,inf	1.74729,0.589857	0.000221606	0.000231029
2	chr9:91576249:C:T	91576249	NA,T	NA,C	NA,1	NA,-inf	NA,inf	NA,0.652733	0.000221497	0.000225767
2	chr9:91138653:C:A	91138653	NA,A	NA,C	NA,1	NA,inf	NA,inf	NA,0.59076	0.000221401	0.000225185
2	chr9:91168023:T:C	91168023	NA,C	NA,T	NA,1	NA,inf	NA,inf	NA,0.750901	0.000221159	0.0002257
2	chr9:91126816:A:G	91126816	G,G	A,A	1,1	inf,inf	inf,inf	2.01885,0.60191	0.000221041	0.000229298
2	chr9:90931518:G:T	90931518	NA,T	NA,G	NA,1	NA,inf	NA,inf	NA,0.62309	0.000220931	0.000225006
2	chr9:91469639:C:T	91469639	T,NA	C,NA	1,NA	-inf,NA	inf,NA	1.29338,NA	0.000220504	0.000230254
2	chr9:91793936:T:C	91793936	NA,C	NA,T	NA,1	NA,inf	NA,inf	NA,0.696894	0.000220344	0.000224829
2	chr9:91526427:C:T	91526427	T,T	C,C	1,1	inf,inf	inf,inf	0.401028,1.52369	0.000220041	0.000223373
2	chr9:91445141:C:A	91445141	NA,A	NA,C	NA,1	NA,-inf	NA,inf	NA,0.656355	0.000219837	0.000224214
2	chr9:91423318:C:T	91423318	T,NA	C,NA	1,NA	-inf,NA	inf,NA	0.759532,NA	0.000219812	0.000223358
2	chr9:91190291:A:G	91190291	NA,G	NA,A	NA,1	NA,-inf	NA,inf	NA,0.678802	0.000219637	0.000224051
2	chr9:91632563:T:C	91632563	C,C	T,T	1,1	inf,inf	inf,inf	1.38341,0.587105	0.000218472	0.000222928
2	chr9:91524086:G:A	91524086	A,A	G,G	1,1	inf,inf	inf,inf	0.430516,1.49327	0.000218045	0.00022132
2	chr9:91837994:C:T	91837994	NA,T	NA,C	NA,1	NA,inf	NA,inf	NA,0.63086	0.000217966	0.000222023
2	chr9:91122234:G:C	91122234	C,NA	G,NA	1,NA	inf,NA	inf,NA	1.59942,NA	0.000217654	0.000222675
2	chr9:90911430:G:A	90911430	A,NA	G,NA	1,NA	-inf,NA	inf,NA	1.05183,NA	0.0002168	0.00022245
2	chr9:91672306:C:T	91672306	NA,T	NA,C	NA,1	NA,-inf	NA,inf	NA,0.612376	0.000216105	0.000220322
2	chr9:91156755:G:A	91156755	A,A	G,G	1,1	-inf,inf	inf,inf	4.31965,0.949129	0.000215238	0.000224479
2	chr9:91885763:T:C	91885763	C,C	T,T	1,1	inf,inf	inf,inf	0.051278,1.58874	0.000214813	0.000218672
2	chr9:91010620:A:G	91010620	G,NA	A,NA	1,NA	-inf,NA	inf,NA	0.751571,NA	0.000214139	0.000217496
2	chr9:91720035:G:A	91720035	NA,A	NA,G	NA,1	NA,-inf	NA,inf	NA,0.59089	0.00021413	0.000218122
2	chr9:91848917:A:G	91848917	G,G	A,A	1,1	inf,inf	inf,inf	0.878318,0.734916	0.00021395	0.000216865
2	chr9:91792369:G:A	91792369	A,A	G,G	1,1	inf,inf	inf,inf	1.57108,0.232556	0.000213886	0.000218832
2	chr9:90973511:C:T	90973511	T,T	C,C	1,1	inf,inf	inf,inf	1.35773,0.481765	0.000213851	0.000217571
2	chr9:91530312:G:A	91530312	A,A	G,G	1,1	inf,inf	inf,inf	0.55506,1.38114	0.000213811	0.000217065
2	chr9:91526400:G:T	91526400	T,T	G,G	1,1	inf,inf	inf,inf	0.410113,1.49987	0.000213653	0.000216883
2	chr9:91436004:C:A	91436004	NA,A	NA,C	NA,1	NA,-inf	NA,inf	NA,0.63123	0.00021352	0.000217765
2	chr9:91296896:G:A	91296896	A,NA	G,NA	1,NA	inf,NA	inf,NA	0.864535,NA	0.000213322	0.000218477
2	chr9:91804610:A:G	91804610	G,G	A,A	1,1	inf,inf	inf,inf	1.53322,0.405757	0.000213143	0.000217855
2	chr9:91167897:C:T	91167897	NA,T	NA,C	NA,1	NA,inf	NA,inf	NA,0.72244	0.000212543	0.000216895
2	chr9:91732581:C:T	91732581	NA,T	NA,C	NA,1	NA,-inf	NA,inf	NA,0.602513	0.000212474	0.000216524
2	chr9:91229608:T:C	91229608	NA,C	NA,T	NA,1	NA,-inf	NA,inf	NA,0.648911	0.000211315	0.000215715
2	chr9:91567445:A:G	91567445	G,G	A,A	1,1	inf,inf	inf,inf	0.278439,1.57604	0.000211179	0.000214624
2	chr9:90972941:G:A	90972941	NA,A	NA,G	NA,1	NA,inf	NA,inf	NA,0.697378	0.000211123	0.000215504
2	chr9:91564111:C:T	91564111	T,T	C,C	1,1	inf,inf	inf,inf	0.281851,1.57074	0.000211093	0.000214526
2	chr9:91361708:G:T	91361708	NA,T	NA,G	NA,1	NA,-inf	NA,inf	NA,0.64314	0.000210987	0.000215357
2	chr9:91075571:G:A	91075571	A,A	G,G	1,1	inf,inf	inf,inf	0.40952,1.21115	0.000210612	0.000213346
2	chr9:91296374:T:C	91296374	NA,C	NA,T	NA,1	NA,-inf	NA,inf	NA,0.716553	0.000210085	0.000214838
2	chr9:91531670:A:G	91531670	G,G	A,A	1,1	inf,inf	inf,inf	0.434105,1.47386	0.000209866	0.000213042
2	chr9:91545219:T:C	91545219	NA,C	NA,T	NA,1	NA,inf	NA,inf	NA,0.620089	0.000209679	0.000213685
2	chr9:91564433:T:C	91564433	C,C	T,T	1,1	inf,inf	inf,inf	0.276612,1.571	0.000209675	0.000213093
2	chr9:91259245:T:C	91259245	NA,C	NA,T	NA,1	NA,-inf	NA,inf	NA,0.714226	0.000209342	0.000214077
2	chr9:91778360:G:A	91778360	NA,A	NA,G	NA,1	NA,-inf	NA,inf	NA,0.593907	0.000208675	0.000212636
2	chr9:91833540:G:A	91833540	NA,A	NA,G	NA,1	NA,inf	NA,inf	NA,0.603453	0.000208581	0.000212488
2	chr9:91090784:C:A	91090784	A,NA	C,NA	1,NA	-inf,NA	inf,NA	0.464212,NA	0.000208254	0.000211622
2	chr9:91837681:T:A	91837681	NA,A	NA,T	NA,1	NA,inf	NA,inf	NA,0.593457	0.000208231	0.000212041
2	chr9:91123767:T:C	91123767	C,NA	T,NA	1,NA	-inf,NA	inf,NA	0.0701528,NA	0.000207749	0.000209344
2	chr9:91123763:A:T	91123763	T,NA	A,NA	1,NA	-inf,NA	inf,NA	0.0706392,NA	0.000207353	0.000208948
2	chr9:91543914:G:A	91543914	NA,A	NA,G	NA,1	NA,inf	NA,inf	NA,0.583474	0.000207271	0.000211114
2	chr9:91780149:T:G	91780149	NA,G	NA,T	NA,1	NA,-inf	NA,inf	NA,0.587982	0.000207074	0.000211002
2	chr9:91347938:A:C	91347938	NA,C	NA,A	NA,1	NA,inf	NA,inf	NA,0.7406	0.000206639	0.000211303
2	chr9:91518829:T:C	91518829	C,C	T,T	1,1	inf,inf	inf,inf	0.421396,1.46841	0.00020649	0.000209579
2	chr9:91412610:G:A	91412610	NA,A	NA,G	NA,1	NA,inf	NA,inf	NA,0.609825	0.000206325	0.000210271
2	chr9:91484597:G:A	91484597	A,A	G,G	1,1	-inf,-inf	inf,inf	0.810111,1.11844	0.000206253	0.000210995
2	chr9:91071778:T:C	91071778	C,C	T,T	1,1	inf,inf	inf,inf	0.508755,1.21166	0.000206218	0.000209665
2	chr9:91034022:A:G	91034022	G,G	A,A	1,1	-inf,-inf	inf,inf	0.389446,1.38312	0.000206151	0.000209462
2	chr9:91551603:T:C	91551603	NA,C	NA,T	NA,1	NA,inf	NA,inf	NA,0.576611	0.000206002	0.000209799
2	chr9:91081234:A:G	91081234	G,G	A,A	1,1	inf,inf	inf,inf	0.455984,1.03867	0.000205992	0.000208215
2	chr9:91150002:A:G	91150002	G,G	A,A	1,1	-inf,inf	inf,inf	4.24105,0.976843	0.00020542	0.000214107
2	chr9:91526550:G:A	91526550	A,A	G,G	1,1	inf,inf	inf,inf	0.421763,1.46965	0.000205361	0.000208473
2	chr9:91094972:A:T	91094972	T,T	A,A	1,1	-inf,-inf	inf,inf	1.52331,0.392827	0.000204789	0.000211605
2	chr9:91568234:G:A	91568234	A,NA	G,NA	1,NA	-inf,NA	inf,NA	0.783602,NA	0.000204657	0.000208388
2	chr9:91488622:C:T	91488622	T,T	C,C	1,1	-inf,inf	inf,inf	1.36917,0.0819577	0.000204577	0.000208019
2	chr9:91486490:T:G	91486490	NA,G	NA,T	NA,1	NA,-inf	NA,inf	NA,0.58815	0.000204508	0.000208264
2	chr9:90909471:A:G	90909471	G,NA	A,NA	1,NA	-inf,NA	inf,NA	0.820526,NA	0.000204394	0.000208684
2	chr9:90938808:C:T	90938808	T,T	C,C	1,1	-inf,-inf	inf,inf	1.40986,0.329014	0.000204147	0.000207598
2	chr9:91576322:G:C	91576322	C,NA	G,NA	1,NA	-inf,NA	inf,NA	0.673164,NA	0.000203862	0.000207312
2	chr9:91140294:G:C	91140294	C,C	G,G	1,1	-inf,inf	inf,inf	4.50112,0.565393	0.000203839	0.000213518
2	chr9:91518801:A:G	91518801	G,G	A,A	1,1	inf,inf	inf,inf	0.422483,1.4594	0.000203559	0.000206607
2	chr9:91524560:C:G	91524560	G,NA	C,NA	1,NA	inf,NA	inf,NA	0.793422,NA	0.000203553	0.000207839
2	chr9:91310959:G:A	91310959	NA,A	NA,G	NA,1	NA,-inf	NA,inf	NA,0.618637	0.00020331	0.000207512
2	chr9:91270445:G:T	91270445	NA,T	NA,G	NA,1	NA,-inf	NA,inf	NA,0.690152	0.000202738	0.000207299
2	chr9:91528078:C:T	91528078	T,T	C,C	1,1	inf,inf	inf,inf	0.396438,1.47718	0.000202479	0.000205545
2	chr9:91526160:T:C	91526160	C,C	T,T	1,1	inf,inf	inf,inf	0.412452,1.46691	0.000202281	0.000205347
2	chr9:90955734:G:T	90955734	NA,T	NA,G	NA,1	NA,inf	NA,inf	NA,0.539807	0.000202047	0.000205687
2	chr9:91782715:G:A	91782715	NA,A	NA,G	NA,1	NA,inf	NA,inf	NA,0.642255	0.000202025	0.000205844
2	chr9:90962573:T:A	90962573	NA,A	NA,T	NA,1	NA,inf	NA,inf	NA,0.585513	0.000201592	0.000205127
2	chr9:91069477:T:C	91069477	NA,C	NA,T	NA,1	NA,-inf	NA,inf	NA,0.521861	0.000201338	0.000204925
2	chr9:91148157:AGGAGGGCTTCCT:A	91148157	NA,A	NA,AGGAGGGCTTCCT	NA,1	NA,-inf	NA,inf	NA,0.581215	0.000201048	0.000204978
2	chr9:91120921:G:A	91120921	NA,A	NA,G	NA,1	NA,inf	NA,inf	NA,0.665709	0.000200799	0.000204807
2	chr9:90943556:A:C	90943556	NA,C	NA,A	NA,1	NA,inf	NA,inf	NA,0.652263	0.000200733	0.000204667
2	chr9:91170639:G:A	91170639	NA,A	NA,G	NA,1	NA,-inf	NA,inf	NA,0.609724	0.000200575	0.000204697
2	chr9:91427485:G:A	91427485	NA,A	NA,G	NA,1	NA,-inf	NA,inf	NA,0.590118	0.000200568	0.000204366
2	chr9:91135537:C:T	91135537	T,T	C,C	1,1	-inf,inf	inf,inf	2.45392,1.0083	0.000200516	0.000273555
2	chr9:90926932:C:T	90926932	T,T	C,C	1,1	-inf,inf	inf,inf	1.42188,0.327709	0.000200499	0.000203876
2	chr9:91433021:CATT:C	91433021	NA,C	NA,CATT	NA,1	NA,-inf	NA,inf	NA,0.589037	0.000200121	0.000203891
2	chr9:91573688:C:T	91573688	T,T	C,C	1,1	inf,inf	inf,inf	1.21107,0.532176	0.000200113	0.000203517
2	chr9:91525119:C:T	91525119	T,T	C,C	1,1	inf,inf	inf,inf	0.398157,1.46957	0.000200074	0.000203106
2	chr9:91663430:A:G	91663430	G,G	A,A	1,1	-inf,-inf	inf,inf	1.00546,0.641495	0.000199898	0.000202514
2	chr9:90993901:T:C	90993901	C,C	T,T	1,1	inf,inf	inf,inf	0.951477,0.819021	0.000199582	0.000202868
2	chr9:91529768:T:C	91529768	C,C	T,T	1,1	inf,inf	inf,inf	0.422186,1.45234	0.000199293	0.000202318
2	chr9:91491592:A:C	91491592	C,C	A,A	1,1	-inf,-inf	inf,inf	0.422411,1.43933	0.000198852	0.000203117
2	chr9:90940490:C:A	90940490	NA,A	NA,C	NA,1	NA,inf	NA,inf	NA,0.644575	0.000198704	0.000202597
2	chr9:91575164:G:A	91575164	A,NA	G,NA	1,NA	-inf,NA	inf,NA	0.658072,NA	0.000198642	0.000202008
2	chr9:91751804:C:T	91751804	NA,T	NA,C	NA,1	NA,inf	NA,inf	NA,0.539584	0.000198494	0.000202082
2	chr9:91147882:T:C	91147882	C,C	T,T	1,1	-inf,inf	inf,inf	4.24774,0.939627	0.000198458	0.000206833
2	chr9:91526721:T:C	91526721	C,C	T,T	1,1	inf,inf	inf,inf	0.402394,1.46195	0.000198401	0.00020141
2	chr9:91563585:G:A	91563585	A,A	G,G	1,1	inf,inf	inf,inf	0.253027,1.55166	0.000198398	0.00020163
2	chr9:91765336:T:C	91765336	NA,C	NA,T	NA,1	NA,inf	NA,inf	NA,0.529095	0.000198274	0.00020185
2	chr9:90907431:G:A	90907431	A,NA	G,NA	1,NA	inf,NA	inf,NA	1.09691,NA	0.000198193	0.000202339
2	chr9:91767422:G:A	91767422	NA,A	NA,G	NA,1	NA,inf	NA,inf	NA,0.528053	0.000198122	0.000201694
2	chr9:91525148:C:T	91525148	T,T	C,C	1,1	inf,inf	inf,inf	0.384103,1.47239	0.000198078	0.000201079
2	chr9:91136421:G:A	91136421	A,A	G,G	1,1	-inf,inf	inf,inf	3.74749,0.474547	0.000197895	0.000204532
2	chr9:91430682:G:A	91430682	A,NA	G,NA	1,NA	-inf,NA	inf,NA	0.70511,NA	0.000197835	0.00020127
2	chr9:91532191:G:T	91532191	T,T	G,G	1,1	inf,inf	inf,inf	0.41682,1.45048	0.000197653	0.000200652
2	chr9:91868378:C:T	91868378	T,NA	C,NA	1,NA	-inf,NA	inf,NA	0.756189,NA	0.000197445	0.000200969
2	chr9:91752172:C:T	91752172	T,NA	C,NA	1,NA	-inf,NA	inf,NA	0.769711,NA	0.000197194	0.000200698
2	chr9:91014457:G:A	91014457	NA,A	NA,G	NA,1	NA,inf	NA,inf	NA,0.582123	0.00019694	0.000200475
2	chr9:90943350:G:A	90943350	NA,A	NA,G	NA,1	NA,inf	NA,inf	NA,0.638945	0.000196834	0.000200694
2	chr9:91530887:C:A	91530887	A,A	C,C	1,1	inf,inf	inf,inf	0.405111,1.45331	0.00019617	0.000199144
2	chr9:91525286:C:T	91525286	T,T	C,C	1,1	inf,inf	inf,inf	0.411755,1.44935	0.000196098	0.000199075
2	chr9:91506856:G:A	91506856	A,A	G,G	1,1	-inf,-inf	inf,inf	1.18644,0.219985	0.000195472	0.000198817
2	chr9:91141460:G:A	91141460	A,A	G,G	1,1	-inf,inf	inf,inf	4.58676,0.465321	0.000195435	0.000204553
2	chr9:91472220:C:T	91472220	NA,T	NA,C	NA,1	NA,-inf	NA,inf	NA,0.572651	0.000195264	0.000199124
2	chr9:91885528:G:A	91885528	NA,A	NA,G	NA,1	NA,inf	NA,inf	NA,0.551444	0.000195245	0.000198827
2	chr9:91213762:A:C	91213762	NA,C	NA,A	NA,1	NA,-inf	NA,inf	NA,0.590683	0.000194948	0.000198972
2	chr9:90981601:T:C	90981601	C,C	T,T	1,1	-inf,inf	inf,inf	1.6199,0.502396	0.00019489	0.000200726
2	chr9:91835928:C:T	91835928	NA,T	NA,C	NA,1	NA,inf	NA,inf	NA,0.597443	0.000194808	0.000198668
2	chr9:91767036:C:A	91767036	NA,A	NA,C	NA,1	NA,inf	NA,inf	NA,0.515755	0.000194591	0.000198102
2	chr9:91706390:G:T	91706390	T,NA	G,NA	1,NA	-inf,NA	inf,NA	0.704104,NA	0.00019449	0.00019791
2	chr9:91684253:C:T	91684253	T,T	C,C	1,1	-inf,-inf	inf,inf	1.22959,0.412966	0.00019439	0.000197363
2	chr9:91538152:A:G	91538152	NA,G	NA,A	NA,1	NA,inf	NA,inf	NA,0.565711	0.000193991	0.000197692
2	chr9:91482251:A:G	91482251	NA,G	NA,A	NA,1	NA,-inf	NA,inf	NA,0.560133	0.000193848	0.000197559
2	chr9:91495966:C:A	91495966	NA,A	NA,C	NA,1	NA,-inf	NA,inf	NA,0.562685	0.000193843	0.000197545
2	chr9:91714103:T:C	91714103	NA,C	NA,T	NA,1	NA,inf	NA,inf	NA,0.54483	0.000193767	0.000197349
2	chr9:91004595:G:A	91004595	NA,A	NA,G	NA,1	NA,inf	NA,inf	NA,0.585495	0.000193722	0.000197197
2	chr9:91464177:A:G	91464177	NA,G	NA,A	NA,1	NA,-inf	NA,inf	NA,0.563174	0.000193719	0.000197369
2	chr9:91184386:G:A	91184386	A,NA	G,NA	1,NA	-inf,NA	inf,NA	0.653563,NA	0.000193676	0.000196534
2	chr9:90934104:C:T	90934104	T,NA	C,NA	1,NA	inf,NA	inf,NA	0.718775,NA	0.000193179	0.000196719
2	chr9:91406396:G:A	91406396	NA,A	NA,G	NA,1	NA,inf	NA,inf	NA,0.511297	0.000193096	0.000196458
2	chr9:91489837:G:A	91489837	NA,A	NA,G	NA,1	NA,inf	NA,inf	NA,0.538386	0.000192949	0.000196443
2	chr9:91188902:G:A	91188902	NA,A	NA,G	NA,1	NA,-inf	NA,inf	NA,0.502903	0.000192587	0.000195916
2	chr9:91292360:T:C	91292360	NA,C	NA,T	NA,1	NA,-inf	NA,inf	NA,0.579028	0.000192586	0.000196546
2	chr9:91881834:T:C	91881834	C,NA	T,NA	1,NA	inf,NA	inf,NA	0.641496,NA	0.00019199	0.000195017
2	chr9:91650040:C:T	91650040	T,T	C,C	1,1	-inf,-inf	inf,inf	0.260318,1.33209	0.000191866	0.000194716
2	chr9:91263621:A:C	91263621	NA,C	NA,A	NA,1	NA,inf	NA,inf	NA,0.812386	0.000191769	0.000197336
2	chr9:90939263:C:G	90939263	G,G	C,C	1,1	-inf,-inf	inf,inf	1.32606,0.421359	0.000191766	0.000195067
2	chr9:90923151:G:A	90923151	A,NA	G,NA	1,NA	-inf,NA	inf,NA	0.698089,NA	0.000191686	0.000194811
2	chr9:91548291:C:A	91548291	NA,A	NA,C	NA,1	NA,-inf	NA,inf	NA,0.549978	0.000191592	0.000195245
2	chr9:90907314:C:T	90907314	NA,T	NA,C	NA,1	NA,-inf	NA,inf	NA,0.462024	0.00019155	0.00019495
2	chr9:91164794:G:A	91164794	A,A	G,G	1,1	-inf,inf	inf,inf	0.690663,0.242038	0.000191418	0.000192033
2	chr9:91883976:T:C	91883976	NA,C	NA,T	NA,1	NA,inf	NA,inf	NA,0.532875	0.0001912	0.000194705
2	chr9:91680401:A:G	91680401	NA,G	NA,A	NA,1	NA,inf	NA,inf	NA,0.563785	0.000190565	0.000194037
2	chr9:91685311:G:A	91685311	A,A	G,G	1,1	-inf,-inf	inf,inf	1.21604,0.417085	0.000190564	0.000193484
2	chr9:91228205:C:T	91228205	NA,T	NA,C	NA,1	NA,inf	NA,inf	NA,0.597364	0.000190178	0.000193784
2	chr9:91563904:C:T	91563904	T,T	C,C	1,1	inf,inf	inf,inf	0.32487,1.48828	0.000190139	0.000193288
2	chr9:91802037:A:C	91802037	NA,C	NA,A	NA,1	NA,-inf	NA,inf	NA,0.532276	0.000190006	0.000193634
2	chr9:90903461:G:A	90903461	NA,A	NA,G	NA,1	NA,inf	NA,inf	NA,0.536935	0.000189712	0.000192918
2	chr9:91410201:G:C	91410201	NA,C	NA,G	NA,1	NA,-inf	NA,inf	NA,0.53999	0.000189333	0.000193049
2	chr9:91714105:T:A	91714105	NA,A	NA,T	NA,1	NA,inf	NA,inf	NA,0.527996	0.000189239	0.000192738
2	chr9:91026772:TTC:T	91026772	NA,T	NA,TTC	NA,1	NA,inf	NA,inf	NA,0.597342	0.000189089	0.000192816
2	chr9:91077180:C:T	91077180	NA,T	NA,C	NA,1	NA,-inf	NA,inf	NA,0.521207	0.000188815	0.000192385
2	chr9:91412168:TAAAAGTA:T	91412168	NA,T	NA,TAAAAGTA	NA,1	NA,inf	NA,inf	NA,0.546615	0.000188794	0.000192397
2	chr9:91887304:T:C	91887304	C,C	T,T	1,1	inf,inf	inf,inf	0.0704403,1.51128	0.000188694	0.000192084
2	chr9:90922584:C:T	90922584	T,NA	C,NA	1,NA	-inf,NA	inf,NA	0.674738,NA	0.000188552	0.000191707
2	chr9:91152034:C:T	91152034	T,T	C,C	1,1	-inf,inf	inf,inf	4.59843,0.491247	0.000188475	0.000197055
2	chr9:91751702:TAATACTC:T	91751702	NA,T	NA,TAATACTC	NA,1	NA,-inf	NA,inf	NA,0.514931	0.000188319	0.000191896
2	chr9:91113152:T:C	91113152	C,NA	T,NA	1,NA	-inf,NA	inf,NA	0.56001,NA	0.00018816	0.000190717
2	chr9:91007328:C:T	91007328	NA,T	NA,C	NA,1	NA,inf	NA,inf	NA,0.563427	0.000188123	0.000191495
2	chr9:91567259:T:C	91567259	C,C	T,T	1,1	inf,inf	inf,inf	0.283156,1.5047	0.000187674	0.000190745
2	chr9:91566545:A:G	91566545	G,G	A,A	1,1	inf,inf	inf,inf	0.276562,1.50873	0.000187612	0.000190683
2	chr9:91145369:C:T	91145369	NA,T	NA,C	NA,1	NA,inf	NA,inf	NA,0.493051	0.000187164	0.000190455
2	chr9:91411154:G:A	91411154	A,NA	G,NA	1,NA	inf,NA	inf,NA	0.741439,NA	0.000186816	0.000190562
2	chr9:91520309:A:G	91520309	NA,G	NA,A	NA,1	NA,-inf	NA,inf	NA,0.528152	0.000186622	0.000190166
2	chr9:91839572:G:A	91839572	A,NA	G,NA	1,NA	inf,NA	inf,NA	0.647052,NA	0.000185996	0.000189188
2	chr9:91439585:A:G	91439585	NA,G	NA,A	NA,1	NA,-inf	NA,inf	NA,0.469975	0.000185705	0.000189049
2	chr9:91585970:C:T	91585970	T,NA	C,NA	1,NA	inf,NA	inf,NA	0.64438,NA	0.000185195	0.000188412
2	chr9:91171469:G:T	91171469	NA,T	NA,G	NA,1	NA,-inf	NA,inf	NA,0.551877	0.000185073	0.000188822
2	chr9:91164368:G:A	91164368	A,A	G,G	1,1	-inf,-inf	inf,inf	0.696245,0.0461001	0.000184441	0.000184993
2	chr9:91684047:C:T	91684047	T,T	C,C	1,1	-inf,-inf	inf,inf	1.20633,0.405346	0.000184279	0.000187104
2	chr9:91657243:G:A	91657243	NA,A	NA,G	NA,1	NA,-inf	NA,inf	NA,0.499956	0.000184111	0.000187674
2	chr9:91565611:A:C	91565611	C,C	A,A	1,1	inf,inf	inf,inf	0.371343,1.41559	0.000183076	0.000186113
2	chr9:91081430:A:G	91081430	NA,G	NA,A	NA,1	NA,-inf	NA,inf	NA,0.450701	0.000183073	0.000186311
2	chr9:90946840:G:A	90946840	NA,A	NA,G	NA,1	NA,inf	NA,inf	NA,0.582388	0.000182994	0.000186564
2	chr9:91552226:G:A	91552226	NA,A	NA,G	NA,1	NA,-inf	NA,inf	NA,0.496309	0.000182919	0.000186356
2	chr9:91610472:T:C	91610472	NA,C	NA,T	NA,1	NA,inf	NA,inf	NA,0.542932	0.00018269	0.000186048
2	chr9:91036185:G:A	91036185	NA,A	NA,G	NA,1	NA,inf	NA,inf	NA,0.50548	0.000182582	0.000185925
2	chr9:91586405:C:T	91586405	T,T	C,C	1,1	-inf,-inf	inf,inf	0.0903378,1.44204	0.000182529	0.000186092
2	chr9:90925984:G:A	90925984	NA,A	NA,G	NA,1	NA,inf	NA,inf	NA,0.580681	0.000182343	0.000185958
2	chr9:91626128:A:G	91626128	NA,G	NA,A	NA,1	NA,-inf	NA,inf	NA,0.475693	0.000182238	0.000185622
2	chr9:90974373:C:T	90974373	NA,T	NA,C	NA,1	NA,inf	NA,inf	NA,0.543937	0.000182138	0.00018561
2	chr9:91179059:G:A	91179059	NA,A	NA,G	NA,1	NA,inf	NA,inf	NA,0.560146	0.000182091	0.000185514
2	chr9:91072798:G:C	91072798	C,C	G,G	1,1	inf,inf	inf,inf	0.378319,1.31787	0.000181674	0.000184708
2	chr9:91495267:A:G	91495267	G,NA	A,NA	1,NA	-inf,NA	inf,NA	0.560843,NA	0.000181488	0.000185019
2	chr9:91584537:G:A	91584537	A,NA	G,NA	1,NA	-inf,NA	inf,NA	0.603464,NA	0.000181487	0.000184568
2	chr9:91668112:T:G	91668112	NA,G	NA,T	NA,1	NA,-inf	NA,inf	NA,0.48796	0.000181266	0.000184768
2	chr9:91257245:T:TA	91257245	TA,NA	T,NA	1,NA	inf,NA	inf,NA	0.776109,NA	0.000181163	0.000185641
2	chr9:91087539:C:G	91087539	NA,G	NA,C	NA,1	NA,-inf	NA,inf	NA,0.434452	0.00018104	0.000184181
2	chr9:91445955:G:A	91445955	NA,A	NA,G	NA,1	NA,inf	NA,inf	NA,0.503501	0.000180961	0.000184342
2	chr9:91530131:G:A	91530131	A,A	G,G	1,1	inf,inf	inf,inf	0.382143,1.42081	0.000180768	0.000183519
2	chr9:91090254:G:A	91090254	NA,A	NA,G	NA,1	NA,-inf	NA,inf	NA,0.496793	0.000180538	0.000183991
2	chr9:91885577:T:C	91885577	NA,C	NA,T	NA,1	NA,-inf	NA,inf	NA,0.438363	0.000180486	0.000183706
2	chr9:91417835:G:C	91417835	NA,C	NA,G	NA,1	NA,inf	NA,inf	NA,0.512318	0.000180427	0.000183862
2	chr9:90960595:C:T	90960595	T,NA	C,NA	1,NA	-inf,NA	inf,NA	1.12055,NA	0.000180265	0.000186562
2	chr9:91167602:A:G	91167602	G,G	A,A	1,1	-inf,inf	inf,inf	0.432121,0.386585	0.000180234	0.000180822
2	chr9:91666714:G:T	91666714	NA,T	NA,G	NA,1	NA,-inf	NA,inf	NA,0.482769	0.000179977	0.000183453
2	chr9:91210197:C:T	91210197	NA,T	NA,C	NA,1	NA,inf	NA,inf	NA,0.550729	0.000179779	0.000183161
2	chr9:91181950:G:A	91181950	A,NA	G,NA	1,NA	-inf,NA	inf,NA	0.62032,NA	0.000179679	0.000182615
2	chr9:91055481:A:C	91055481	NA,C	NA,A	NA,1	NA,-inf	NA,inf	NA,0.439437	0.000179657	0.000182844
2	chr9:91692139:C:G	91692139	NA,G	NA,C	NA,1	NA,-inf	NA,inf	NA,0.486668	0.00017957	0.00018298
2	chr9:91579110:A:G	91579110	G,NA	A,NA	1,NA	-inf,NA	inf,NA	0.595309,NA	0.000178736	0.00018178
2	chr9:91008487:TAGAAG:T	91008487	T,T	TAGAAG,TAGAAG	1,1	-inf,-inf	inf,inf	0.312793,1.4331	0.000178661	0.000182016
2	chr9:91225024:G:A	91225024	NA,A	NA,G	NA,1	NA,inf	NA,inf	NA,0.550829	0.000178657	0.000182044
2	chr9:91570282:C:T	91570282	NA,T	NA,C	NA,1	NA,inf	NA,inf	NA,0.466393	0.000178651	0.000181819
2	chr9:91055793:T:C	91055793	NA,C	NA,T	NA,1	NA,-inf	NA,inf	NA,0.435155	0.000178568	0.000181737
2	chr9:91512884:C:T	91512884	NA,T	NA,C	NA,1	NA,inf	NA,inf	NA,0.493497	0.000178394	0.000181738
2	chr9:91167522:T:A	91167522	NA,A	NA,T	NA,1	NA,-inf	NA,inf	NA,0.52452	0.000178392	0.000181994
2	chr9:91057063:A:T	91057063	NA,T	NA,A	NA,1	NA,-inf	NA,inf	NA,0.434205	0.00017833	0.000181495
2	chr9:91090338:A:G	91090338	NA,G	NA,A	NA,1	NA,inf	NA,inf	NA,0.481054	0.000178257	0.000181435
2	chr9:91661208:T:C	91661208	NA,C	NA,T	NA,1	NA,-inf	NA,inf	NA,0.476191	0.000178246	0.000181691
2	chr9:91519006:C:CT	91519006	CT,CT	C,C	1,1	inf,inf	inf,inf	0.449366,1.36552	0.000178239	0.00018095
2	chr9:91504311:C:A	91504311	NA,A	NA,C	NA,1	NA,inf	NA,inf	NA,0.492353	0.000178124	0.000181462
2	chr9:91566054:G:A	91566054	NA,A	NA,G	NA,1	NA,-inf	NA,inf	NA,0.494118	0.000178104	0.000181495
2	chr9:91045447:A:G	91045447	NA,G	NA,A	NA,1	NA,-inf	NA,inf	NA,0.453299	0.000177975	0.000181348
2	chr9:90927088:A:G	90927088	NA,G	NA,A	NA,1	NA,-inf	NA,inf	NA,0.449423	0.000177906	0.00018112
2	chr9:91425228:A:G	91425228	NA,G	NA,A	NA,1	NA,inf	NA,inf	NA,0.501176	0.000177707	0.000181089
2	chr9:90938770:G:A	90938770	A,A	G,G	1,1	inf,-inf	inf,inf	1.59426,0.150512	0.000177694	0.000182014
2	chr9:91561767:T:C	91561767	NA,C	NA,T	NA,1	NA,inf	NA,inf	NA,0.506342	0.000177486	0.000180901
2	chr9:91061395:A:T	91061395	NA,T	NA,A	NA,1	NA,-inf	NA,inf	NA,0.425271	0.000177321	0.000180454
2	chr9:91096465:A:T	91096465	NA,T	NA,A	NA,1	NA,inf	NA,inf	NA,0.463212	0.000177285	0.000180469
2	chr9:91727687:TTC:T	91727687	NA,T	NA,TTC	NA,1	NA,-inf	NA,inf	NA,0.412545	0.000177036	0.000180191
2	chr9:91137948:C:T	91137948	T,T	C,C	1,1	-inf,inf	inf,inf	4.1925,0.299815	0.000177023	0.000184377
2	chr9:91155237:A:G	91155237	NA,G	NA,A	NA,1	NA,-inf	NA,inf	NA,0.414675	0.000176853	0.000179933
2	chr9:91655322:C:G	91655322	NA,G	NA,C	NA,1	NA,-inf	NA,inf	NA,0.476122	0.000176646	0.000179952
2	chr9:91055581:T:C	91055581	NA,C	NA,T	NA,1	NA,-inf	NA,inf	NA,0.426483	0.000176426	0.000179559
2	chr9:91169188:G:A	91169188	NA,A	NA,G	NA,1	NA,-inf	NA,inf	NA,0.514974	0.000176169	0.000179757
2	chr9:91806969:A:G	91806969	NA,G	NA,A	NA,1	NA,inf	NA,inf	NA,0.534511	0.000176026	0.000179254
2	chr9:91474674:T:C	91474674	NA,C	NA,T	NA,1	NA,inf	NA,inf	NA,0.474449	0.000176004	0.000179209
2	chr9:90956283:A:G	90956283	NA,G	NA,A	NA,1	NA,inf	NA,inf	NA,0.459611	0.000175751	0.000178972
2	chr9:91858101:C:T	91858101	NA,T	NA,C	NA,1	NA,inf	NA,inf	NA,0.480974	0.000175579	0.000178841
2	chr9:90985563:C:T	90985563	T,T	C,C	1,1	inf,inf	inf,inf	1.12099,0.734479	0.000174896	0.00017881
2	chr9:91193329:C:T	91193329	T,NA	C,NA	1,NA	-inf,NA	inf,NA	0.61274,NA	0.000174635	0.000177463
2	chr9:91510186:A:AT	91510186	NA,AT	NA,A	NA,1	NA,-inf	NA,inf	NA,0.480418	0.000174137	0.000177456
2	chr9:91799217:A:T	91799217	NA,T	NA,A	NA,1	NA,-inf	NA,inf	NA,0.468487	0.000174079	0.000177396
2	chr9:91598621:G:A	91598621	NA,A	NA,G	NA,1	NA,-inf	NA,inf	NA,0.478801	0.000174056	0.000177455
2	chr9:91639470:A:T	91639470	T,NA	A,NA	1,NA	-inf,NA	inf,NA	0.582924,NA	0.000173877	0.000176837
2	chr9:91092950:A:G	91092950	NA,G	NA,A	NA,1	NA,-inf	NA,inf	NA,0.408433	0.000173875	0.000176917
2	chr9:91488322:C:T	91488322	T,NA	C,NA	1,NA	-inf,NA	inf,NA	0.659094,NA	0.000173836	0.000176988
2	chr9:91366915:G:T	91366915	T,NA	G,NA	1,NA	inf,NA	inf,NA	0.729983,NA	0.000173825	0.000177724
2	chr9:91893171:A:G	91893171	G,G	A,A	1,1	inf,inf	inf,inf	0.343485,1.30936	0.000173762	0.000176849
2	chr9:91468600:G:A	91468600	NA,A	NA,G	NA,1	NA,-inf	NA,inf	NA,0.456161	0.00017376	0.000177028
2	chr9:91747911:A:G	91747911	NA,G	NA,A	NA,1	NA,-inf	NA,inf	NA,0.461097	0.000173711	0.000176996
2	chr9:91459855:AATGG:A	91459855	NA,A	NA,AATGG	NA,1	NA,inf	NA,inf	NA,0.464506	0.000173676	0.000176839
2	chr9:91354672:A:G	91354672	NA,G	NA,A	NA,1	NA,-inf	NA,inf	NA,0.0610209	0.000173503	0.000175705
2	chr9:91496554:A:C	91496554	C,C	A,A	1,1	inf,inf	inf,inf	0.372566,1.39629	0.00017317	0.00017582
2	chr9:91152487:G:A	91152487	A,A	G,G	1,1	-inf,inf	inf,inf	4.51079,0.519714	0.000172973	0.000180667
2	chr9:91700630:T:C	91700630	NA,C	NA,T	NA,1	NA,-inf	NA,inf	NA,0.454342	0.000172791	0.000176056
2	chr9:91547442:G:A	91547442	NA,A	NA,G	NA,1	NA,-inf	NA,inf	NA,0.45842	0.000172689	0.000175949
2	chr9:91707728:G:A	91707728	NA,A	NA,G	NA,1	NA,-inf	NA,inf	NA,0.450785	0.000172388	0.000175636
2	chr9:91084666:C:T	91084666	NA,T	NA,C	NA,1	NA,-inf	NA,inf	NA,0.406958	0.000172161	0.000175216
2	chr9:91254625:A:G	91254625	NA,G	NA,A	NA,1	NA,-inf	NA,inf	NA,0.503789	0.000172158	0.000175646
2	chr9:91770100:A:C	91770100	C,C	A,A	1,1	-inf,inf	inf,inf	0.893952,0.53436	0.000171842	0.000173784
2	chr9:91648038:C:T	91648038	NA,T	NA,C	NA,1	NA,-inf	NA,inf	NA,0.4493	0.000171662	0.000174983
2	chr9:91496883:G:A	91496883	NA,A	NA,G	NA,1	NA,inf	NA,inf	NA,0.451167	0.000170935	0.000174163
2	chr9:91790473:G:A	91790473	NA,A	NA,G	NA,1	NA,inf	NA,inf	NA,0.416052	0.000170727	0.000173761
2	chr9:91772374:T:C	91772374	NA,C	NA,T	NA,1	NA,inf	NA,inf	NA,0.422957	0.000170623	0.000173692
2	chr9:91077414:A:G	91077414	NA,G	NA,A	NA,1	NA,inf	NA,inf	NA,0.476432	0.000170622	0.000173687
2	chr9:91152705:G:A	91152705	A,A	G,G	1,1	-inf,inf	inf,inf	4.49413,0.521569	0.000170278	0.000177828
2	chr9:91439016:C:T	91439016	NA,T	NA,C	NA,1	NA,inf	NA,inf	NA,0.457169	0.000170187	0.000173364
2	chr9:91445706:G:A	91445706	NA,A	NA,G	NA,1	NA,inf	NA,inf	NA,0.457258	0.000170104	0.000173281
2	chr9:91756518:A:T	91756518	T,T	A,A	1,1	inf,-inf	inf,inf	1.18161,0.335912	0.000169994	0.000172978
2	chr9:91745285:C:T	91745285	T,NA	C,NA	1,NA	inf,NA	inf,NA	0.654652,NA	0.000169534	0.000172676
2	chr9:91176848:A:G	91176848	G,G	A,A	1,1	inf,inf	inf,inf	2.5092,0.051024	0.000169091	0.000171291
2	chr9:91709650:T:G	91709650	NA,G	NA,T	NA,1	NA,inf	NA,inf	NA,0.434385	0.000169065	0.000172177
2	chr9:91372090:C:T	91372090	T,NA	C,NA	1,NA	inf,NA	inf,NA	0.677047,NA	0.000168956	0.000172519
2	chr9:91749677:C:T	91749677	T,T	C,C	1,1	inf,-inf	inf,inf	1.38144,0.0300476	0.000168637	0.000171836
2	chr9:91250463:T:C	91250463	NA,C	NA,T	NA,1	NA,-inf	NA,inf	NA,0.487151	0.000168586	0.000171994
2	chr9:91074810:A:G	91074810	G,NA	A,NA	1,NA	-inf,NA	inf,NA	0.0147251,NA	0.00016856	0.000170139
2	chr9:91140130:C:T	91140130	NA,T	NA,C	NA,1	NA,-inf	NA,inf	NA,0.464214	0.000168491	0.000171797
2	chr9:90985204:T:C	90985204	C,C	T,T	1,1	-inf,inf	inf,inf	1.64242,0.330387	0.000168436	0.000173435
2	chr9:91900411:G:A	91900411	NA,A	NA,G	NA,1	NA,-inf	NA,inf	NA,0.431529	0.000168344	0.000171549
2	chr9:91366286:G:A	91366286	A,NA	G,NA	1,NA	inf,NA	inf,NA	0.712088,NA	0.000168314	0.000172064
2	chr9:91138325:T:C	91138325	C,C	T,T	1,1	-inf,inf	inf,inf	3.58484,0.505967	0.000168258	0.000173761
2	chr9:91452505:T:C	91452505	NA,C	NA,T	NA,1	NA,inf	NA,inf	NA,0.448513	0.000168245	0.000171387
2	chr9:91071676:C:G	91071676	NA,G	NA,C	NA,1	NA,-inf	NA,inf	NA,0.392204	0.000168237	0.00017124
2	chr9:91792332:G:C	91792332	NA,C	NA,G	NA,1	NA,inf	NA,inf	NA,0.403601	0.000168228	0.000171277
2	chr9:91339639:T:C	91339639	C,NA	T,NA	1,NA	-inf,NA	inf,NA	0.282005,NA	0.00016807	0.000170341
2	chr9:91661746:G:A	91661746	A,A	G,G	1,1	-inf,-inf	inf,inf	0.88562,0.662682	0.000167884	0.000170105
2	chr9:91555010:G:A	91555010	NA,A	NA,G	NA,1	NA,inf	NA,inf	NA,0.522859	0.000167854	0.000171282
2	chr9:91805553:A:G	91805553	G,G	A,A	1,1	inf,inf	inf,inf	1.41049,0.381889	0.000167833	0.000171501
2	chr9:91075215:T:C	91075215	C,C	T,T	1,1	inf,inf	inf,inf	0.559854,0.951279	0.000167722	0.000169986
2	chr9:91095925:TG:T	91095925	T,T	TG,TG	1,1	-inf,-inf	inf,inf	1.50946,0.632555	0.000167629	0.000174184
2	chr9:91044519:A:G	91044519	NA,G	NA,A	NA,1	NA,-inf	NA,inf	NA,0.40958	0.000167448	0.000170622
2	chr9:91880284:C:G	91880284	G,NA	C,NA	1,NA	inf,NA	inf,NA	0.524078,NA	0.000167421	0.00017015
2	chr9:91877079:C:T	91877079	NA,T	NA,C	NA,1	NA,-inf	NA,inf	NA,0.429737	0.000167319	0.000170478
2	chr9:91704102:T:G	91704102	G,NA	T,NA	1,NA	-inf,NA	inf,NA	0.770972,NA	0.000167193	0.000170981
2	chr9:90976155:G:A	90976155	A,A	G,G	1,1	inf,inf	inf,inf	1.00277,0.632953	0.000166502	0.000169279
2	chr9:90941144:C:T	90941144	NA,T	NA,C	NA,1	NA,-inf	NA,inf	NA,0.485492	0.000166321	0.000169545
2	chr9:91134247:C:T	91134247	NA,T	NA,C	NA,1	NA,inf	NA,inf	NA,0.432902	0.00016612	0.000169183
2	chr9:91161504:CT:C	91161504	NA,C	NA,CT	NA,1	NA,inf	NA,inf	NA,0.513684	0.000166004	0.000169258
2	chr9:91192787:G:T	91192787	NA,T	NA,G	NA,1	NA,inf	NA,inf	NA,0.485166	0.000165709	0.000168818
2	chr9:90989245:G:A	90989245	A,A	G,G	1,1	inf,inf	inf,inf	1.06632,0.529048	0.000165532	0.000168272
2	chr9:91502554:C:T	91502554	NA,T	NA,C	NA,1	NA,inf	NA,inf	NA,0.418943	0.000164793	0.000167782
2	chr9:91490132:C:T	91490132	NA,T	NA,C	NA,1	NA,-inf	NA,inf	NA,0.438373	0.000164751	0.000167889
2	chr9:90951543:A:G	90951543	NA,G	NA,A	NA,1	NA,inf	NA,inf	NA,0.398586	0.000164723	0.000167686
2	chr9:91558118:T:C	91558118	NA,C	NA,T	NA,1	NA,-inf	NA,inf	NA,0.388442	0.000164681	0.000167647
2	chr9:90939225:G:A	90939225	NA,A	NA,G	NA,1	NA,-inf	NA,inf	NA,0.471431	0.000164646	0.000167859
2	chr9:91075953:T:C	91075953	NA,C	NA,T	NA,1	NA,-inf	NA,inf	NA,0.379961	0.000164451	0.000167409
2	chr9:91474260:G:T	91474260	NA,T	NA,G	NA,1	NA,inf	NA,inf	NA,0.430395	0.000164411	0.000167481
2	chr9:91786859:T:A	91786859	NA,A	NA,T	NA,1	NA,inf	NA,inf	NA,0.388639	0.000164365	0.000167297
2	chr9:91016612:C:A	91016612	NA,A	NA,C	NA,1	NA,-inf	NA,inf	NA,0.345933	0.000164364	0.000167176
2	chr9:91888390:G:A	91888390	NA,A	NA,G	NA,1	NA,-inf	NA,inf	NA,0.41579	0.000164334	0.000167413
2	chr9:91063065:A:G	91063065	NA,G	NA,A	NA,1	NA,-inf	NA,inf	NA,0.374121	0.000164322	0.000167251
2	chr9:91166047:A:G	91166047	G,G	A,A	1,1	-inf,inf	inf,inf	0.477066,0.0308896	0.000164217	0.000164664
2	chr9:91888213:T:G	91888213	NA,G	NA,T	NA,1	NA,-inf	NA,inf	NA,0.415171	0.000164204	0.000167281
2	chr9:91071624:A:G	91071624	NA,G	NA,A	NA,1	NA,-inf	NA,inf	NA,0.373965	0.000164137	0.000167072
2	chr9:91081304:G:A	91081304	NA,A	NA,G	NA,1	NA,inf	NA,inf	NA,0.402551	0.000164077	0.000167027
2	chr9:91336817:T:A	91336817	A,NA	T,NA	1,NA	-inf,NA	inf,NA	0.270758,NA	0.000163991	0.000166222
2	chr9:91580730:C:T	91580730	NA,T	NA,C	NA,1	NA,-inf	NA,inf	NA,0.400538	0.000163956	0.000167009
2	chr9:91534679:T:C	91534679	NA,C	NA,T	NA,1	NA,inf	NA,inf	NA,0.440812	0.000163791	0.000166907
2	chr9:90925238:T:C	90925238	C,C	T,T	1,1	inf,-inf	inf,inf	1.23311,0.277739	0.000163757	0.000166219
2	chr9:90993698:C:A	90993698	A,A	C,C	1,1	inf,inf	inf,inf	0.801888,0.862132	0.000163686	0.000166386
2	chr9:91587242:A:G	91587242	G,NA	A,NA	1,NA	-inf,NA	inf,NA	0.542188,NA	0.000163526	0.000166322
2	chr9:91071951:G:A	91071951	NA,A	NA,G	NA,1	NA,-inf	NA,inf	NA,0.439459	0.000163397	0.000166593
2	chr9:91444694:C:G	91444694	G,NA	C,NA	1,NA	inf,NA	inf,NA	0.888349,NA	0.000163363	0.000167292
2	chr9:91896075:C:G	91896075	NA,G	NA,C	NA,1	NA,inf	NA,inf	NA,0.41311	0.000163326	0.000166333
2	chr9:91897075:G:A	91897075	NA,A	NA,G	NA,1	NA,inf	NA,inf	NA,0.41311	0.000163326	0.000166333
2	chr9:91502981:C:T	91502981	NA,T	NA,C	NA,1	NA,inf	NA,inf	NA,0.50637	0.000163234	0.00016662
2	chr9:91570096:T:G	91570096	NA,G	NA,T	NA,1	NA,-inf	NA,inf	NA,0.42621	0.000163191	0.000166282
2	chr9:91572892:T:C	91572892	NA,C	NA,T	NA,1	NA,inf	NA,inf	NA,0.403653	0.000163178	0.000166076
2	chr9:91004991:C:T	91004991	NA,T	NA,C	NA,1	NA,inf	NA,inf	NA,0.438251	0.000163008	0.000166047
2	chr9:91166134:C:T	91166134	T,T	C,C	1,1	-inf,inf	inf,inf	0.473533,0.0586535	0.000162912	0.000163362
2	chr9:91326411:A:C	91326411	C,NA	A,NA	1,NA	inf,NA	inf,NA	0.712561,NA	0.000162728	0.000166808
2	chr9:91281852:C:T	91281852	NA,T	NA,C	NA,1	NA,-inf	NA,inf	NA,0.517175	0.000162652	0.000166186
2	chr9:90951547:C:T	90951547	NA,T	NA,C	NA,1	NA,inf	NA,inf	NA,0.388507	0.000162574	0.0001655
2	chr9:91699021:G:A	91699021	NA,A	NA,G	NA,1	NA,-inf	NA,inf	NA,0.407268	0.00016257	0.000165635
2	chr9:91355230:G:A	91355230	NA,A	NA,G	NA,1	NA,-inf	NA,inf	NA,0.516429	0.000162483	0.000165992
2	chr9:91791967:C:T	91791967	NA,T	NA,C	NA,1	NA,inf	NA,inf	NA,0.377952	0.000162457	0.000165402
2	chr9:91450758:T:C	91450758	NA,C	NA,T	NA,1	NA,inf	NA,inf	NA,0.420375	0.000162378	0.000165408
2	chr9:91728603:A:G	91728603	NA,G	NA,A	NA,1	NA,-inf	NA,inf	NA,0.350022	0.000162315	0.000165222
2	chr9:91281294:T:G	91281294	NA,G	NA,T	NA,1	NA,inf	NA,inf	NA,0.405296	0.00016231	0.000165233
2	chr9:91176669:G:A	91176669	A,A	G,G	1,1	-inf,-inf	inf,inf	0.263116,0.538544	0.000162287	0.000162983
2	chr9:91006092:G:A	91006092	NA,A	NA,G	NA,1	NA,inf	NA,inf	NA,0.428039	0.000162264	0.00016527
2	chr9:91767103:G:T	91767103	T,T	G,G	1,1	-inf,inf	inf,inf	0.872643,0.524233	0.000162228	0.000164077
2	chr9:91323898:T:A	91323898	A,NA	T,NA	1,NA	-inf,NA	inf,NA	0.265514,NA	0.000162211	0.000164425
2	chr9:91133219:A:T	91133219	NA,T	NA,A	NA,1	NA,-inf	NA,inf	NA,0.407857	0.000162195	0.000165231
2	chr9:91239350:A:C	91239350	NA,C	NA,A	NA,1	NA,inf	NA,inf	NA,0.404489	0.000162138	0.000165058
2	chr9:91030530:C:T	91030530	NA,T	NA,C	NA,1	NA,inf	NA,inf	NA,0.434246	0.000162121	0.000165175
2	chr9:90984000:G:A	90984000	A,A	G,G	1,1	inf,-inf	inf,inf	1.25318,0.517356	0.000162106	0.00016573
2	chr9:91442533:C:T	91442533	NA,T	NA,C	NA,1	NA,inf	NA,inf	NA,0.419587	0.000162064	0.00016509
2	chr9:91432928:T:G	91432928	G,G	T,T	1,1	-inf,inf	inf,inf	0.0604903,1.49139	0.000161989	0.000164913
2	chr9:91825200:G:A	91825200	NA,A	NA,G	NA,1	NA,-inf	NA,inf	NA,0.392374	0.000161899	0.000164938
2	chr9:91092209:AG:A	91092209	NA,A	NA,AG	NA,1	NA,-inf	NA,inf	NA,0.37463	0.000161596	0.00016456
2	chr9:91152575:T:A	91152575	A,A	T,T	1,1	-inf,inf	inf,inf	4.44089,0.521569	0.000161514	0.000168599
2	chr9:90917407:C:T	90917407	T,T	C,C	1,1	inf,-inf	inf,inf	1.30365,0.0775405	0.000161498	0.000163895
2	chr9:91491054:C:T	91491054	T,T	C,C	1,1	-inf,-inf	inf,inf	0.477573,1.25591	0.000161408	0.000164857
2	chr9:91152256:C:T	91152256	T,T	C,C	1,1	-inf,inf	inf,inf	4.44001,0.521569	0.00016137	0.000168449
2	chr9:91510863:T:C	91510863	NA,C	NA,T	NA,1	NA,inf	NA,inf	NA,0.415736	0.00016131	0.000164319
2	chr9:91527961:G:A	91527961	A,A	G,G	1,1	-inf,-inf	inf,inf	1.11747,0.0891825	0.000161099	0.000163798
2	chr9:91459979:T:C	91459979	NA,C	NA,T	NA,1	NA,inf	NA,inf	NA,0.414279	0.000161095	0.000164102
2	chr9:91475023:A:G	91475023	NA,G	NA,A	NA,1	NA,inf	NA,inf	NA,0.413878	0.000161018	0.000164024
2	chr9:91889786:T:C	91889786	NA,C	NA,T	NA,1	NA,-inf	NA,inf	NA,0.402313	0.000160916	0.000163917
2	chr9:91465878:A:T	91465878	NA,T	NA,A	NA,1	NA,inf	NA,inf	NA,0.413189	0.000160873	0.000163876
2	chr9:90961849:G:A	90961849	NA,A	NA,G	NA,1	NA,inf	NA,inf	NA,0.420653	0.000160854	0.000163659
2	chr9:91470770:G:A	91470770	NA,A	NA,G	NA,1	NA,inf	NA,inf	NA,0.41247	0.000160731	0.000163732
2	chr9:90967706:G:A	90967706	NA,A	NA,G	NA,1	NA,inf	NA,inf	NA,0.445603	0.000160722	0.000163775
2	chr9:91543247:G:A	91543247	NA,A	NA,G	NA,1	NA,inf	NA,inf	NA,0.398626	0.000160707	0.000163649
2	chr9:91470690:A:C	91470690	NA,C	NA,A	NA,1	NA,inf	NA,inf	NA,0.412232	0.000160682	0.000163682
2	chr9:91402372:C:T	91402372	NA,T	NA,C	NA,1	NA,inf	NA,inf	NA,0.367987	0.000160602	0.000163451
2	chr9:91158866:A:T	91158866	NA,T	NA,A	NA,1	NA,inf	NA,inf	NA,0.489308	0.000160572	0.000163725
2	chr9:91720569:A:T	91720569	NA,T	NA,A	NA,1	NA,-inf	NA,inf	NA,0.397346	0.000160424	0.000163425
2	chr9:91821788:G:A	91821788	NA,A	NA,G	NA,1	NA,inf	NA,inf	NA,0.409639	0.00016034	0.000163298
2	chr9:91142041:G:C	91142041	C,C	G,G	1,1	-inf,inf	inf,inf	4.42664,0.525859	0.000160319	0.000167338
2	chr9:91522373:CAA:C	91522373	NA,C	NA,CAA	NA,1	NA,inf	NA,inf	NA,0.423196	0.000160285	0.000163342
2	chr9:90908085:G:T	90908085	NA,T	NA,G	NA,1	NA,inf	NA,inf	NA,0.356561	0.000159786	0.00016267
2	chr9:91193513:C:T	91193513	T,NA	C,NA	1,NA	-inf,NA	inf,NA	0.5557,NA	0.000159749	0.000162357
2	chr9:91235297:G:C	91235297	NA,C	NA,G	NA,1	NA,inf	NA,inf	NA,0.392395	0.000159494	0.000162372
2	chr9:91853040:C:T	91853040	NA,T	NA,C	NA,1	NA,inf	NA,inf	NA,0.368359	0.000159287	0.000162187
2	chr9:91320438:A:T	91320438	T,NA	A,NA	1,NA	-inf,NA	inf,NA	0.256663,NA	0.000159238	0.000161423
2	chr9:91752112:T:C	91752112	C,NA	T,NA	1,NA	inf,NA	inf,NA	0.61926,NA	0.000159189	0.00016213
2	chr9:91434199:G:C	91434199	NA,C	NA,G	NA,1	NA,inf	NA,inf	NA,0.371045	0.000159163	0.00016199
2	chr9:90922441:T:TCTA	90922441	NA,TCTA	NA,T	NA,1	NA,-inf	NA,inf	NA,0.365581	0.000159121	0.000162008
2	chr9:90930964:C:T	90930964	T,T	C,C	1,1	-inf,inf	inf,inf	1.39198,0.147456	0.000158991	0.000161694
2	chr9:90911632:A:G	90911632	G,NA	A,NA	1,NA	-inf,NA	inf,NA	0.830114,NA	0.000158972	0.000162885
2	chr9:91505047:C:A	91505047	A,NA	C,NA	1,NA	-inf,NA	inf,NA	0.595877,NA	0.000158963	0.000161827
2	chr9:91148880:T:A	91148880	A,A	T,T	1,1	-inf,inf	inf,inf	4.4153,0.534057	0.000158831	0.000165771
2	chr9:91506836:G:A	91506836	NA,A	NA,G	NA,1	NA,-inf	NA,inf	NA,0.410131	0.000158782	0.000161846
2	chr9:91082036:G:A	91082036	NA,A	NA,G	NA,1	NA,-inf	NA,inf	NA,0.407103	0.000158768	0.000161832
2	chr9:91095778:G:C	91095778	NA,C	NA,G	NA,1	NA,-inf	NA,inf	NA,0.360797	0.000158638	0.000161551
2	chr9:91727523:A:G	91727523	NA,G	NA,A	NA,1	NA,-inf	NA,inf	NA,0.332346	0.000158633	0.000161476
2	chr9:91583205:G:A	91583205	NA,A	NA,G	NA,1	NA,-inf	NA,inf	NA,0.37408	0.000158462	0.000161413
2	chr9:91557938:C:G	91557938	NA,G	NA,C	NA,1	NA,inf	NA,inf	NA,0.417833	0.000158431	0.000161466
2	chr9:91400820:T:A	91400820	A,A	T,T	1,1	inf,inf	inf,inf	0.189603,1.51593	0.00015829	0.000162556
2	chr9:91294980:CAT:C	91294980	C,NA	CAT,NA	1,NA	inf,NA	inf,NA	0.692775,NA	0.000157994	0.000161931
2	chr9:91514569:A:G	91514569	NA,G	NA,A	NA,1	NA,inf	NA,inf	NA,0.396979	0.000157873	0.00016082
2	chr9:91175532:A:G	91175532	G,NA	A,NA	1,NA	-inf,NA	inf,NA	1.95124,NA	0.000157869	0.000187712
2	chr9:91142489:C:T	91142489	T,T	C,C	1,1	-inf,inf	inf,inf	4.4095,0.52923	0.000157864	0.000164752
2	chr9:91206466:C:G	91206466	G,NA	C,NA	1,NA	-inf,NA	inf,NA	0.54324,NA	0.000157836	0.000160347
2	chr9:91790219:A:G	91790219	NA,G	NA,A	NA,1	NA,inf	NA,inf	NA,0.354403	0.000157834	0.000160666
2	chr9:91014565:G:A	91014565	NA,A	NA,G	NA,1	NA,inf	NA,inf	NA,0.431416	0.000157754	0.000160749
2	chr9:91856395:T:C	91856395	NA,C	NA,T	NA,1	NA,inf	NA,inf	NA,0.410681	0.000157607	0.000160607
2	chr9:91059347:A:G	91059347	G,G	A,A	1,1	-inf,inf	inf,inf	0.378293,1.43169	0.000157604	0.000161946
2	chr9:91517215:A:G	91517215	NA,G	NA,A	NA,1	NA,inf	NA,inf	NA,0.395467	0.00015758	0.000160521
2	chr9:91513054:C:A	91513054	NA,A	NA,C	NA,1	NA,inf	NA,inf	NA,0.395467	0.00015758	0.000160521
2	chr9:91509237:C:T	91509237	NA,T	NA,C	NA,1	NA,inf	NA,inf	NA,0.395467	0.00015758	0.000160521
2	chr9:91512291:A:G	91512291	NA,G	NA,A	NA,1	NA,inf	NA,inf	NA,0.408828	0.000157456	0.000160462
2	chr9:91551665:A:C	91551665	NA,C	NA,A	NA,1	NA,inf	NA,inf	NA,0.372595	0.000157446	0.00016034
2	chr9:90931601:G:A	90931601	A,A	G,G	1,1	-inf,inf	inf,inf	1.26013,0.881704	0.00015716	0.000163574
2	chr9:91815704:C:T	91815704	T,NA	C,NA	1,NA	inf,NA	inf,NA	0.593528,NA	0.000156982	0.000159877
2	chr9:91471612:A:G	91471612	NA,G	NA,A	NA,1	NA,inf	NA,inf	NA,0.393647	0.000156979	0.000159911
2	chr9:91081863:C:T	91081863	NA,T	NA,C	NA,1	NA,-inf	NA,inf	NA,0.397592	0.000156924	0.00015995
2	chr9:91149559:C:G	91149559	G,G	C,C	1,1	-inf,inf	inf,inf	4.40518,0.529736	0.000156828	0.000163664
2	chr9:91743529:C:T	91743529	NA,T	NA,C	NA,1	NA,-inf	NA,inf	NA,0.383281	0.000156704	0.000159641
2	chr9:90934175:C:T	90934175	NA,T	NA,C	NA,1	NA,-inf	NA,inf	NA,0.429511	0.000156596	0.000159643
2	chr9:91730169:C:G	91730169	NA,G	NA,C	NA,1	NA,-inf	NA,inf	NA,0.313113	0.000156446	0.000159276
2	chr9:91688020:T:C	91688020	C,C	T,T	1,1	-inf,-inf	inf,inf	0.732648,0.668335	0.000156305	0.000158093
2	chr9:91106092:A:G	91106092	G,G	A,A	1,1	inf,inf	inf,inf	1.82509,0.455401	0.000156287	0.000161416
2	chr9:91467806:G:A	91467806	NA,A	NA,G	NA,1	NA,-inf	NA,inf	NA,0.400787	0.00015621	0.000159175
2	chr9:91569173:T:C	91569173	C,NA	T,NA	1,NA	inf,NA	inf,NA	0.618386,NA	0.00015613	0.000159328
2	chr9:91848822:T:C	91848822	NA,C	NA,T	NA,1	NA,inf	NA,inf	NA,0.402139	0.000155991	0.000158958
2	chr9:91445660:G:A	91445660	NA,A	NA,G	NA,1	NA,inf	NA,inf	NA,0.387995	0.000155948	0.000158858
2	chr9:91892473:G:A	91892473	NA,A	NA,G	NA,1	NA,inf	NA,inf	NA,0.374782	0.000155735	0.000158604
2	chr9:91458316:T:C	91458316	NA,C	NA,T	NA,1	NA,inf	NA,inf	NA,0.471949	0.00015571	0.00015894
2	chr9:91144137:G:A	91144137	NA,A	NA,G	NA,1	NA,inf	NA,inf	NA,0.458841	0.000155583	0.000158616
2	chr9:90989239:C:T	90989239	T,NA	C,NA	1,NA	-inf,NA	inf,NA	0.306842,NA	0.000155448	0.00015769
2	chr9:90971605:G:A	90971605	NA,A	NA,G	NA,1	NA,-inf	NA,inf	NA,0.316854	0.000155445	0.000158174
2	chr9:91186354:G:C	91186354	C,C	G,G	1,1	-inf,inf	inf,inf	5.29178,2.00658	0.000155368	0.0929274
2	chr9:91274612:A:C	91274612	NA,C	NA,A	NA,1	NA,-inf	NA,inf	NA,0.414367	0.00015525	0.000158313
2	chr9:91741108:T:C	91741108	C,C	T,T	1,1	inf,-inf	inf,inf	0.097918,1.32199	0.000155222	0.00015776
2	chr9:91855598:CA:C	91855598	NA,C	NA,CA	NA,1	NA,inf	NA,inf	NA,0.39804	0.000155215	0.000158169
2	chr9:91849106:C:T	91849106	NA,T	NA,C	NA,1	NA,inf	NA,inf	NA,0.397623	0.000155169	0.000158121
2	chr9:91242136:G:T	91242136	NA,T	NA,G	NA,1	NA,-inf	NA,inf	NA,0.422413	0.000155105	0.000158233
2	chr9:91569718:C:T	91569718	NA,T	NA,C	NA,1	NA,inf	NA,inf	NA,0.452028	0.000155092	0.000158213
2	chr9:91868438:G:A	91868438	NA,A	NA,G	NA,1	NA,inf	NA,inf	NA,0.346829	0.00015509	0.000157916
2	chr9:91517711:G:A	91517711	NA,A	NA,G	NA,1	NA,inf	NA,inf	NA,0.38333	0.000155042	0.000157963
2	chr9:91670918:T:C	91670918	C,C	T,T	1,1	-inf,-inf	inf,inf	0.820456,0.77053	0.000154966	0.000157546
2	chr9:91511816:C:G	91511816	NA,G	NA,C	NA,1	NA,-inf	NA,inf	NA,0.38145	0.000154953	0.000157844
2	chr9:91283526:C:T	91283526	T,NA	C,NA	1,NA	inf,NA	inf,NA	0.66557,NA	0.000154814	0.000158326
2	chr9:91729841:G:A	91729841	NA,A	NA,G	NA,1	NA,-inf	NA,inf	NA,0.302366	0.000154694	0.000157489
2	chr9:91566454:C:T	91566454	NA,T	NA,C	NA,1	NA,-inf	NA,inf	NA,0.382935	0.000154649	0.000157576
2	chr9:91073892:A:C	91073892	NA,C	NA,A	NA,1	NA,-inf	NA,inf	NA,0.354259	0.000154627	0.000157559
2	chr9:91321490:AAAATT:A	91321490	NA,A	NA,AAAATT	NA,1	NA,-inf	NA,inf	NA,0.415235	0.000154582	0.000157675
2	chr9:90935187:G:A	90935187	A,NA	G,NA	1,NA	inf,NA	inf,NA	0.618563,NA	0.000154555	0.000157521
2	chr9:91697737:CCAGA:C	91697737	NA,C	NA,CCAGA	NA,1	NA,-inf	NA,inf	NA,0.370275	0.00015446	0.000157382
2	chr9:91143483:A:T	91143483	T,T	A,A	1,1	-inf,inf	inf,inf	4.38659,0.52954	0.00015437	0.000161072
2	chr9:91786626:T:C	91786626	NA,C	NA,T	NA,1	NA,inf	NA,inf	NA,0.339482	0.000154345	0.000157125
2	chr9:91116032:G:C	91116032	C,NA	G,NA	1,NA	inf,NA	inf,NA	0.623653,NA	0.000154245	0.000157396
2	chr9:90966732:A:G	90966732	NA,G	NA,A	NA,1	NA,-inf	NA,inf	NA,0.35656	0.000154242	0.000157105
2	chr9:91894128:G:A	91894128	NA,A	NA,G	NA,1	NA,inf	NA,inf	NA,0.347072	0.000154102	0.000156926
2	chr9:91786627:G:A	91786627	NA,A	NA,G	NA,1	NA,inf	NA,inf	NA,0.338223	0.000154093	0.000156868
2	chr9:91185325:A:G	91185325	NA,G	NA,A	NA,1	NA,inf	NA,inf	NA,0.425606	0.000154053	0.000156946
2	chr9:91720737:C:G	91720737	NA,G	NA,C	NA,1	NA,-inf	NA,inf	NA,0.364466	0.000153997	0.000156905
2	chr9:91106290:C:G	91106290	NA,G	NA,C	NA,1	NA,inf	NA,inf	NA,0.348839	0.000153991	0.000156763
2	chr9:91322958:T:C	91322958	NA,C	NA,T	NA,1	NA,inf	NA,inf	NA,0.415757	0.000153974	0.000156846
2	chr9:91257659:G:A	91257659	NA,A	NA,G	NA,1	NA,-inf	NA,inf	NA,0.416552	0.000153958	0.000157043
2	chr9:91728881:C:T	91728881	T,NA	C,NA	1,NA	-inf,NA	inf,NA	0.576292,NA	0.000153952	0.000156829
2	chr9:91206270:T:C	91206270	C,NA	T,NA	1,NA	-inf,NA	inf,NA	0.492714,NA	0.000153944	0.000156292
2	chr9:91108138:T:C	91108138	C,C	T,T	1,1	inf,inf	inf,inf	1.97332,0.269663	0.000153761	0.000158979
2	chr9:91887140:G:T	91887140	NA,T	NA,G	NA,1	NA,-inf	NA,inf	NA,0.374181	0.000153582	0.000156517
2	chr9:91463934:C:T	91463934	NA,T	NA,C	NA,1	NA,inf	NA,inf	NA,0.351848	0.000153572	0.00015627
2	chr9:91539537:A:G	91539537	NA,G	NA,A	NA,1	NA,-inf	NA,inf	NA,0.363044	0.000153457	0.000156294
2	chr9:91369165:T:C	91369165	C,NA	T,NA	1,NA	inf,NA	inf,NA	2.01197,NA	0.000153378	0.000157338
2	chr9:91509470:T:C	91509470	NA,C	NA,T	NA,1	NA,inf	NA,inf	NA,0.372018	0.000153248	0.000156108
2	chr9:91450645:T:G	91450645	G,G	T,T	1,1	inf,-inf	inf,inf	0.589921,1.05894	0.000153108	0.000156067
2	chr9:91056777:T:C	91056777	NA,C	NA,T	NA,1	NA,-inf	NA,inf	NA,0.317898	0.000153027	0.000155767
2	chr9:91056609:T:A	91056609	NA,A	NA,T	NA,1	NA,-inf	NA,inf	NA,0.317848	0.00015302	0.00015576
2	chr9:91056624:A:C	91056624	NA,C	NA,A	NA,1	NA,-inf	NA,inf	NA,0.317525	0.000152953	0.000155691
2	chr9:91056585:A:G	91056585	NA,G	NA,A	NA,1	NA,-inf	NA,inf	NA,0.317459	0.000152943	0.000155681
2	chr9:91068769:C:T	91068769	NA,T	NA,C	NA,1	NA,inf	NA,inf	NA,0.431131	0.000152896	0.000155898
2	chr9:91747762:T:C	91747762	NA,C	NA,T	NA,1	NA,-inf	NA,inf	NA,0.330814	0.00015287	0.00015566
2	chr9:90968882:G:T	90968882	T,T	G,G	1,1	inf,inf	inf,inf	1.24461,0.545532	0.000152857	0.000156367
2	chr9:91883428:G:T	91883428	NA,T	NA,G	NA,1	NA,inf	NA,inf	NA,0.356657	0.000152708	0.000155503
2	chr9:91057031:C:T	91057031	NA,T	NA,C	NA,1	NA,-inf	NA,inf	NA,0.316199	0.000152702	0.000155436
2	chr9:91170497:A:G	91170497	G,NA	A,NA	1,NA	inf,NA	inf,NA	1.33411,NA	0.000152604	0.00015686
2	chr9:91106364:C:T	91106364	NA,T	NA,C	NA,1	NA,-inf	NA,inf	NA,0.357487	0.000152564	0.000155416
2	chr9:91701672:C:A	91701672	NA,A	NA,C	NA,1	NA,-inf	NA,inf	NA,0.351965	0.000152424	0.000155285
2	chr9:91701300:G:C	91701300	NA,C	NA,G	NA,1	NA,-inf	NA,inf	NA,0.351965	0.000152424	0.000155285
2	chr9:91504594:A:G	91504594	NA,G	NA,A	NA,1	NA,inf	NA,inf	NA,0.367736	0.000152423	0.000155269
2	chr9:91042908:C:A	91042908	A,A	C,C	1,1	inf,inf	inf,inf	0.518015,1.04709	0.000152066	0.000154385
2	chr9:91481504:T:C	91481504	NA,C	NA,T	NA,1	NA,inf	NA,inf	NA,0.465268	0.000152029	0.000155008
2	chr9:91789110:T:C	91789110	NA,C	NA,T	NA,1	NA,inf	NA,inf	NA,0.326527	0.000151865	0.000154603
2	chr9:91281732:T:C	91281732	NA,C	NA,T	NA,1	NA,-inf	NA,inf	NA,0.405464	0.000151753	0.000154776
2	chr9:91791757:A:AC	91791757	NA,AC	NA,A	NA,1	NA,inf	NA,inf	NA,0.32544	0.000151746	0.000154476
2	chr9:91167651:C:T	91167651	NA,T	NA,C	NA,1	NA,-inf	NA,inf	NA,0.395752	0.000151737	0.000154776
2	chr9:91894800:G:A	91894800	NA,A	NA,G	NA,1	NA,inf	NA,inf	NA,0.353175	0.000151693	0.000154488
2	chr9:91784337:T:C	91784337	C,C	T,T	1,1	inf,-inf	inf,inf	1.20837,0.165761	0.000151547	0.000153652
2	chr9:91471656:C:T	91471656	NA,T	NA,C	NA,1	NA,-inf	NA,inf	NA,0.37499	0.000151538	0.000154426
2	chr9:91735748:C:A	91735748	A,NA	C,NA	1,NA	inf,NA	inf,NA	0.607306,NA	0.000151279	0.000154285
2	chr9:91603693:C:T	91603693	T,NA	C,NA	1,NA	inf,NA	inf,NA	0.515842,NA	0.000151236	0.00015395
2	chr9:91017146:T:C	91017146	NA,C	NA,T	NA,1	NA,-inf	NA,inf	NA,0.372224	0.000151141	0.000154074
2	chr9:91604307:A:G	91604307	G,NA	A,NA	1,NA	-inf,NA	inf,NA	0.493781,NA	0.000151089	0.000153688
2	chr9:91660215:C:G	91660215	NA,G	NA,C	NA,1	NA,inf	NA,inf	NA,0.326701	0.00015108	0.000153787
2	chr9:91785086:C:T	91785086	NA,T	NA,C	NA,1	NA,inf	NA,inf	NA,0.321869	0.000150955	0.000153676
2	chr9:91711549:TGTATGTGTGTGGTGTGTGCAAG:T	91711549	NA,T	NA,TGTATGTGTGTGGTGTGTGCAAG	NA,1	NA,inf	NA,inf	NA,0.353498	0.00015092	0.000153736
2	chr9:91897713:G:A	91897713	NA,A	NA,G	NA,1	NA,-inf	NA,inf	NA,0.331279	0.000150919	0.00015371
2	chr9:91827590:A:C	91827590	C,NA	A,NA	1,NA	inf,NA	inf,NA	0.45155,NA	0.000150918	0.000153372
2	chr9:91781767:T:C	91781767	NA,C	NA,T	NA,1	NA,inf	NA,inf	NA,0.413198	0.000150905	0.000153933
2	chr9:91128608:G:C	91128608	NA,C	NA,G	NA,1	NA,inf	NA,inf	NA,0.326199	0.000150779	0.000153527
2	chr9:91504081:CAAAG:C	91504081	NA,C	NA,CAAAG	NA,1	NA,-inf	NA,inf	NA,0.360258	0.000150762	0.000153605
2	chr9:91181918:G:A	91181918	A,A	G,G	1,1	-inf,inf	inf,inf	5.30835,2.10297	0.000150588	0.115977
2	chr9:91431866:C:T	91431866	NA,T	NA,C	NA,1	NA,inf	NA,inf	NA,0.370065	0.000150243	0.000153102
2	chr9:91008570:A:G	91008570	G,NA	A,NA	1,NA	-inf,NA	inf,NA	0.288817,NA	0.000150219	0.000152404
2	chr9:91108187:T:C	91108187	C,NA	T,NA	1,NA	-inf,NA	inf,NA	0.531113,NA	0.000150151	0.000152719
2	chr9:91123837:G:C	91123837	NA,C	NA,G	NA,1	NA,-inf	NA,inf	NA,0.344165	0.000150145	0.000152951
2	chr9:91519292:C:T	91519292	NA,T	NA,C	NA,1	NA,inf	NA,inf	NA,0.426631	0.000149942	0.000152967
2	chr9:91165326:C:T	91165326	T,NA	C,NA	1,NA	-inf,NA	inf,NA	0.517244,NA	0.000149932	0.0001524
2	chr9:90992727:A:G	90992727	G,NA	A,NA	1,NA	-inf,NA	inf,NA	0.288171,NA	0.00014991	0.000152092
2	chr9:91765849:G:A	91765849	NA,A	NA,G	NA,1	NA,inf	NA,inf	NA,0.408578	0.000149907	0.000152915
2	chr9:90921892:C:T	90921892	NA,T	NA,C	NA,1	NA,-inf	NA,inf	NA,0.347984	0.000149777	0.000152653
2	chr9:90966367:A:G	90966367	NA,G	NA,A	NA,1	NA,inf	NA,inf	NA,0.327894	0.000149692	0.000152439
2	chr9:91702853:A:T	91702853	NA,T	NA,A	NA,1	NA,inf	NA,inf	NA,0.345718	0.0001496	0.00015239
2	chr9:90988124:A:G	90988124	G,NA	A,NA	1,NA	-inf,NA	inf,NA	0.287457,NA	0.000149544	0.000151724
2	chr9:91174534:C:A	91174534	NA,A	NA,C	NA,1	NA,-inf	NA,inf	NA,0.380869	0.000149543	0.000152528
2	chr9:91494123:C:T	91494123	NA,T	NA,C	NA,1	NA,-inf	NA,inf	NA,0.365144	0.000149457	0.00015236
2	chr9:91707286:C:T	91707286	NA,T	NA,C	NA,1	NA,inf	NA,inf	NA,0.34471	0.000149417	0.000152205
2	chr9:91859524:G:GA	91859524	NA,GA	NA,G	NA,1	NA,-inf	NA,inf	NA,0.335017	0.000149412	0.000152242
2	chr9:91174533:T:A	91174533	NA,A	NA,T	NA,1	NA,-inf	NA,inf	NA,0.379929	0.000149381	0.000152363
2	chr9:91590484:G:A	91590484	A,NA	G,NA	1,NA	-inf,NA	inf,NA	0.399514,NA	0.000149301	0.000151526
2	chr9:91195254:A:G	91195254	G,G	A,A	1,1	-inf,inf	inf,inf	0.543255,2.15449	0.00014921	0.000210146
2	chr9:91520696:ACTCAAATAAT:A	91520696	NA,A	NA,ACTCAAATAAT	NA,1	NA,-inf	NA,inf	NA,0.339216	0.000149099	0.000151859
2	chr9:91184302:C:G	91184302	NA,G	NA,C	NA,1	NA,inf	NA,inf	NA,0.396539	0.000149085	0.000151882
2	chr9:91244758:A:G	91244758	G,NA	A,NA	1,NA	-inf,NA	inf,NA	0.22529,NA	0.000149056	0.000151141
2	chr9:91065214:T:C	91065214	NA,C	NA,T	NA,1	NA,-inf	NA,inf	NA,0.355975	0.000148991	0.00015186
2	chr9:90946445:T:C	90946445	C,C	T,T	1,1	-inf,-inf	inf,inf	1.24568,0.335329	0.000148884	0.000151489
2	chr9:91867512:G:A	91867512	A,A	G,G	1,1	inf,-inf	inf,inf	0.745184,0.823246	0.000148817	0.000151368
2	chr9:91003599:C:T	91003599	T,T	C,C	1,1	-inf,-inf	inf,inf	0.319756,1.30537	0.000148716	0.000151424
2	chr9:91025567:C:T	91025567	T,T	C,C	1,1	-inf,-inf	inf,inf	0.709528,0.889188	0.000148612	0.000151171
2	chr9:91876623:A:T	91876623	NA,T	NA,A	NA,1	NA,inf	NA,inf	NA,0.311298	0.000148557	0.000151268
2	chr9:90946393:T:C	90946393	C,C	T,T	1,1	-inf,-inf	inf,inf	1.24357,0.335329	0.000148329	0.000150925
2	chr9:90989944:C:T	90989944	T,NA	C,NA	1,NA	-inf,NA	inf,NA	0.28234,NA	0.000148245	0.000150409
2	chr9:91301784:C:T	91301784	T,NA	C,NA	1,NA	-inf,NA	inf,NA	0.222947,NA	0.000148237	0.000150315
2	chr9:91093138:A:G	91093138	NA,G	NA,A	NA,1	NA,-inf	NA,inf	NA,0.303748	0.000148048	0.000150764
2	chr9:91401233:C:G	91401233	G,NA	C,NA	1,NA	inf,NA	inf,NA	1.87987,NA	0.000147916	0.000151569
2	chr9:91893517:G:A	91893517	NA,A	NA,G	NA,1	NA,inf	NA,inf	NA,0.330722	0.000147714	0.000150437
2	chr9:91484937:T:C	91484937	NA,C	NA,T	NA,1	NA,-inf	NA,inf	NA,0.348843	0.000147476	0.000150324
2	chr9:91661307:A:G	91661307	G,G	A,A	1,1	-inf,-inf	inf,inf	0.878994,0.561154	0.0001473	0.000149273
2	chr9:91013811:G:A	91013811	A,NA	G,NA	1,NA	-inf,NA	inf,NA	0.282032,NA	0.000147295	0.000149451
2	chr9:91556500:C:T	91556500	NA,T	NA,C	NA,1	NA,inf	NA,inf	NA,0.347839	0.000147052	0.000149827
2	chr9:91819401:G:A	91819401	NA,A	NA,G	NA,1	NA,-inf	NA,inf	NA,0.313672	0.000146951	0.000149703
2	chr9:91044773:A:G	91044773	NA,G	NA,A	NA,1	NA,-inf	NA,inf	NA,0.340015	0.000146948	0.000149764
2	chr9:91476402:G:A	91476402	NA,A	NA,G	NA,1	NA,inf	NA,inf	NA,0.337866	0.000146935	0.000149677
2	chr9:91630023:C:T	91630023	T,NA	C,NA	1,NA	-inf,NA	inf,NA	0.5267,NA	0.000146857	0.000149332
2	chr9:91356643:A:G	91356643	G,NA	A,NA	1,NA	inf,NA	inf,NA	1.98567,NA	0.000146855	0.000150623
2	chr9:91512455:C:A	91512455	NA,A	NA,C	NA,1	NA,-inf	NA,inf	NA,0.328612	0.000146782	0.000149533
2	chr9:91413654:A:T	91413654	NA,T	NA,A	NA,1	NA,inf	NA,inf	NA,0.310759	0.000146686	0.000149325
2	chr9:91632492:C:T	91632492	T,NA	C,NA	1,NA	-inf,NA	inf,NA	0.475794,NA	0.000146684	0.000149216
2	chr9:91145643:A:G	91145643	G,G	A,A	1,1	-inf,inf	inf,inf	4.33065,0.534725	0.000146657	0.000152961
2	chr9:91790465:G:A	91790465	NA,A	NA,G	NA,1	NA,-inf	NA,inf	NA,0.327653	0.000146531	0.000149304
2	chr9:91716653:C:G	91716653	NA,G	NA,C	NA,1	NA,inf	NA,inf	NA,0.389509	0.000146497	0.000149299
2	chr9:91370924:T:C	91370924	NA,C	NA,T	NA,1	NA,-inf	NA,inf	NA,0.392455	0.000146474	0.000149359
2	chr9:91019085:T:C	91019085	NA,C	NA,T	NA,1	NA,-inf	NA,inf	NA,0.316197	0.000146472	0.000149192
2	chr9:91427516:G:C	91427516	NA,C	NA,G	NA,1	NA,inf	NA,inf	NA,0.409862	0.000146461	0.000149312
2	chr9:91476249:G:T	91476249	NA,T	NA,G	NA,1	NA,inf	NA,inf	NA,0.33435	0.000146345	0.000149076
2	chr9:91681684:C:T	91681684	NA,T	NA,C	NA,1	NA,inf	NA,inf	NA,0.299609	0.000146327	0.000148955
2	chr9:91634321:A:G	91634321	G,NA	A,NA	1,NA	-inf,NA	inf,NA	0.63963,NA	0.000146322	0.000149383
2	chr9:91727849:T:C	91727849	C,C	T,T	1,1	inf,-inf	inf,inf	0.0868736,1.35502	0.000146235	0.000148741
2	chr9:91892260:G:C	91892260	NA,C	NA,G	NA,1	NA,-inf	NA,inf	NA,0.303755	0.000146172	0.000148877
2	chr9:90991978:G:A	90991978	NA,A	NA,G	NA,1	NA,inf	NA,inf	NA,0.315711	0.000146089	0.000148754
2	chr9:91870376:G:A	91870376	NA,A	NA,G	NA,1	NA,-inf	NA,inf	NA,0.290259	0.000145973	0.00014873
2	chr9:90941008:C:T	90941008	NA,T	NA,C	NA,1	NA,inf	NA,inf	NA,0.3497	0.000145926	0.000148693
2	chr9:91550849:T:G	91550849	NA,G	NA,T	NA,1	NA,inf	NA,inf	NA,0.315101	0.0001457	0.000148396
2	chr9:91110812:G:C	91110812	NA,C	NA,G	NA,1	NA,-inf	NA,inf	NA,0.319414	0.000145566	0.000148316
2	chr9:91825761:G:A	91825761	NA,A	NA,G	NA,1	NA,inf	NA,inf	NA,0.320606	0.000145549	0.000148217
2	chr9:90902818:G:T	90902818	NA,T	NA,G	NA,1	NA,inf	NA,inf	NA,0.302143	0.000145473	0.000148137
2	chr9:90993211:T:C	90993211	NA,C	NA,T	NA,1	NA,inf	NA,inf	NA,0.311543	0.000145471	0.000148124
2	chr9:91769204:G:A	91769204	NA,A	NA,G	NA,1	NA,-inf	NA,inf	NA,0.320791	0.000145425	0.000148173
2	chr9:91788464:A:G	91788464	NA,G	NA,A	NA,1	NA,inf	NA,inf	NA,0.294192	0.000145343	0.000147968
2	chr9:91406587:C:A	91406587	NA,A	NA,C	NA,1	NA,inf	NA,inf	NA,0.334962	0.000145283	0.000148048
2	chr9:90911239:C:T	90911239	NA,T	NA,C	NA,1	NA,inf	NA,inf	NA,0.277098	0.000145254	0.000147888
2	chr9:90913993:G:A	90913993	NA,A	NA,G	NA,1	NA,inf	NA,inf	NA,0.303919	0.000145201	0.000147837
2	chr9:91704317:T:C	91704317	C,NA	T,NA	1,NA	-inf,NA	inf,NA	0.533699,NA	0.00014514	0.000147707
2	chr9:91107286:T:C	91107286	C,C	T,T	1,1	inf,inf	inf,inf	1.94083,0.255002	0.000144957	0.000149821
2	chr9:90962149:C:T	90962149	T,T	C,C	1,1	-inf,-inf	inf,inf	0.011901,1.40386	0.000144897	0.000147261
2	chr9:90907079:A:G	90907079	NA,G	NA,A	NA,1	NA,-inf	NA,inf	NA,0.320454	0.000144883	0.000147619
2	chr9:90971339:G:A	90971339	NA,A	NA,G	NA,1	NA,-inf	NA,inf	NA,0.256604	0.000144852	0.000147401
2	chr9:90982175:C:A	90982175	A,A	C,C	1,1	inf,-inf	inf,inf	1.26619,0.429544	0.00014483	0.000148092
2	chr9:91861147:G:C	91861147	NA,C	NA,G	NA,1	NA,inf	NA,inf	NA,0.306045	0.000144745	0.000147416
2	chr9:91848905:T:C	91848905	NA,C	NA,T	NA,1	NA,inf	NA,inf	NA,0.323404	0.000144733	0.000147423
2	chr9:90954045:T:C	90954045	NA,C	NA,T	NA,1	NA,inf	NA,inf	NA,0.301919	0.000144511	0.000147164
2	chr9:90933316:C:T	90933316	NA,T	NA,C	NA,1	NA,inf	NA,inf	NA,0.389586	0.000144443	0.000147251
2	chr9:91026040:C:G	91026040	NA,G	NA,C	NA,1	NA,-inf	NA,inf	NA,0.302338	0.000144272	0.000146948
2	chr9:90961540:T:C	90961540	NA,C	NA,T	NA,1	NA,-inf	NA,inf	NA,0.313789	0.000144195	0.000146892
2	chr9:91110312:C:T	91110312	T,NA	C,NA	1,NA	inf,NA	inf,NA	0.592968,NA	0.000144146	0.000147408
2	chr9:91874499:G:A	91874499	NA,A	NA,G	NA,1	NA,inf	NA,inf	NA,0.358556	0.000144134	0.000146877
2	chr9:91462974:GGCCACA:G	91462974	G,NA	GGCCACA,NA	1,NA	-inf,NA	inf,NA	0.375415,NA	0.000144115	0.00014671
2	chr9:90914218:C:T	90914218	NA,T	NA,C	NA,1	NA,-inf	NA,inf	NA,0.329322	0.000144109	0.000146871
2	chr9:91311079:T:A	91311079	A,NA	T,NA	1,NA	inf,NA	inf,NA	0.590539,NA	0.000144089	0.000147305
2	chr9:91012417:C:T	91012417	NA,T	NA,C	NA,1	NA,inf	NA,inf	NA,0.301713	0.000144059	0.000146684
2	chr9:91269189:C:G	91269189	NA,G	NA,C	NA,1	NA,-inf	NA,inf	NA,0.353047	0.000144017	0.000146876
2	chr9:91419370:G:C	91419370	NA,C	NA,G	NA,1	NA,inf	NA,inf	NA,0.416134	0.000143858	0.000146728
2	chr9:90969489:T:C	90969489	C,NA	T,NA	1,NA	-inf,NA	inf,NA	0.505535,NA	0.000143846	0.00014634
2	chr9:91886094:C:A	91886094	NA,A	NA,C	NA,1	NA,-inf	NA,inf	NA,0.264474	0.000143684	0.000146355
2	chr9:91019649:C:A	91019649	A,A	C,C	1,1	-inf,-inf	inf,inf	0.535073,1.11119	0.000143615	0.000146428
2	chr9:91862245:G:A	91862245	NA,A	NA,G	NA,1	NA,inf	NA,inf	NA,0.314886	0.000143504	0.000146169
2	chr9:91573532:C:T	91573532	NA,T	NA,C	NA,1	NA,inf	NA,inf	NA,0.297401	0.000143497	0.000146077
2	chr9:91542551:T:C	91542551	NA,C	NA,T	NA,1	NA,-inf	NA,inf	NA,0.316426	0.000143417	0.000146055
2	chr9:91790467:G:A	91790467	NA,A	NA,G	NA,1	NA,inf	NA,inf	NA,0.280471	0.000143385	0.000145972
2	chr9:91087574:T:C	91087574	C,C	T,T	1,1	inf,inf	inf,inf	0.53615,0.653329	0.000143199	0.000144581
2	chr9:91498344:A:C	91498344	NA,C	NA,A	NA,1	NA,inf	NA,inf	NA,0.315125	0.00014318	0.000145857
2	chr9:91343447:C:T	91343447	NA,T	NA,C	NA,1	NA,-inf	NA,inf	NA,0.348584	0.000143024	0.000145875
2	chr9:91293972:T:C	91293972	C,NA	T,NA	1,NA	-inf,NA	inf,NA	0.339867,NA	0.000142992	0.000144977
2	chr9:90930270:G:A	90930270	A,A	G,G	1,1	inf,-inf	inf,inf	1.11844,0.342333	0.000142974	0.000145149
2	chr9:91762879:C:T	91762879	T,T	C,C	1,1	-inf,inf	inf,inf	0.910706,0.377187	0.000142955	0.00014458
2	chr9:90922381:C:T	90922381	NA,T	NA,C	NA,1	NA,inf	NA,inf	NA,0.351804	0.000142806	0.000145592
2	chr9:91382334:G:C	91382334	NA,C	NA,G	NA,1	NA,inf	NA,inf	NA,0.350374	0.000142759	0.000145419
2	chr9:91458947:G:A	91458947	NA,A	NA,G	NA,1	NA,inf	NA,inf	NA,0.327991	0.000142752	0.00014548
2	chr9:91080305:T:C	91080305	NA,C	NA,T	NA,1	NA,inf	NA,inf	NA,0.287712	0.000142749	0.000145307
2	chr9:91690111:T:C	91690111	NA,C	NA,T	NA,1	NA,inf	NA,inf	NA,0.28488	0.000142585	0.000145181
2	chr9:91898870:C:T	91898870	NA,T	NA,C	NA,1	NA,-inf	NA,inf	NA,0.268902	0.000142548	0.000145149
2	chr9:91285532:T:C	91285532	C,NA	T,NA	1,NA	-inf,NA	inf,NA	0.20327,NA	0.0001425	0.000144521
2	chr9:91025200:T:C	91025200	C,C	T,T	1,1	-inf,-inf	inf,inf	0.655753,0.993914	0.000141988	0.000144658
2	chr9:91690028:GGTATTA:G	91690028	NA,G	NA,GGTATTA	NA,1	NA,-inf	NA,inf	NA,0.262766	0.00014195	0.000144597
2	chr9:90993804:C:T	90993804	NA,T	NA,C	NA,1	NA,inf	NA,inf	NA,0.36054	0.000141811	0.000144578
2	chr9:91093448:G:A	91093448	NA,A	NA,G	NA,1	NA,inf	NA,inf	NA,0.271984	0.000141777	0.000144297
2	chr9:91080396:G:C	91080396	NA,C	NA,G	NA,1	NA,inf	NA,inf	NA,0.32596	0.000141751	0.000144339
2	chr9:91398301:G:A	91398301	A,NA	G,NA	1,NA	inf,NA	inf,NA	1.81333,NA	0.000141696	0.000145208
2	chr9:91538819:G:A	91538819	A,NA	G,NA	1,NA	-inf,NA	inf,NA	0.520218,NA	0.000141648	0.000144209
2	chr9:91582912:A:G	91582912	NA,G	NA,A	NA,1	NA,inf	NA,inf	NA,0.330122	0.000141627	0.000144335
2	chr9:91781299:C:T	91781299	NA,T	NA,C	NA,1	NA,inf	NA,inf	NA,0.272793	0.000141626	0.000144212
2	chr9:91073908:G:A	91073908	NA,A	NA,G	NA,1	NA,-inf	NA,inf	NA,0.312597	0.000141608	0.000144316
2	chr9:91452686:C:T	91452686	NA,T	NA,C	NA,1	NA,-inf	NA,inf	NA,0.292692	0.000141607	0.000144282
2	chr9:91857493:C:A	91857493	NA,A	NA,C	NA,1	NA,inf	NA,inf	NA,0.303606	0.000141578	0.00014421
2	chr9:91478012:A:G	91478012	NA,G	NA,A	NA,1	NA,inf	NA,inf	NA,0.302405	0.000141565	0.0001442
2	chr9:91579145:G:A	91579145	NA,A	NA,G	NA,1	NA,inf	NA,inf	NA,0.276525	0.000141507	0.000144037
2	chr9:91468498:T:G	91468498	NA,G	NA,T	NA,1	NA,inf	NA,inf	NA,0.318899	0.000141443	0.000144143
2	chr9:91480876:G:A	91480876	NA,A	NA,G	NA,1	NA,inf	NA,inf	NA,0.303704	0.00014144	0.000144079
2	chr9:91812317:G:T	91812317	NA,T	NA,G	NA,1	NA,inf	NA,inf	NA,0.290877	0.000141435	0.000144073
2	chr9:91468506:T:C	91468506	NA,C	NA,T	NA,1	NA,inf	NA,inf	NA,0.318325	0.000141355	0.000144053
2	chr9:91252107:C:T	91252107	NA,T	NA,C	NA,1	NA,-inf	NA,inf	NA,0.338942	0.000141346	0.000144144
2	chr9:91685126:A:G	91685126	NA,G	NA,A	NA,1	NA,-inf	NA,inf	NA,0.288589	0.000141309	0.000144002
2	chr9:90934538:A:G	90934538	NA,G	NA,A	NA,1	NA,inf	NA,inf	NA,0.367305	0.000141167	0.000143905
2	chr9:90912836:C:T	90912836	NA,T	NA,C	NA,1	NA,inf	NA,inf	NA,0.246541	0.000141147	0.000143685
2	chr9:91093194:C:T	91093194	T,NA	C,NA	1,NA	-inf,NA	inf,NA	0.248572,NA	0.000141146	0.0001435
2	chr9:91021775:T:C	91021775	NA,C	NA,T	NA,1	NA,-inf	NA,inf	NA,0.283043	0.000141082	0.000143703
2	chr9:91215824:T:C	91215824	NA,C	NA,T	NA,1	NA,inf	NA,inf	NA,0.21861	0.000141047	0.000143553
2	chr9:91731662:C:A	91731662	NA,A	NA,C	NA,1	NA,-inf	NA,inf	NA,0.292148	0.000141026	0.000143661
2	chr9:91568943:C:T	91568943	NA,T	NA,C	NA,1	NA,-inf	NA,inf	NA,0.285135	0.000141001	0.000143596
2	chr9:91106752:T:G	91106752	NA,G	NA,T	NA,1	NA,inf	NA,inf	NA,0.381228	0.000140973	0.000143741
2	chr9:91411334:T:C	91411334	NA,C	NA,T	NA,1	NA,-inf	NA,inf	NA,0.305395	0.00014097	0.000143654
2	chr9:91498307:A:G	91498307	NA,G	NA,A	NA,1	NA,-inf	NA,inf	NA,0.256334	0.000140904	0.00014345
2	chr9:91162522:G:A	91162522	NA,A	NA,G	NA,1	NA,-inf	NA,inf	NA,0.328713	0.000140894	0.000143668
2	chr9:91163741:G:A	91163741	NA,A	NA,G	NA,1	NA,-inf	NA,inf	NA,0.328713	0.000140894	0.000143668
2	chr9:91315331:G:A	91315331	NA,A	NA,G	NA,1	NA,-inf	NA,inf	NA,0.336891	0.000140869	0.000143648
2	chr9:91786890:C:T	91786890	NA,T	NA,C	NA,1	NA,inf	NA,inf	NA,0.304038	0.000140852	0.000143462
2	chr9:90911626:T:C	90911626	NA,C	NA,T	NA,1	NA,-inf	NA,inf	NA,0.295306	0.000140787	0.000143437
2	chr9:91813140:G:A	91813140	NA,A	NA,G	NA,1	NA,inf	NA,inf	NA,0.279511	0.000140495	0.000143068
2	chr9:91192341:C:T	91192341	T,NA	C,NA	1,NA	inf,NA	inf,NA	1.66649,NA	0.000140486	0.000143747
2	chr9:91258295:G:A	91258295	A,NA	G,NA	1,NA	-inf,NA	inf,NA	0.437707,NA	0.000140452	0.000142654
2	chr9:91788623:G:A	91788623	NA,A	NA,G	NA,1	NA,inf	NA,inf	NA,0.263099	0.000140417	0.000142958
2	chr9:91663155:C:T	91663155	NA,T	NA,C	NA,1	NA,inf	NA,inf	NA,0.274259	0.000140374	0.00014296
2	chr9:90990348:C:G	90990348	NA,G	NA,C	NA,1	NA,inf	NA,inf	NA,0.277794	0.000140162	0.000142722
2	chr9:91493275:A:C	91493275	NA,C	NA,A	NA,1	NA,inf	NA,inf	NA,0.308628	0.000140085	0.000142733
2	chr9:91522296:T:C	91522296	NA,C	NA,T	NA,1	NA,-inf	NA,inf	NA,0.287694	0.000140022	0.000142626
2	chr9:90916587:A:G	90916587	NA,G	NA,A	NA,1	NA,inf	NA,inf	NA,0.239612	0.000140004	0.000142524
2	chr9:90952956:C:T	90952956	NA,T	NA,C	NA,1	NA,inf	NA,inf	NA,0.282901	0.000139994	0.000142599
2	chr9:91892055:A:G	91892055	G,NA	A,NA	1,NA	-inf,NA	inf,NA	0.400273,NA	0.000139964	0.000142041
2	chr9:91786037:C:T	91786037	NA,T	NA,C	NA,1	NA,inf	NA,inf	NA,0.29805	0.000139953	0.000142547
2	chr9:91032264:C:T	91032264	NA,T	NA,C	NA,1	NA,-inf	NA,inf	NA,0.260982	0.000139876	0.000142445
2	chr9:90987102:G:A	90987102	A,A	G,G	1,1	inf,inf	inf,inf	0.783638,0.779503	0.000139758	0.000142081
2	chr9:90929356:G:C	90929356	C,NA	G,NA	1,NA	inf,NA	inf,NA	0.55681,NA	0.00013966	0.000142458
2	chr9:91365260:GTTTA:G	91365260	NA,G	NA,GTTTA	NA,1	NA,inf	NA,inf	NA,0.236495	0.000139567	0.000142093
2	chr9:91394147:A:G	91394147	NA,G	NA,A	NA,1	NA,inf	NA,inf	NA,0.229266	0.000139465	0.000141941
2	chr9:91080013:G:A	91080013	NA,A	NA,G	NA,1	NA,inf	NA,inf	NA,0.308943	0.000139299	0.000141844
2	chr9:90990384:G:C	90990384	NA,C	NA,G	NA,1	NA,inf	NA,inf	NA,0.271813	0.000139253	0.000141796
2	chr9:91080014:C:T	91080014	NA,T	NA,C	NA,1	NA,inf	NA,inf	NA,0.307858	0.000139144	0.000141686
2	chr9:91497959:C:T	91497959	NA,T	NA,C	NA,1	NA,inf	NA,inf	NA,0.276275	0.000139132	0.000141738
2	chr9:91819004:G:A	91819004	NA,A	NA,G	NA,1	NA,inf	NA,inf	NA,0.269951	0.00013911	0.000141665
2	chr9:91680395:G:A	91680395	NA,A	NA,G	NA,1	NA,inf	NA,inf	NA,0.337822	0.000139095	0.000141754
2	chr9:90918563:T:C	90918563	NA,C	NA,T	NA,1	NA,inf	NA,inf	NA,0.233552	0.000139078	0.000141583
2	chr9:90923913:AT:A	90923913	A,A	AT,AT	1,1	inf,-inf	inf,inf	1.16438,0.232609	0.000138996	0.000141095
2	chr9:91726203:A:G	91726203	NA,G	NA,A	NA,1	NA,inf	NA,inf	NA,0.284663	0.000138923	0.000141554
2	chr9:91834592:G:A	91834592	NA,A	NA,G	NA,1	NA,inf	NA,inf	NA,0.276257	0.000138807	0.000141355
2	chr9:91143623:T:C	91143623	C,C	T,T	1,1	-inf,inf	inf,inf	4.27824,0.527142	0.00013874	0.000144624
2	chr9:91083617:A:T	91083617	NA,T	NA,A	NA,1	NA,inf	NA,inf	NA,0.230093	0.000138732	0.000141202
2	chr9:90988158:T:C	90988158	NA,C	NA,T	NA,1	NA,inf	NA,inf	NA,0.268319	0.000138692	0.000141226
2	chr9:91575032:C:T	91575032	NA,T	NA,C	NA,1	NA,inf	NA,inf	NA,0.262649	0.000138683	0.000141233
2	chr9:91143634:A:C	91143634	C,C	A,A	1,1	-inf,inf	inf,inf	4.27363,0.530304	0.000138433	0.000144303
2	chr9:91840851:G:T	91840851	NA,T	NA,G	NA,1	NA,-inf	NA,inf	NA,0.266378	0.000138334	0.000140946
2	chr9:91706798:T:C	91706798	NA,C	NA,T	NA,1	NA,-inf	NA,inf	NA,0.260624	0.000138314	0.000140882
2	chr9:91785641:A:G	91785641	NA,G	NA,A	NA,1	NA,inf	NA,inf	NA,0.249299	0.000138311	0.000140817
2	chr9:91146154:G:A	91146154	A,A	G,G	1,1	-inf,inf	inf,inf	4.29526,0.495784	0.000138257	0.000144131
2	chr9:91620234:T:C	91620234	NA,C	NA,T	NA,1	NA,-inf	NA,inf	NA,0.223844	0.000138191	0.000140621
2	chr9:91344631:C:T	91344631	NA,T	NA,C	NA,1	NA,inf	NA,inf	NA,0.320875	0.000137986	0.000140564
2	chr9:91145729:A:G	91145729	G,G	A,A	1,1	-inf,inf	inf,inf	4.28648,0.502858	0.000137808	0.000143659
2	chr9:91145896:G:A	91145896	A,A	G,G	1,1	-inf,inf	inf,inf	4.2697,0.525437	0.000137738	0.000143582
2	chr9:90968776:G:A	90968776	A,A	G,G	1,1	-inf,inf	inf,inf	1.15873,0.884859	0.00013767	0.000142826
2	chr9:91403042:A:G	91403042	NA,G	NA,A	NA,1	NA,inf	NA,inf	NA,0.401567	0.000137642	0.000140458
2	chr9:91408029:C:T	91408029	NA,T	NA,C	NA,1	NA,inf	NA,inf	NA,0.372409	0.000137608	0.000140337
2	chr9:91666528:C:T	91666528	T,NA	C,NA	1,NA	-inf,NA	inf,NA	0.475981,NA	0.000137509	0.000139902
2	chr9:91535398:C:T	91535398	NA,T	NA,C	NA,1	NA,-inf	NA,inf	NA,0.255894	0.000137474	0.000140034
2	chr9:91469219:G:A	91469219	NA,A	NA,G	NA,1	NA,inf	NA,inf	NA,0.242215	0.000137418	0.000139916
2	chr9:91382345:A:G	91382345	NA,G	NA,A	NA,1	NA,-inf	NA,inf	NA,0.298281	0.000137324	0.000140023
2	chr9:91025455:A:G	91025455	G,G	A,A	1,1	-inf,-inf	inf,inf	0.637194,0.990605	0.000137299	0.000139881
2	chr9:91727961:A:G	91727961	NA,G	NA,A	NA,1	NA,inf	NA,inf	NA,0.292821	0.000137223	0.000139846
2	chr9:91289999:C:T	91289999	NA,T	NA,C	NA,1	NA,inf	NA,inf	NA,0.314903	0.000137143	0.000139707
2	chr9:91227308:G:A	91227308	A,NA	G,NA	1,NA	-inf,NA	inf,NA	0.183976,NA	0.000137089	0.00013906
2	chr9:91785112:G:C	91785112	NA,C	NA,G	NA,1	NA,inf	NA,inf	NA,0.277883	0.000136916	0.000139457
2	chr9:91620851:A:G	91620851	NA,G	NA,A	NA,1	NA,inf	NA,inf	NA,0.26444	0.000136908	0.000139443
2	chr9:91161688:C:T	91161688	NA,T	NA,C	NA,1	NA,-inf	NA,inf	NA,0.251961	0.0001369	0.000139434
2	chr9:91405294:G:A	91405294	NA,A	NA,G	NA,1	NA,-inf	NA,inf	NA,0.193917	0.00013688	0.000139247
2	chr9:91241496:G:A	91241496	A,NA	G,NA	1,NA	inf,NA	inf,NA	0.55321,NA	0.00013683	0.000139853
2	chr9:91042582:C:T	91042582	NA,T	NA,C	NA,1	NA,-inf	NA,inf	NA,0.235637	0.000136829	0.000139341
2	chr9:91761009:T:C	91761009	NA,C	NA,T	NA,1	NA,inf	NA,inf	NA,0.277865	0.000136803	0.000139343
2	chr9:91714220:C:T	91714220	NA,T	NA,C	NA,1	NA,inf	NA,inf	NA,0.301222	0.0001368	0.000139415
2	chr9:91177107:T:A	91177107	NA,A	NA,T	NA,1	NA,inf	NA,inf	NA,0.255646	0.000136785	0.000139304
2	chr9:91035110:T:C	91035110	NA,C	NA,T	NA,1	NA,-inf	NA,inf	NA,0.239605	0.000136745	0.000139258
2	chr9:91160623:G:A	91160623	NA,A	NA,G	NA,1	NA,inf	NA,inf	NA,0.270527	0.000136735	0.000139268
2	chr9:91361813:C:T	91361813	NA,T	NA,C	NA,1	NA,inf	NA,inf	NA,0.217367	0.000136645	0.000139122
2	chr9:91687866:T:C	91687866	C,C	T,T	1,1	-inf,-inf	inf,inf	0.903488,0.606439	0.000136595	0.000138839
2	chr9:91258948:A:G	91258948	NA,G	NA,A	NA,1	NA,inf	NA,inf	NA,0.310289	0.000136528	0.000139079
2	chr9:91736088:A:G	91736088	G,G	A,A	1,1	inf,-inf	inf,inf	0.488501,1.01883	0.000136499	0.000138691
2	chr9:91884677:G:A	91884677	NA,A	NA,G	NA,1	NA,inf	NA,inf	NA,0.268527	0.000136443	0.000138983
2	chr9:91212195:C:T	91212195	T,NA	C,NA	1,NA	-inf,NA	inf,NA	0.36729,NA	0.000136401	0.000138449
2	chr9:91479076:C:T	91479076	NA,T	NA,C	NA,1	NA,inf	NA,inf	NA,0.267018	0.000136365	0.000138903
2	chr9:91072900:C:A	91072900	NA,A	NA,C	NA,1	NA,-inf	NA,inf	NA,0.266093	0.00013633	0.000138901
2	chr9:90905638:A:T	90905638	T,NA	A,NA	1,NA	inf,NA	inf,NA	0.521166,NA	0.000136231	0.000138861
2	chr9:91008141:C:T	91008141	NA,T	NA,C	NA,1	NA,inf	NA,inf	NA,0.254198	0.000136215	0.000138709
2	chr9:90900919:G:A	90900919	A,A	G,G	1,1	inf,inf	inf,inf	1.07656,0.325421	0.000136203	0.000138314
2	chr9:91899810:G:A	91899810	A,A	G,G	1,1	inf,-inf	inf,inf	0.0644275,1.25288	0.000136181	0.000138761
2	chr9:91409519:T:C	91409519	NA,C	NA,T	NA,1	NA,-inf	NA,inf	NA,0.266524	0.000136181	0.000138727
2	chr9:91811471:A:G	91811471	G,G	A,A	1,1	inf,inf	inf,inf	1.06415,0.57121	0.000136105	0.000138645
2	chr9:91283999:T:A	91283999	NA,A	NA,T	NA,1	NA,inf	NA,inf	NA,0.30644	0.000136091	0.000138633
2	chr9:90909827:G:A	90909827	NA,A	NA,G	NA,1	NA,-inf	NA,inf	NA,0.265895	0.000136034	0.000138599
2	chr9:91793909:G:T	91793909	NA,T	NA,G	NA,1	NA,inf	NA,inf	NA,0.287593	0.000135964	0.00013846
2	chr9:90945230:T:C	90945230	NA,C	NA,T	NA,1	NA,inf	NA,inf	NA,0.269998	0.000135828	0.000138379
2	chr9:91760911:T:C	91760911	NA,C	NA,T	NA,1	NA,-inf	NA,inf	NA,0.247251	0.000135773	0.000138349
2	chr9:91802676:T:TCC	91802676	NA,TCC	NA,T	NA,1	NA,inf	NA,inf	NA,0.287359	0.000135707	0.000138204
2	chr9:91779531:C:T	91779531	NA,T	NA,C	NA,1	NA,inf	NA,inf	NA,0.232578	0.000135697	0.000138162
2	chr9:91667226:T:C	91667226	C,C	T,T	1,1	-inf,-inf	inf,inf	0.856849,0.502487	0.000135619	0.000137344
2	chr9:91261322:C:T	91261322	NA,T	NA,C	NA,1	NA,inf	NA,inf	NA,0.302255	0.000135564	0.000138096
2	chr9:91736007:G:A	91736007	NA,A	NA,G	NA,1	NA,inf	NA,inf	NA,0.247594	0.000135506	0.000137991
2	chr9:91876046:G:A	91876046	NA,A	NA,G	NA,1	NA,-inf	NA,inf	NA,0.252323	0.000135404	0.000137945
2	chr9:91731855:C:A	91731855	NA,A	NA,C	NA,1	NA,inf	NA,inf	NA,0.255778	0.000135399	0.000137901
2	chr9:91054481:C:A	91054481	NA,A	NA,C	NA,1	NA,inf	NA,inf	NA,0.289187	0.000135367	0.000137872
2	chr9:91409414:A:G	91409414	NA,G	NA,A	NA,1	NA,-inf	NA,inf	NA,0.278852	0.000135329	0.000137912
2	chr9:91036399:G:A	91036399	A,A	G,G	1,1	inf,inf	inf,inf	0.461554,1.10796	0.000135303	0.000137589
2	chr9:91028801:T:G	91028801	NA,G	NA,T	NA,1	NA,inf	NA,inf	NA,0.233679	0.000135118	0.000137602
2	chr9:91695068:T:C	91695068	NA,C	NA,T	NA,1	NA,inf	NA,inf	NA,0.271224	0.000135083	0.000137619
2	chr9:91853310:G:A	91853310	NA,A	NA,G	NA,1	NA,inf	NA,inf	NA,0.27046	0.000134966	0.000137516
2	chr9:91311940:G:C	91311940	NA,C	NA,G	NA,1	NA,inf	NA,inf	NA,0.298215	0.000134953	0.000137475
2	chr9:91445048:A:G	91445048	NA,G	NA,A	NA,1	NA,inf	NA,inf	NA,0.239718	0.000134866	0.0001373
2	chr9:91487515:G:A	91487515	NA,A	NA,G	NA,1	NA,inf	NA,inf	NA,0.243078	0.000134857	0.00013737
2	chr9:91644641:A:T	91644641	NA,T	NA,A	NA,1	NA,-inf	NA,inf	NA,0.241671	0.000134848	0.000137377
2	chr9:91430422:T:C	91430422	NA,C	NA,T	NA,1	NA,-inf	NA,inf	NA,0.267303	0.000134789	0.000137325
2	chr9:91263216:T:C	91263216	NA,C	NA,T	NA,1	NA,inf	NA,inf	NA,0.29631	0.000134714	0.000137231
2	chr9:91592502:T:C	91592502	NA,C	NA,T	NA,1	NA,-inf	NA,inf	NA,0.254138	0.000134712	0.000137276
2	chr9:91725364:C:G	91725364	NA,G	NA,C	NA,1	NA,inf	NA,inf	NA,0.262749	0.00013462	0.000137216
2	chr9:91335051:C:T	91335051	NA,T	NA,C	NA,1	NA,inf	NA,inf	NA,0.294213	0.000134606	0.000137118
2	chr9:91054448:C:T	91054448	NA,T	NA,C	NA,1	NA,-inf	NA,inf	NA,0.239155	0.000134599	0.000137148
2	chr9:90919821:C:T	90919821	NA,T	NA,C	NA,1	NA,inf	NA,inf	NA,0.200448	0.000134237	0.00013666
2	chr9:91322705:C:T	91322705	NA,T	NA,C	NA,1	NA,-inf	NA,inf	NA,0.258698	0.000134205	0.000136775
2	chr9:91838387:C:A	91838387	NA,A	NA,C	NA,1	NA,-inf	NA,inf	NA,0.229897	0.000134039	0.000136548
2	chr9:91843825:C:T	91843825	NA,T	NA,C	NA,1	NA,inf	NA,inf	NA,0.261321	0.000133999	0.000136523
2	chr9:91517875:G:A	91517875	NA,A	NA,G	NA,1	NA,-inf	NA,inf	NA,0.249673	0.00013395	0.000136465
2	chr9:91313121:T:G	91313121	NA,G	NA,T	NA,1	NA,inf	NA,inf	NA,0.290338	0.000133949	0.000136451
2	chr9:91319594:C:A	91319594	NA,A	NA,C	NA,1	NA,inf	NA,inf	NA,0.188207	0.000133905	0.000136285
2	chr9:91567490:G:T	91567490	NA,T	NA,G	NA,1	NA,-inf	NA,inf	NA,0.235539	0.00013384	0.000136308
2	chr9:91491798:C:T	91491798	NA,T	NA,C	NA,1	NA,inf	NA,inf	NA,0.234059	0.000133806	0.000136296
2	chr9:91798908:C:T	91798908	NA,T	NA,C	NA,1	NA,inf	NA,inf	NA,0.272598	0.000133789	0.000136252
2	chr9:90938071:A:G	90938071	NA,G	NA,A	NA,1	NA,-inf	NA,inf	NA,0.244556	0.000133764	0.000136278
2	chr9:91414042:A:G	91414042	NA,G	NA,A	NA,1	NA,-inf	NA,inf	NA,0.266042	0.000133742	0.000136309
2	chr9:91853827:T:TG	91853827	NA,TG	NA,T	NA,1	NA,-inf	NA,inf	NA,0.224402	0.000133737	0.000136201
2	chr9:91500609:C:T	91500609	NA,T	NA,C	NA,1	NA,-inf	NA,inf	NA,0.246611	0.000133644	0.000136135
2	chr9:91085154:T:A	91085154	NA,A	NA,T	NA,1	NA,inf	NA,inf	NA,0.26662	0.000133564	0.00013601
2	chr9:91087528:T:C	91087528	C,NA	T,NA	1,NA	-inf,NA	inf,NA	0.222122,NA	0.000133458	0.000135707
2	chr9:91162600:A:G	91162600	G,G	A,A	1,1	-inf,inf	inf,inf	3.83937,0.740553	0.000133381	0.000139185
2	chr9:91665747:T:C	91665747	C,C	T,T	1,1	-inf,-inf	inf,inf	0.854115,0.647254	0.000133374	0.000135612
2	chr9:91099027:G:C	91099027	NA,C	NA,G	NA,1	NA,inf	NA,inf	NA,0.232579	0.000133361	0.000135802
2	chr9:91852503:C:G	91852503	NA,G	NA,C	NA,1	NA,inf	NA,inf	NA,0.258054	0.000133347	0.000135866
2	chr9:91802697:C:T	91802697	NA,T	NA,C	NA,1	NA,inf	NA,inf	NA,0.234462	0.000133322	0.000135754
2	chr9:91870788:G:A	91870788	NA,A	NA,G	NA,1	NA,inf	NA,inf	NA,0.288485	0.000133292	0.00013578
2	chr9:91000050:C:T	91000050	T,NA	C,NA	1,NA	-inf,NA	inf,NA	0.226581,NA	0.000133266	0.000135267
2	chr9:91089881:C:T	91089881	T,NA	C,NA	1,NA	-inf,NA	inf,NA	0.218364,NA	0.00013325	0.000135494
2	chr9:91677839:A:G	91677839	NA,G	NA,A	NA,1	NA,-inf	NA,inf	NA,0.231873	0.000133179	0.000135714
2	chr9:91760338:G:C	91760338	NA,C	NA,G	NA,1	NA,-inf	NA,inf	NA,0.234705	0.000133177	0.000135677
2	chr9:91878523:G:A	91878523	NA,A	NA,G	NA,1	NA,inf	NA,inf	NA,0.28963	0.000133117	0.000135607
2	chr9:91653363:TA:T	91653363	NA,T	NA,TA	NA,1	NA,-inf	NA,inf	NA,0.219142	0.000133104	0.000135587
2	chr9:91842966:G:A	91842966	NA,A	NA,G	NA,1	NA,-inf	NA,inf	NA,0.212339	0.000132917	0.000135359
2	chr9:90937923:C:T	90937923	T,NA	C,NA	1,NA	-inf,NA	inf,NA	0.477666,NA	0.000132867	0.000135252
2	chr9:91818587:G:A	91818587	NA,A	NA,G	NA,1	NA,inf	NA,inf	NA,0.221838	0.000132839	0.000135269
2	chr9:91523129:C:T	91523129	NA,T	NA,C	NA,1	NA,-inf	NA,inf	NA,0.203096	0.000132825	0.000135243
2	chr9:91794849:C:T	91794849	NA,T	NA,C	NA,1	NA,inf	NA,inf	NA,0.264897	0.000132784	0.00013523
2	chr9:91714786:C:T	91714786	NA,T	NA,C	NA,1	NA,-inf	NA,inf	NA,0.240966	0.000132747	0.000135251
2	chr9:91658130:A:T	91658130	NA,T	NA,A	NA,1	NA,-inf	NA,inf	NA,0.242285	0.000132743	0.000135267
2	chr9:91701131:A:G	91701131	NA,G	NA,A	NA,1	NA,inf	NA,inf	NA,0.219937	0.000132737	0.000135164
2	chr9:91900322:A:G	91900322	G,G	A,A	1,1	-inf,-inf	inf,inf	0.165864,1.18664	0.000132729	0.000134913
2	chr9:91758602:C:T	91758602	NA,T	NA,C	NA,1	NA,inf	NA,inf	NA,0.284038	0.000132703	0.000135185
2	chr9:91211801:G:C	91211801	NA,C	NA,G	NA,1	NA,inf	NA,inf	NA,0.388767	0.000132673	0.00013568
2	chr9:91359530:T:C	91359530	NA,C	NA,T	NA,1	NA,inf	NA,inf	NA,0.191655	0.000132643	0.000135062
2	chr9:91052600:T:C	91052600	NA,C	NA,T	NA,1	NA,inf	NA,inf	NA,0.226123	0.000132639	0.000135043
2	chr9:91097482:G:A	91097482	NA,A	NA,G	NA,1	NA,inf	NA,inf	NA,0.249573	0.000132603	0.000135039
2	chr9:91815852:C:T	91815852	NA,T	NA,C	NA,1	NA,inf	NA,inf	NA,0.228457	0.000132396	0.000134867
2	chr9:91285559:ACAGTATTATAAAGG:A	91285559	A,A	ACAGTATTATAAAGG,ACAGTATTATAAAGG	1,1	inf,-inf	inf,inf	0.505766,1.51837	0.000132365	0.000138833
2	chr9:90963631:G:A	90963631	NA,A	NA,G	NA,1	NA,-inf	NA,inf	NA,0.195952	0.000132242	0.000134644
2	chr9:91275041:T:A	91275041	A,NA	T,NA	1,NA	-inf,NA	inf,NA	0.42466,NA	0.000132195	0.000134425
2	chr9:91027305:C:T	91027305	NA,T	NA,C	NA,1	NA,inf	NA,inf	NA,0.290579	0.000132191	0.000134752
2	chr9:91835065:T:C	91835065	NA,C	NA,T	NA,1	NA,inf	NA,inf	NA,0.238002	0.000132092	0.000134559
2	chr9:91109772:A:G	91109772	NA,G	NA,A	NA,1	NA,-inf	NA,inf	NA,0.233967	0.000132043	0.000134524
2	chr9:91828736:C:T	91828736	NA,T	NA,C	NA,1	NA,inf	NA,inf	NA,0.227646	0.000132023	0.000134452
2	chr9:91002285:A:G	91002285	NA,G	NA,A	NA,1	NA,inf	NA,inf	NA,0.221512	0.000131966	0.000134385
2	chr9:91348525:G:C	91348525	C,NA	G,NA	1,NA	-inf,NA	inf,NA	0.412584,NA	0.000131922	0.000134004
2	chr9:91779230:T:C	91779230	NA,C	NA,T	NA,1	NA,inf	NA,inf	NA,0.20441	0.000131896	0.000134298
2	chr9:91663599:T:C	91663599	C,C	T,T	1,1	-inf,-inf	inf,inf	0.839485,0.506509	0.000131892	0.000133576
2	chr9:91423528:A:C	91423528	NA,C	NA,A	NA,1	NA,-inf	NA,inf	NA,0.183872	0.000131835	0.000134228
2	chr9:91708078:TTATTA:T	91708078	NA,T	NA,TTATTA	NA,1	NA,inf	NA,inf	NA,0.205504	0.000131797	0.00013419
2	chr9:91768826:T:A	91768826	NA,A	NA,T	NA,1	NA,inf	NA,inf	NA,0.274718	0.000131728	0.000134191
2	chr9:90937418:G:T	90937418	NA,T	NA,G	NA,1	NA,inf	NA,inf	NA,0.283784	0.000131723	0.000134317
2	chr9:91783428:C:T	91783428	NA,T	NA,C	NA,1	NA,inf	NA,inf	NA,0.225103	0.000131691	0.000134111
2	chr9:91787133:T:C	91787133	NA,C	NA,T	NA,1	NA,inf	NA,inf	NA,0.201092	0.000131573	0.000133967
2	chr9:90948714:A:G	90948714	NA,G	NA,A	NA,1	NA,inf	NA,inf	NA,0.268944	0.000131486	0.00013398
2	chr9:91259793:T:C	91259793	NA,C	NA,T	NA,1	NA,-inf	NA,inf	NA,0.0814194	0.000131477	0.000133732
2	chr9:91412387:C:T	91412387	NA,T	NA,C	NA,1	NA,-inf	NA,inf	NA,0.197364	0.000131442	0.00013385
2	chr9:91257779:T:G	91257779	NA,G	NA,T	NA,1	NA,-inf	NA,inf	NA,0.0809835	0.000131408	0.000133662
```
