## Supplementary material for "Characterization of shared and ancestry-specific signals driving complex traits using multi-ancestry fine-mapping": susiex_nc3.cs80.snp

```
BP	SNP	PIP(CS1)	LogBF(CS1,Pop1)	LogBF(CS1,Pop2)	PIP(CS2)	LogBF(CS2,Pop1)	LogBF(CS2,Pop2)
90900535	chr9:90900535:A:G	5.03862e-07	-1.57645	-1.1547	2.93114e-05	-1.49045	-1.16175
90900713	chr9:90900713:C:T	2.22375e-06	-1.16478e-10	-1.24651	0.000120116	-1.16478e-10	-1.24171
90900778	chr9:90900778:TC:T	4.36864e-06	-0.571253	-2.95118e-10	0.000246669	-0.522123	-2.95118e-10
90900919	chr9:90900919:G:A	2.11193e-06	-0.277004	-1.0211	0.000136203	-0.0624534	-1.05358
90901021	chr9:90901021:T:C	8.35903e-07	-1.29438	-0.93057	4.05982e-05	-1.37905	-0.947394
90901172	chr9:90901172:CCAA:C	5.24632e-07	-1.42164	-1.26912	3.14117e-05	-1.31008	-1.27291
90901205	chr9:90901205:CTG:C	1.87874e-06	-1.4151	-2.95118e-10	9.97998e-05	-1.42701	-2.95118e-10
90901279	chr9:90901279:T:C	1.63096e-06	-1.55653	-2.95118e-10	8.85332e-05	-1.54679	-2.95118e-10
90901334	chr9:90901334:T:A	5.1634e-07	-1.43511	-1.27158	2.73053e-05	-1.45852	-1.26457
90901336	chr9:90901336:T:A	5.62786e-07	-1.5428	-1.07776	3.06518e-05	-1.54138	-1.0661
90901338	chr9:90901338:T:A	2.16591e-06	-1.16478e-10	-1.27287	0.000116486	-1.16478e-10	-1.2724
90901701	chr9:90901701:T:C	6.89111e-06	1.06821	-1.18368	0.000396408	1.10714	-1.15487
90902116	chr9:90902116:G:A	1.7832e-06	-1.46729	-2.95118e-10	0.00010708	-1.35659	-2.95118e-10
90902198	chr9:90902198:T:C	2.39087e-06	-1.16478e-10	-1.17405	0.000129853	-1.16478e-10	-1.16377
90902420	chr9:90902420:G:A	2.2528e-06	-1.16478e-10	-1.23353	0.00012081	-1.16478e-10	-1.23596
90902424	chr9:90902424:A:G	5.0645e-07	-1.51507	-1.21097	2.92304e-05	-1.4234	-1.23156
90902447	chr9:90902447:C:T	3.42389e-06	0.336694	-1.15162	0.000246019	0.637768	-1.16253
90902482	chr9:90902482:A:G	6.74881e-07	-1.53465	-0.904277	3.64934e-05	-1.57692	-0.85612
90902581	chr9:90902581:G:A	1.60215e-05	1.95748	-1.22925	0.0011333	2.20682	-1.20411
90902736	chr9:90902736:A:G	2.26234e-06	-1.16478e-10	-1.2293	0.000122489	-1.16478e-10	-1.22215
90902818	chr9:90902818:G:T	2.66362e-06	-1.16478e-10	-1.06602	0.000145473	-1.16478e-10	-1.05018
90903107	chr9:90903107:G:A	1.21151e-05	1.56865	-1.1199	0.00101365	2.01671	-1.12557
90903170	chr9:90903170:A:T	1.39227e-06	-1.52607	-0.188698	9.41915e-05	-1.43028	-0.0545593
90903195	chr9:90903195:GAGCCCGGTAATGAGGCTCTCAATTCTGTCCCTGTTCAGCCCTGCTGTAGGGCCCTCAAACTTCCACCTGTTC:G	5.08949e-06	0.300875	-0.719401	0.00038218	0.585622	-0.669902
90903461	chr9:90903461:G:A	3.20663e-06	-1.16478e-10	-0.880483	0.000189712	-1.16478e-10	-0.784665
90903537	chr9:90903537:C:T	7.51359e-07	-1.44329	-0.888283	3.61736e-05	-1.52666	-0.91518
90903924	chr9:90903924:G:A	9.79857e-07	-1.38288	-0.68317	4.58262e-05	-1.48912	-0.716199
90904360	chr9:90904360:G:A	7.83665e-05	-1.16478e-10	2.31569	0.00458225	-1.16478e-10	2.39977
90904707	chr9:90904707:C:T	2.1141e-05	2.27757	-1.27206	0.00128154	2.39103	-1.26539
90904728	chr9:90904728:C:T	5.56113e-07	-1.36039	-1.2721	3.56734e-05	-1.19361	-1.26216
90904912	chr9:90904912:G:A	6.8219e-07	-1.36145	-1.0667	3.95847e-05	-1.26625	-1.08548
90904974	chr9:90904974:C:T	2.17013e-06	-1.16478e-10	-1.27092	0.000116451	-1.16478e-10	-1.2727
90905175	chr9:90905175:T:C	1.79138e-05	2.11367	-1.2738	0.00108062	2.22495	-1.26983
90905297	chr9:90905297:G:A	6.83776e-07	-1.34926	-1.07656	3.97413e-05	-1.2528	-1.09498
90905456	chr9:90905456:A:T	1.25143e-06	-0.640356	-1.18106	6.09571e-05	-0.725493	-1.19451
90905538	chr9:90905538:T:A	4.88753e-06	-0.459018	-2.95118e-10	0.000237897	-0.558334	-2.95118e-10
90905612	chr9:90905612:C:T	8.5184e-07	-0.959961	-1.2461	3.87839e-05	-1.11812	-1.25405
90905638	chr9:90905638:A:T	2.62966e-06	-1.07885	-2.95118e-10	0.000136231	-1.11582	-2.95118e-10
90905671	chr9:90905671:C:T	2.06176e-05	2.25439	-1.27395	0.00124164	2.36594	-1.27192
90905726	chr9:90905726:T:G	1.10073e-06	-1.50087	-0.448863	5.88434e-05	-1.54546	-0.409835
90906045	chr9:90906045:T:C	2.16886e-05	2.30486	-1.27378	0.00130925	2.41671	-1.26967
90906265	chr9:90906265:T:A	8.39696e-07	-0.967188	-1.25323	3.83288e-05	-1.12406	-1.25991
90906302	chr9:90906302:C:T	4.8012e-06	-1.16478e-10	-0.476837	0.000233512	-1.16478e-10	-0.576938
90906469	chr9:90906469:G:A	7.45563e-07	-1.30354	-1.03578	4.4078e-05	-1.198	-1.04622
90906504	chr9:90906504:A:G	6.55309e-06	-0.165768	-2.95118e-10	0.000304532	-0.311396	-2.95118e-10
90906996	chr9:90906996:C:G	5.98972e-06	-0.25566	-2.95118e-10	0.000278569	-0.400507	-2.95118e-10
90907079	chr9:90907079:A:G	2.73626e-06	-1.16478e-10	-1.03911	0.000144883	-1.16478e-10	-1.05424
90907314	chr9:90907314:C:T	3.40137e-06	-1.16478e-10	-0.821526	0.00019155	-1.16478e-10	-0.775025
90907315	chr9:90907315:G:A	2.28101e-06	-1.16478e-10	-1.22109	0.000121606	-1.16478e-10	-1.22938
90907431	chr9:90907431:G:A	4.14751e-06	-0.623197	-2.95118e-10	0.000198193	-0.740932	-2.95118e-10
90907555	chr9:90907555:A:C	2.05071e-05	2.24826	-1.27319	0.00124355	2.36901	-1.27345
90907627	chr9:90907627:G:A	1.24477e-06	-1.5568	-0.269954	7.00628e-05	-1.52895	-0.251829
90908085	chr9:90908085:G:T	2.88466e-06	-1.16478e-10	-0.986298	0.000159786	-1.16478e-10	-0.956336
90908791	chr9:90908791:G:C	2.23768e-06	-1.16478e-10	-1.24027	0.000119501	-1.16478e-10	-1.24685
90908881	chr9:90908881:G:A	5.69615e-07	-1.33801	-1.27049	3.65192e-05	-1.15845	-1.27389
90909381	chr9:90909381:G:A	1.36673e-06	-1.47863	-0.254651	7.31804e-05	-1.52924	-0.208004
90909471	chr9:90909471:A:G	4.29044e-06	-0.589314	-2.95118e-10	0.000204394	-0.710122	-2.95118e-10
90909827	chr9:90909827:G:A	2.56492e-06	-1.16478e-10	-1.10378	0.000136034	-1.16478e-10	-1.11727
90910184	chr9:90910184:C:T	9.59356e-07	-1.3218	-0.765394	4.42886e-05	-1.44571	-0.793729
90910407	chr9:90910407:C:T	5.95917e-07	-1.28976	-1.27359	3.88738e-05	-1.09835	-1.2715
90910661	chr9:90910661:G:A	2.19803e-06	-1.16478e-10	-1.25814	0.00011768	-1.16478e-10	-1.2622
90910665	chr9:90910665:A:G	2.19296e-06	-1.16478e-10	-1.26045	0.000117562	-1.16478e-10	-1.2632
90911164	chr9:90911164:A:G	7.00142e-06	-0.0995913	-2.95118e-10	0.000321645	-0.256723	-2.95118e-10
90911239	chr9:90911239:C:T	2.63477e-06	-1.16478e-10	-1.07691	0.000145254	-1.16478e-10	-1.05169
90911329	chr9:90911329:C:T	8.13672e-07	-1.32717	-0.924737	3.89093e-05	-1.46745	-0.901484
90911389	chr9:90911389:C:T	5.87999e-06	-0.274149	-2.95118e-10	0.00022444	-0.616565	-2.95118e-10
90911430	chr9:90911430:G:A	5.65117e-06	-0.313841	-2.95118e-10	0.0002168	-0.651197	-2.95118e-10
90911503	chr9:90911503:A:G	2.2444e-06	-1.16478e-10	-1.23727	0.000120639	-1.16478e-10	-1.23737
90911626	chr9:90911626:T:C	2.64983e-06	-1.16478e-10	-1.07121	0.000140787	-1.16478e-10	-1.08292
90911632	chr9:90911632:A:G	3.91422e-06	-0.681087	-2.95118e-10	0.000158972	-0.961446	-2.95118e-10
90911759	chr9:90911759:G:A	2.20706e-06	-1.16478e-10	-1.25404	0.000119142	-1.16478e-10	-1.24985
90911872	chr9:90911872:G:A	0.000203995	-1.16478e-10	3.27239	0.0144089	-1.16478e-10	3.54543
90911986	chr9:90911986:G:A	9.4408e-05	3.39677	-0.894846	0.00544869	3.50166	-0.928699
90912029	chr9:90912029:A:G	4.9131e-07	-1.54166	-1.21473	2.77003e-05	-1.49432	-1.2144
90912470	chr9:90912470:G:A	2.18622e-06	-1.16478e-10	-1.26353	0.000116967	-1.16478e-10	-1.26828
90912734	chr9:90912734:T:C	6.21248e-07	-1.37973	-1.142	3.0601e-05	-1.49627	-1.11287
90912836	chr9:90912836:C:T	2.5386e-06	-1.16478e-10	-1.11409	0.000141147	-1.16478e-10	-1.08037
90912904	chr9:90912904:A:G	1.63863e-06	-1.55185	-2.95118e-10	8.76107e-05	-1.55727	-2.95118e-10
90913157	chr9:90913157:G:A	2.31681e-06	-1.16478e-10	-1.20551	0.00012267	-1.16478e-10	-1.22067
90913388	chr9:90913388:A:G	2.2898e-06	-1.16478e-10	-1.21724	0.00012389	-1.16478e-10	-1.21077
90913610	chr9:90913610:G:A	2.28653e-06	-1.16478e-10	-1.21867	0.000121404	-1.16478e-10	-1.23105
90913714	chr9:90913714:A:C	2.00883e-06	-1.34815	-2.95118e-10	9.50092e-05	-1.4762	-2.95118e-10
90913993	chr9:90913993:G:A	2.6368e-06	-1.16478e-10	-1.07614	0.000145201	-1.16478e-10	-1.05206
90914135	chr9:90914135:C:T	2.16389e-06	-1.16478e-10	-1.2738	0.000116386	-1.16478e-10	-1.27326
90914149	chr9:90914149:T:C	1.96333e-06	-1.37106	-2.95118e-10	9.35513e-05	-1.49166	-2.95118e-10
90914218	chr9:90914218:C:T	2.76203e-06	-1.16478e-10	-1.02974	0.000144109	-1.16478e-10	-1.0596
90914530	chr9:90914530:G:A	5.25381e-06	-1.16478e-10	-0.386751	0.000293189	-1.16478e-10	-0.349353
90914965	chr9:90914965:A:G	2.16617e-06	-1.16478e-10	-1.27274	0.000116357	-1.16478e-10	-1.27351
90915044	chr9:90915044:T:C	6.4951e-07	-1.20982	-1.26743	3.0318e-05	-1.3503	-1.26813
90915091	chr9:90915091:C:T	1.83814e-06	-1.43695	-2.95118e-10	0.000100615	-1.41887	-2.95118e-10
90915143	chr9:90915143:G:A	2.19165e-06	-1.16478e-10	-1.26105	0.000117687	-1.16478e-10	-1.26214
90915207	chr9:90915207:A:T	1.98564e-06	-1.35976	-2.95118e-10	9.42672e-05	-1.48404	-2.95118e-10
90915219	chr9:90915219:G:A	2.31924e-06	-1.16478e-10	-1.20447	0.000127183	-1.16478e-10	-1.18454
90915449	chr9:90915449:C:T	2.21696e-06	-1.16478e-10	-1.24957	0.000119004	-1.16478e-10	-1.25101
90915574	chr9:90915574:G:A	1.96276e-06	-1.37135	-2.95118e-10	9.35363e-05	-1.49182	-2.95118e-10
90915587	chr9:90915587:G:T	8.59841e-06	1.1416	-1.03573	0.000544176	1.30214	-1.03304
90915708	chr9:90915708:T:C	1.88635e-05	1.7207	-0.829173	0.00108701	1.81573	-0.854715
90915890	chr9:90915890:C:T	2.16937e-06	-1.16478e-10	-1.27127	0.000116358	-1.16478e-10	-1.2735
90916395	chr9:90916395:G:A	1.10901e-06	-1.16305	-0.779182	6.38132e-05	-1.07451	-0.799698
90916587	chr9:90916587:A:G	2.52037e-06	-1.16478e-10	-1.1213	0.000140004	-1.16478e-10	-1.0885
90916717	chr9:90916717:C:T	1.47823e-06	-0.95995	-0.694909	7.35315e-05	-0.998756	-0.733702
90916843	chr9:90916843:C:T	2.17757e-06	-1.53696	0.269465	0.000116412	-1.57507	0.302034
90917004	chr9:90917004:G:A	2.09496e-06	-1.30617	-2.95118e-10	9.82209e-05	-1.44295	-2.95118e-10
90917407	chr9:90917407:C:T	2.39765e-06	0.0877459	-1.25896	0.000161498	0.315515	-1.2612
90917463	chr9:90917463:A:G	1.96811e-06	-1.36863	-2.95118e-10	9.37189e-05	-1.48987	-2.95118e-10
90918563	chr9:90918563:T:C	2.50479e-06	-1.16478e-10	-1.1275	0.000139078	-1.16478e-10	-1.09514
90918857	chr9:90918857:C:T	1.01353e-06	-1.19384	-0.83843	5.82296e-05	-1.11013	-0.855649
90918986	chr9:90918986:C:T	1.58032e-06	-1.58808	-2.95118e-10	8.57359e-05	-1.5789	-2.95118e-10
90919013	chr9:90919013:G:A	8.19202e-07	-1.55468	-0.690446	4.25851e-05	-1.55754	-0.721124
90919821	chr9:90919821:C:T	2.42306e-06	-1.16478e-10	-1.16067	0.000134237	-1.16478e-10	-1.13056
90919868	chr9:90919868:C:T	9.82822e-06	-1.16478e-10	0.239554	0.000522223	-1.16478e-10	0.227924
90919920	chr9:90919920:C:T	7.08858e-07	-1.54937	-0.840436	3.71511e-05	-1.55222	-0.862963
90919966	chr9:90919966:A:G	2.26054e-06	-1.16478e-10	-1.2301	0.000120184	-1.16478e-10	-1.24115
90920603	chr9:90920603:CTATA:C	2.22639e-06	-1.16478e-10	-1.24532	0.000118619	-1.16478e-10	-1.25425
90920715	chr9:90920715:A:G	2.32713e-06	-1.20107	-2.95118e-10	0.000105852	-1.36813	-2.95118e-10
90920805	chr9:90920805:T:C	2.22452e-06	-1.16478e-10	-1.24616	0.00011858	-1.16478e-10	-1.25458
90921193	chr9:90921193:T:C	2.27322e-06	-1.22451	-2.95118e-10	0.000103692	-1.38874	-2.95118e-10
90921228	chr9:90921228:G:A	7.83093e-06	1.14798	-1.1356	0.000496833	1.31133	-1.13324
90921892	chr9:90921892:C:T	2.87572e-06	-1.16478e-10	-0.9894	0.000149777	-1.16478e-10	-1.02102
90922354	chr9:90922354:T:G	5.74584e-06	-0.297228	-2.95118e-10	0.000281019	-0.391749	-2.95118e-10
90922381	chr9:90922381:C:T	2.7862e-06	-1.16478e-10	-1.02103	0.000142806	-1.16478e-10	-1.06868
90922441	chr9:90922441:T:TCTA	2.88733e-06	-1.16478e-10	-0.985372	0.000159121	-1.16478e-10	-0.960504
90922495	chr9:90922495:G:C	1.95259e-06	-0.104183	-1.27237	0.000130774	0.116114	-1.27281
90922584	chr9:90922584:C:T	3.15541e-06	-0.896585	-2.95118e-10	0.000188552	-0.790798	-2.95118e-10
90922861	chr9:90922861:G:T	2.53252e-06	-1.11649	-2.95118e-10	0.000112995	-1.30283	-2.95118e-10
90923151	chr9:90923151:G:A	3.12616e-06	-0.905897	-2.95118e-10	0.000191686	-0.774314	-2.95118e-10
90923913	chr9:90923913:AT:A	2.09936e-06	-0.153202	-1.15087	0.000138996	0.0634183	-1.15914
90924324	chr9:90924324:A:G	1.96703e-06	-1.36918	-2.95118e-10	0.000114815	-1.28685	-2.95118e-10
90924541	chr9:90924541:C:T	3.63497e-06	-0.134784	-0.620319	0.000235485	0.0838308	-0.652355
90924743	chr9:90924743:G:A	1.41429e-06	-0.96349	-0.735586	7.05543e-05	-1.00129	-0.772498
90925016	chr9:90925016:C:A	2.18377e-06	-1.16478e-10	-1.26465	0.000118682	-1.16478e-10	-1.25373
90925238	chr9:90925238:T:C	2.4628e-06	-0.0376512	-1.10675	0.000163757	0.184958	-1.11675
90925239	chr9:90925239:C:T	1.91214e-06	-0.994349	-0.40313	9.15367e-05	-1.03154	-0.481891
90925465	chr9:90925465:T:C	1.40681e-06	-0.932902	-0.771474	7.05076e-05	-0.966794	-0.807657
90925978	chr9:90925978:T:C	1.67358e-06	-1.53074	-2.95118e-10	9.00903e-05	-1.52936	-2.95118e-10
90925984	chr9:90925984:G:A	3.61565e-06	-1.16478e-10	-0.760433	0.000182343	-1.16478e-10	-0.82428
90926004	chr9:90926004:T:A	2.18519e-06	-1.16478e-10	-1.264	0.000118799	-1.16478e-10	-1.25274
90926156	chr9:90926156:G:A	3.84257e-06	-0.699562	-2.95118e-10	0.000112549	-1.30678	-2.95118e-10
90926822	chr9:90926822:C:T	2.37275e-06	-1.18165	-2.95118e-10	0.000107534	-1.35236	-2.95118e-10
90926932	chr9:90926932:C:T	3.37699e-06	0.225236	-1.05395	0.000200499	0.330963	-1.06032
90926983	chr9:90926983:A:G	7.48276e-07	-1.20948	-1.12621	4.34682e-05	-1.12703	-1.13111
90927088	chr9:90927088:A:G	3.21527e-06	-1.16478e-10	-0.877792	0.000177906	-1.16478e-10	-0.848918
90927456	chr9:90927456:C:T	1.68552e-06	-1.52363	-2.95118e-10	8.78344e-05	-1.55472	-2.95118e-10
90927537	chr9:90927537:T:C	1.3962e-06	-0.962996	-0.748957	6.99137e-05	-0.996791	-0.78612
90928014	chr9:90928014:T:C	2.16826e-06	-1.16478e-10	-1.27178	0.000116711	-1.16478e-10	-1.27047
90928215	chr9:90928215:C:T	3.94634e-06	-1.16478e-10	-0.672916	0.000226485	-1.16478e-10	-0.607492
90928607	chr9:90928607:G:A	2.43223e-06	-1.16478e-10	-1.1569	0.000128168	-1.16478e-10	-1.17683
90928758	chr9:90928758:G:A	8.73957e-06	0.122157	-2.95118e-10	0.000514802	0.213611	-2.95118e-10
90929356	chr9:90929356:G:C	2.79852e-06	-1.01661	-2.95118e-10	0.00013966	-1.09096	-2.95118e-10
90929819	chr9:90929819:G:A	3.64548e-06	-0.752215	-2.95118e-10	0.000109283	-1.33623	-2.95118e-10
90929988	chr9:90929988:C:T	2.10979e-06	-1.29912	-2.95118e-10	9.85498e-05	-1.43961	-2.95118e-10
90930270	chr9:90930270:G:A	2.17513e-06	-0.230444	-1.03817	0.000142974	-0.0180972	-1.04941
90930706	chr9:90930706:G:T	5.96753e-06	0.70014	-0.959511	0.000326739	0.761278	-1.00229
90930964	chr9:90930964:C:T	2.7033e-06	0.173987	-1.22522	0.000158991	0.281846	-1.24317
90931423	chr9:90931423:A:G	7.95131e-07	-1.47826	-0.796689	3.84856e-05	-1.55742	-0.822465
90931518	chr9:90931518:G:T	4.07535e-06	-1.16478e-10	-0.640747	0.000220931	-1.16478e-10	-0.63232
90931601	chr9:90931601:G:A	6.41477e-06	0.0414175	-0.228519	0.00015716	-0.605919	-0.366987
90931651	chr9:90931651:A:G	1.62894e-06	-1.55777	-2.95118e-10	8.48938e-05	-1.58877	-2.95118e-10
90933316	chr9:90933316:C:T	2.80833e-06	-1.16478e-10	-1.01311	0.000144443	-1.16478e-10	-1.05729
90933443	chr9:90933443:G:A	6.4987e-07	-1.37313	-1.10356	3.44072e-05	-1.37496	-1.11694
90933570	chr9:90933570:G:A	2.19683e-06	-1.16478e-10	-1.25869	0.000119003	-1.16478e-10	-1.25103
90934104	chr9:90934104:C:T	3.5406e-06	-0.781408	-2.95118e-10	0.000193179	-0.766556	-2.95118e-10
90934175	chr9:90934175:C:T	3.04751e-06	-1.16478e-10	-0.931378	0.000156596	-1.16478e-10	-0.976503
90934268	chr9:90934268:A:G	3.49778e-06	-0.541008	-0.252569	9.59399e-05	-1.06977	-0.39668
90934343	chr9:90934343:C:T	1.07246e-06	-0.935211	-1.04054	4.51589e-05	-1.14277	-1.07721
90934358	chr9:90934358:C:T	1.68059e-06	-1.52656	-2.95118e-10	8.69082e-05	-1.56532	-2.95118e-10
90934538	chr9:90934538:A:G	2.73861e-06	-1.16478e-10	-1.03825	0.000141167	-1.16478e-10	-1.08023
90934713	chr9:90934713:A:G	5.57137e-07	-1.58599	-1.04466	2.89241e-05	-1.58191	-1.08358
90935187	chr9:90935187:G:A	2.96671e-06	-0.95825	-2.95118e-10	0.000154555	-0.989623	-2.95118e-10
90935910	chr9:90935910:G:A	1.57671e-06	-0.36156	-1.22881	4.79697e-05	-0.927779	-1.23182
90937251	chr9:90937251:G:A	4.81054e-07	-1.58584	-1.19164	2.58241e-05	-1.57674	-1.20212
90937418	chr9:90937418:G:T	2.59427e-06	-1.16478e-10	-1.0924	0.000131723	-1.16478e-10	-1.14947
90937923	chr9:90937923:C:T	2.38558e-06	-1.17626	-2.95118e-10	0.000132867	-1.14082	-2.95118e-10
90938038	chr9:90938038:G:A	3.42655e-06	-0.407511	-0.40664	9.39279e-05	-0.968407	-0.519238
90938071	chr9:90938071:A:G	2.51497e-06	-1.16478e-10	-1.12344	0.000133764	-1.16478e-10	-1.1341
90938166	chr9:90938166:T:G	1.57992e-06	-1.58833	-2.95118e-10	8.6663e-05	-1.56814	-2.95118e-10
90938770	chr9:90938770:G:A	4.32099e-06	0.642017	-1.22424	0.000177694	0.386379	-1.23649
90938808	chr9:90938808:C:T	3.45112e-06	0.238255	-1.04526	0.000204147	0.31967	-1.031
90939008	chr9:90939008:C:T	2.17481e-06	-1.16478e-10	-1.26876	0.000117191	-1.16478e-10	-1.26637
90939225	chr9:90939225:G:A	3.21405e-06	-1.16478e-10	-0.878171	0.000164646	-1.16478e-10	-0.926375
90939241	chr9:90939241:TTAA:T	5.77233e-06	-1.16478e-10	-0.292628	0.000298032	-1.16478e-10	-0.33297
90939263	chr9:90939263:C:G	3.30103e-06	0.0913939	-0.942864	0.000191766	0.175461	-0.949356
90940219	chr9:90940219:C:T	1.63825e-06	-1.18835	-0.363723	9.09273e-05	-1.17436	-0.345751
90940490	chr9:90940490:C:A	3.89302e-06	-1.16478e-10	-0.686518	0.000198704	-1.16478e-10	-0.738353
90941008	chr9:90941008:C:T	2.76724e-06	-1.16478e-10	-1.02785	0.000145926	-1.16478e-10	-1.04707
90941144	chr9:90941144:C:T	3.22518e-06	-1.16478e-10	-0.874716	0.000166321	-1.16478e-10	-0.916254
90942372	chr9:90942372:G:A	1.343e-06	-0.825716	-0.925086	6.90629e-05	-0.820283	-0.974872
90942514	chr9:90942514:C:T	4.49512e-07	-1.58673	-1.25857	2.45512e-05	-1.575	-1.25441
90942559	chr9:90942559:T:A	1.54959e-06	-0.632653	-0.975063	4.86418e-05	-1.12774	-1.01795
90942701	chr9:90942701:T:C	2.16571e-06	-1.16478e-10	-1.27296	0.000116557	-1.16478e-10	-1.27179
90942776	chr9:90942776:C:G	2.16601e-06	-1.16478e-10	-1.27282	0.00011658	-1.16478e-10	-1.27159
90943071	chr9:90943071:C:CAG	2.20207e-06	-1.16478e-10	-1.25631	0.000118814	-1.16478e-10	-1.25261
90943350	chr9:90943350:G:A	3.86121e-06	-1.16478e-10	-0.694723	0.000196834	-1.16478e-10	-0.747814
90943525	chr9:90943525:G:A	2.20651e-06	-1.16478e-10	-1.25429	0.000118986	-1.16478e-10	-1.25117
90943556	chr9:90943556:A:C	3.9348e-06	-1.16478e-10	-0.675845	0.000200733	-1.16478e-10	-0.728197
90943617	chr9:90943617:C:G	2.16601e-06	-1.16478e-10	-1.27282	0.00011658	-1.16478e-10	-1.27159
90944156	chr9:90944156:A:G	2.16605e-06	-1.16478e-10	-1.2728	0.000116583	-1.16478e-10	-1.27157
90944277	chr9:90944277:G:A	4.01671e-06	0.268678	-0.923918	0.000233478	0.352654	-0.929738
90944351	chr9:90944351:C:T	7.66839e-06	-0.00859698	-2.95118e-10	0.00364675	2.17142	-2.95118e-10
90944405	chr9:90944405:A:G	2.20224e-06	-1.16478e-10	-1.25623	0.000118824	-1.16478e-10	-1.25252
90944637	chr9:90944637:C:T	2.16601e-06	-1.16478e-10	-1.27282	0.00011658	-1.16478e-10	-1.27159
90945230	chr9:90945230:T:C	2.55204e-06	-1.16478e-10	-1.10881	0.000135828	-1.16478e-10	-1.11879
90946393	chr9:90946393:T:C	2.59654e-06	-0.0533286	-1.03819	0.000148329	0.0215306	-1.05227
90946445	chr9:90946445:T:C	2.60599e-06	-0.0496953	-1.03819	0.000148884	0.0252628	-1.05227
90946840	chr9:90946840:G:A	3.57037e-06	-1.16478e-10	-0.773034	0.000182994	-1.16478e-10	-0.820716
90946916	chr9:90946916:T:G	2.05631e-06	-0.240849	-1.08394	0.000116869	-0.172269	-1.09685
90946937	chr9:90946937:A:T	2.04376e-06	-1.33091	-2.95118e-10	0.000104645	-1.3796	-2.95118e-10
90946957	chr9:90946957:C:T	2.17787e-06	-1.16478e-10	-1.26735	0.000116802	-1.16478e-10	-1.26969
90947860	chr9:90947860:T:C	6.35323e-06	-0.19674	-2.95118e-10	0.000365469	-0.128991	-2.95118e-10
90947951	chr9:90947951:C:T	1.75373e-06	-1.48396	-2.95118e-10	9.68954e-05	-1.45654	-2.95118e-10
90948043	chr9:90948043:C:T	7.49849e-07	-1.06175	-1.27184	4.88804e-05	-0.870684	-1.27011
90948238	chr9:90948238:G:A	4.90777e-07	-1.49608	-1.26138	2.45179e-05	-1.57376	-1.25701
90948325	chr9:90948325:C:T	1.69203e-06	-1.51978	-2.95118e-10	8.54194e-05	-1.5826	-2.95118e-10
90948531	chr9:90948531:A:AAG	1.16151e-06	-0.659038	-1.23695	6.69754e-05	-0.59678	-1.22907
90948714	chr9:90948714:A:G	2.49463e-06	-1.16478e-10	-1.13156	0.000131486	-1.16478e-10	-1.15127
90949170	chr9:90949170:A:G	1.10336e-06	-0.703444	-1.2439	6.35132e-05	-0.642162	-1.23676
90949264	chr9:90949264:A:G	4.83606e-07	-1.5108	-1.26138	2.43826e-05	-1.57929	-1.25701
90949364	chr9:90949364:T:C	1.67719e-06	-1.52859	-2.95118e-10	8.52127e-05	-1.58502	-2.95118e-10
90949599	chr9:90949599:T:C	4.674e-07	-1.54768	-1.2586	2.63667e-05	-1.49114	-1.26693
90949720	chr9:90949720:T:A	1.13246e-06	-0.667996	-1.25331	3.72528e-05	-1.16042	-1.25202
90949822	chr9:90949822:G:A	6.25966e-07	-1.24633	-1.26783	3.54494e-05	-1.18954	-1.27253
90949900	chr9:90949900:C:T	2.33259e-06	-1.16478e-10	-1.19873	0.000128321	-1.16478e-10	-1.17564
90949908	chr9:90949908:TTTG:T	2.25865e-06	-1.16478e-10	-1.23094	0.000121525	-1.16478e-10	-1.23005
90950147	chr9:90950147:T:C	1.12272e-06	-0.689515	-1.24044	6.46599e-05	-0.628105	-1.23293
90950615	chr9:90950615:G:A	1.69265e-06	-1.51941	-2.95118e-10	8.54287e-05	-1.58249	-2.95118e-10
90950710	chr9:90950710:T:C	1.71107e-06	-1.50859	-2.95118e-10	8.57328e-05	-1.57894	-2.95118e-10
90950905	chr9:90950905:A:G	9.92618e-07	-1.36952	-0.683596	6.41034e-05	-1.22857	-0.641101
90951175	chr9:90951175:G:A	1.08405e-06	-0.70782	-1.25718	5.01189e-05	-0.850992	-1.26478
90951176	chr9:90951176:C:T	2.17392e-06	-1.16478e-10	-1.26917	0.000116648	-1.16478e-10	-1.27101
90951453	chr9:90951453:C:T	4.18366e-06	-1.16478e-10	-0.614517	0.000224834	-1.16478e-10	-0.614808
90951543	chr9:90951543:A:G	2.96325e-06	-1.16478e-10	-0.959419	0.000164723	-1.16478e-10	-0.925905
90951547	chr9:90951547:C:T	2.92649e-06	-1.16478e-10	-0.9719	0.000162574	-1.16478e-10	-0.939039
90951798	chr9:90951798:C:T	4.66578e-07	-1.58492	-1.22312	2.6038e-05	-1.57513	-1.19548
90952106	chr9:90952106:T:C	6.38453e-07	-1.22047	-1.27394	3.10517e-05	-1.32202	-1.2725
90952310	chr9:90952310:A:G	4.74172e-07	-1.55318	-1.23871	2.74613e-05	-1.46944	-1.24795
90952630	chr9:90952630:C:G	1.43225e-05	0.616125	-2.95118e-10	0.00087445	0.743424	-2.95118e-10
90952926	chr9:90952926:C:T	6.57508e-07	-1.19106	-1.27394	3.18796e-05	-1.29599	-1.27221
90952956	chr9:90952956:C:T	2.60479e-06	-1.16478e-10	-1.08835	0.000139994	-1.16478e-10	-1.08857
90953640	chr9:90953640:G:A	6.36147e-07	-1.22485	-1.27318	3.0934e-05	-1.32476	-1.27355
90953947	chr9:90953947:A:G	1.2687e-05	0.494874	-2.95118e-10	0.000772109	0.618953	-2.95118e-10
90954045	chr9:90954045:T:C	2.65333e-06	-1.16478e-10	-1.06989	0.000144511	-1.16478e-10	-1.05681
90954284	chr9:90954284:T:C	6.68301e-07	-1.19864	-1.25008	3.19962e-05	-1.3026	-1.26196
90954401	chr9:90954401:G:C	6.70011e-07	-1.20368	-1.24248	3.20388e-05	-1.30676	-1.25646
90954625	chr9:90954625:G:A	6.51245e-07	-1.20875	-1.26583	3.02961e-05	-1.36153	-1.25763
90954628	chr9:90954628:T:C	6.68787e-07	-1.21993	-1.22806	3.19606e-05	-1.32075	-1.24491
90954731	chr9:90954731:C:T	6.55664e-07	-1.217	-1.25082	3.14771e-05	-1.31839	-1.26252
90954967	chr9:90954967:A:G	6.32362e-07	-1.23041	-1.27358	3.07994e-05	-1.32955	-1.27312
90955320	chr9:90955320:A:G	2.20477e-06	-1.16478e-10	-1.25508	0.00011776	-1.16478e-10	-1.26152
90955541	chr9:90955541:T:A	6.56916e-07	-1.21374	-1.25216	3.15403e-05	-1.31545	-1.26345
90955734	chr9:90955734:G:T	3.64035e-06	-1.16478e-10	-0.753624	0.000202047	-1.16478e-10	-0.72167
90955984	chr9:90955984:G:A	6.63281e-07	-1.19004	-1.26622	3.07257e-05	-1.34689	-1.25818
90956283	chr9:90956283:A:G	3.22174e-06	-1.16478e-10	-0.875783	0.000175751	-1.16478e-10	-0.861104
90956369	chr9:90956369:C:T	1.36731e-05	0.569729	-2.95118e-10	0.000835293	0.69761	-2.95118e-10
90956480	chr9:90956480:T:G	1.10357e-05	0.647387	-0.291952	0.000691682	0.771113	-0.262159
90956499	chr9:90956499:G:A	6.60953e-07	-1.20791	-1.25187	3.17054e-05	-1.31045	-1.26324
90956857	chr9:90956857:G:A	1.10355e-06	-0.703316	-1.24386	3.66108e-05	-1.18152	-1.24831
90957223	chr9:90957223:G:A	9.82606e-07	-0.886176	-1.17707	4.38888e-05	-1.04009	-1.20842
90957661	chr9:90957661:C:T	2.22427e-06	-1.16478e-10	-1.24627	0.000120327	-1.16478e-10	-1.23996
90958011	chr9:90958011:T:C	2.16378e-06	-1.16478e-10	-1.27385	0.000116332	-1.16478e-10	-1.27372
90958021	chr9:90958021:A:G	1.60507e-06	-1.57254	-2.95118e-10	8.59661e-05	-1.57622	-2.95118e-10
90958066	chr9:90958066:G:A	1.0109e-06	-1.41544	-0.619419	5.05581e-05	-1.47391	-0.633139
90958094	chr9:90958094:C:T	1.15281e-06	-1.27898	-0.624517	5.31281e-05	-1.37488	-0.682582
90958576	chr9:90958576:G:A	5.67995e-07	-1.34525	-1.26609	3.18101e-05	-1.29882	-1.27157
90958621	chr9:90958621:AC:A	6.67328e-06	-1.16478e-10	-0.147593	0.000341462	-1.16478e-10	-0.196937
90959059	chr9:90959059:C:T	4.67423e-06	-0.236648	-0.266991	0.000125273	-0.859172	-0.340507
90959262	chr9:90959262:G:C	1.62072e-06	-0.640543	-0.922291	5.23318e-05	-1.1419	-0.930671
90959376	chr9:90959376:A:G	1.58231e-06	-1.58682	-2.95118e-10	8.65845e-05	-1.56905	-2.95118e-10
90959648	chr9:90959648:G:A	4.82469e-06	-1.16478e-10	-0.471958	0.000255594	-1.16478e-10	-0.48658
90960118	chr9:90960118:T:G	1.25114e-06	-1.49959	-0.322054	6.49214e-05	-1.54558	-0.311411
90960572	chr9:90960572:G:A	7.99662e-07	-1.07906	-1.19021	4.15418e-05	-1.1428	-1.16068
90960595	chr9:90960595:C:T	6.29831e-06	-0.205423	-2.95118e-10	0.000180265	-0.835743	-2.95118e-10
90960669	chr9:90960669:G:T	5.776e-06	-1.47241	1.18042	0.000326944	-1.4546	1.21421
90960685	chr9:90960685:G:C	5.09832e-06	-1.43855	1.02176	0.000306685	-1.41705	1.1127
90960757	chr9:90960757:C:T	2.30162e-05	-0.438267	1.52876	0.00118854	-0.524559	1.57486
90960907	chr9:90960907:T:C	4.27518e-06	-0.301117	-0.291761	0.000118755	-0.910553	-0.34256
90961057	chr9:90961057:G:A	1.63382e-06	-1.55479	-2.95118e-10	8.48937e-05	-1.58877	-2.95118e-10
90961540	chr9:90961540:T:C	2.69788e-06	-1.16478e-10	-1.05324	0.000144195	-1.16478e-10	-1.05901
90961551	chr9:90961551:C:T	1.58041e-06	-1.58802	-2.95118e-10	8.88366e-05	-1.54337	-2.95118e-10
90961672	chr9:90961672:G:A	2.19898e-06	-1.16478e-10	-1.25771	0.000117611	-1.16478e-10	-1.26279
90961849	chr9:90961849:G:A	2.80534e-06	-1.16478e-10	-1.01418	0.000160854	-1.16478e-10	-0.949672
90962149	chr9:90962149:C:T	2.36387e-06	-1.58656	0.401155	0.000144897	-1.58489	0.530747
90962298	chr9:90962298:C:T	2.2076e-06	-1.16478e-10	-1.2538	0.000119131	-1.16478e-10	-1.24995
90962358	chr9:90962358:G:C	1.46395e-06	-0.390821	-1.27375	8.8762e-05	-0.270798	-1.27342
90962563	chr9:90962563:T:C	3.50662e-06	-1.34815	0.557093	0.000232354	-1.26277	0.680862
90962573	chr9:90962573:T:A	3.53488e-06	-1.16478e-10	-0.783025	0.000201592	-1.16478e-10	-0.723924
90962963	chr9:90962963:C:T	4.26521e-06	-1.16478e-10	-0.595213	0.000222921	-1.16478e-10	-0.623356
90963470	chr9:90963470:G:GC	1.81446e-06	-1.44992	-2.95118e-10	0.000116571	-1.27167	-2.95118e-10
90963631	chr9:90963631:G:A	2.40172e-06	-1.16478e-10	-1.16952	0.000132242	-1.16478e-10	-1.14554
90963655	chr9:90963655:A:C	1.59118e-06	-1.58123	-2.95118e-10	8.56464e-05	-1.57994	-2.95118e-10
90964383	chr9:90964383:C:A	1.69621e-06	-1.51731	-2.95118e-10	9.57461e-05	-1.46847	-2.95118e-10
90964811	chr9:90964811:G:C	4.9347e-06	-0.449412	-2.95118e-10	0.000299651	-0.327554	-2.95118e-10
90964900	chr9:90964900:T:C	1.03609e-05	-0.900852	1.19319	0.000641496	-0.853296	1.28693
90964979	chr9:90964979:A:G	1.58192e-06	-1.58706	-2.95118e-10	8.65672e-05	-1.56925	-2.95118e-10
90965078	chr9:90965078:C:T	8.80594e-06	-0.988178	1.1179	0.000589454	-0.856383	1.20541
90965593	chr9:90965593:T:C	9.95474e-06	-0.81777	1.07012	0.000616568	-0.766981	1.16098
90966060	chr9:90966060:A:T	1.58428e-06	-1.58557	-2.95118e-10	8.62168e-05	-1.57331	-2.95118e-10
90966078	chr9:90966078:A:G	5.07306e-06	-1.4185	0.996735	0.000303473	-1.41527	1.1004
90966200	chr9:90966200:C:T	5.05357e-06	-0.425609	-2.95118e-10	0.000306001	-0.306584	-2.95118e-10
90966220	chr9:90966220:A:G	5.11267e-06	-0.413981	-2.95118e-10	0.000309686	-0.294612	-2.95118e-10
90966367	chr9:90966367:A:G	2.74755e-06	-1.16478e-10	-1.03499	0.000149692	-1.16478e-10	-1.02159
90966532	chr9:90966532:T:C	9.5065e-06	-0.772285	0.978557	0.000590731	-0.720328	1.07152
90966682	chr9:90966682:C:A	2.73593e-06	-0.154099	-0.885135	6.97153e-05	-0.812542	-0.97321
90966732	chr9:90966732:A:G	2.86389e-06	-1.16478e-10	-0.993522	0.000154242	-1.16478e-10	-0.99165
90967160	chr9:90967160:A:G	8.86465e-06	-1.16478e-10	0.136368	0.000481279	-1.16478e-10	0.146276
90967628	chr9:90967628:T:C	7.12331e-07	-1.26157	-1.12334	3.46822e-05	-1.3954	-1.08855
90967706	chr9:90967706:G:A	3.05354e-06	-1.16478e-10	-0.929403	0.000160722	-1.16478e-10	-0.950495
90967893	chr9:90967893:T:C	4.06387e-06	-1.16478e-10	-0.643567	0.000222928	-1.16478e-10	-0.623321
90968010	chr9:90968010:C:T	1.11696e-06	-1.58868	-0.346413	6.89626e-05	-1.5692	-0.227411
90968462	chr9:90968462:G:C	2.38823e-06	-1.16478e-10	-1.17515	0.000126613	-1.16478e-10	-1.18904
90968713	chr9:90968713:G:A	5.23689e-07	-1.45437	-1.23819	2.88313e-05	-1.44134	-1.22737
90968776	chr9:90968776:G:A	5.15648e-06	-0.136293	-0.269157	0.00013767	-0.789278	-0.316032
90968882	chr9:90968882:G:T	3.51055e-06	-0.196834	-0.593097	0.000152857	-0.439172	-0.5615
90968916	chr9:90968916:C:T	1.32695e-06	-0.60942	-1.1534	6.10702e-05	-0.790522	-1.12763
90969359	chr9:90969359:C:T	1.1417e-06	-0.639878	-1.2733	6.82127e-05	-0.534721	-1.27282
90969489	chr9:90969489:T:C	2.49372e-06	-1.13193	-2.95118e-10	0.000143846	-1.06143	-2.95118e-10
90969965	chr9:90969965:G:A	1.1325e-06	-0.791917	-1.12936	6.56908e-05	-0.744189	-1.10102
90970617	chr9:90970617:A:C	1.22077e-05	-1.16478e-10	0.456362	0.000664847	-1.16478e-10	0.469384
90971270	chr9:90971270:C:A	6.36169e-07	-1.48468	-1.01332	3.50623e-05	-1.46917	-1.00387
90971271	chr9:90971271:C:T	1.08351e-06	-0.695299	-1.2702	4.93715e-05	-0.866969	-1.26383
90971292	chr9:90971292:G:A	6.50118e-07	-1.48411	-0.992194	3.5823e-05	-1.4691	-0.982481
90971339	chr9:90971339:G:A	2.54977e-06	-1.16478e-10	-1.1097	0.000144852	-1.16478e-10	-1.05446
90971521	chr9:90971521:G:A	9.66779e-07	-1.42663	-0.652864	4.67944e-05	-1.49216	-0.692244
90971553	chr9:90971553:G:A	6.41275e-06	-1.58098	1.39356	0.000387546	-1.58012	1.50978
90971605	chr9:90971605:G:A	2.72924e-06	-1.16478e-10	-1.04168	0.000155445	-1.16478e-10	-0.983879
90972808	chr9:90972808:G:A	4.64583e-07	-1.56357	-1.24875	2.53568e-05	-1.55774	-1.23939
90972904	chr9:90972904:A:G	1.57995e-06	-1.58831	-2.95118e-10	8.70903e-05	-1.56323	-2.95118e-10
90972941	chr9:90972941:G:A	4.38209e-06	-1.16478e-10	-0.568178	0.000211123	-1.16478e-10	-0.677733
90973511	chr9:90973511:C:T	3.72079e-06	0.227683	-0.95945	0.000213851	0.257474	-0.922365
90973550	chr9:90973550:C:A	1.00646e-05	0.263324	-2.95118e-10	0.000454729	0.0895308	-2.95118e-10
90973876	chr9:90973876:T:G	1.06879e-06	-0.938013	-1.04117	6.23594e-05	-0.891229	-1.00603
90974044	chr9:90974044:G:A	1.58665e-06	-1.58408	-2.95118e-10	8.59717e-05	-1.57615	-2.95118e-10
90974306	chr9:90974306:G:A	1.47922e-06	-0.70601	-0.948175	8.70708e-05	-0.652705	-0.910746
90974361	chr9:90974361:G:T	1.15346e-06	-0.682936	-1.22	5.31363e-05	-0.842153	-1.21516
90974373	chr9:90974373:C:T	3.47308e-06	-1.16478e-10	-0.800662	0.000182138	-1.16478e-10	-0.82541
90974485	chr9:90974485:G:A	1.16267e-06	-0.621434	-1.27355	6.96142e-05	-0.513352	-1.27385
90974689	chr9:90974689:G:A	1.18388e-06	-0.671918	-1.20499	5.45161e-05	-0.832059	-1.19962
90974692	chr9:90974692:T:C	9.44404e-07	-1.01275	-1.09016	4.27646e-05	-1.1716	-1.10286
90974793	chr9:90974793:T:C	1.10751e-06	-0.670229	-1.27336	6.60753e-05	-0.565645	-1.27373
90974820	chr9:90974820:G:A	1.42571e-06	-0.753558	-0.937475	8.33292e-05	-0.709494	-0.897879
90974868	chr9:90974868:A:G	1.58228e-06	-1.58684	-2.95118e-10	8.65071e-05	-1.56995	-2.95118e-10
90974974	chr9:90974974:A:G	1.58245e-06	-1.58673	-2.95118e-10	8.65025e-05	-1.57	-2.95118e-10
90975142	chr9:90975142:A:C	1.84602e-06	-0.530836	-0.901837	0.000108726	-0.480845	-0.860497
90975600	chr9:90975600:C:T	1.92212e-06	-0.565165	-0.82711	0.000113578	-0.515809	-0.781876
90975738	chr9:90975738:G:A	2.74315e-06	-0.441146	-0.595452	8.59568e-05	-0.987628	-0.588698
90975788	chr9:90975788:C:T	8.44692e-06	-1.57844	1.66654	0.000515744	-1.58166	1.7971
90976155	chr9:90976155:G:A	2.77761e-06	-0.251035	-0.773078	0.000166502	-0.189588	-0.725575
90976267	chr9:90976267:C:G	9.95568e-06	-0.505673	0.758112	0.000680704	-0.371688	0.864644
90976320	chr9:90976320:G:T	2.1715e-06	-1.16478e-10	-1.27029	0.000117369	-1.16478e-10	-1.26485
90977378	chr9:90977378:G:T	1.8145e-06	-0.693923	-0.755969	0.000107206	-0.64798	-0.707444
90977650	chr9:90977650:A:G	1.58096e-06	-1.58767	-2.95118e-10	8.68199e-05	-1.56634	-2.95118e-10
90977852	chr9:90977852:GGCTGA:G	6.29163e-06	-1.4088	1.20232	0.000383643	-1.39923	1.31877
90978426	chr9:90978426:C:T	7.53307e-07	-1.07288	-1.2561	3.31686e-05	-1.27752	-1.25105
90978913	chr9:90978913:C:T	8.23249e-07	-0.999163	-1.24104	3.90058e-05	-1.13142	-1.23504
90978951	chr9:90978951:C:T	5.10036e-07	-1.53956	-1.17942	2.66965e-05	-1.54443	-1.20121
90979010	chr9:90979010:C:T	7.71356e-07	-1.58628	-0.719031	4.03433e-05	-1.58217	-0.750578
90979396	chr9:90979396:A:G	8.84299e-07	-1.50206	-0.666606	5.00459e-05	-1.45088	-0.666348
90979731	chr9:90979731:C:T	1.71983e-06	-0.897038	-0.60644	0.000102221	-0.853922	-0.54911
90979909	chr9:90979909:G:A	7.1563e-07	-1.58362	-0.796681	3.75567e-05	-1.57827	-0.826054
90979937	chr9:90979937:T:C	7.2079e-07	-1.58553	-0.787582	3.7782e-05	-1.58116	-0.817179
90980270	chr9:90980270:A:T	7.38111e-07	-1.58792	-0.761443	3.85964e-05	-1.58525	-0.791759
90981237	chr9:90981237:A:G	3.84827e-06	-0.706576	0.00849591	0.000123513	-1.18598	-0.0278417
90981601	chr9:90981601:T:C	5.83749e-06	0.559077	-0.840481	0.00019489	0.107769	-0.865506
90981938	chr9:90981938:A:G	1.5923e-06	-1.58053	-2.95118e-10	8.56393e-05	-1.58003	-2.95118e-10
90981953	chr9:90981953:C:T	2.62515e-05	-1.55955	2.78157	0.00158226	-1.56758	2.90402
90982175	chr9:90982175:C:A	3.26253e-06	0.0682598	-0.931459	0.00014483	-0.099613	-0.954999
90982426	chr9:90982426:A:T	1.59431e-06	-1.57926	-2.95118e-10	8.55392e-05	-1.5812	-2.95118e-10
90983734	chr9:90983734:C:T	2.292e-06	-1.16478e-10	-1.21628	0.00012176	-1.16478e-10	-1.22812
90983829	chr9:90983829:A:C	1.58691e-06	-1.58392	-2.95118e-10	8.60199e-05	-1.57559	-2.95118e-10
90983948	chr9:90983948:A:G	8.68945e-07	-0.950945	-1.23523	4.10091e-05	-1.08742	-1.22895
90984000	chr9:90984000:G:A	3.62457e-06	0.0578467	-0.815815	0.000162106	-0.102426	-0.839494
90984072	chr9:90984072:A:C	1.63161e-06	-1.55614	-2.95118e-10	8.51542e-05	-1.58571	-2.95118e-10
90984098	chr9:90984098:G:C	5.08999e-07	-1.54715	-1.17386	2.66306e-05	-1.55152	-1.19659
90984793	chr9:90984793:T:C	1.59643e-06	-1.57794	-2.95118e-10	8.54513e-05	-1.58223	-2.95118e-10
90985066	chr9:90985066:G:A	5.0771e-07	-1.57099	-1.15256	2.65334e-05	-1.57379	-1.17797
90985084	chr9:90985084:A:C	2.21795e-06	-1.16478e-10	-1.24912	0.000118901	-1.16478e-10	-1.25188
90985196	chr9:90985196:G:A	4.9382e-06	-1.16478e-10	-0.448704	0.000276037	-1.16478e-10	-0.409637
90985204	chr9:90985204:T:C	4.9996e-06	0.615404	-1.05175	0.000168436	0.164533	-1.06815
90985477	chr9:90985477:G:T	2.85242e-06	0.0627036	-1.06024	0.000128709	-0.097736	-1.07488
90985563	chr9:90985563:C:T	3.91469e-06	-0.40824	-0.272728	0.000174896	-0.63333	-0.232653
90985719	chr9:90985719:G:A	1.9264e-06	-0.677209	-0.712841	0.000114308	-0.629195	-0.66208
90986252	chr9:90986252:A:T	2.63055e-06	-0.479484	-0.599027	0.00011786	-0.695081	-0.565596
90986583	chr9:90986583:C:A	1.78602e-06	-0.734521	-0.731194	0.000104042	-0.641268	-0.744105
90987102	chr9:90987102:G:A	2.32316e-06	-0.632254	-0.570524	0.000139758	-0.583113	-0.507148
90987112	chr9:90987112:C:T	1.62329e-06	-1.56125	-2.95118e-10	9.56044e-05	-1.46995	-2.95118e-10
90987123	chr9:90987123:T:C	2.26614e-06	-1.16478e-10	-1.22763	0.000122482	-1.16478e-10	-1.22221
90987163	chr9:90987163:A:G	2.35655e-06	-1.16478e-10	-1.1885	0.000127634	-1.16478e-10	-1.18101
90987360	chr9:90987360:A:C	6.73627e-07	-1.54049	-0.900295	3.65519e-05	-1.57973	-0.851714
90987598	chr9:90987598:C:CT	1.78143e-06	-1.46829	-2.95118e-10	0.000112022	-1.31148	-2.95118e-10
90987670	chr9:90987670:T:C	1.81699e-06	-1.44852	-2.95118e-10	0.000115374	-1.28199	-2.95118e-10
90987994	chr9:90987994:A:G	7.16894e-07	-1.44044	-0.938091	3.7203e-05	-1.51846	-0.895318
90988124	chr9:90988124:A:G	2.17962e-06	-1.26656	-2.95118e-10	0.000149544	-1.02258	-2.95118e-10
90988158	chr9:90988158:T:C	2.53492e-06	-1.16478e-10	-1.11554	0.000138692	-1.16478e-10	-1.09792
90988514	chr9:90988514:C:T	7.29925e-07	-1.45115	-0.909368	3.80673e-05	-1.52594	-0.864874
90988757	chr9:90988757:G:T	1.63179e-06	-1.55603	-2.95118e-10	8.70494e-05	-1.5637	-2.95118e-10
90989198	chr9:90989198:C:G	7.66482e-07	-1.44585	-0.865797	4.00237e-05	-1.52212	-0.818585
90989239	chr9:90989239:C:T	2.24273e-06	-1.23801	-2.95118e-10	0.000155448	-0.983861	-2.95118e-10
90989245	chr9:90989245:G:A	2.74023e-06	-0.135834	-0.901829	0.000165532	-0.0627697	-0.858238
90989467	chr9:90989467:T:C	5.71102e-07	-1.56798	-1.03791	3.1405e-05	-1.58809	-0.995113
90989764	chr9:90989764:T:C	7.62361e-07	-1.46877	-0.848273	4.01531e-05	-1.5375	-0.799972
90989784	chr9:90989784:C:T	7.70243e-06	-1.41278	1.40861	0.000464973	-1.42006	1.53187
90989802	chr9:90989802:C:T	9.65987e-06	0.222277	-2.95118e-10	0.000297149	-0.33594	-2.95118e-10
90989803	chr9:90989803:C:T	7.78948e-07	-1.4507	-0.844813	4.07857e-05	-1.52552	-0.796324
90989861	chr9:90989861:T:C	7.86378e-07	-1.43845	-0.847574	4.101e-05	-1.5171	-0.79926
90989944	chr9:90989944:C:T	2.16429e-06	-1.27361	-2.95118e-10	0.000148245	-1.03131	-2.95118e-10
90990107	chr9:90990107:C:T	7.56095e-07	-1.46297	-0.86232	3.97112e-05	-1.53368	-0.814857
90990240	chr9:90990240:A:G	7.54411e-07	-1.4653	-0.862222	3.96563e-05	-1.53524	-0.814685
90990348	chr9:90990348:C:G	2.55975e-06	-1.16478e-10	-1.10579	0.000140162	-1.16478e-10	-1.08737
90990351	chr9:90990351:G:C	1.5196e-05	-1.41583	2.09115	0.000824374	-1.42196	2.10641
90990384	chr9:90990384:G:C	2.54399e-06	-1.16478e-10	-1.11197	0.000139253	-1.16478e-10	-1.09388
90990518	chr9:90990518:A:G	7.65123e-07	-1.45505	-0.85837	4.00762e-05	-1.52845	-0.810943
90990531	chr9:90990531:C:T	7.66856e-07	-1.44832	-0.862841	4.00683e-05	-1.52389	-0.815702
90990789	chr9:90990789:G:T	7.80787e-07	-1.45059	-0.842571	4.08749e-05	-1.52543	-0.794229
90990906	chr9:90990906:A:T	7.36602e-07	-1.46048	-0.890934	3.8548e-05	-1.53206	-0.846205
90991201	chr9:90991201:G:A	6.12482e-07	-1.4907	-1.04523	3.17992e-05	-1.50101	-1.06972
90991387	chr9:90991387:C:T	7.51071e-07	-1.45848	-0.873478	3.93398e-05	-1.53074	-0.8272
90991447	chr9:90991447:A:G	2.17847e-06	-1.16478e-10	-1.26708	0.000116587	-1.16478e-10	-1.27153
90991590	chr9:90991590:C:T	7.49351e-07	-1.4709	-0.863349	3.94491e-05	-1.53892	-0.816238
90991685	chr9:90991685:C:T	1.5809e-06	-1.58771	-2.95118e-10	8.4975e-05	-1.58782	-2.95118e-10
90991710	chr9:90991710:C:T	7.72009e-07	-1.44982	-0.854643	4.03777e-05	-1.52491	-0.806982
90991754	chr9:90991754:T:C	6.77434e-07	-1.46671	-0.968436	3.55716e-05	-1.44458	-1.01404
90991942	chr9:90991942:A:G	7.49798e-07	-1.46094	-0.872714	3.93162e-05	-1.53238	-0.826153
90991978	chr9:90991978:G:A	2.66585e-06	-1.16478e-10	-1.06518	0.000146089	-1.16478e-10	-1.04596
90992039	chr9:90992039:G:A	1.58936e-06	-1.58237	-2.95118e-10	8.7688e-05	-1.55639	-2.95118e-10
90992221	chr9:90992221:T:A	7.53427e-07	-1.45974	-0.869088	3.9501e-05	-1.53158	-0.822267
90992234	chr9:90992234:C:T	7.59956e-07	-1.46685	-0.853351	3.99728e-05	-1.53627	-0.8057
90992302	chr9:90992302:A:C	9.59979e-06	0.216038	-2.95118e-10	0.000453523	0.0868745	-2.95118e-10
90992410	chr9:90992410:G:T	2.26335e-06	-1.16478e-10	-1.22886	0.00012118	-1.16478e-10	-1.2329
90992438	chr9:90992438:C:T	8.52647e-07	-1.57513	-0.629987	4.83155e-05	-1.58731	-0.565105
90992524	chr9:90992524:T:G	8.23829e-07	-1.56197	-0.677531	4.60971e-05	-1.58682	-0.612599
90992727	chr9:90992727:A:G	2.18245e-06	-1.26525	-2.95118e-10	0.00014991	-1.02014	-2.95118e-10
90992915	chr9:90992915:C:A	6.67736e-07	-1.46394	-0.985631	3.51079e-05	-1.44123	-1.03051
90993174	chr9:90993174:C:T	7.38913e-07	-1.44998	-0.898303	3.8547e-05	-1.52501	-0.853286
90993211	chr9:90993211:T:C	2.65349e-06	-1.16478e-10	-1.06983	0.000145471	-1.16478e-10	-1.05019
90993216	chr9:90993216:T:A	2.22341e-06	-1.16478e-10	-1.24666	0.000118218	-1.16478e-10	-1.25764
90993246	chr9:90993246:T:C	7.52877e-07	-1.46129	-0.868271	3.949e-05	-1.53256	-0.821563
90993698	chr9:90993698:C:A	2.70001e-06	-0.601695	-0.450753	0.000163686	-0.551034	-0.381187
90993752	chr9:90993752:T:C	7.6759e-07	-1.45199	-0.858215	4.01606e-05	-1.52647	-0.810818
90993804	chr9:90993804:C:T	2.76685e-06	-1.16478e-10	-1.02799	0.000141811	-1.16478e-10	-1.07568
90993896	chr9:90993896:C:T	2.26023e-06	-1.16478e-10	-1.23024	0.000119759	-1.16478e-10	-1.24469
90993901	chr9:90993901:T:C	3.28645e-06	-0.342758	-0.513139	0.000199582	-0.285656	-0.44829
90994125	chr9:90994125:A:C	1.6068e-06	-1.57146	-2.95118e-10	8.66715e-05	-1.56805	-2.95118e-10
90994277	chr9:90994277:C:T	1.75176e-05	-1.4148	2.2323	0.000951423	-1.42223	2.25001
90995380	chr9:90995380:C:T	7.78423e-07	-1.44287	-0.853319	4.06289e-05	-1.52017	-0.80552
90995410	chr9:90995410:A:G	7.58697e-07	-1.46653	-0.85533	3.99113e-05	-1.53607	-0.807437
90995459	chr9:90995459:G:A	7.69447e-07	-1.45019	-0.857597	4.02403e-05	-1.52519	-0.810117
90995535	chr9:90995535:G:A	2.21686e-06	-1.16478e-10	-1.24961	0.000119187	-1.16478e-10	-1.24948
90995652	chr9:90995652:A:T	7.5189e-07	-1.45145	-0.879414	3.9297e-05	-1.5258	-0.833228
90995710	chr9:90995710:A:ATTT	7.72472e-07	-1.44288	-0.860979	4.03091e-05	-1.51994	-0.813651
90995842	chr9:90995842:A:G	7.76874e-07	-1.43277	-0.865406	4.04001e-05	-1.51293	-0.818406
90996065	chr9:90996065:C:T	7.59347e-07	-1.45907	-0.861935	3.98265e-05	-1.53092	-0.814723
90996401	chr9:90996401:C:T	7.94401e-07	-1.41973	-0.856137	4.11709e-05	-1.50381	-0.808625
90996483	chr9:90996483:G:A	7.40475e-06	-1.16478e-10	-0.0435823	0.000384985	-1.16478e-10	-0.0769684
90996926	chr9:90996926:A:C	1.61951e-06	-1.56358	-2.95118e-10	8.74234e-05	-1.55941	-2.95118e-10
90997128	chr9:90997128:C:T	7.66022e-07	-1.46539	-0.846861	4.0302e-05	-1.53508	-0.798686
90997161	chr9:90997161:C:T	7.60502e-07	-1.47407	-0.845406	4.01328e-05	-1.54079	-0.797184
90997185	chr9:90997185:A:G	7.32094e-07	-1.46364	-0.893913	3.83771e-05	-1.53396	-0.84875
90997255	chr9:90997255:G:A	1.77782e-05	-1.51271	2.34498	0.000953296	-1.52108	2.35083
90997832	chr9:90997832:T:C	7.37417e-07	-1.46109	-0.889216	3.86302e-05	-1.53251	-0.843629
90998029	chr9:90998029:G:T	7.33568e-07	-1.45823	-0.897306	3.83734e-05	-1.53058	-0.852226
90998463	chr9:90998463:G:T	2.3708e-06	-1.16478e-10	-1.18247	0.000125285	-1.16478e-10	-1.19958
90998470	chr9:90998470:T:C	8.36653e-07	-1.51572	-0.708333	4.55778e-05	-1.56611	-0.644644
90999662	chr9:90999662:G:T	6.5352e-07	-1.43304	-1.03804	3.40722e-05	-1.40759	-1.0941
91000050	chr9:91000050:C:T	2.00122e-06	-1.35195	-2.95118e-10	0.000133266	-1.13782	-2.95118e-10
91000275	chr9:91000275:C:T	7.601e-07	-1.47723	-0.842783	4.04356e-05	-1.54577	-0.784689
91000307	chr9:91000307:G:A	7.5588e-07	-1.49291	-0.832663	4.04813e-05	-1.55541	-0.773924
91000496	chr9:91000496:C:T	1.15091e-06	-1.47195	-0.433204	6.2545e-05	-1.54244	-0.351848
91000725	chr9:91000725:T:C	8.12709e-07	-1.56128	-0.691811	4.59391e-05	-1.58718	-0.615672
91001143	chr9:91001143:C:T	1.5821e-06	-1.47924	-0.107708	8.45836e-05	-1.54875	-0.0436847
91001167	chr9:91001167:G:A	2.32947e-06	-1.20006	-2.95118e-10	9.45278e-05	-1.48128	-2.95118e-10
91001346	chr9:91001346:T:C	1.87225e-06	-1.41856	-2.95118e-10	9.80746e-05	-1.44444	-2.95118e-10
91001406	chr9:91001406:A:G	2.18238e-06	-1.16478e-10	-1.26529	0.000118348	-1.16478e-10	-1.25654
91001449	chr9:91001449:T:G	8.16165e-06	-1.3348	1.38854	0.000433594	-1.34334	1.38527
91001756	chr9:91001756:TCA:T	8.46779e-07	-1.41438	-0.797644	4.32452e-05	-1.50697	-0.756312
91001832	chr9:91001832:T:C	6.54201e-07	-1.26229	-1.20775	4.10015e-05	-1.14665	-1.16991
91002263	chr9:91002263:A:G	1.25649e-06	-1.44486	-0.372527	6.58421e-05	-1.52714	-0.315773
91002285	chr9:91002285:A:G	2.41917e-06	-1.16478e-10	-1.16228	0.000131966	-1.16478e-10	-1.14763
91003296	chr9:91003296:G:T	6.78519e-06	-1.3476	1.21664	0.000360687	-1.356	1.21384
91003556	chr9:91003556:G:A	2.23879e-06	-1.16478e-10	-1.23977	0.000120959	-1.16478e-10	-1.23472
91003599	chr9:91003599:C:T	2.70803e-06	-1.37973	0.330249	0.000148716	-1.38725	0.359121
91004282	chr9:91004282:C:G	2.28802e-06	-1.16478e-10	-1.21802	0.000120291	-1.16478e-10	-1.24026
91004595	chr9:91004595:G:A	3.4759e-06	-1.16478e-10	-0.799849	0.000193722	-1.16478e-10	-0.763748
91004991	chr9:91004991:C:T	3.03983e-06	-1.16478e-10	-0.933902	0.000163008	-1.16478e-10	-0.936372
91005484	chr9:91005484:T:G	7.74742e-07	-1.47183	-0.8291	3.93182e-05	-1.44999	-0.908491
91006092	chr9:91006092:G:A	3.00612e-06	-1.16478e-10	-0.945053	0.000162264	-1.16478e-10	-0.940946
91006293	chr9:91006293:A:G	2.33104e-06	-1.16478e-10	-1.19939	0.00012208	-1.16478e-10	-1.2255
91006541	chr9:91006541:A:C	2.35245e-06	-1.16478e-10	-1.19025	0.000127228	-1.16478e-10	-1.18419
91007019	chr9:91007019:T:G	2.17459e-06	-1.16478e-10	-1.26886	0.000116555	-1.16478e-10	-1.2718
91007052	chr9:91007052:TA:T	1.15311e-06	-1.40083	-0.502411	4.84372e-05	-1.57118	-0.578725
91007328	chr9:91007328:C:T	3.37302e-06	-1.16478e-10	-0.829895	0.000188123	-1.16478e-10	-0.793077
91007429	chr9:91007429:G:A	2.29401e-06	-1.16478e-10	-1.2154	0.000121899	-1.16478e-10	-1.22698
91007652	chr9:91007652:C:T	2.25597e-06	-1.16478e-10	-1.23212	0.000119095	-1.16478e-10	-1.25025
91008141	chr9:91008141:C:T	2.49472e-06	-1.16478e-10	-1.13153	0.000136215	-1.16478e-10	-1.11594
91008145	chr9:91008145:G:A	1.35255e-06	-0.574295	-1.16942	6.00701e-05	-0.786019	-1.14864
91008281	chr9:91008281:T:A	2.29443e-06	-1.16478e-10	-1.21522	0.000120547	-1.16478e-10	-1.23813
91008397	chr9:91008397:G:C	5.19768e-06	-1.16478e-10	-0.397492	0.000275653	-1.16478e-10	-0.411029
91008487	chr9:91008487:TAGAAG:T	3.35517e-06	-1.38843	0.553225	0.000178661	-1.3967	0.552015
91008570	chr9:91008570:A:G	2.18554e-06	-1.26384	-2.95118e-10	0.000150219	-1.01808	-2.95118e-10
91008576	chr9:91008576:T:C	6.57555e-06	-1.16478e-10	-0.162346	0.000347473	-1.16478e-10	-0.179486
91009546	chr9:91009546:G:A	1.3612e-06	-1.19096	-0.546376	7.34104e-05	-1.13384	-0.600266
91009569	chr9:91009569:T:C	7.63086e-06	-1.16478e-10	-0.0135032	0.000393257	-1.16478e-10	-0.0557096
91010619	chr9:91010619:C:T	4.49109e-06	-1.16478e-10	-0.543608	0.000245759	-1.16478e-10	-0.525822
91010620	chr9:91010620:A:G	3.35856e-06	-0.834193	-2.95118e-10	0.000214139	-0.663548	-2.95118e-10
91010880	chr9:91010880:CA:C	2.57539e-06	0.158291	-1.25799	4.51702e-05	-0.969043	-1.25069
91011129	chr9:91011129:C:T	1.85128e-06	-1.42983	-2.95118e-10	0.000119427	-1.24746	-2.95118e-10
91011481	chr9:91011481:C:T	1.59424e-06	-1.5793	-2.95118e-10	8.80991e-05	-1.55171	-2.95118e-10
91012103	chr9:91012103:T:C	5.77264e-07	-1.32521	-1.26995	3.22143e-05	-1.28381	-1.27395
91012151	chr9:91012151:G:A	1.61645e-06	-1.56547	-2.95118e-10	8.85404e-05	-1.54671	-2.95118e-10
91012414	chr9:91012414:T:C	2.20725e-06	-1.16478e-10	-1.25396	0.000117354	-1.16478e-10	-1.26498
91012417	chr9:91012417:C:T	2.62533e-06	-1.16478e-10	-1.0805	0.000144059	-1.16478e-10	-1.05995
91012795	chr9:91012795:C:T	6.00004e-06	-1.16478e-10	-0.253937	0.00034885	-1.16478e-10	-0.175529
91013113	chr9:91013113:C:T	8.3963e-06	-1.16478e-10	0.082087	0.000432182	-1.16478e-10	0.0386755
91013195	chr9:91013195:C:T	1.84153e-05	-1.16478e-10	0.867477	0.00110281	-1.16478e-10	0.975444
91013612	chr9:91013612:T:C	4.9074e-06	-1.55111	1.09615	0.000288461	-1.58441	1.2188
91013639	chr9:91013639:A:T	1.91509e-06	-1.39594	-2.95118e-10	0.000125187	-1.20037	-2.95118e-10
91013811	chr9:91013811:G:A	2.15685e-06	-1.27706	-2.95118e-10	0.000147295	-1.03774	-2.95118e-10
91013852	chr9:91013852:T:C	2.18475e-06	-1.16478e-10	-1.2642	0.000116895	-1.16478e-10	-1.26889
91014196	chr9:91014196:G:A	1.91526e-06	-1.39585	-2.95118e-10	0.00012514	-1.20074	-2.95118e-10
91014457	chr9:91014457:G:A	3.53566e-06	-1.16478e-10	-0.782805	0.00019694	-1.16478e-10	-0.747271
91014524	chr9:91014524:T:C	1.97955e-05	-1.16478e-10	0.939749	0.00118662	-1.16478e-10	1.04869
91014565	chr9:91014565:G:A	2.99554e-06	-1.16478e-10	-0.94858	0.000157754	-1.16478e-10	-0.969135
91014758	chr9:91014758:A:G	5.66794e-06	-1.55889	1.24801	0.000336046	-1.58687	1.37394
91015145	chr9:91015145:T:C	5.45303e-07	-1.3889	-1.26321	3.07776e-05	-1.35328	-1.25011
91015406	chr9:91015406:C:T	6.28813e-06	-1.5826	1.37556	0.000385987	-1.58591	1.51154
91015630	chr9:91015630:T:C	1.28961e-05	-1.16478e-10	0.511223	0.000703405	-1.16478e-10	0.525761
91015712	chr9:91015712:C:T	2.14308e-06	-1.28346	-2.95118e-10	9.04583e-05	-1.52528	-2.95118e-10
91016221	chr9:91016221:A:G	1.27842e-06	-0.804387	-0.995695	7.38376e-05	-0.794172	-0.934132
91016612	chr9:91016612:C:A	2.81253e-06	-1.16478e-10	-1.01162	0.000164364	-1.16478e-10	-0.928091
91016765	chr9:91016765:C:T	2.71884e-05	-1.16478e-10	1.25709	0.00165223	-1.16478e-10	1.37971
91016766	chr9:91016766:G:A	1.70934e-06	-1.5096	-2.95118e-10	9.02635e-05	-1.52744	-2.95118e-10
91017146	chr9:91017146:T:C	2.93383e-06	-1.16478e-10	-0.969394	0.000151141	-1.16478e-10	-1.01196
91017603	chr9:91017603:C:T	1.72521e-06	-1.50035	-2.95118e-10	0.000106987	-1.35747	-2.95118e-10
91018601	chr9:91018601:G:A	7.80833e-06	-1.56775	1.57724	0.000472924	-1.5886	1.71737
91019022	chr9:91019022:A:C	2.2838e-06	-1.16478e-10	-1.21986	0.000121752	-1.16478e-10	-1.22818
91019085	chr9:91019085:T:C	2.72107e-06	-1.16478e-10	-1.04468	0.000146472	-1.16478e-10	-1.04334
91019413	chr9:91019413:A:G	4.65979e-06	-1.16478e-10	-0.506733	0.000257829	-1.16478e-10	-0.477877
91019421	chr9:91019421:T:C	1.00457e-05	-1.16478e-10	0.26144	0.00059587	-1.16478e-10	0.359851
91019422	chr9:91019422:A:G	1.70175e-06	-1.51405	-2.95118e-10	0.000104493	-1.38105	-2.95118e-10
91019649	chr9:91019649:C:A	2.81365e-06	-1.10315	0.091929	0.000143615	-1.11482	0.0517796
91019865	chr9:91019865:G:A	6.40513e-07	-1.22232	-1.26887	3.62229e-05	-1.18105	-1.25943
91019899	chr9:91019899:C:T	1.23897e-05	-1.15567	1.62683	0.000623748	-1.16713	1.57271
91019931	chr9:91019931:G:A	1.8742e-06	-1.41752	-2.95118e-10	9.82563e-05	-1.44259	-2.95118e-10
91020388	chr9:91020388:G:A	2.19819e-06	-1.16478e-10	-1.25807	0.000117175	-1.16478e-10	-1.2665
91020602	chr9:91020602:A:G	6.28901e-07	-1.23985	-1.26964	3.55252e-05	-1.19905	-1.26088
91020744	chr9:91020744:G:C	6.69188e-07	-1.18149	-1.26591	3.8026e-05	-1.1372	-1.2547
91020765	chr9:91020765:C:A	6.63546e-07	-1.18421	-1.27165	3.75033e-05	-1.14125	-1.26449
91021205	chr9:91021205:A:C	1.81542e-06	-1.44939	-2.95118e-10	0.000115681	-1.27933	-2.95118e-10
91021775	chr9:91021775:T:C	2.62108e-06	-1.16478e-10	-1.08212	0.000141082	-1.16478e-10	-1.08083
91022787	chr9:91022787:T:C	9.93108e-06	-1.16478e-10	0.249966	0.000560136	-1.16478e-10	0.298007
91023034	chr9:91023034:T:G	2.16668e-06	-1.16478e-10	-1.27251	0.000118053	-1.16478e-10	-1.25904
91023250	chr9:91023250:G:T	6.73666e-07	-1.16705	-1.27367	3.80113e-05	-1.1225	-1.26979
91023839	chr9:91023839:G:A	1.37676e-06	-1.54124	-0.184728	8.11777e-05	-1.43454	-0.198993
91023941	chr9:91023941:G:A	1.07098e-06	-0.916264	-1.06087	6.14646e-05	-0.905859	-1.00585
91023968	chr9:91023968:G:A	6.29489e-06	-1.58361	1.37764	0.000388749	-1.58005	1.51281
91025200	chr9:91025200:T:C	2.66948e-06	-0.955118	-0.108701	0.000141988	-0.922202	-0.152224
91025455	chr9:91025455:A:G	2.58229e-06	-0.98277	-0.114256	0.000137299	-0.950775	-0.157233
91025567	chr9:91025567:C:T	2.5593e-06	-0.823337	-0.282635	0.000148612	-0.704123	-0.324708
91025603	chr9:91025603:T:C	2.17322e-06	-1.16478e-10	-1.2695	0.000116359	-1.16478e-10	-1.27349
91026040	chr9:91026040:C:G	2.67713e-06	-1.16478e-10	-1.06096	0.000144272	-1.16478e-10	-1.05847
91026120	chr9:91026120:T:C	7.11372e-07	-1.13788	-1.24839	4.11214e-05	-1.05067	-1.26297
91026544	chr9:91026544:T:C	2.2728e-06	-1.16478e-10	-1.22469	0.000123268	-1.16478e-10	-1.21581
91026580	chr9:91026580:C:T	6.58351e-07	-1.18987	-1.27385	3.84132e-05	-1.10949	-1.27228
91026772	chr9:91026772:TTC:T	3.72739e-06	-1.16478e-10	-0.729996	0.000189089	-1.16478e-10	-0.787952
91027136	chr9:91027136:A:T	2.16924e-06	-1.16478e-10	-1.27133	0.000116473	-1.16478e-10	-1.27251
91027305	chr9:91027305:C:T	2.56104e-06	-1.16478e-10	-1.10529	0.000132191	-1.16478e-10	-1.14592
91027386	chr9:91027386:T:A	1.02491e-06	-1.4373	-0.583794	4.52332e-05	-1.58103	-0.637315
91028338	chr9:91028338:C:G	1.79892e-06	-1.01173	-0.446791	7.57711e-05	-1.26065	-0.4418
91028454	chr9:91028454:G:A	1.27425e-05	0.49924	-2.95118e-10	0.000535039	0.252168	-2.95118e-10
91028687	chr9:91028687:G:A	2.10388e-06	-1.42799	0.126071	0.000112667	-1.50489	0.199151
91028801	chr9:91028801:T:G	2.48402e-06	-1.16478e-10	-1.13583	0.000135118	-1.16478e-10	-1.12402
91029128	chr9:91029128:G:A	1.97192e-06	-1.41662	0.0499298	0.000104679	-1.49688	0.117603
91029404	chr9:91029404:C:T	1.79595e-06	-1.46017	-2.95118e-10	9.32747e-05	-1.49462	-2.95118e-10
91029762	chr9:91029762:T:C	2.31504e-06	-1.16478e-10	-1.20628	0.000123652	-1.16478e-10	-1.2127
91030050	chr9:91030050:G:A	2.27722e-06	-1.16478e-10	-1.22275	0.00012387	-1.16478e-10	-1.21094
91030530	chr9:91030530:C:T	3.05466e-06	-1.16478e-10	-0.929036	0.000162121	-1.16478e-10	-0.94183
91030650	chr9:91030650:CA:C	1.73187e-06	-1.4965	-2.95118e-10	0.000107548	-1.35224	-2.95118e-10
91031618	chr9:91031618:G:A	1.6315e-06	-1.5562	-2.95118e-10	8.81966e-05	-1.5506	-2.95118e-10
91031711	chr9:91031711:C:T	1.59973e-06	-1.39735	-0.178516	7.83296e-05	-1.5341	-0.135145
91031820	chr9:91031820:T:C	2.16362e-06	-1.16478e-10	-1.27392	0.000116316	-1.16478e-10	-1.27386
91031870	chr9:91031870:A:G	2.19932e-06	-1.16478e-10	-1.25756	0.000118654	-1.16478e-10	-1.25396
91032128	chr9:91032128:C:T	1.97149e-06	-1.40913	0.0422156	9.78617e-05	-1.54045	0.0938293
91032138	chr9:91032138:T:C	2.12868e-06	-1.40051	0.110306	0.000105392	-1.5358	0.163315
91032264	chr9:91032264:C:T	2.56953e-06	-1.16478e-10	-1.10198	0.000139876	-1.16478e-10	-1.08942
91032439	chr9:91032439:C:T	2.16623e-06	-1.16478e-10	-1.27272	0.00011678	-1.16478e-10	-1.26988
91032491	chr9:91032491:T:C	1.39719e-06	-1.36693	-0.34431	6.65181e-05	-1.51674	-0.315956
91032634	chr9:91032634:A:G	1.47382e-06	-1.34245	-0.315395	6.94947e-05	-1.50252	-0.286396
91032651	chr9:91032651:G:T	1.36959e-06	-1.34604	-0.385154	6.46056e-05	-1.50468	-0.357193
91032669	chr9:91032669:C:T	1.92261e-06	-1.39202	-2.95118e-10	0.000108835	-1.34033	-2.95118e-10
91032859	chr9:91032859:C:T	2.18428e-06	-1.16478e-10	-1.26442	0.000118012	-1.16478e-10	-1.25939
91032878	chr9:91032878:C:T	2.34306e-06	-1.16478e-10	-1.19425	0.000126902	-1.16478e-10	-1.18676
91032900	chr9:91032900:C:T	1.70018e-06	-1.5722	0.0572261	9.65105e-05	-1.58873	0.128209
91033144	chr9:91033144:A:G	1.35852e-06	-1.36196	-0.37735	6.45189e-05	-1.51395	-0.349267
91033354	chr9:91033354:T:C	2.29849e-06	-1.16478e-10	-1.21345	0.000124476	-1.16478e-10	-1.20606
91033967	chr9:91033967:G:A	1.67466e-06	-1.5301	-2.95118e-10	8.96767e-05	-1.53396	-2.95118e-10
91034022	chr9:91034022:A:G	3.31084e-06	-1.33854	0.490033	0.000206151	-1.18479	0.483233
91034239	chr9:91034239:G:A	2.16419e-06	-1.16478e-10	-1.27366	0.000116373	-1.16478e-10	-1.27337
91034592	chr9:91034592:C:T	7.27662e-06	-1.37014	1.3091	0.000398938	-1.46199	1.42063
91034866	chr9:91034866:A:G	1.81248e-06	-1.35544	-0.0955652	8.73898e-05	-1.5101	-0.0496979
91035102	chr9:91035102:G:A	9.19862e-06	-1.16478e-10	0.173349	0.000394946	-1.16478e-10	-0.0514218
91035110	chr9:91035110:T:C	2.51293e-06	-1.16478e-10	-1.12425	0.000136745	-1.16478e-10	-1.11205
91035124	chr9:91035124:A:G	1.87259e-06	-1.36855	-0.0498336	9.09188e-05	-1.51778	-0.00242301
91035164	chr9:91035164:C:A	7.05624e-06	-1.29856	1.20677	0.000386681	-1.39622	1.32365
91035773	chr9:91035773:C:G	6.31989e-06	-1.16478e-10	-0.202002	0.000353638	-1.16478e-10	-0.161898
91036185	chr9:91036185:G:A	3.34349e-06	-1.16478e-10	-0.838688	0.000182582	-1.16478e-10	-0.822973
91036239	chr9:91036239:A:G	1.87523e-06	-1.14464	-0.27233	0.000108853	-1.14473	-0.195444
91036399	chr9:91036399:G:A	2.28639e-06	-1.17659	-0.04214	0.000135303	-1.18239	0.0597339
91036417	chr9:91036417:A:G	1.74452e-06	-1.26442	-0.224798	0.000102806	-1.2652	-0.132127
91036956	chr9:91036956:A:T	6.70821e-07	-1.3476	-1.09736	3.6889e-05	-1.34213	-1.08013
91037281	chr9:91037281:A:G	2.16828e-06	-1.16478e-10	-1.27177	0.000116672	-1.16478e-10	-1.2708
91037347	chr9:91037347:GAC:G	8.27126e-07	-1.17991	-1.05559	4.59951e-05	-1.17442	-1.02722
91037397	chr9:91037397:T:C	2.16376e-06	-1.16478e-10	-1.27386	0.00011635	-1.16478e-10	-1.27357
91038309	chr9:91038309:G:A	2.17935e-06	-1.16478e-10	-1.26668	0.000117951	-1.16478e-10	-1.2599
91038523	chr9:91038523:T:C	2.28825e-06	-1.16478e-10	-1.21791	0.000123977	-1.16478e-10	-1.21007
91038926	chr9:91038926:G:A	4.51699e-07	-1.57132	-1.26912	2.64774e-05	-1.4799	-1.27398
91039075	chr9:91039075:G:A	2.29966e-06	-1.16478e-10	-1.21294	0.000126361	-1.16478e-10	-1.19103
91039398	chr9:91039398:G:A	2.24172e-06	-1.16478e-10	-1.23846	0.000121318	-1.16478e-10	-1.23176
91039924	chr9:91039924:G:T	2.1866e-06	-1.16478e-10	-1.26335	0.000118227	-1.16478e-10	-1.25757
91040617	chr9:91040617:T:C	7.93408e-07	-1.08474	-1.19239	4.3899e-05	-1.08447	-1.16381
91040640	chr9:91040640:C:T	1.77784e-06	-1.4703	-2.95118e-10	8.86962e-05	-1.54495	-2.95118e-10
91040669	chr9:91040669:G:A	7.00539e-06	-1.16478e-10	-0.0990244	0.000416649	-1.16478e-10	0.00207285
91041482	chr9:91041482:G:A	2.1884e-06	-1.16478e-10	-1.26253	0.000118344	-1.16478e-10	-1.25658
91042395	chr9:91042395:A:G	3.60978e-05	-1.21618	2.75671	0.00277385	-0.722367	2.62019
91042582	chr9:91042582:C:T	2.51222e-06	-1.16478e-10	-1.12454	0.000136829	-1.16478e-10	-1.11144
91042857	chr9:91042857:G:A	7.01642e-06	-1.16478e-10	-0.097451	0.000417492	-1.16478e-10	0.00409319
91042866	chr9:91042866:G:A	2.21696e-06	-1.16478e-10	-1.24957	0.000120342	-1.16478e-10	-1.23983
91042908	chr9:91042908:C:A	2.31842e-06	-1.06276	-0.142056	0.000152066	-1.00908	0.00322693
91043014	chr9:91043014:T:G	1.53053e-05	-1.16478e-10	0.682495	0.000913457	-1.16478e-10	0.787064
91043297	chr9:91043297:G:A	2.21439e-06	-1.16478e-10	-1.25073	0.000120176	-1.16478e-10	-1.24121
91043609	chr9:91043609:C:T	2.28941e-06	-1.16478e-10	-1.21741	0.000123771	-1.16478e-10	-1.21174
91043661	chr9:91043661:T:C	1.10695e-05	-1.16478e-10	0.358485	0.000598881	-1.16478e-10	0.364891
91043821	chr9:91043821:A:G	7.34708e-07	-1.25713	-1.09686	4.12684e-05	-1.25906	-1.05101
91043848	chr9:91043848:G:A	5.66269e-07	-1.50202	-1.11237	2.9753e-05	-1.51148	-1.12577
91043981	chr9:91043981:G:C	1.30107e-05	-1.16478e-10	0.52007	0.000705953	-1.16478e-10	0.529376
91044064	chr9:91044064:T:C	7.307e-07	-1.25684	-1.10262	4.10123e-05	-1.25861	-1.05769
91044380	chr9:91044380:T:C	2.22561e-06	-1.16478e-10	-1.24567	0.00012072	-1.16478e-10	-1.2367
91044519	chr9:91044519:A:G	3.17421e-06	-1.16478e-10	-0.890644	0.000167448	-1.16478e-10	-0.909499
91044773	chr9:91044773:A:G	2.81608e-06	-1.16478e-10	-1.01036	0.000146948	-1.16478e-10	-1.04009
91045038	chr9:91045038:G:A	2.20014e-06	-1.16478e-10	-1.25719	0.000122946	-1.16478e-10	-1.21843
91045136	chr9:91045136:A:C	1.34992e-05	-1.16478e-10	0.556924	0.000775275	-1.16478e-10	0.623046
91045214	chr9:91045214:A:G	4.50403e-06	-1.16478e-10	-0.540732	0.000255703	-1.16478e-10	-0.486155
91045226	chr9:91045226:G:A	4.1806e-06	-0.61525	-2.95118e-10	0.000268818	-0.436138	-2.95118e-10
91045277	chr9:91045277:A:G	9.13825e-06	-1.16478e-10	0.166765	0.000499001	-1.16478e-10	0.182436
91045447	chr9:91045447:A:G	3.37296e-06	-1.16478e-10	-0.829914	0.000177975	-1.16478e-10	-0.848527
91045645	chr9:91045645:C:T	1.91441e-05	-1.3827	2.28899	0.000764191	-1.57656	2.18521
91046341	chr9:91046341:T:C	1.76889e-06	-1.41612	-0.059226	9.2456e-05	-1.4144	-0.0890371
91046404	chr9:91046404:G:T	6.58789e-06	-0.160471	-2.95118e-10	0.000238714	-0.554906	-2.95118e-10
91047150	chr9:91047150:G:C	2.17654e-06	-1.16478e-10	-1.26797	0.000117599	-1.16478e-10	-1.26289
91047545	chr9:91047545:G:A	1.25925e-05	-1.16478e-10	0.487395	0.000689053	-1.16478e-10	0.505146
91047622	chr9:91047622:T:C	1.61884e-05	-1.16478e-10	0.73859	0.000886216	-1.16478e-10	0.756789
91047632	chr9:91047632:G:T	1.58196e-06	-1.58704	-2.95118e-10	8.66571e-05	-1.56821	-2.95118e-10
91048110	chr9:91048110:G:A	4.35076e-06	-0.575354	-2.95118e-10	0.000100553	-1.41949	-2.95118e-10
91048619	chr9:91048619:C:T	1.2486e-05	-1.16478e-10	0.478903	0.000683482	-1.16478e-10	0.497028
91049140	chr9:91049140:A:G	2.16534e-06	-1.16478e-10	-1.27313	0.00011631	-1.16478e-10	-1.27392
91049549	chr9:91049549:C:T	1.19592e-05	-1.16478e-10	0.435799	0.000654251	-1.16478e-10	0.453319
91049838	chr9:91049838:T:C	1.26816e-05	-1.16478e-10	0.494451	0.000693972	-1.16478e-10	0.51226
91050237	chr9:91050237:C:A	1.19944e-05	-1.16478e-10	0.438736	0.000656172	-1.16478e-10	0.456251
91050335	chr9:91050335:G:A	2.1738e-06	-1.16478e-10	-1.26923	0.000117381	-1.16478e-10	-1.26475
91050569	chr9:91050569:G:A	6.90329e-07	-1.21799	-1.1983	3.81343e-05	-1.22053	-1.16853
91050846	chr9:91050846:G:A	5.3027e-06	-1.16478e-10	-0.377488	0.000311287	-1.16478e-10	-0.289457
91051478	chr9:91051478:A:G	2.17137e-06	-1.16478e-10	-1.27034	0.000119341	-1.16478e-10	-1.24819
91051584	chr9:91051584:C:A	1.04696e-05	-1.16478e-10	0.302771	0.000594202	-1.16478e-10	0.357048
91052212	chr9:91052212:G:A	5.46822e-06	-1.16478e-10	-0.346751	0.00032182	-1.16478e-10	-0.256178
91052531	chr9:91052531:G:A	2.16386e-06	-1.16478e-10	-1.27381	0.000116327	-1.16478e-10	-1.27377
91052600	chr9:91052600:T:C	2.40453e-06	-1.16478e-10	-1.16835	0.000132639	-1.16478e-10	-1.14254
91053272	chr9:91053272:C:T	5.25264e-06	-1.16478e-10	-0.386972	0.000308209	-1.16478e-10	-0.299394
91053434	chr9:91053434:G:A	2.16403e-06	-1.16478e-10	-1.27373	0.000116371	-1.16478e-10	-1.27339
91053491	chr9:91053491:T:TCACCTCA	5.12177e-06	-1.16478e-10	-0.412203	0.000300058	-1.16478e-10	-0.326195
91053532	chr9:91053532:A:AC	5.26125e-06	-1.16478e-10	-0.385335	0.000308749	-1.16478e-10	-0.297642
91053666	chr9:91053666:A:G	2.11663e-05	-1.16478e-10	1.00671	0.00113571	-1.16478e-10	1.00484
91054012	chr9:91054012:C:T	1.05325e-05	-1.16478e-10	0.308762	0.000597856	-1.16478e-10	0.363179
91054117	chr9:91054117:A:G	6.75491e-07	-1.24222	-1.1958	3.73469e-05	-1.24427	-1.16566
91054243	chr9:91054243:G:A	1.48952e-06	-0.956482	-0.690768	6.17961e-05	-1.14195	-0.764387
91054448	chr9:91054448:C:T	2.55004e-06	-1.16478e-10	-1.10959	0.000134599	-1.16478e-10	-1.12788
91054481	chr9:91054481:C:A	2.50507e-06	-1.16478e-10	-1.12739	0.000135367	-1.16478e-10	-1.12218
91054865	chr9:91054865:G:A	2.19525e-06	-1.16478e-10	-1.25941	0.00011893	-1.16478e-10	-1.25163
91054868	chr9:91054868:A:G	1.89395e-05	-1.16478e-10	0.895543	0.00101627	-1.16478e-10	0.893724
91055044	chr9:91055044:T:C	6.46761e-06	-1.16478e-10	-0.178898	0.000384321	-1.16478e-10	-0.0786927
91055245	chr9:91055245:G:C	2.26883e-06	-1.16478e-10	-1.22644	0.000123344	-1.16478e-10	-1.21519
91055357	chr9:91055357:A:C	7.92941e-07	-1.30047	-0.977239	4.18645e-05	-1.21801	-1.07772
91055481	chr9:91055481:A:C	3.18804e-06	-1.16478e-10	-0.886299	0.000179657	-1.16478e-10	-0.839124
91055581	chr9:91055581:T:C	3.13379e-06	-1.16478e-10	-0.90346	0.000176426	-1.16478e-10	-0.857271
91055793	chr9:91055793:T:C	3.16983e-06	-1.16478e-10	-0.892027	0.000178568	-1.16478e-10	-0.845202
91055908	chr9:91055908:C:T	2.01624e-05	-1.16478e-10	0.958115	0.00108233	-1.16478e-10	0.956698
91056225	chr9:91056225:T:A	7.94367e-07	-1.16622	-1.1097	4.743e-05	-1.04849	-1.12243
91056585	chr9:91056585:A:G	2.73818e-06	-1.16478e-10	-1.03841	0.000152943	-1.16478e-10	-1.0001
91056609	chr9:91056609:T:A	2.7395e-06	-1.16478e-10	-1.03793	0.00015302	-1.16478e-10	-0.9996
91056624	chr9:91056624:A:C	2.73843e-06	-1.16478e-10	-1.03832	0.000152953	-1.16478e-10	-1.00004
91056777	chr9:91056777:T:C	2.73966e-06	-1.16478e-10	-1.03787	0.000153027	-1.16478e-10	-0.999555
91057031	chr9:91057031:C:T	2.73419e-06	-1.16478e-10	-1.03987	0.000152702	-1.16478e-10	-1.00168
91057063	chr9:91057063:A:T	3.16581e-06	-1.16478e-10	-0.893295	0.00017833	-1.16478e-10	-0.846535
91057190	chr9:91057190:A:G	1.91382e-05	-1.16478e-10	0.905982	0.00102691	-1.16478e-10	0.904135
91057981	chr9:91057981:T:A	6.45418e-07	-1.21528	-1.26828	3.3921e-05	-1.24172	-1.26442
91058478	chr9:91058478:G:A	6.43105e-07	-1.21924	-1.26791	3.37766e-05	-1.24646	-1.26394
91059133	chr9:91059133:T:C	4.44672e-06	-1.16478e-10	-0.553537	0.000252177	-1.16478e-10	-0.500041
91059248	chr9:91059248:A:G	6.50995e-07	-1.20759	-1.26737	3.42108e-05	-1.23435	-1.26328
91059347	chr9:91059347:A:G	4.34272e-06	-1.28378	0.706571	0.000157604	-1.54966	0.579573
91060102	chr9:91060102:A:G	2.27179e-06	-1.16478e-10	-1.22514	0.000122828	-1.16478e-10	-1.21939
91060396	chr9:91060396:C:A	4.3654e-06	-1.16478e-10	-0.571995	0.000243422	-1.16478e-10	-0.535375
91060896	chr9:91060896:G:A	7.26615e-07	-1.23368	-1.13139	4.05555e-05	-1.23614	-1.09136
91061395	chr9:91061395:A:T	3.13353e-06	-1.16478e-10	-0.903543	0.000177321	-1.16478e-10	-0.852213
91061588	chr9:91061588:C:T	1.19147e-05	-1.16478e-10	0.432065	0.000679975	-1.16478e-10	0.491883
91061747	chr9:91061747:C:G	2.1832e-06	-1.16478e-10	-1.26491	0.000116721	-1.16478e-10	-1.27039
91061897	chr9:91061897:G:A	1.69619e-06	-1.51732	-2.95118e-10	0.000101829	-1.40687	-2.95118e-10
91062722	chr9:91062722:C:T	7.93801e-06	-1.16478e-10	0.0259585	0.000447328	-1.16478e-10	0.0731196
91062876	chr9:91062876:G:A	6.25653e-07	-1.2904	-1.22426	3.50355e-05	-1.28941	-1.1844
91063065	chr9:91063065:A:G	2.9289e-06	-1.16478e-10	-0.971077	0.000164322	-1.16478e-10	-0.928342
91063580	chr9:91063580:T:A	1.80275e-06	-1.58738	0.130993	9.45363e-05	-1.56246	0.0812674
91064389	chr9:91064389:T:C	2.37122e-06	-1.16478e-10	-1.1823	0.000129303	-1.16478e-10	-1.16801
91064620	chr9:91064620:G:A	4.93393e-06	-1.16478e-10	-0.449568	0.000276143	-1.16478e-10	-0.409253
91064828	chr9:91064828:T:A	8.22824e-06	-1.16478e-10	0.061868	0.000449318	-1.16478e-10	0.0775585
91065009	chr9:91065009:A:G	2.16673e-06	-1.16478e-10	-1.27249	0.000116517	-1.16478e-10	-1.27213
91065139	chr9:91065139:C:T	2.17236e-06	-1.16478e-10	-1.26989	0.000116749	-1.16478e-10	-1.27015
91065140	chr9:91065140:G:A	2.27561e-06	-1.16478e-10	-1.22346	0.000124371	-1.16478e-10	-1.20691
91065214	chr9:91065214:T:C	2.8697e-06	-1.16478e-10	-0.991495	0.000148991	-1.16478e-10	-1.02629
91065396	chr9:91065396:T:C	4.81189e-06	-1.16478e-10	-0.474615	0.00024676	-1.16478e-10	-0.521757
91066039	chr9:91066039:C:A	1.09049e-06	-0.964015	-0.99506	6.22949e-05	-0.9615	-0.936792
91067540	chr9:91067540:C:T	4.96724e-06	-1.16478e-10	-0.442841	0.000289341	-1.16478e-10	-0.362567
91067569	chr9:91067569:G:C	4.31576e-06	-1.16478e-10	-0.58343	0.000248385	-1.16478e-10	-0.515193
91067655	chr9:91067655:A:G	2.55037e-06	-1.10947	-2.95118e-10	8.62472e-05	-1.57295	-2.95118e-10
91068173	chr9:91068173:A:G	7.1535e-07	-1.10952	-1.27117	2.42291e-05	-1.5739	-1.26871
91068338	chr9:91068338:A:G	3.59754e-06	-1.19526	0.429808	0.000258436	-0.850062	0.374538
91068769	chr9:91068769:C:T	3.00214e-06	-1.16478e-10	-0.946378	0.000152896	-1.16478e-10	-1.00041
91069477	chr9:91069477:T:C	3.58822e-06	-1.16478e-10	-0.768047	0.000201338	-1.16478e-10	-0.725188
91069746	chr9:91069746:G:A	1.2802e-05	0.503894	-2.95118e-10	0.000644803	0.438773	-2.95118e-10
91069852	chr9:91069852:T:A	2.17495e-06	-1.16478e-10	-1.2687	0.00011973	-1.16478e-10	-1.24493
91070638	chr9:91070638:T:C	2.30528e-05	-1.58825	2.68034	0.00120669	-1.49792	2.56338
91070708	chr9:91070708:T:A	6.84967e-06	-1.16478e-10	-0.121504	0.000363304	-1.16478e-10	-0.134931
91070709	chr9:91070709:T:A	2.40154e-05	-1.16478e-10	1.13299	0.001225	-1.16478e-10	1.08052
91071624	chr9:91071624:A:G	2.93524e-06	-1.16478e-10	-0.968913	0.000164137	-1.16478e-10	-0.929471
91071676	chr9:91071676:C:G	3.00426e-06	-1.16478e-10	-0.945673	0.000168237	-1.16478e-10	-0.904801
91071778	chr9:91071778:T:C	3.44813e-06	-1.12235	0.314476	0.000206218	-0.732975	0.0317355
91071912	chr9:91071912:G:A	5.64391e-07	-1.46267	-1.15504	3.02609e-05	-1.45076	-1.16955
91071951	chr9:91071951:G:A	3.19676e-06	-1.16478e-10	-0.883566	0.000163397	-1.16478e-10	-0.933991
91072798	chr9:91072798:G:C	3.03428e-06	-1.32799	0.392263	0.000181674	-1.05507	0.227115
91072900	chr9:91072900:C:A	2.57072e-06	-1.16478e-10	-1.10152	0.00013633	-1.16478e-10	-1.11509
91072926	chr9:91072926:G:T	6.06603e-06	-1.16478e-10	-0.243	0.000352537	-1.16478e-10	-0.165016
91073892	chr9:91073892:A:C	2.93303e-06	-1.16478e-10	-0.969668	0.000154627	-1.16478e-10	-0.989157
91073908	chr9:91073908:G:A	2.70856e-06	-1.16478e-10	-1.04929	0.000141608	-1.16478e-10	-1.07711
91074458	chr9:91074458:G:A	1.55353e-06	-1.54804	-0.0571414	8.01736e-05	-1.43601	-0.209969
91074810	chr9:91074810:A:G	1.57931e-06	-1.58871	-2.95118e-10	0.00016856	-0.90288	-2.95118e-10
91075096	chr9:91075096:C:T	1.22898e-06	-1.54694	-0.292582	7.39949e-05	-1.23774	-0.488435
91075135	chr9:91075135:G:A	1.07974e-06	-1.58145	-0.387533	5.91452e-05	-1.40255	-0.547623
91075189	chr9:91075189:A:G	1.98819e-06	-1.57981	0.221327	0.000105834	-1.39056	0.0222583
91075215	chr9:91075215:T:C	2.26417e-06	-1.04338	-0.185114	0.000167722	-0.529429	-0.378433
91075464	chr9:91075464:T:G	1.59103e-06	-1.42431	-0.157013	0.000107398	-0.980333	-0.373294
91075571	chr9:91075571:G:A	2.73462e-06	-1.26761	0.227895	0.000210612	-0.701692	0.021537
91075953	chr9:91075953:T:C	2.95919e-06	-1.16478e-10	-0.960789	0.000164451	-1.16478e-10	-0.927561
91076232	chr9:91076232:G:A	2.18596e-06	-1.16478e-10	-1.26365	0.000118565	-1.16478e-10	-1.25471
91076307	chr9:91076307:G:A	1.14904e-06	-0.766194	-1.14058	3.57555e-05	-1.26426	-1.18921
91076391	chr9:91076391:T:A	2.21353e-06	-1.16478e-10	-1.25111	0.000118131	-1.16478e-10	-1.25837
91076543	chr9:91076543:T:A	1.16277e-06	-1.52975	-0.36515	8.41735e-05	-1.102	-0.495295
91076927	chr9:91076927:G:A	5.26907e-06	-1.16478e-10	-0.38385	0.000267325	-1.16478e-10	-0.441706
91077180	chr9:91077180:C:T	3.57071e-06	-1.16478e-10	-0.77294	0.000188815	-1.16478e-10	-0.789407
91077414	chr9:91077414:A:G	3.06551e-06	-1.16478e-10	-0.925489	0.000170622	-1.16478e-10	-0.89072
91078305	chr9:91078305:G:A	6.51385e-06	-1.16478e-10	-0.171774	0.000357219	-1.16478e-10	-0.151822
91078377	chr9:91078377:T:C	3.33234e-06	-0.900979	0.0589498	0.000318304	-0.165047	-0.102117
91078556	chr9:91078556:T:A	2.73794e-06	-0.644617	-0.393882	0.000287856	0.15281	-0.520522
91078950	chr9:91078950:C:T	6.51385e-06	-1.16478e-10	-0.171774	0.000357219	-1.16478e-10	-0.151822
91079089	chr9:91079089:A:C	6.10698e-06	-0.556972	0.3207	0.000652299	0.271078	0.179254
91079161	chr9:91079161:C:T	2.22696e-06	-1.16478e-10	-1.24506	0.000120548	-1.16478e-10	-1.23813
91079296	chr9:91079296:T:A	4.1696e-06	-1.16478e-10	-0.617883	0.000238029	-1.16478e-10	-0.55778
91079929	chr9:91079929:C:A	7.34629e-06	-1.16478e-10	-0.0515089	0.000402272	-1.16478e-10	-0.0330432
91080013	chr9:91080013:G:A	2.54559e-06	-1.16478e-10	-1.11134	0.000139299	-1.16478e-10	-1.09355
91080014	chr9:91080014:C:T	2.54288e-06	-1.16478e-10	-1.11241	0.000139144	-1.16478e-10	-1.09466
91080305	chr9:91080305:T:C	2.55863e-06	-1.16478e-10	-1.10623	0.000142749	-1.16478e-10	-1.06909
91080396	chr9:91080396:G:C	2.58918e-06	-1.16478e-10	-1.09436	0.000141751	-1.16478e-10	-1.0761
91081027	chr9:91081027:A:G	1.33468e-05	-0.100536	0.646111	0.00167264	0.844956	0.547032
91081234	chr9:91081234:A:G	2.22314e-06	-1.18257	-0.0642119	0.000205992	-0.480645	-0.221688
91081304	chr9:91081304:G:A	2.94984e-06	-1.16478e-10	-0.963955	0.000164077	-1.16478e-10	-0.929834
91081430	chr9:91081430:A:G	3.23815e-06	-1.16478e-10	-0.870703	0.000183073	-1.16478e-10	-0.820287
91081660	chr9:91081660:C:T	7.85644e-07	-1.01307	-1.27388	3.01446e-05	-1.35129	-1.27288
91081834	chr9:91081834:T:C	9.21175e-07	-0.907413	-1.2204	3.53988e-05	-1.25491	-1.20858
91081863	chr9:91081863:C:T	3.02672e-06	-1.16478e-10	-0.938226	0.000156924	-1.16478e-10	-0.974413
91082032	chr9:91082032:A:G	1.13231e-06	-0.656275	-1.26517	3.91524e-05	-1.08946	-1.27325
91082036	chr9:91082036:G:A	3.06437e-06	-1.16478e-10	-0.925862	0.000158768	-1.16478e-10	-0.962726
91082196	chr9:91082196:G:A	8.50394e-07	-0.934036	-1.27372	3.20571e-05	-1.28869	-1.27396
91082565	chr9:91082565:T:C	1.32366e-06	-0.603925	-1.16138	5.68133e-05	-0.817717	-1.17268
91083200	chr9:91083200:G:A	8.63514e-07	-0.944812	-1.24764	3.33462e-05	-1.28014	-1.24309
91083617	chr9:91083617:A:T	2.47053e-06	-1.16478e-10	-1.14127	0.000138732	-1.16478e-10	-1.09763
91083711	chr9:91083711:G:A	8.48479e-07	-0.9368	-1.27321	3.25888e-05	-1.27382	-1.27238
91083832	chr9:91083832:A:T	7.90461e-06	-1.16478e-10	0.021742	0.000433554	-1.16478e-10	0.0418456
91084196	chr9:91084196:T:C	4.65168e-06	-1.16478e-10	-0.508476	0.000237197	-1.16478e-10	-0.561282
91084242	chr9:91084242:TA:T	8.4335e-07	-1.03817	-1.17791	3.23899e-05	-1.35606	-1.19626
91084349	chr9:91084349:T:C	1.29224e-05	-1.16478e-10	0.513255	0.00071451	-1.16478e-10	0.541425
91084568	chr9:91084568:G:A	3.05594e-06	-0.928618	-2.95118e-10	0.000108825	-1.34043	-2.95118e-10
91084666	chr9:91084666:C:T	3.05566e-06	-1.16478e-10	-0.928709	0.000172161	-1.16478e-10	-0.88174
91085154	chr9:91085154:T:A	2.44628e-06	-1.16478e-10	-1.15113	0.000133564	-1.16478e-10	-1.13559
91085169	chr9:91085169:G:A	4.62185e-06	-1.16478e-10	-0.514908	0.000235729	-1.16478e-10	-0.567488
91085252	chr9:91085252:A:T	4.66064e-06	-1.16478e-10	-0.506552	0.000237565	-1.16478e-10	-0.559731
91085531	chr9:91085531:A:G	4.7585e-06	-1.16478e-10	-0.485771	0.000241511	-1.16478e-10	-0.543256
91085624	chr9:91085624:G:A	1.00186e-06	-0.774783	-1.26907	3.68007e-05	-1.15671	-1.26795
91085743	chr9:91085743:G:A	6.78649e-06	-1.16478e-10	-0.13077	0.000372654	-1.16478e-10	-0.109521
91085831	chr9:91085831:G:A	2.37881e-06	-1.16478e-10	-1.1791	0.000131256	-1.16478e-10	-1.15302
91086415	chr9:91086415:T:C	9.33767e-07	-1.42818	-0.686048	9.14684e-05	-0.827227	-0.686951
91087016	chr9:91087016:T:A	1.59211e-06	-1.29885	-0.281795	0.000110768	-1.03759	-0.285148
91087495	chr9:91087495:G:A	2.0872e-06	-1.30988	-2.95118e-10	0.000122503	-1.22204	-2.95118e-10
91087528	chr9:91087528:T:C	2.24994e-06	-1.2348	-2.95118e-10	0.000133458	-1.13639	-2.95118e-10
91087539	chr9:91087539:C:G	3.14162e-06	-1.16478e-10	-0.900967	0.00018104	-1.16478e-10	-0.831455
91087550	chr9:91087550:A:G	9.99101e-07	-0.77374	-1.27286	4.20244e-05	-1.02934	-1.26258
91087574	chr9:91087574:T:C	1.38204e-06	-1.07414	-0.647998	0.000143199	-0.426951	-0.638986
91088257	chr9:91088257:C:T	1.01179e-06	-0.765515	-1.26846	4.2665e-05	-1.00281	-1.27398
91088303	chr9:91088303:G:A	1.00696e-06	-0.778813	-1.25996	4.28408e-05	-1.03627	-1.23641
91088350	chr9:91088350:T:A	1.00376e-06	-0.768013	-1.27394	4.19207e-05	-1.02709	-1.26731
91088964	chr9:91088964:T:C	1.59216e-05	-1.16478e-10	0.721972	0.00088679	-1.16478e-10	0.757437
91089056	chr9:91089056:C:A	4.41269e-05	2.8096	-1.06824	0.00787566	4.02787	-1.08651
91089670	chr9:91089670:G:C	3.73101e-06	0.402945	-1.13197	0.000114223	-0.177834	-1.11419
91089881	chr9:91089881:C:T	2.24384e-06	-1.23751	-2.95118e-10	0.00013325	-1.13794	-2.95118e-10
91089972	chr9:91089972:T:C	2.47759e-06	-1.16478e-10	-1.13842	0.000130426	-1.16478e-10	-1.15936
91090201	chr9:91090201:G:A	2.11539e-05	1.00612	-2.95118e-10	0.000573963	0.322393	-2.95118e-10
91090233	chr9:91090233:C:T	5.49797e-07	-1.54296	-1.10095	3.49211e-05	-1.35378	-1.1233
91090254	chr9:91090254:G:A	3.4542e-06	-1.16478e-10	-0.806114	0.000180538	-1.16478e-10	-0.834233
91090338	chr9:91090338:A:G	3.17853e-06	-1.16478e-10	-0.889286	0.000178257	-1.16478e-10	-0.846947
91090351	chr9:91090351:G:A	1.03723e-05	0.293438	-2.95118e-10	0.000569632	0.314818	-2.95118e-10
91090533	chr9:91090533:G:T	4.62651e-07	-1.54257	-1.27392	3.82918e-05	-1.11123	-1.2737
91090540	chr9:91090540:C:A	5.11291e-06	-0.413934	-2.95118e-10	0.000357339	-0.151488	-2.95118e-10
91090553	chr9:91090553:G:A	1.6869e-06	-0.854749	-0.668061	0.000108	-0.7435	-0.604539
91090784	chr9:91090784:C:A	3.36873e-06	-0.831168	-2.95118e-10	0.000208254	-0.691414	-2.95118e-10
91091005	chr9:91091005:T:A	5.3582e-06	0.717771	-1.08485	0.000128366	-0.0966385	-1.07865
91091118	chr9:91091118:T:TA	2.07969e-06	-1.31348	-2.95118e-10	0.000122551	-1.22164	-2.95118e-10
91091216	chr9:91091216:A:G	1.99819e-05	1.61434	-0.665214	0.000467862	0.767907	-0.649905
91091925	chr9:91091925:G:T	7.63627e-07	-1.47869	-0.836694	4.17205e-05	-1.44459	-0.85459
91092138	chr9:91092138:G:A	1.15058e-06	-1.44314	-0.462297	7.95901e-05	-1.22312	-0.430165
91092209	chr9:91092209:AG:A	2.96455e-06	-1.16478e-10	-0.958978	0.000161596	-1.16478e-10	-0.945075
91092476	chr9:91092476:A:G	1.77562e-05	-1.16478e-10	0.831031	0.000883053	-1.16478e-10	0.753214
91092750	chr9:91092750:A:G	4.72e-07	-1.52272	-1.27376	2.61082e-05	-1.49394	-1.27398
91092950	chr9:91092950:A:G	3.04209e-06	-1.16478e-10	-0.933159	0.000173875	-1.16478e-10	-0.871834
91093138	chr9:91093138:A:G	2.71708e-06	-1.16478e-10	-1.04615	0.000148048	-1.16478e-10	-1.03264
91093194	chr9:91093194:C:T	2.35479e-06	-1.18925	-2.95118e-10	0.000141146	-1.08038	-2.95118e-10
91093219	chr9:91093219:A:G	5.36842e-07	-1.41038	-1.25737	3.14064e-05	-1.33326	-1.2499
91093243	chr9:91093243:T:C	5.37571e-07	-1.4099	-1.2565	3.14576e-05	-1.33269	-1.24884
91093448	chr9:91093448:G:A	2.51955e-06	-1.16478e-10	-1.12162	0.000141777	-1.16478e-10	-1.07591
91093623	chr9:91093623:CA:C	1.0564e-05	-1.16478e-10	0.311748	0.000520093	-1.16478e-10	0.223835
91094130	chr9:91094130:A:G	5.3472e-07	-1.42441	-1.2473	3.12574e-05	-1.3499	-1.23802
91094423	chr9:91094423:T:G	9.95076e-06	0.867943	-0.615997	0.000233403	0.027126	-0.604532
91094588	chr9:91094588:T:C	5.31276e-07	-1.4208	-1.25737	3.10208e-05	-1.34562	-1.2499
91094661	chr9:91094661:A:G	5.29221e-07	-1.42638	-1.25568	3.08775e-05	-1.35229	-1.24786
91094765	chr9:91094765:A:G	6.01165e-06	-1.16478e-10	-0.252006	0.000347693	-1.16478e-10	-0.178853
91094768	chr9:91094768:T:C	1.56528e-05	-1.16478e-10	0.704943	0.000876273	-1.16478e-10	0.745505
91094805	chr9:91094805:T:C	9.42477e-06	0.848472	-0.650835	0.000221606	0.0131506	-0.64242
91094972	chr9:91094972:A:T	6.81713e-06	0.84324	-0.969505	0.000204789	0.273954	-0.982145
91095310	chr9:91095310:A:C	2.35415e-06	-1.16478e-10	-1.18952	0.000122251	-1.16478e-10	-1.22409
91095778	chr9:91095778:G:C	2.91312e-06	-1.16478e-10	-0.976479	0.000158638	-1.16478e-10	-0.963548
91095925	chr9:91095925:TG:T	6.55566e-06	0.422429	-0.587804	0.000167629	-0.334806	-0.573611
91095934	chr9:91095934:G:A	8.17261e-07	-1.43848	-0.809023	4.41656e-05	-1.46651	-0.775714
91095942	chr9:91095942:C:T	2.45849e-06	-1.16478e-10	-1.14616	0.000126572	-1.16478e-10	-1.18936
91096106	chr9:91096106:C:T	4.77094e-07	-1.56242	-1.22333	2.59175e-05	-1.54426	-1.23099
91096258	chr9:91096258:A:G	5.04859e-07	-1.45911	-1.27007	2.91718e-05	-1.38989	-1.26708
91096390	chr9:91096390:G:A	4.83924e-07	-1.49837	-1.27316	2.69354e-05	-1.46282	-1.27391
91096420	chr9:91096420:A:G	5.09171e-07	-1.45589	-1.26479	2.95174e-05	-1.38469	-1.26051
91096465	chr9:91096465:A:T	3.18452e-06	-1.16478e-10	-0.887403	0.000177285	-1.16478e-10	-0.852412
91096921	chr9:91096921:G:A	1.66062e-06	-1.53852	-2.95118e-10	9.20261e-05	-1.5081	-2.95118e-10
91096952	chr9:91096952:G:C	4.94977e-07	-1.47518	-1.27377	2.84619e-05	-1.40883	-1.27278
91097144	chr9:91097144:C:T	2.17021e-06	-1.16478e-10	-1.27088	0.000117385	-1.16478e-10	-1.26471
91097150	chr9:91097150:T:C	1.60248e-06	-1.57415	-2.95118e-10	8.49134e-05	-1.58854	-2.95118e-10
91097295	chr9:91097295:T:C	4.96961e-07	-1.47119	-1.27376	2.85656e-05	-1.40401	-1.27396
91097335	chr9:91097335:A:G	4.23926e-06	-0.601316	-2.95118e-10	0.00022553	-0.611719	-2.95118e-10
91097442	chr9:91097442:T:C	2.26418e-06	-1.16478e-10	-1.22849	0.000118846	-1.16478e-10	-1.25234
91097482	chr9:91097482:G:A	2.43581e-06	-1.16478e-10	-1.15542	0.000132603	-1.16478e-10	-1.14281
91097836	chr9:91097836:C:A	4.93918e-07	-1.47803	-1.27306	2.83816e-05	-1.413	-1.27143
91097998	chr9:91097998:C:T	1.67078e-06	-1.53241	-2.95118e-10	8.64631e-05	-1.57045	-2.95118e-10
91098478	chr9:91098478:A:G	4.78596e-07	-1.52078	-1.26182	2.99323e-05	-1.37649	-1.25474
91098637	chr9:91098637:A:G	4.47057e-07	-1.5801	-1.27068	2.50032e-05	-1.54612	-1.26504
91099027	chr9:91099027:G:C	2.44107e-06	-1.16478e-10	-1.15327	0.000133361	-1.16478e-10	-1.13711
91099071	chr9:91099071:G:C	4.86598e-06	-1.16478e-10	-0.463436	0.000276035	-1.16478e-10	-0.409646
91099752	chr9:91099752:A:G	1.87694e-06	-1.41606	-2.95118e-10	9.19593e-05	-1.50883	-2.95118e-10
91099753	chr9:91099753:ATCT:A	2.23801e-06	-1.16478e-10	-1.24012	0.000118434	-1.16478e-10	-1.25582
91099755	chr9:91099755:C:G	1.24128e-06	-1.38057	-0.448995	6.43955e-05	-1.42378	-0.44135
91099798	chr9:91099798:A:G	1.94213e-06	-1.38192	-2.95118e-10	9.41449e-05	-1.48534	-2.95118e-10
91100050	chr9:91100050:A:C	2.21652e-06	-1.24976	-2.95118e-10	0.000104138	-1.38446	-2.95118e-10
91100111	chr9:91100111:C:T	7.86621e-07	-1.36876	-0.916951	3.74661e-05	-1.54013	-0.86661
91101062	chr9:91101062:T:C	6.75288e-07	-1.35384	-1.08448	3.87888e-05	-1.18937	-1.18267
91101118	chr9:91101118:G:A	1.09038e-05	-1.16478e-10	0.343407	0.000539671	-1.16478e-10	0.260788
91101798	chr9:91101798:TCAGGGAGTGCTC:T	3.54178e-06	0.4258	-1.20687	0.000109267	-0.128165	-1.20821
91102073	chr9:91102073:C:T	4.64396e-07	-1.58735	-1.22538	2.4649e-05	-1.58647	-1.23896
91102594	chr9:91102594:T:C	1.10462e-05	1.04946	-0.69308	0.000322647	0.465908	-0.719523
91102696	chr9:91102696:C:T	1.4613e-05	1.14393	-0.507723	0.000501142	0.7322	-0.545482
91102753	chr9:91102753:G:A	7.92889e-06	-1.16478e-10	0.0248092	0.000386533	-1.16478e-10	-0.0729545
91102864	chr9:91102864:T:C	1.41312e-05	0.955564	-0.352885	0.000489204	0.556529	-0.393921
91102925	chr9:91102925:T:G	2.16967e-06	-1.16478e-10	-1.27113	0.000117389	-1.16478e-10	-1.26468
91103071	chr9:91103071:T:C	1.76174e-06	-1.4794	-2.95118e-10	8.84417e-05	-1.54783	-2.95118e-10
91103480	chr9:91103480:G:A	1.85226e-05	1.2773	-0.404016	0.000631203	0.859483	-0.442027
91103788	chr9:91103788:C:G	9.93777e-06	0.778699	-0.52806	0.000330301	0.359891	-0.59006
91103929	chr9:91103929:A:G	2.6857e-06	0.0547416	-1.1125	8.76834e-05	-0.441952	-1.11449
91104427	chr9:91104427:C:T	2.27027e-06	-1.16478e-10	-1.2258	0.000119513	-1.16478e-10	-1.24675
91105376	chr9:91105376:T:C	2.20635e-06	-1.16478e-10	-1.25436	0.000117207	-1.16478e-10	-1.26623
91106092	chr9:91106092:A:G	5.1301e-06	0.468225	-0.878804	0.000156287	-0.0833543	-0.895126
91106162	chr9:91106162:T:G	1.93578e-06	-1.38519	-2.95118e-10	9.43251e-05	-1.48342	-2.95118e-10
91106290	chr9:91106290:C:G	2.77173e-06	-1.16478e-10	-1.02623	0.000153991	-1.16478e-10	-0.993275
91106326	chr9:91106326:C:A	7.35205e-07	-1.2752	-1.07811	3.26942e-05	-1.48065	-1.06233
91106364	chr9:91106364:C:T	2.85254e-06	-1.16478e-10	-0.997495	0.000152564	-1.16478e-10	-1.00259
91106570	chr9:91106570:G:A	2.41885e-06	-1.16241	-2.95118e-10	0.000117829	-1.26094	-2.95118e-10
91106752	chr9:91106752:T:G	2.7684e-06	-1.16478e-10	-1.02743	0.000140973	-1.16478e-10	-1.0816
91107286	chr9:91107286:T:C	4.86534e-06	0.661056	-1.12462	0.000144957	0.07835	-1.13209
91107305	chr9:91107305:C:T	2.34968e-06	-1.29665	0.105222	9.94744e-05	-1.52226	0.0919853
91107507	chr9:91107507:C:G	1.89313e-05	1.46035	-0.565243	0.000456684	0.690804	-0.596985
91108028	chr9:91108028:C:T	1.86146e-06	-1.42434	-2.95118e-10	9.17571e-05	-1.51103	-2.95118e-10
91108031	chr9:91108031:C:T	8.71956e-07	-0.967513	-1.21521	3.59973e-05	-1.22834	-1.21839
91108138	chr9:91108138:T:C	5.21862e-06	0.716096	-1.10957	0.000153761	0.124171	-1.11894
91108187	chr9:91108187:T:C	2.56904e-06	-1.10217	-2.95118e-10	0.000150151	-1.01853	-2.95118e-10
91108291	chr9:91108291:A:G	5.64229e-07	-1.43029	-1.18771	2.86006e-05	-1.47221	-1.20453
91108697	chr9:91108697:C:T	1.92595e-06	-1.39028	-2.95118e-10	9.39697e-05	-1.4872	-2.95118e-10
91108760	chr9:91108760:T:C	2.67607e-06	-1.06135	-2.95118e-10	0.000124685	-1.20438	-2.95118e-10
91109235	chr9:91109235:C:G	2.97211e-05	1.30853	0.0376241	0.000975816	0.883786	-0.0306839
91109353	chr9:91109353:T:G	2.35886e-06	-1.16478e-10	-1.18752	0.000121027	-1.16478e-10	-1.23416
91109462	chr9:91109462:C:A	3.02901e-05	1.32229	0.0428283	0.000992916	0.896091	-0.0256169
91109772	chr9:91109772:A:G	2.4814e-06	-1.16478e-10	-1.13688	0.000132043	-1.16478e-10	-1.14705
91109893	chr9:91109893:G:A	2.79515e-06	-0.41698	-0.600839	6.5595e-05	-1.23652	-0.61015
91110312	chr9:91110312:C:T	3.26312e-06	-0.863019	-2.95118e-10	0.000144146	-1.05935	-2.95118e-10
91110339	chr9:91110339:T:C	2.23963e-06	-1.23939	-2.95118e-10	0.000104589	-1.38014	-2.95118e-10
91110732	chr9:91110732:G:A	2.76286e-05	1.25431	0.0188363	0.000911724	0.833375	-0.0482088
91110812	chr9:91110812:G:C	2.75032e-06	-1.16478e-10	-1.03399	0.000145566	-1.16478e-10	-1.04954
91111388	chr9:91111388:C:T	5.51275e-06	-1.16478e-10	-0.33864	0.000268452	-1.16478e-10	-0.437501
91111423	chr9:91111423:C:CACTA	2.22518e-05	0.951207	0.10551	0.000748896	0.552666	0.035763
91111427	chr9:91111427:T:TAATGACATGAG	2.33004e-05	0.988827	0.113937	0.000781633	0.587342	0.0438719
91111429	chr9:91111429:T:A	2.3415e-05	0.979647	0.128027	0.000785758	0.578828	0.0576488
91111486	chr9:91111486:T:C	2.19619e-06	-1.25898	-2.95118e-10	0.000103052	-1.39494	-2.95118e-10
91111645	chr9:91111645:G:A	2.33868e-06	-1.16478e-10	-1.19612	0.000127958	-1.16478e-10	-1.17847
91111784	chr9:91111784:C:G	6.58902e-07	-1.21497	-1.24791	3.05716e-05	-1.3601	-1.25
91112337	chr9:91112337:G:A	5.24041e-06	-1.16478e-10	-0.389304	0.00025585	-1.16478e-10	-0.485579
91112442	chr9:91112442:T:C	2.08246e-06	-1.31216	-2.95118e-10	0.000127255	-1.18398	-2.95118e-10
91112561	chr9:91112561:T:A	8.26491e-07	-0.993632	-1.24264	3.43646e-05	-1.24817	-1.24498
91112597	chr9:91112597:A:G	2.98918e-06	-0.420954	-0.529749	7.00131e-05	-1.24087	-0.540618
91113037	chr9:91113037:A:G	5.53438e-06	-1.16478e-10	-0.334724	0.000278614	-1.16478e-10	-0.400345
91113048	chr9:91113048:A:C	1.89074e-06	-1.40873	-2.95118e-10	9.27413e-05	-1.50036	-2.95118e-10
91113152	chr9:91113152:T:C	2.55703e-06	-1.10686	-2.95118e-10	0.00018816	-0.792877	-2.95118e-10
91113228	chr9:91113228:A:G	2.27001e-06	-1.16478e-10	-1.22592	0.000123639	-1.16478e-10	-1.2128
91113360	chr9:91113360:T:C	1.89569e-06	-1.40612	-2.95118e-10	9.29203e-05	-1.49843	-2.95118e-10
91113568	chr9:91113568:T:C	1.87367e-06	-1.41781	-2.95118e-10	9.21645e-05	-1.5066	-2.95118e-10
91114084	chr9:91114084:A:G	1.3097e-06	-1.29066	-0.485243	5.49063e-05	-1.54042	-0.484127
91114373	chr9:91114373:T:C	2.19799e-06	-1.16478e-10	-1.25816	0.000117536	-1.16478e-10	-1.26343
91114480	chr9:91114480:G:A	2.17385e-06	-1.16478e-10	-1.2692	0.000118039	-1.16478e-10	-1.25916
91114593	chr9:91114593:T:C	4.25612e-06	-0.597346	-2.95118e-10	8.58873e-05	-1.57714	-2.95118e-10
91115142	chr9:91115142:G:A	1.25366e-06	-1.19493	-0.624702	6.01552e-05	-1.26297	-0.670277
91115402	chr9:91115402:GT:G	5.29308e-07	-1.40791	-1.27398	2.5971e-05	-1.49921	-1.27398
91116032	chr9:91116032:G:C	3.15122e-06	-0.897915	-2.95118e-10	0.000154245	-0.991628	-2.95118e-10
91116497	chr9:91116497:C:T	8.70732e-07	-0.910142	-1.27398	3.19181e-05	-1.29323	-1.27377
91116800	chr9:91116800:G:A	5.4706e-07	-1.37567	-1.27323	2.65996e-05	-1.47618	-1.27309
91117285	chr9:91117285:A:G	2.31798e-06	-1.16478e-10	-1.20501	0.000126513	-1.16478e-10	-1.18983
91117382	chr9:91117382:G:C	4.63915e-06	-1.16478e-10	-0.511172	0.000228096	-1.16478e-10	-0.600406
91118266	chr9:91118266:G:A	7.80958e-07	-1.28943	-1.00351	3.92031e-05	-1.34958	-1.01183
91118371	chr9:91118371:G:A	5.11718e-06	-1.16478e-10	-0.4131	0.000258586	-1.16478e-10	-0.474943
91118675	chr9:91118675:G:C	1.57993e-06	-1.58833	-2.95118e-10	8.51164e-05	-1.58615	-2.95118e-10
91119482	chr9:91119482:T:G	9.77409e-06	0.809572	-0.575541	0.000258466	0.140993	-0.616401
91119517	chr9:91119517:A:C	1.09997e-06	-1.3125	-0.637923	5.34586e-05	-1.36819	-0.683069
91119543	chr9:91119543:T:C	7.7606e-06	-1.16478e-10	0.0033562	0.000401112	-1.16478e-10	-0.0359321
91119742	chr9:91119742:T:C	7.74937e-07	-1.37131	-0.929365	3.8208e-05	-1.42058	-0.966545
91119932	chr9:91119932:A:G	2.67517e-06	0.119823	-1.18151	8.65365e-05	-0.385354	-1.18425
91119954	chr9:91119954:C:G	7.55654e-07	-1.37609	-0.949785	3.73249e-05	-1.42478	-0.985726
91120253	chr9:91120253:C:T	1.57963e-06	-1.58852	-2.95118e-10	8.58057e-05	-1.57809	-2.95118e-10
91120839	chr9:91120839:T:C	7.46395e-07	-1.1034	-1.23481	3.18206e-05	-1.33214	-1.23791
91120921	chr9:91120921:G:A	4.00909e-06	-1.16478e-10	-0.657141	0.000200799	-1.16478e-10	-0.727867
91121583	chr9:91121583:A:C	2.16856e-06	-1.16478e-10	-1.27164	0.000116834	-1.16478e-10	-1.26942
91121653	chr9:91121653:A:G	2.19232e-06	-1.16478e-10	-1.26075	0.000119382	-1.16478e-10	-1.24784
91121956	chr9:91121956:C:G	1.85758e-06	-0.25724	-1.16919	3.21042e-05	-1.36493	-1.19625
91122234	chr9:91122234:G:C	5.02208e-06	-0.43186	-2.95118e-10	0.000217654	-0.647267	-2.95118e-10
91122440	chr9:91122440:A:C	7.57076e-07	-1.38231	-0.941682	3.74081e-05	-1.43011	-0.978173
91122454	chr9:91122454:A:G	1.23408e-05	0.474253	-0.0070442	0.000382298	-0.0217631	-0.0622072
91123538	chr9:91123538:A:G	7.93027e-07	-1.38565	-0.891955	3.90702e-05	-1.43341	-0.931405
91123763	chr9:91123763:A:T	1.59502e-06	-1.57882	-2.95118e-10	0.000207353	-0.695749	-2.95118e-10
91123767	chr9:91123767:T:C	1.59475e-06	-1.57899	-2.95118e-10	0.000207749	-0.693839	-2.95118e-10
91123837	chr9:91123837:G:C	2.80663e-06	-1.16478e-10	-1.01372	0.000150145	-1.16478e-10	-1.01857
91124021	chr9:91124021:G:A	2.16635e-06	-1.16478e-10	-1.27266	0.00011666	-1.16478e-10	-1.27091
91124259	chr9:91124259:T:C	6.99848e-05	-1.16478e-10	2.20257	0.00463057	-1.16478e-10	2.41026
91124843	chr9:91124843:G:A	8.10056e-06	-1.16478e-10	0.0462292	0.000397301	-1.16478e-10	-0.0454768
91125182	chr9:91125182:C:T	9.4044e-07	-1.31935	-0.787763	4.59827e-05	-1.37394	-0.827969
91125201	chr9:91125201:A:G	1.15638e-05	0.493425	-0.0912505	0.000359785	-7.04903e-05	-0.144595
91125663	chr9:91125663:T:C	9.88357e-06	0.767377	-0.522207	0.000262748	0.107534	-0.566509
91125678	chr9:91125678:TTCTG:T	1.18677e-05	0.822367	-0.394254	0.000312213	0.14726	-0.433747
91125749	chr9:91125749:G:A	2.04384e-06	-1.33088	-2.95118e-10	9.73696e-05	-1.45166	-2.95118e-10
91126684	chr9:91126684:G:A	2.1108e-05	0.960833	0.0431146	0.000726452	0.575814	-0.0178134
91126724	chr9:91126724:A:G	6.83766e-07	-1.27415	-1.15169	3.19461e-05	-1.40911	-1.15702
91126816	chr9:91126816:A:G	8.25888e-06	0.729817	-0.664233	0.000221041	0.0756378	-0.70746
91126913	chr9:91126913:T:C	1.30287e-05	0.83924	-0.31779	0.00034138	0.161084	-0.358261
91126977	chr9:91126977:A:G	7.11469e-07	-1.30187	-1.08426	3.36742e-05	-1.42957	-1.08387
91127021	chr9:91127021:G:A	2.18759e-06	-1.16478e-10	-1.2629	0.00011772	-1.16478e-10	-1.26186
91127122	chr9:91127122:C:T	1.20504e-06	-0.687626	-1.17156	3.3357e-05	-1.33039	-1.19252
91127152	chr9:91127152:C:T	9.91873e-07	-1.30141	-0.75245	4.83355e-05	-1.35783	-0.794175
91127219	chr9:91127219:C:T	1.80933e-06	-1.45275	-2.95118e-10	9.00349e-05	-1.52997	-2.95118e-10
91127908	chr9:91127908:A:G	5.01414e-06	-1.16478e-10	-0.433443	0.000280511	-1.16478e-10	-0.393559
91128029	chr9:91128029:G:A	2.15229e-06	-1.27917	-2.95118e-10	0.000101157	-1.4135	-2.95118e-10
91128083	chr9:91128083:T:C	9.63498e-06	0.752386	-0.53269	0.000247432	0.0533637	-0.572399
91128276	chr9:91128276:G:A	5.13444e-07	-1.48018	-1.23213	2.58572e-05	-1.54752	-1.23006
91128387	chr9:91128387:A:G	2.18759e-06	-1.16478e-10	-1.2629	0.00011772	-1.16478e-10	-1.26186
91128608	chr9:91128608:G:C	2.74873e-06	-1.16478e-10	-1.03456	0.000150779	-1.16478e-10	-1.01436
91129176	chr9:91129176:G:A	1.57523e-05	-1.16478e-10	0.711285	0.000896698	-1.16478e-10	0.768547
91129231	chr9:91129231:G:C	6.38923e-07	-1.24653	-1.24715	2.97742e-05	-1.38777	-1.24876
91129262	chr9:91129262:G:A	1.75986e-06	-1.48047	-2.95118e-10	9.0356e-05	-1.52641	-2.95118e-10
91129809	chr9:91129809:G:A	1.77751e-06	-1.47049	-2.95118e-10	8.89494e-05	-1.5421	-2.95118e-10
91129975	chr9:91129975:G:A	2.13494e-06	-1.28727	-2.95118e-10	0.000100538	-1.41963	-2.95118e-10
91130086	chr9:91130086:T:C	9.70486e-06	0.676969	-0.450047	0.000251305	-0.0113109	-0.492193
91130149	chr9:91130149:G:C	9.94035e-06	0.69149	-0.440593	0.000257106	0.00182815	-0.482511
91130454	chr9:91130454:G:C	9.57207e-06	0.611002	-0.397857	0.000250638	-0.0649888	-0.441173
91130688	chr9:91130688:G:T	6.35612e-07	-1.22583	-1.27305	2.96827e-05	-1.36588	-1.27373
91130813	chr9:91130813:A:G	2.23917e-06	-1.16478e-10	-1.2396	0.000118482	-1.16478e-10	-1.25541
91130851	chr9:91130851:T:C	2.24845e-06	-1.16478e-10	-1.23546	0.000117854	-1.16478e-10	-1.26073
91131169	chr9:91131169:A:G	1.23432e-05	0.661648	-0.194249	0.000411243	0.241793	-0.25278
91131215	chr9:91131215:C:T	2.17093e-06	-1.16478e-10	-1.27055	0.000116311	-1.16478e-10	-1.27391
91131430	chr9:91131430:A:T	0.000168217	2.29822	0.781332	0.00128261	0.646557	0.479921
91131659	chr9:91131659:G:A	8.99569e-06	0.278501	-0.12746	0.000275707	-0.227406	-0.183426
91132000	chr9:91132000:G:A	8.35599e-06	0.54433	-0.467056	0.000223952	-0.112837	-0.505905
91132163	chr9:91132163:C:T	8.65e-06	0.331698	-0.219843	0.000263682	-0.181824	-0.273604
91132221	chr9:91132221:C:T	1.20695e-05	0.760464	-0.31549	0.000311931	0.0684812	-0.355871
91132541	chr9:91132541:G:A	4.20292e-05	2.45102	-0.758363	4.76395e-05	-1.17715	-0.989363
91132804	chr9:91132804:A:G	7.41234e-06	0.195917	-0.238474	0.000230396	-0.29853	-0.291842
91132903	chr9:91132903:G:A	9.81317e-06	0.427405	-0.189384	0.000267337	-0.212963	-0.228697
91133219	chr9:91133219:A:T	3.0367e-06	-1.16478e-10	-0.934934	0.000162195	-1.16478e-10	-0.941374
91133327	chr9:91133327:C:T	2.18719e-06	-1.16478e-10	-1.26309	0.000117697	-1.16478e-10	-1.26205
91133705	chr9:91133705:T:C	9.81808e-05	-1.16478e-10	2.54111	0.00656975	-1.16478e-10	2.76006
91133910	chr9:91133910:C:T	7.72069e-07	-1.0679	-1.23649	3.65726e-05	-1.18798	-1.24289
91133960	chr9:91133960:AC:A	2.22406e-06	-1.53032	0.283955	0.000108709	-1.50631	0.164815
91133964	chr9:91133964:C:CT	6.36367e-06	-1.53569	1.3406	0.000298512	-1.51503	1.18366
91134070	chr9:91134070:T:C	2.44663e-06	-0.652508	-0.498487	9.25052e-05	-1.0557	-0.44721
91134247	chr9:91134247:C:T	3.0636e-06	-1.16478e-10	-0.926113	0.00016612	-1.16478e-10	-0.917462
91134674	chr9:91134674:G:A	1.33168e-05	-1.16478e-10	0.54332	0.000660836	-1.16478e-10	0.463334
91135392	chr9:91135392:G:A	1.76138e-06	-1.47961	-2.95118e-10	8.71033e-05	-1.56308	-2.95118e-10
91135537	chr9:91135537:C:T	7.30531e-05	2.27932	-0.0338367	0.000200516	-0.375746	-0.353531
91136421	chr9:91136421:G:A	6.63831e-06	0.986236	-1.13908	0.000197895	0.412934	-1.15537
91136559	chr9:91136559:G:A	6.44494e-06	-1.40805	1.22565	0.000262877	-1.55803	1.09955
91137031	chr9:91137031:A:G	2.19601e-06	-1.16478e-10	-1.25906	0.000118442	-1.16478e-10	-1.25575
91137343	chr9:91137343:A:C	1.1856e-06	-1.08134	-0.794111	4.2168e-05	-1.49162	-0.796889
91137496	chr9:91137496:A:G	2.19654e-06	-1.16478e-10	-1.25882	0.000118462	-1.16478e-10	-1.25558
91137499	chr9:91137499:G:A	2.22092e-06	-1.16478e-10	-1.24778	0.000119878	-1.16478e-10	-1.24369
91137948	chr9:91137948:C:T	7.35467e-06	1.20053	-1.2509	0.000177023	0.403818	-1.25771
91138163	chr9:91138163:AT:A	1.41496e-05	-1.58467	2.18865	0.000603921	-1.58819	1.96146
91138325	chr9:91138325:T:C	5.50372e-06	0.774133	-1.11441	0.000168258	0.227613	-1.13229
91138409	chr9:91138409:A:C	9.2673e-06	0.919052	-0.738264	0.000128724	-0.425327	-0.747177
91138452	chr9:91138452:C:T	5.88499e-05	2.02929	-2.95118e-10	0.00218186	1.65776	-2.95118e-10
91138548	chr9:91138548:A:G	9.46856e-06	0.930908	-0.728635	8.73519e-05	-0.771869	-0.788358
91138568	chr9:91138568:T:C	9.16517e-06	0.938811	-0.769104	8.44706e-05	-0.767313	-0.826455
91138653	chr9:91138653:C:A	3.78464e-06	-1.16478e-10	-0.714753	0.000221401	-1.16478e-10	-0.630195
91138701	chr9:91138701:C:T	1.72513e-06	-1.5004	-2.95118e-10	8.66344e-05	-1.56847	-2.95118e-10
91139349	chr9:91139349:T:C	2.17713e-06	-1.16478e-10	-1.2677	0.000119055	-1.16478e-10	-1.25058
91139396	chr9:91139396:T:C	6.2297e-06	0.363229	-0.579604	0.000116779	-0.769039	-0.500852
91139458	chr9:91139458:G:A	1.69802e-06	-1.51624	-2.95118e-10	8.82393e-05	-1.55012	-2.95118e-10
91139503	chr9:91139503:T:G	2.79761e-06	-0.124861	-0.892077	6.33534e-05	-1.06472	-0.816726
91139758	chr9:91139758:G:A	4.50021e-07	-1.57098	-1.27318	3.06525e-05	-1.33356	-1.2739
91140130	chr9:91140130:C:T	3.30639e-06	-1.16478e-10	-0.849847	0.000168491	-1.16478e-10	-0.903289
91140294	chr9:91140294:G:C	9.68067e-06	1.32597	-1.10155	0.000203839	0.426802	-1.13964
91141354	chr9:91141354:G:A	4.62433e-07	-1.54385	-1.27311	9.2609e-05	-0.231078	-1.27071
91141460	chr9:91141460:G:A	9.11982e-06	1.34217	-1.17742	0.000195435	0.451219	-1.20616
91141955	chr9:91141955:T:TCATTTA	5.99747e-06	-1.16478e-10	-0.254367	0.000360205	-1.16478e-10	-0.143498
91141975	chr9:91141975:G:A	4.60668e-07	-1.56088	-1.2599	8.0203e-05	-0.381401	-1.26421
91142041	chr9:91142041:G:C	7.02004e-06	1.04237	-1.1393	0.000160319	0.219072	-1.17208
91142489	chr9:91142489:C:T	6.88925e-06	1.02115	-1.13689	0.000157864	0.201492	-1.16993
91143205	chr9:91143205:G:A	4.73704e-07	-1.55628	-1.23659	4.81504e-05	-0.90216	-1.25368
91143476	chr9:91143476:A:C	1.59877e-06	-0.992622	-0.58385	7.15434e-05	-1.14479	-0.615079
91143483	chr9:91143483:A:T	6.70266e-06	0.993463	-1.13666	0.00015437	0.178912	-1.16973
91143623	chr9:91143623:T:C	5.88445e-06	0.86575	-1.13914	0.00013874	0.0742288	-1.1718
91143634	chr9:91143634:A:C	5.87127e-06	0.860459	-1.13609	0.000138433	0.0693621	-1.16915
91144019	chr9:91144019:T:G	5.78077e-07	-1.35808	-1.23567	2.59396e-05	-1.52161	-1.25279
91144101	chr9:91144101:T:C	4.58907e-07	-1.58876	-1.23585	2.75385e-05	-1.45845	-1.25614
91144137	chr9:91144137:G:A	3.03384e-06	-1.16478e-10	-0.935874	0.000155583	-1.16478e-10	-0.982995
91144441	chr9:91144441:T:C	3.13444e-06	-0.361629	-0.541625	0.000111035	-0.74196	-0.578366
91144833	chr9:91144833:C:T	5.90907e-07	-1.33574	-1.23606	2.56295e-05	-1.53341	-1.25302
91145261	chr9:91145261:C:T	2.34643e-06	-1.19281	-2.95118e-10	0.00011135	-1.31749	-2.95118e-10
91145369	chr9:91145369:C:T	3.29143e-06	-1.16478e-10	-0.854381	0.000187164	-1.16478e-10	-0.798188
91145643	chr9:91145643:A:G	6.30482e-06	0.928995	-1.13338	0.000146657	0.125075	-1.16715
91145729	chr9:91145729:A:G	5.85233e-06	0.877402	-1.15627	0.000137808	0.0825954	-1.18691
91145896	chr9:91145896:G:A	5.84531e-06	0.86006	-1.14012	0.000137738	0.0683174	-1.17314
91146154	chr9:91146154:G:A	5.87464e-06	0.886411	-1.16147	0.000138257	0.09029	-1.19135
91146924	chr9:91146924:C:T	2.18215e-06	-1.16478e-10	-1.26539	0.000118241	-1.16478e-10	-1.25744
91147307	chr9:91147307:A:G	4.45084e-07	-1.58353	-1.27166	2.59217e-05	-1.50391	-1.27118
91147374	chr9:91147374:C:T	2.20259e-06	-1.16478e-10	-1.25607	0.000117017	-1.16478e-10	-1.26785
91147581	chr9:91147581:T:C	2.4485e-06	-1.15023	-2.95118e-10	0.000111831	-1.31318	-2.95118e-10
91147882	chr9:91147882:T:C	8.37653e-06	0.827888	-0.748158	0.000198458	0.044601	-0.784194
91148157	chr9:91148157:AGGAGGGCTTCCT:A	3.92988e-06	-1.16478e-10	-0.677095	0.000201048	-1.16478e-10	-0.726626
91148406	chr9:91148406:C:A	4.62097e-06	-1.16478e-10	-0.515099	0.000268618	-1.16478e-10	-0.436882
91148423	chr9:91148423:A:G	2.16369e-06	-1.16478e-10	-1.27389	0.000116591	-1.16478e-10	-1.2715
91148630	chr9:91148630:C:T	5.41429e-07	-1.47791	-1.18133	3.00033e-05	-1.41924	-1.20962
91148880	chr9:91148880:T:A	6.94173e-06	1.02596	-1.13411	0.000158831	0.205069	-1.1674
91149559	chr9:91149559:C:G	6.83679e-06	1.01405	-1.13743	0.000156828	0.19534	-1.17036
91150002	chr9:91150002:A:G	8.68864e-06	0.821761	-0.705449	0.00020542	0.0376345	-0.742747
91150340	chr9:91150340:A:G	4.23141e-06	-1.16478e-10	-0.603168	0.000235689	-1.16478e-10	-0.567657
91151297	chr9:91151297:C:T	4.87145e-07	-1.49269	-1.27221	0.000112829	-0.0309963	-1.27331
91152034	chr9:91152034:C:T	8.58132e-06	1.26859	-1.1647	0.000188475	0.402738	-1.19394
91152256	chr9:91152256:C:T	7.08017e-06	1.05515	-1.14356	0.00016137	0.229097	-1.17557
91152487	chr9:91152487:G:A	7.6949e-06	1.13966	-1.1448	0.000172973	0.299665	-1.1767
91152575	chr9:91152575:T:A	7.0857e-06	1.05593	-1.14356	0.000161514	0.229989	-1.17557
91152705	chr9:91152705:G:A	7.5513e-06	1.11957	-1.14356	0.000170278	0.28283	-1.17557
91152814	chr9:91152814:A:G	3.27234e-06	-0.261798	-0.598401	0.000114144	-0.659531	-0.63318
91152988	chr9:91152988:C:T	3.47012e-06	-0.243888	-0.557627	0.000120618	-0.644088	-0.593455
91153095	chr9:91153095:C:T	1.18179e-05	1.48086	-1.05694	0.000242739	0.561422	-1.09961
91153214	chr9:91153214:A:C	5.41482e-07	-1.47077	-1.18838	2.95876e-05	-1.42788	-1.21494
91153260	chr9:91153260:C:T	1.17053e-05	1.173	-0.758666	0.000254211	0.327492	-0.819499
91153277	chr9:91153277:C:T	4.74842e-07	-1.53145	-1.25903	3.0814e-05	-1.33586	-1.26634
91153599	chr9:91153599:TA:T	8.01676e-06	0.0358309	-2.95118e-10	0.000284095	-0.380862	-2.95118e-10
91153719	chr9:91153719:G:A	2.22143e-05	0.907672	0.147362	0.00051127	0.108636	0.0980914
91153756	chr9:91153756:T:C	7.51739e-06	-0.0284854	-2.95118e-10	0.000268988	-0.435504	-2.95118e-10
91153778	chr9:91153778:C:T	5.68974e-07	-1.46786	-1.14177	3.06772e-05	-1.43114	-1.17551
91154574	chr9:91154574:G:A	1.55439e-06	-0.347314	-1.25731	3.61201e-05	-1.19948	-1.24385
91154740	chr9:91154740:A:G	1.70327e-06	-1.51315	-2.95118e-10	8.81044e-05	-1.55165	-2.95118e-10
91154812	chr9:91154812:T:C	7.48322e-07	-1.06774	-1.26788	5.90602e-05	-0.680548	-1.27107
91154829	chr9:91154829:C:T	7.5219e-07	-1.06028	-1.27019	5.83867e-05	-0.690501	-1.27258
91154876	chr9:91154876:T:C	7.68667e-07	-1.04862	-1.26019	5.78614e-05	-0.707038	-1.26508
91154936	chr9:91154936:A:G	7.64862e-07	-1.04736	-1.26641	5.75945e-05	-0.706718	-1.27003
91155003	chr9:91155003:T:G	7.54022e-07	-1.06497	-1.26307	5.90604e-05	-0.684122	-1.26749
91155237	chr9:91155237:A:G	3.08055e-06	-1.16478e-10	-0.920596	0.000176853	-1.16478e-10	-0.854853
91155350	chr9:91155350:C:T	2.34907e-06	-1.19169	-2.95118e-10	0.000108231	-1.3459	-2.95118e-10
91155540	chr9:91155540:G:A	5.46496e-07	-1.46571	-1.18422	2.95274e-05	-1.43307	-1.21178
91156067	chr9:91156067:C:T	1.42109e-06	-1.58371	-0.110574	7.2842e-05	-1.54363	-0.198253
91156696	chr9:91156696:C:CA	4.90972e-07	-1.53158	-1.2255	0.000104457	-0.189042	-1.19235
91156755	chr9:91156755:G:A	9.24316e-06	0.91496	-0.73678	0.000215238	0.114417	-0.772843
91157053	chr9:91157053:C:T	5.46087e-06	-1.16478e-10	-0.348096	0.000274529	-1.16478e-10	-0.415114
91157059	chr9:91157059:C:T	7.82411e-07	-1.08983	-1.20125	6.57562e-05	-0.634713	-1.20951
91157506	chr9:91157506:G:A	2.4871e-06	-1.16478e-10	-1.13459	0.000128436	-1.16478e-10	-1.17474
91157521	chr9:91157521:A:C	1.3401e-06	-0.627137	-1.12582	3.66502e-05	-1.34754	-1.08122
91157835	chr9:91157835:C:G	8.11942e-07	-1.08567	-1.16837	6.73744e-05	-0.63934	-1.18057
91157970	chr9:91157970:C:A	6.63611e-07	-1.19618	-1.25958	4.66425e-05	-0.930244	-1.25741
91158095	chr9:91158095:A:G	3.56627e-06	-0.263859	-0.510324	0.000124211	-0.661383	-0.546804
91158463	chr9:91158463:G:A	5.08641e-07	-1.48158	-1.24014	0.000380372	1.15112	-1.24014
91158774	chr9:91158774:T:C	2.35872e-06	-1.16478e-10	-1.18758	0.000128572	-1.16478e-10	-1.17368
91158866	chr9:91158866:A:T	3.15298e-06	-1.16478e-10	-0.897355	0.000160572	-1.16478e-10	-0.951429
91159796	chr9:91159796:T:G	1.38122e-06	-0.553469	-1.16927	3.45827e-05	-1.31529	-1.17153
91160082	chr9:91160082:G:A	5.42354e-07	-1.41133	-1.24622	2.53971e-05	-1.58057	-1.21496
91160623	chr9:91160623:G:A	2.53307e-06	-1.16478e-10	-1.11627	0.000136735	-1.16478e-10	-1.11213
91160826	chr9:91160826:G:A	1.23236e-06	-0.607874	-1.2289	4.06036e-05	-1.08351	-1.24281
91160871	chr9:91160871:G:C	1.19708e-06	-0.658097	-1.20773	4.28557e-05	-1.04655	-1.22578
91161130	chr9:91161130:C:T	5.03664e-07	-1.48924	-1.24231	2.50468e-05	-1.58866	-1.22076
91161335	chr9:91161335:T:C	1.43166e-06	-0.684497	-1.00237	5.25942e-05	-1.02539	-1.04217
91161504	chr9:91161504:CT:C	3.25399e-06	-1.16478e-10	-0.865822	0.000166004	-1.16478e-10	-0.918159
91161680	chr9:91161680:C:T	5.44809e-07	-1.42798	-1.22504	2.42507e-05	-1.58574	-1.25599
91161688	chr9:91161688:C:T	2.53493e-06	-1.16478e-10	-1.11554	0.0001369	-1.16478e-10	-1.11092
91161986	chr9:91161986:G:A	4.70535e-06	-1.16478e-10	-0.497004	0.000236169	-1.16478e-10	-0.565623
91162522	chr9:91162522:G:A	2.77421e-06	-1.16478e-10	-1.02534	0.000140894	-1.16478e-10	-1.08216
91162600	chr9:91162600:A:G	5.80514e-06	0.649391	-0.936351	0.000133381	-0.165373	-0.971591
91162692	chr9:91162692:C:T	5.94066e-07	-1.41051	-1.15595	2.55227e-05	-1.58309	-1.20751
91163741	chr9:91163741:G:A	2.77421e-06	-1.16478e-10	-1.02534	0.000140894	-1.16478e-10	-1.08216
91164368	chr9:91164368:G:A	5.52357e-07	-1.37488	-1.26438	0.000184441	0.441958	-1.2548
91164464	chr9:91164464:C:G	2.1727e-06	-1.16478e-10	-1.26973	0.00011736	-1.16478e-10	-1.26493
91164646	chr9:91164646:T:C	1.98857e-06	-0.739296	-0.61899	5.99494e-05	-1.33093	-0.605739
91164794	chr9:91164794:G:A	6.1483e-07	-1.37975	-1.15236	0.000191418	0.415611	-1.19132
91164835	chr9:91164835:C:G	6.04672e-06	-1.16478e-10	-0.246188	0.000363958	-1.16478e-10	-0.133132
91165199	chr9:91165199:A:G	2.54986e-06	-1.16478e-10	-1.10967	0.000130967	-1.16478e-10	-1.15522
91165326	chr9:91165326:C:T	2.4689e-06	-1.14193	-2.95118e-10	0.000149932	-1.01999	-2.95118e-10
91165355	chr9:91165355:C:T	5.02952e-06	-1.16478e-10	-0.430379	0.000246258	-1.16478e-10	-0.523793
91165412	chr9:91165412:G:A	1.60514e-06	-1.57249	-2.95118e-10	8.86277e-05	-1.54573	-2.95118e-10
91165631	chr9:91165631:A:G	7.87851e-07	-1.17005	-1.1141	2.8491e-05	-1.50445	-1.17614
91165649	chr9:91165649:G:A	2.16373e-06	-1.16478e-10	-1.27387	0.000116851	-1.16478e-10	-1.26927
91166047	chr9:91166047:A:G	4.46566e-07	-1.5824	-1.26947	0.000164217	0.343952	-1.27293
91166134	chr9:91166134:C:T	4.50183e-07	-1.58302	-1.26079	0.000162912	0.330965	-1.26793
91166436	chr9:91166436:C:T	1.47705e-06	-1.12659	-0.529063	6.47382e-05	-1.39419	-0.46563
91166490	chr9:91166490:G:A	4.64681e-06	-1.16478e-10	-0.509523	0.000225769	-1.16478e-10	-0.610661
91166833	chr9:91166833:A:G	1.23979e-06	-0.65312	-1.17765	4.42786e-05	-1.05927	-1.1804
91167070	chr9:91167070:G:A	1.08115e-06	-0.69905	-1.26863	4.24407e-05	-1.01067	-1.2714
91167382	chr9:91167382:C:T	6.2103e-06	-1.16478e-10	-0.219495	0.000383225	-1.16478e-10	-0.0815498
91167522	chr9:91167522:T:A	3.6031e-06	-1.16478e-10	-0.763911	0.000178392	-1.16478e-10	-0.846189
91167602	chr9:91167602:A:G	5.87458e-07	-1.58796	-0.989694	0.000180234	0.200748	-1.03666
91167651	chr9:91167651:C:T	3.03875e-06	-1.16478e-10	-0.934258	0.000151737	-1.16478e-10	-1.00802
91167740	chr9:91167740:C:T	1.17601e-06	-0.776786	-1.10679	4.55774e-05	-1.08676	-1.124
91167784	chr9:91167784:A:T	2.23067e-06	-1.1484	-0.094997	0.000411662	0.233756	-0.243725
91167834	chr9:91167834:G:A	2.63686e-06	0.118933	-1.19505	6.99335e-05	-0.57173	-1.2109
91167897	chr9:91167897:C:T	4.35335e-06	-1.16478e-10	-0.574759	0.000212543	-1.16478e-10	-0.671028
91168023	chr9:91168023:T:C	4.54237e-06	-1.16478e-10	-0.532256	0.000221159	-1.16478e-10	-0.631292
91168170	chr9:91168170:T:C	1.95148e-06	-1.37712	-2.95118e-10	0.000115898	-1.27746	-2.95118e-10
91168389	chr9:91168389:A:G	1.33979e-06	-0.853521	-0.899667	6.37819e-05	-0.929968	-0.944735
91168409	chr9:91168409:T:G	5.9667e-06	-1.16478e-10	-0.259509	0.000348807	-1.16478e-10	-0.175654
91168631	chr9:91168631:G:A	1.0389e-06	-0.859202	-1.14834	5.36576e-05	-0.894395	-1.15315
91168970	chr9:91168970:A:G	2.81399e-06	0.198617	-1.20972	7.34998e-05	-0.509098	-1.22379
91168988	chr9:91168988:G:A	0.000112723	2.67923	-2.95118e-10	0.000328412	-0.235902	-2.95118e-10
91169153	chr9:91169153:A:G	2.36021e-06	0.0600873	-1.24704	6.52589e-05	-0.616285	-1.23552
91169188	chr9:91169188:G:A	3.58807e-06	-1.16478e-10	-0.76809	0.000176169	-1.16478e-10	-0.858726
91170184	chr9:91170184:G:A	1.04093e-06	-1.07865	-0.926942	7.68229e-05	-0.70033	-0.98834
91170206	chr9:91170206:C:G	6.19097e-07	-1.56347	-0.961732	0.000254728	0.53791	-1.02789
91170343	chr9:91170343:C:G	4.88122e-07	-1.49215	-1.27075	2.48735e-05	-1.58421	-1.23216
91170426	chr9:91170426:A:T	9.73226e-07	-0.914902	-1.15794	5.61789e-05	-0.839089	-1.16254
91170497	chr9:91170497:A:G	4.2568e-06	-0.597185	-2.95118e-10	0.000152604	-1.00233	-2.95118e-10
91170639	chr9:91170639:G:A	4.12212e-06	-1.16478e-10	-0.629335	0.000200575	-1.16478e-10	-0.728982
91171213	chr9:91171213:C:T	6.02823e-06	-1.16478e-10	-0.24925	0.000239231	-1.16478e-10	-0.552744
91171469	chr9:91171469:G:T	3.74892e-06	-1.16478e-10	-0.724237	0.000185073	-1.16478e-10	-0.809419
91171634	chr9:91171634:T:A	4.99954e-07	-1.47959	-1.25936	2.40631e-05	-1.57977	-1.26973
91171959	chr9:91171959:T:C	5.86264e-06	-1.16478e-10	-0.277103	0.000342326	-1.16478e-10	-0.19441
91172059	chr9:91172059:T:A	2.35387e-06	-1.16478e-10	-1.18964	0.000121918	-1.16478e-10	-1.22683
91172235	chr9:91172235:T:G	2.2991e-06	-1.16478e-10	-1.21319	0.000125621	-1.16478e-10	-1.1969
91172569	chr9:91172569:A:G	1.22729e-06	-1.0434	-0.797495	4.55677e-05	-1.50459	-0.706378
91173587	chr9:91173587:G:C	9.50396e-07	-1.55373	-0.542854	5.65023e-05	-1.27926	-0.716634
91173878	chr9:91173878:G:A	5.94107e-07	-1.39606	-1.17034	4.72394e-05	-0.945455	-1.22949
91174310	chr9:91174310:A:G	1.15722e-06	-0.926812	-0.972869	6.20625e-05	-0.874199	-1.02783
91174533	chr9:91174533:T:A	2.98259e-06	-1.16478e-10	-0.95291	0.000149381	-1.16478e-10	-1.02367
91174534	chr9:91174534:C:A	2.9862e-06	-1.16478e-10	-0.951701	0.000149543	-1.16478e-10	-1.02259
91175512	chr9:91175512:T:C	8.95759e-07	-1.57333	-0.582456	5.88027e-05	-1.20514	-0.750846
91175524	chr9:91175524:A:C	1.30347e-06	-0.718328	-1.06235	5.08046e-05	-1.02208	-1.0801
91175532	chr9:91175532:A:G	2.98477e-05	1.35041	-2.95118e-10	0.000157869	-0.968409	-2.95118e-10
91175694	chr9:91175694:A:G	3.39659e-06	0.385459	-1.20839	8.77285e-05	-0.365329	-1.1906
91176330	chr9:91176330:T:C	5.10122e-07	-1.57989	-1.13892	0.000113928	-0.226031	-1.06857
91176669	chr9:91176669:G:A	6.9674e-07	-1.58154	-0.825505	0.000162287	-0.282707	-0.658102
91176782	chr9:91176782:T:A	5.0092e-06	-1.16478e-10	-0.434427	0.000225429	-1.16478e-10	-0.612166
91176848	chr9:91176848:A:G	2.20117e-06	0.00486149	-1.26158	0.000169091	0.355084	-1.25482
91177107	chr9:91177107:T:A	2.51925e-06	-1.16478e-10	-1.12174	0.000136785	-1.16478e-10	-1.11176
91177125	chr9:91177125:A:G	9.35705e-07	-1.2253	-0.886854	4.53689e-05	-1.4223	-0.793044
91177556	chr9:91177556:C:T	1.36212e-06	-0.478506	-1.25815	4.20236e-05	-1.02698	-1.26496
91177720	chr9:91177720:G:A	5.02574e-05	-1.16478e-10	1.87145	0.00335082	-1.16478e-10	2.08679
91177798	chr9:91177798:G:A	1.42086e-06	-0.451165	-1.24327	4.33646e-05	-1.00737	-1.25316
91178003	chr9:91178003:C:T	1.03822e-05	-1.16478e-10	0.29439	0.000518328	-1.16478e-10	0.220436
91178108	chr9:91178108:T:C	4.50939e-07	-1.58137	-1.26076	7.11732e-05	-0.491799	-1.27326
91178283	chr9:91178283:T:G	8.69667e-07	-0.947452	-1.2379	3.27137e-05	-1.28709	-1.25529
91178312	chr9:91178312:C:A	8.23573e-07	-1.00663	-1.23318	3.15329e-05	-1.32719	-1.25195
91178347	chr9:91178347:G:A	8.57188e-07	-1.37399	-0.825816	4.76295e-05	-1.4917	-0.675024
91178433	chr9:91178433:G:C	2.87882e-06	-0.442518	-0.545807	0.000107106	-1.05274	-0.303616
91178634	chr9:91178634:G:A	2.19021e-06	-1.16478e-10	-1.26171	0.000116655	-1.16478e-10	-1.27095
91178826	chr9:91178826:CAG:C	8.49752e-05	-1.16478e-10	2.39665	0.00616683	-1.16478e-10	2.69677
91178886	chr9:91178886:G:C	7.50327e-07	-1.13615	-1.1968	3.1841e-05	-1.41034	-1.15908
91178893	chr9:91178893:C:T	1.53133e-06	-0.361126	-1.25844	3.65841e-05	-1.15812	-1.27244
91179059	chr9:91179059:G:A	3.42406e-06	-1.16478e-10	-0.814877	0.000182091	-1.16478e-10	-0.825666
91179415	chr9:91179415:C:T	5.62084e-07	-1.34818	-1.27363	2.69184e-05	-1.48794	-1.24942
91179416	chr9:91179416:A:G	6.89841e-07	-1.28924	-1.12776	2.85158e-05	-1.45131	-1.2284
91179474	chr9:91179474:G:T	5.08292e-07	-1.45025	-1.27215	4.35869e-05	-0.997394	-1.25802
91179514	chr9:91179514:G:A	1.3056e-06	-1.02364	-0.755405	5.00867e-05	-1.31333	-0.803089
91179678	chr9:91179678:G:A	4.53096e-07	-1.58007	-1.25729	2.38347e-05	-1.5859	-1.27313
91179751	chr9:91179751:T:C	0.000125737	2.78849	-2.95118e-10	9.57681e-05	-1.46824	-2.95118e-10
91179891	chr9:91179891:A:T	2.17255e-06	-1.16478e-10	-1.2698	0.000118525	-1.16478e-10	-1.25505
91179983	chr9:91179983:A:C	1.56145e-06	-0.514154	-1.08593	4.04652e-05	-1.24559	-1.08414
91180142	chr9:91180142:G:T	2.1647e-06	-1.16478e-10	-1.27342	0.000116881	-1.16478e-10	-1.26901
91180148	chr9:91180148:T:C	2.21853e-06	-1.16478e-10	-1.24886	0.000116935	-1.16478e-10	-1.26855
91180197	chr9:91180197:C:T	1.14769e-06	-1.37543	-0.532526	5.5575e-05	-1.50244	-0.510002
91180201	chr9:91180201:G:GCCA	1.1045e-06	-1.38673	-0.55958	5.36918e-05	-1.50936	-0.53755
91180268	chr9:91180268:CT:C	4.62349e-05	-1.16478e-10	1.78803	0.00178383	-1.16478e-10	1.45635
91180482	chr9:91180482:A:G	1.67039e-06	-0.910921	-0.621728	7.84973e-05	-1.16866	-0.498443
91180617	chr9:91180617:C:T	6.34719e-07	-1.24683	-1.25344	2.7952e-05	-1.43956	-1.26012
91180656	chr9:91180656:T:C	1.60434e-06	-0.928852	-0.644137	7.55642e-05	-1.18258	-0.522613
91180751	chr9:91180751:T:C	0.0177854	8.10247	-0.362039	5.21922e-05	-1.35315	-0.722088
91180807	chr9:91180807:G:A	6.20619e-07	-1.27604	-1.2467	2.66069e-05	-1.49378	-1.25522
91180858	chr9:91180858:C:T	0.0227477	8.27155	-0.285038	5.60379e-05	-1.33887	-0.665274
91180987	chr9:91180987:G:A	1.24657e-06	-0.554535	-1.27077	2.81837e-05	-1.43312	-1.25831
91181060	chr9:91181060:C:T	6.34341e-07	-1.27756	-1.22331	2.70339e-05	-1.49735	-1.23573
91181316	chr9:91181316:G:C	1.65426e-05	0.21257	0.547664	0.000389653	-0.766306	0.70139
91181638	chr9:91181638:C:G	1.47791e-05	1.91581	-1.2683	2.47235e-05	-1.5843	-1.23811
91181716	chr9:91181716:C:T	2.43589e-06	-1.16478e-10	-1.15539	0.000120426	-1.16478e-10	-1.23914
91181918	chr9:91181918:G:A	0.115844	7.78719	1.82711	0.000150588	-1.47012	0.454493
91181950	chr9:91181950:G:A	2.93558e-06	-0.968799	-2.95118e-10	0.000179679	-0.838997	-2.95118e-10
91181962	chr9:91181962:C:T	7.98452e-06	1.28798	-1.25618	2.67968e-05	-1.57775	-1.16414
91182241	chr9:91182241:T:TACCAC	7.2599e-07	-1.09918	-1.26674	3.22005e-05	-1.35266	-1.20553
91182591	chr9:91182591:A:G	6.32728e-05	-1.16478e-10	2.10175	0.00241507	-1.16478e-10	1.75931
91182826	chr9:91182826:T:A	1.5821e-06	-1.58695	-2.95118e-10	8.62235e-05	-1.57323	-2.95118e-10
91183315	chr9:91183315:G:A	4.49442e-07	-1.57358	-1.27187	2.69691e-05	-1.46169	-1.27379
91183402	chr9:91183402:A:G	2.44333e-06	-1.16478e-10	-1.15234	0.000120607	-1.16478e-10	-1.23763
91183405	chr9:91183405:G:C	1.57961e-06	-1.58853	-2.95118e-10	8.6865e-05	-1.56582	-2.95118e-10
91183767	chr9:91183767:G:A	2.27447e-06	-1.16478e-10	-1.22396	0.000117491	-1.16478e-10	-1.26381
91183885	chr9:91183885:A:G	2.30096e-06	-1.16478e-10	-1.21238	0.000119192	-1.16478e-10	-1.24944
91183937	chr9:91183937:T:C	0.000636642	5.07716	-0.666652	2.92673e-05	-1.54457	-1.10913
91184112	chr9:91184112:A:C	2.2267e-06	-1.16478e-10	-1.24519	0.000122948	-1.16478e-10	-1.21841
91184258	chr9:91184258:G:T	1.57972e-06	-1.58846	-2.95118e-10	8.78492e-05	-1.55455	-2.95118e-10
91184273	chr9:91184273:G:A	0.000893826	5.70811	-0.958303	3.1994e-05	-1.47426	-1.09036
91184302	chr9:91184302:C:G	2.79776e-06	-1.16478e-10	-1.01688	0.000149085	-1.16478e-10	-1.02565
91184386	chr9:91184386:G:A	2.85874e-06	-0.995322	-2.95118e-10	0.000193676	-0.763986	-2.95118e-10
91184768	chr9:91184768:C:T	7.25218e-07	-1.51113	-0.855855	3.15234e-05	-1.57803	-1.00141
91185142	chr9:91185142:G:A	1.89336e-06	-1.40735	-2.95118e-10	0.000111407	-1.31698	-2.95118e-10
91185325	chr9:91185325:A:G	2.89325e-06	-1.16478e-10	-0.983325	0.000154053	-1.16478e-10	-0.992876
91185338	chr9:91185338:G:A	2.21525e-06	-1.16478e-10	-1.25034	0.000116813	-1.16478e-10	-1.26959
91185373	chr9:91185373:T:C	1.66821e-05	1.43458	-0.665955	3.74548e-05	-1.58588	-0.821157
91185511	chr9:91185511:T:G	2.16899e-06	-1.16478e-10	-1.27144	0.000121796	-1.16478e-10	-1.22782
91185771	chr9:91185771:A:G	0.0269462	8.2862	-0.130307	7.23456e-05	-1.33212	-0.416597
91185774	chr9:91185774:A:G	2.16363e-06	-1.16478e-10	-1.27392	0.000119812	-1.16478e-10	-1.24425
91185956	chr9:91185956:A:G	1.62599e-06	-0.950108	-0.609482	5.29832e-05	-1.31873	-0.741467
91186354	chr9:91186354:G:C	0.0927865	7.75059	1.64176	0.000155368	-1.46901	0.484635
91186664	chr9:91186664:C:A	2.67509e-06	-1.14368	0.0819602	0.00012264	-1.45041	0.229497
91186666	chr9:91186666:C:T	5.34368e-07	-1.3985	-1.27387	2.46894e-05	-1.55495	-1.26885
91186733	chr9:91186733:T:C	6.73878e-06	-0.279671	0.141847	6.49162e-05	-1.53213	-0.324941
91186793	chr9:91186793:T:C	0.000998984	5.15988	-0.298849	4.62247e-05	-1.55495	-0.641703
91186854	chr9:91186854:A:C	1.59699e-06	-0.931486	-0.646095	5.18215e-05	-1.30641	-0.775956
91187037	chr9:91187037:T:G	1.57979e-06	-1.58841	-2.95118e-10	8.67882e-05	-1.5667	-2.95118e-10
91187155	chr9:91187155:C:G	8.98002e-07	-1.53031	-0.62298	4.06815e-05	-1.58339	-0.741009
91187207	chr9:91187207:A:G	1.6149e-06	-0.859683	-0.706745	5.34472e-05	-1.44252	-0.608962
91187478	chr9:91187478:C:T	2.31442e-06	-1.18071	-0.0258394	0.000109414	-1.47054	0.135507
91187487	chr9:91187487:T:G	8.80884e-07	-1.5416	-0.630938	4.03358e-05	-1.58634	-0.746597
91187860	chr9:91187860:A:G	7.32259e-05	2.24785	-2.95118e-10	0.000259316	-0.472124	-2.95118e-10
91188231	chr9:91188231:A:G	4.30731e-06	-0.270665	-0.314725	4.43676e-05	-1.53508	-0.702587
91188615	chr9:91188615:G:A	8.81874e-07	-1.48563	-0.685776	3.72591e-05	-1.56679	-0.845485
91188761	chr9:91188761:T:C	6.3815e-07	-1.22515	-1.26974	2.96067e-05	-1.37446	-1.26772
91188902	chr9:91188902:G:A	3.32933e-06	-1.16478e-10	-0.842934	0.000192587	-1.16478e-10	-0.769623
91189055	chr9:91189055:C:A	1.83489e-06	-1.06112	-0.377603	7.514e-05	-1.28296	-0.427858
91189688	chr9:91189688:T:G	2.17218e-06	-1.16478e-10	-1.26997	0.000119332	-1.16478e-10	-1.24826
91189751	chr9:91189751:G:A	1.58455e-06	-0.457906	-1.1275	4.0001e-05	-1.42223	-0.919034
91189994	chr9:91189994:A:G	9.26703e-06	-1.16478e-10	0.180759	0.000511666	-1.16478e-10	0.207499
91190291	chr9:91190291:A:G	4.41523e-06	-1.16478e-10	-0.560644	0.000219637	-1.16478e-10	-0.638196
91190658	chr9:91190658:T:C	2.27349e-05	0.427554	0.650645	5.71348e-05	-1.58504	-0.399722
91191137	chr9:91191137:C:A	0.0220175	6.46512	1.48877	6.98891e-05	-1.57472	-0.208546
91191424	chr9:91191424:A:G	4.60254e-06	-1.16478e-10	-0.519096	0.000247003	-1.16478e-10	-0.520771
91191540	chr9:91191540:G:A	4.50487e-06	-1.16478e-10	-0.540546	0.000241731	-1.16478e-10	-0.542345
91191892	chr9:91191892:C:A	5.87737e-06	-1.16478e-10	-0.274594	0.00026559	-1.16478e-10	-0.448218
91192033	chr9:91192033:C:T	5.90107e-07	-1.33577	-1.23739	2.58064e-05	-1.53073	-1.24882
91192341	chr9:91192341:C:T	3.26134e-06	-0.863565	-2.95118e-10	0.000140486	-1.08507	-2.95118e-10
91192530	chr9:91192530:A:G	0.00027049	2.33816	1.21637	6.0695e-05	-1.58874	-0.335571
91192787	chr9:91192787:G:T	3.10922e-06	-1.16478e-10	-0.911333	0.000165709	-1.16478e-10	-0.919939
91193329	chr9:91193329:C:T	2.82828e-06	-1.00604	-2.95118e-10	0.000174635	-0.867473	-2.95118e-10
91193513	chr9:91193513:C:T	2.60895e-06	-1.08675	-2.95118e-10	0.000159749	-0.956569	-2.95118e-10
91193827	chr9:91193827:C:G	4.8315e-07	-1.51391	-1.25923	2.56091e-05	-1.56075	-1.22647
91194078	chr9:91194078:C:T	2.44255e-06	-1.16478e-10	-1.15266	0.000120782	-1.16478e-10	-1.23618
91194416	chr9:91194416:G:A	2.29948e-06	-1.16478e-10	-1.21302	0.000117765	-1.16478e-10	-1.26148
91194969	chr9:91194969:C:T	1.7532e-06	-1.4339	-0.0503622	9.72911e-05	-1.5829	0.130435
91195247	chr9:91195247:C:A	7.70622e-07	-1.40601	-0.900248	3.36552e-05	-1.57139	-0.942619
91195254	chr9:91195254:A:G	6.0945e-05	-0.0509727	2.11524	0.00014921	-1.57379	0.548976
91195638	chr9:91195638:A:G	2.46528e-06	-1.16478e-10	-1.1434	0.000121385	-1.16478e-10	-1.2312
91195742	chr9:91195742:G:A	1.64891e-05	-1.16478e-10	0.756998	0.000593154	-1.16478e-10	0.355283
91196108	chr9:91196108:G:A	3.34532e-06	-1.56925	0.73111	0.000299047	-0.855625	0.526055
91196140	chr9:91196140:C:T	8.98553e-07	-0.975056	-1.17762	2.76166e-05	-1.45204	-1.25971
91196184	chr9:91196184:C:T	1.49159e-05	-1.16478e-10	0.656724	0.000539125	-1.16478e-10	0.259775
91196269	chr9:91196269:G:A	1.68729e-06	-1.45463	-0.0679501	9.50685e-05	-1.58589	0.110321
91196785	chr9:91196785:C:T	8.80718e-06	-1.16478e-10	0.129864	0.00040894	-1.16478e-10	-0.0166025
91196884	chr9:91196884:T:C	8.80718e-06	-1.16478e-10	0.129864	0.00040894	-1.16478e-10	-0.0166025
91196887	chr9:91196887:G:C	8.56597e-07	-1.42458	-0.775909	3.75926e-05	-1.57774	-0.825627
91197113	chr9:91197113:C:T	0.021945	7.24366	0.706937	3.95634e-05	-1.54855	-0.803719
91197312	chr9:91197312:C:T	0.018976	7.13822	0.667001	3.85355e-05	-1.55537	-0.823219
91197333	chr9:91197333:GTAA:G	1.67651e-06	-1.52899	-2.95118e-10	0.000106796	-1.35925	-2.95118e-10
91197568	chr9:91197568:TTTC:T	1.13321e-05	-1.16478e-10	0.381938	0.000517099	-1.16478e-10	0.218063
91198193	chr9:91198193:C:G	1.21903e-05	-1.16478e-10	0.454935	0.000450684	-1.16478e-10	0.0805953
91198670	chr9:91198670:G:C	4.69531e-05	-0.00160748	1.80505	0.000117906	-1.57857	0.318286
91199253	chr9:91199253:C:T	4.69073e-06	-1.16478e-10	-0.500115	0.0002542	-1.16478e-10	-0.492049
91199487	chr9:91199487:C:CTTACT	1.22248e-06	-1.34248	-0.502344	6.74598e-05	-1.5624	-0.256244
91199698	chr9:91199698:G:T	1.4713e-06	-0.975857	-0.683704	4.68501e-05	-1.4815	-0.701723
91200140	chr9:91200140:C:T	8.96395e-07	-1.48201	-0.673067	4.93998e-05	-1.58857	-0.541654
91200908	chr9:91200908:A:T	4.39382e-05	-0.0377189	1.7748	0.000115869	-1.57493	0.297217
91201053	chr9:91201053:T:TG	4.6043e-05	-0.0435768	1.82745	0.000120417	-1.57436	0.335147
91201496	chr9:91201496:T:C	5.5522e-07	-1.3782	-1.25589	2.83272e-05	-1.46579	-1.22056
91201532	chr9:91201532:T:C	1.08693e-05	-1.27886	1.61909	0.00042775	-1.52762	1.55599
91201868	chr9:91201868:G:A	0.0262639	7.55995	0.570293	3.79728e-05	-1.52346	-0.869844
91202625	chr9:91202625:T:A	0.0504054	7.50852	1.27363	5.43735e-05	-1.52974	-0.504554
91202963	chr9:91202963:T:C	1.77317e-06	-1.38344	-0.089492	9.44904e-05	-1.56896	0.087287
91203017	chr9:91203017:A:G	2.86521e-06	-1.06649	0.0734296	0.000109294	-1.42284	0.0867171
91203660	chr9:91203660:T:C	2.36231e-06	-1.4006	0.214533	7.79866e-05	-1.53993	-0.133704
91203788	chr9:91203788:C:A	8.52692e-07	-1.02068	-1.18438	2.81802e-05	-1.42939	-1.26216
91204070	chr9:91204070:A:G	4.24538e-05	-0.0604338	1.76315	0.000115124	-1.5727	0.28854
91204749	chr9:91204749:C:A	1.40226e-05	-1.16478e-10	0.594968	0.000934985	-1.16478e-10	0.810358
91204751	chr9:91204751:G:A	3.95496e-05	-0.0513823	1.68323	0.000109372	-1.57372	0.238304
91205052	chr9:91205052:A:C	2.37558e-06	-1.16478e-10	-1.18046	0.000124098	-1.16478e-10	-1.2091
91205176	chr9:91205176:GCATGGTGGCT:G	2.6266e-06	-1.05679	-0.0232188	0.00010004	-1.41788	-0.00672371
91205267	chr9:91205267:C:G	1.50463e-06	-0.91291	-0.724249	4.63976e-05	-1.45443	-0.738493
91206270	chr9:91206270:T:C	2.34824e-06	-1.19204	-2.95118e-10	0.000153944	-0.993581	-2.95118e-10
91206358	chr9:91206358:C:T	0.000168708	1.95996	1.1225	6.15636e-05	-1.58859	-0.321511
91206419	chr9:91206419:A:G	2.21007e-06	-1.16478e-10	-1.25268	0.000123464	-1.16478e-10	-1.21422
91206466	chr9:91206466:C:G	2.51144e-06	-1.12485	-2.95118e-10	0.000157836	-0.968616	-2.95118e-10
91206994	chr9:91206994:G:C	0.0236982	7.37379	0.653663	3.88684e-05	-1.53978	-0.830215
91206995	chr9:91206995:G:A	0.000300151	4.48891	-0.830324	2.62502e-05	-1.58454	-1.17796
91207180	chr9:91207180:C:G	1.66593e-06	-0.932993	-0.602331	5.18287e-05	-1.46307	-0.619161
91207487	chr9:91207487:G:A	6.14244e-07	-1.36717	-1.16589	2.61979e-05	-1.56529	-1.1992
91207845	chr9:91207845:T:C	1.35647e-06	-1.29688	-0.443941	7.33109e-05	-1.54658	-0.188879
91207990	chr9:91207990:T:C	9.63584e-07	-1.49705	-0.585752	5.1509e-05	-1.58873	-0.49969
91208083	chr9:91208083:C:T	9.3645e-07	-1.45488	-0.656484	3.55817e-05	-1.57869	-0.879647
91208570	chr9:91208570:C:T	3.34098e-06	-1.31134	0.471902	0.000125671	-1.31029	0.11379
91208780	chr9:91208780:C:T	2.191e-06	-1.16478e-10	-1.26135	0.000119353	-1.16478e-10	-1.24808
91209818	chr9:91209818:G:A	5.29702e-07	-1.43339	-1.24776	2.76061e-05	-1.50688	-1.20526
91209881	chr9:91209881:C:T	2.51015e-06	-1.16478e-10	-1.12536	0.000118376	-1.16478e-10	-1.2563
91209918	chr9:91209918:G:A	1.67864e-06	-1.52772	-2.95118e-10	8.6169e-05	-1.57386	-2.95118e-10
91210197	chr9:91210197:C:T	3.38274e-06	-1.16478e-10	-0.827019	0.000179779	-1.16478e-10	-0.838444
91210376	chr9:91210376:A:G	0.0225688	7.24394	0.734681	4.00937e-05	-1.54767	-0.791282
91210828	chr9:91210828:T:C	8.38603e-07	-1.48293	-0.738792	3.85305e-05	-1.58822	-0.790503
91210883	chr9:91210883:A:T	8.41469e-07	-1.40215	-0.816162	4.26619e-05	-1.57423	-0.702638
91210938	chr9:91210938:G:A	5.59399e-07	-1.38473	-1.24187	2.88688e-05	-1.47146	-1.19595
91211639	chr9:91211639:G:A	1.12161e-05	-1.16478e-10	0.37165	0.000423109	-1.16478e-10	0.0174571
91211656	chr9:91211656:G:A	5.97267e-07	-1.33139	-1.2297	3.06364e-05	-1.43047	-1.17751
91211801	chr9:91211801:G:C	3.00721e-06	-1.16478e-10	-0.94469	0.000132673	-1.16478e-10	-1.14228
91212131	chr9:91212131:A:G	5.35593e-07	-1.40735	-1.26273	2.73508e-05	-1.48845	-1.23297
91212152	chr9:91212152:GAA:G	9.70566e-07	-1.42299	-0.652587	3.60705e-05	-1.56863	-0.876069
91212195	chr9:91212195:C:T	2.0487e-06	-1.3285	-2.95118e-10	0.000136401	-1.11457	-2.95118e-10
91212228	chr9:91212228:G:C	8.73389e-07	-1.4701	-0.710976	3.96002e-05	-1.58677	-0.764565
91212317	chr9:91212317:A:C	1.74242e-06	-1.49043	-2.95118e-10	8.92403e-05	-1.53884	-2.95118e-10
91212662	chr9:91212662:T:TATCAGTAAACA	5.44587e-07	-1.40729	-1.24614	2.81902e-05	-1.48822	-1.20297
91213189	chr9:91213189:G:A	7.1486e-07	-1.16574	-1.21563	3.06969e-05	-1.33508	-1.27094
91213762	chr9:91213762:A:C	4.02482e-06	-1.16478e-10	-0.653225	0.000194948	-1.16478e-10	-0.757441
91213775	chr9:91213775:A:G	2.24582e-06	-1.16478e-10	-1.23663	0.00011855	-1.16478e-10	-1.25484
91214148	chr9:91214148:T:C	2.1499e-05	-1.16478e-10	1.0223	0.00102806	-1.16478e-10	0.905258
91214241	chr9:91214241:T:C	2.35947e-06	-1.16478e-10	-1.18727	0.000118552	-1.16478e-10	-1.25482
91215043	chr9:91215043:A:G	5.40554e-07	-1.41986	-1.24101	2.81713e-05	-1.49732	-1.19455
91215824	chr9:91215824:T:C	2.50626e-06	-1.16478e-10	-1.12691	0.000141047	-1.16478e-10	-1.08108
91216074	chr9:91216074:T:C	2.26323e-06	-1.16478e-10	-1.22891	0.000119219	-1.16478e-10	-1.24921
91216464	chr9:91216464:G:A	6.11903e-06	-1.16478e-10	-0.2343	0.000375625	-1.16478e-10	-0.101579
91216846	chr9:91216846:T:C	1.25337e-05	-1.16478e-10	0.48272	0.000601673	-1.16478e-10	0.369542
91218190	chr9:91218190:T:C	7.19335e-06	-1.16478e-10	-0.0725466	0.000310978	-1.16478e-10	-0.290451
91218501	chr9:91218501:T:C	2.26214e-06	-1.16478e-10	-1.22939	0.000119178	-1.16478e-10	-1.24956
91218561	chr9:91218561:G:A	1.09866e-06	-0.970523	-0.981089	3.08528e-05	-1.44862	-1.15232
91218781	chr9:91218781:C:T	2.8128e-06	-1.16478e-10	-1.01153	0.000116496	-1.16478e-10	-1.27232
91219367	chr9:91219367:G:A	8.15769e-07	-1.01092	-1.2384	2.54566e-05	-1.52466	-1.26854
91219899	chr9:91219899:A:G	1.22547e-05	-1.16478e-10	0.460202	0.00045792	-1.16478e-10	0.0965222
91220105	chr9:91220105:C:A	2.26254e-06	-1.16478e-10	-1.22922	0.000119193	-1.16478e-10	-1.24943
91220160	chr9:91220160:G:A	1.62865e-06	-1.24495	-0.313001	8.72963e-05	-1.52531	-0.0355551
91220210	chr9:91220210:G:A	1.63332e-06	-1.24631	-0.308782	8.76832e-05	-1.52584	-0.0306021
91220617	chr9:91220617:G:A	9.81576e-07	-1.50545	-0.558855	4.57395e-05	-1.58865	-0.618562
91220650	chr9:91220650:C:T	6.2971e-07	-1.27242	-1.23578	3.36745e-05	-1.2398	-1.27364
91220676	chr9:91220676:A:C	2.22774e-06	-1.16478e-10	-1.24472	0.0001179	-1.16478e-10	-1.26034
91221255	chr9:91221255:A:C	1.42785e-06	-1.07832	-0.611208	6.10623e-05	-1.50658	-0.411699
91221508	chr9:91221508:C:G	2.16634e-06	-1.16478e-10	-1.27266	0.000119434	-1.16478e-10	-1.24741
91221716	chr9:91221716:A:G	2.27136e-06	-1.16478e-10	-1.22533	0.00011953	-1.16478e-10	-1.2466
91221938	chr9:91221938:A:C	2.47818e-06	-1.16478e-10	-1.13818	0.000127951	-1.16478e-10	-1.17852
91222415	chr9:91222415:T:C	1.20712e-06	-0.668259	-1.18921	5.86726e-05	-0.835062	-1.12314
91223245	chr9:91223245:G:A	1.2111e-06	-0.637455	-1.21672	5.8106e-05	-0.807348	-1.16056
91223542	chr9:91223542:A:G	0.00735585	7.00932	-0.151774	3.31347e-05	-1.37091	-1.15868
91223697	chr9:91223697:G:C	0.0203334	7.54464	0.329671	3.36182e-05	-1.52712	-0.987984
91224373	chr9:91224373:A:T	1.14914e-06	-0.695646	-1.21105	5.55565e-05	-0.860132	-1.15264
91225024	chr9:91225024:G:A	3.38801e-06	-1.16478e-10	-0.825462	0.000178657	-1.16478e-10	-0.844705
91225794	chr9:91225794:T:C	1.62311e-06	-1.56136	-2.95118e-10	9.04828e-05	-1.52501	-2.95118e-10
91225804	chr9:91225804:T:C	1.14386e-06	-0.706819	-1.20447	5.54774e-05	-0.870971	-1.14323
91226096	chr9:91226096:T:G	1.25998e-06	-0.64966	-1.16495	6.18671e-05	-0.813468	-1.09171
91226210	chr9:91226210:CTGT:C	7.48546e-06	-1.16478e-10	-0.032742	0.000373996	-1.16478e-10	-0.105928
91226276	chr9:91226276:C:T	5.56734e-06	-1.17708	0.848291	0.000102434	-1.41739	0.0164426
91226989	chr9:91226989:G:A	1.2128e-06	-0.617371	-1.2354	5.7552e-05	-0.789957	-1.18753
91227308	chr9:91227308:G:A	1.97137e-06	-1.36697	-2.95118e-10	0.000137089	-1.10954	-2.95118e-10
91227420	chr9:91227420:TG:T	1.51716e-06	-0.384496	-1.24436	7.02744e-05	-0.576632	-1.20113
91227553	chr9:91227553:C:T	1.05069e-06	-0.821238	-1.17502	5.2051e-05	-0.973331	-1.10462
91227557	chr9:91227557:C:G	1.22046e-06	-0.715486	-1.13099	6.06196e-05	-0.876871	-1.04868
91227559	chr9:91227559:A:G	1.11115e-06	-0.763376	-1.17693	5.4804e-05	-0.91849	-1.10792
91227777	chr9:91227777:T:A	2.21886e-06	-1.16478e-10	-1.24871	0.000125342	-1.16478e-10	-1.19913
91228205	chr9:91228205:C:T	3.60608e-06	-1.16478e-10	-0.763083	0.000190178	-1.16478e-10	-0.782209
91228221	chr9:91228221:C:T	1.54896e-05	-1.16478e-10	0.694462	0.00103348	-1.16478e-10	0.910514
91228610	chr9:91228610:T:C	0.000444523	2.70286	1.34844	6.40148e-05	-1.56931	-0.301744
91228940	chr9:91228940:A:C	6.96651e-06	-1.16478e-10	-0.10459	0.000285152	-1.16478e-10	-0.377151
91229012	chr9:91229012:G:GA	0.0394395	8.22504	0.311776	3.58867e-05	-1.45941	-0.990395
91229448	chr9:91229448:C:T	1.60719e-06	-1.35344	-0.217777	8.44023e-05	-1.5571	-0.0374719
91229608	chr9:91229608:T:C	4.40116e-06	-1.16478e-10	-0.563835	0.000211315	-1.16478e-10	-0.676824
91229916	chr9:91229916:A:G	7.74208e-05	1.34464	0.958907	5.92922e-05	-1.56709	-0.380603
91230024	chr9:91230024:A:C	1.57971e-06	-1.58846	-2.95118e-10	8.75032e-05	-1.5585	-2.95118e-10
91230203	chr9:91230203:G:A	5.51404e-07	-1.38449	-1.2565	3.95015e-05	-1.10739	-1.24644
91230572	chr9:91230572:T:C	2.78843e-06	-1.02022	-2.95118e-10	9.92265e-05	-1.43277	-2.95118e-10
91230585	chr9:91230585:C:T	9.57602e-06	-1.16478e-10	0.213558	0.00043896	-1.16478e-10	0.0542363
91230865	chr9:91230865:C:T	1.53122e-06	-0.421637	-1.198	7.24581e-05	-0.609179	-1.13798
91231291	chr9:91231291:G:A	2.17056e-06	-1.16478e-10	-1.27072	0.000121195	-1.16478e-10	-1.23277
91231400	chr9:91231400:G:A	9.18018e-06	-1.16478e-10	0.171342	0.000390049	-1.16478e-10	-0.0639001
91231478	chr9:91231478:T:C	0.000101012	1.21761	1.35192	7.70027e-05	-1.55329	-0.133038
91231569	chr9:91231569:A:G	2.26265e-06	-1.16478e-10	-1.22917	0.000119204	-1.16478e-10	-1.24934
91231583	chr9:91231583:A:G	2.49932e-06	-1.12969	-2.95118e-10	0.000118914	-1.25177	-2.95118e-10
91231667	chr9:91231667:C:G	1.35078e-06	-0.516995	-1.22802	6.38217e-05	-0.697426	-1.17665
91231919	chr9:91231919:T:G	0.022453	7.68624	0.287238	3.35935e-05	-1.51521	-1.00063
91231984	chr9:91231984:CT:C	1.36285e-06	-0.515986	-1.22014	6.45869e-05	-0.696774	-1.16539
91232926	chr9:91232926:T:C	0.000253846	2.48023	1.0108	5.15118e-05	-1.58219	-0.506174
91233086	chr9:91233086:C:A	2.60237e-06	-1.16478e-10	-1.08928	0.000125607	-1.16478e-10	-1.19701
91233789	chr9:91233789:G:A	1.21626e-06	-0.630659	-1.21927	5.82872e-05	-0.800667	-1.16412
91233793	chr9:91233793:A:G	1.21896e-06	-0.628999	-1.21871	5.84192e-05	-0.799171	-1.16336
91233836	chr9:91233836:G:C	6.13237e-07	-1.29283	-1.24188	2.69964e-05	-1.53573	-1.19874
91233987	chr9:91233987:G:A	0.0172409	7.32158	0.387754	3.39276e-05	-1.54356	-0.962388
91234101	chr9:91234101:A:G	6.09481e-06	-1.16478e-10	-0.238267	0.000265454	-1.16478e-10	-0.448731
91234125	chr9:91234125:G:A	1.11505e-06	-0.706592	-1.23021	5.34165e-05	-0.872131	-1.17992
91234347	chr9:91234347:G:C	2.249e-06	-1.16478e-10	-1.23522	0.000118681	-1.16478e-10	-1.25373
91234579	chr9:91234579:G:T	1.8436e-06	-1.43398	-2.95118e-10	0.000108493	-1.34348	-2.95118e-10
91235297	chr9:91235297:G:C	2.87872e-06	-1.16478e-10	-0.988357	0.000159494	-1.16478e-10	-0.958168
91235482	chr9:91235482:T:G	3.27416e-06	-1.23139	0.371745	7.06056e-05	-1.44829	-0.32477
91235591	chr9:91235591:A:G	0.000152026	2.92764	0.0507049	3.1043e-05	-1.55144	-1.04336
91236090	chr9:91236090:A:C	2.16473e-06	-1.16478e-10	-1.27341	0.00011697	-1.16478e-10	-1.26826
91236324	chr9:91236324:G:A	2.25716e-06	-1.16478e-10	-1.2316	0.000126856	-1.16478e-10	-1.18712
91236420	chr9:91236420:A:G	2.42302e-06	-1.16478e-10	-1.16069	0.00012292	-1.16478e-10	-1.21864
91236424	chr9:91236424:C:T	7.52185e-07	-1.50883	-0.821648	3.55674e-05	-1.58843	-0.870314
91236912	chr9:91236912:C:G	2.18507e-06	-1.16478e-10	-1.26406	0.000116327	-1.16478e-10	-1.27376
91237092	chr9:91237092:T:G	8.97699e-07	-0.979547	-1.17408	4.54361e-05	-1.11373	-1.10013
91237476	chr9:91237476:A:T	1.27639e-06	-0.760103	-1.04157	6.50789e-05	-0.918154	-0.936417
91237513	chr9:91237513:T:G	2.18618e-06	-1.16478e-10	-1.26355	0.000119116	-1.16478e-10	-1.25008
91237559	chr9:91237559:T:C	3.05736e-05	2.06818	-0.693747	2.42894e-05	-1.58872	-1.25141
91238264	chr9:91238264:T:C	1.30063e-06	-0.744824	-1.03803	6.62675e-05	-0.904456	-0.932016
91238437	chr9:91238437:G:A	1.31043e-06	-0.756049	-1.0193	6.70867e-05	-0.91443	-0.909756
91238518	chr9:91238518:G:A	2.17341e-06	-1.16478e-10	-1.26941	0.000120981	-1.16478e-10	-1.23454
91238581	chr9:91238581:A:G	2.22643e-06	-1.16478e-10	-1.2453	0.000116957	-1.16478e-10	-1.26836
91238981	chr9:91238981:A:G	0.0120852	7.01795	0.336091	3.28355e-05	-1.56273	-0.975928
91239176	chr9:91239176:A:G	1.15601e-06	-0.81644	-1.08429	5.88112e-05	-0.968738	-0.987101
91239350	chr9:91239350:A:C	2.92052e-06	-1.16478e-10	-0.973941	0.000162138	-1.16478e-10	-0.941723
91239374	chr9:91239374:C:G	1.33272e-06	-0.775206	-0.983273	6.86038e-05	-0.930802	-0.871023
91240294	chr9:91240294:C:T	1.25473e-06	-0.754587	-1.0642	6.36416e-05	-0.913096	-0.963808
91240403	chr9:91240403:C:T	3.08429e-06	-1.16478e-10	-0.919383	0.000118087	-1.16478e-10	-1.25875
91240418	chr9:91240418:C:T	1.82263e-05	1.09474	-0.237581	3.15606e-05	-1.5455	-1.03276
91240603	chr9:91240603:T:C	1.90888e-05	-1.16478e-10	0.903398	0.000932764	-1.16478e-10	0.80798
91240927	chr9:91240927:T:C	2.33253e-06	-1.16478e-10	-1.19875	0.000118109	-1.16478e-10	-1.25856
91240988	chr9:91240988:G:A	5.50094e-07	-1.39159	-1.25178	3.88702e-05	-1.12904	-1.2409
91241334	chr9:91241334:T:C	4.37051e-06	-1.21731	0.646485	9.84729e-05	-1.44676	0.00637045
91241457	chr9:91241457:T:C	1.87294e-05	1.14074	-0.256352	3.11175e-05	-1.55119	-1.04121
91241496	chr9:91241496:G:A	3.02361e-06	-0.939253	-2.95118e-10	0.00013683	-1.11143	-2.95118e-10
91241570	chr9:91241570:T:C	6.72546e-06	-1.16478e-10	-0.139803	0.000318465	-1.16478e-10	-0.266658
91242136	chr9:91242136:G:T	3.12879e-06	-1.16478e-10	-0.905058	0.000155105	-1.16478e-10	-0.986072
91242615	chr9:91242615:C:T	2.93708e-05	2.03281	-0.698509	2.41303e-05	-1.58854	-1.25816
91244066	chr9:91244066:T:C	1.41296e-06	-0.749355	-0.950659	7.44895e-05	-0.911166	-0.808348
91244204	chr9:91244204:T:G	2.17462e-06	-1.16478e-10	-1.26885	0.00011652	-1.16478e-10	-1.27211
91244626	chr9:91244626:A:AAT	2.16624e-06	-1.16478e-10	-1.27271	0.000116703	-1.16478e-10	-1.27054
91244687	chr9:91244687:G:A	1.6145e-06	-1.56668	-2.95118e-10	8.51828e-05	-1.58537	-2.95118e-10
91244758	chr9:91244758:A:G	2.08533e-06	-1.31078	-2.95118e-10	0.000149056	-1.02585	-2.95118e-10
91245233	chr9:91245233:G:GC	2.32057e-05	-1.16478e-10	1.09869	0.00112947	-1.16478e-10	0.999331
91245342	chr9:91245342:A:G	1.91018e-06	-1.39851	-2.95118e-10	0.000118432	-1.25583	-2.95118e-10
91245523	chr9:91245523:G:C	2.21533e-06	-1.16478e-10	-1.2503	0.000116712	-1.16478e-10	-1.27047
91246652	chr9:91246652:T:C	0.0146928	7.45453	0.0948778	3.14173e-05	-1.53221	-1.0506
91246987	chr9:91246987:G:A	2.16847e-05	-1.16478e-10	1.0309	0.00105667	-1.16478e-10	0.932705
91247275	chr9:91247275:A:C	1.17063e-06	-0.866499	-1.02167	6.03762e-05	-1.01297	-0.916605
91248016	chr9:91248016:G:A	0.000514593	4.22928	-0.031602	2.84927e-05	-1.56401	-1.11652
91248573	chr9:91248573:G:A	1.48141e-05	-1.16478e-10	0.649873	0.000986389	-1.16478e-10	0.863879
91248961	chr9:91248961:T:C	2.16938e-06	-1.16478e-10	-1.27126	0.000120277	-1.16478e-10	-1.24037
91249478	chr9:91249478:C:CTT	7.46504e-07	-1.27636	-1.06169	3.38407e-05	-1.52731	-0.981197
91249597	chr9:91249597:C:T	1.83363e-06	-1.4394	-2.95118e-10	9.3586e-05	-1.49129	-2.95118e-10
91249960	chr9:91249960:T:C	1.58339e-06	-1.58614	-2.95118e-10	8.55072e-05	-1.58157	-2.95118e-10
91250250	chr9:91250250:G:A	0.0150913	7.36836	0.20781	3.15999e-05	-1.53976	-1.03726
91250463	chr9:91250463:T:C	3.40816e-06	-1.16478e-10	-0.819531	0.000168586	-1.16478e-10	-0.902726
91251055	chr9:91251055:C:T	1.42839e-06	-0.800649	-0.888505	7.54226e-05	-0.953858	-0.753207
91251528	chr9:91251528:C:T	2.20905e-06	-1.16478e-10	-1.25314	0.000116589	-1.16478e-10	-1.27151
91251735	chr9:91251735:G:A	3.78582e-06	-1.22909	0.514645	8.80144e-05	-1.45303	-0.0996412
91251812	chr9:91251812:TGGTAAGG:T	0.0114529	6.99314	0.307158	3.23923e-05	-1.5641	-0.988152
91252107	chr9:91252107:C:T	2.79803e-06	-1.16478e-10	-1.01679	0.000141346	-1.16478e-10	-1.07896
91252211	chr9:91252211:T:C	8.74491e-07	-1.58861	-0.591209	7.54396e-05	-0.983939	-0.7229
91252217	chr9:91252217:G:A	0.0127113	7.39356	0.0109819	2.93863e-05	-1.5382	-1.11144
91252296	chr9:91252296:C:T	2.22288e-06	-1.16478e-10	-1.2469	0.000126998	-1.16478e-10	-1.186
91252359	chr9:91252359:A:G	2.29708e-06	-1.16478e-10	-1.21407	0.000129704	-1.16478e-10	-1.16492
91252470	chr9:91252470:G:A	0.0191143	7.74709	0.0653988	3.08676e-05	-1.50865	-1.09181
91254380	chr9:91254380:A:G	1.22961e-06	-0.810475	-1.02853	6.29837e-05	-0.962457	-0.924839
91254625	chr9:91254625:A:G	3.48847e-06	-1.16478e-10	-0.79624	0.000172158	-1.16478e-10	-0.881757
91254874	chr9:91254874:T:A	5.62617e-06	-0.318276	-2.95118e-10	0.000238963	-0.553865	-2.95118e-10
91255285	chr9:91255285:G:A	7.09358e-07	-1.50775	-0.881349	3.36179e-05	-1.58849	-0.926627
91255361	chr9:91255361:G:A	6.33735e-07	-1.23324	-1.26859	3.2978e-05	-1.26837	-1.26596
91256002	chr9:91256002:ATTAAAT:A	1.18634e-06	-0.800713	-1.07412	6.01605e-05	-0.953811	-0.979344
91256895	chr9:91256895:G:A	2.16361e-06	-1.16478e-10	-1.27393	0.000116533	-1.16478e-10	-1.272
91256913	chr9:91256913:G:A	1.32941e-06	-0.759515	-1.00145	6.86137e-05	-0.914688	-0.886992
91256950	chr9:91256950:T:C	2.16362e-06	-1.16478e-10	-1.27392	0.000116529	-1.16478e-10	-1.27203
91257128	chr9:91257128:G:T	7.1628e-07	-1.49975	-0.879635	3.3659e-05	-1.58876	-0.925131
91257245	chr9:91257245:T:TA	4.47838e-06	-0.546444	-2.95118e-10	0.000181163	-0.830773	-2.95118e-10
91257659	chr9:91257659:G:A	3.08483e-06	-1.16478e-10	-0.919209	0.000153958	-1.16478e-10	-0.993491
91257779	chr9:91257779:T:G	2.25445e-06	-1.16478e-10	-1.2328	0.000131408	-1.16478e-10	-1.15187
91258295	chr9:91258295:G:A	2.2025e-06	-1.25611	-2.95118e-10	0.000140452	-1.0853	-2.95118e-10
91258304	chr9:91258304:C:T	7.01326e-07	-1.51659	-0.883894	3.35818e-05	-1.58767	-0.928519
91258479	chr9:91258479:C:A	2.22535e-06	-1.16478e-10	-1.24579	0.00012221	-1.16478e-10	-1.22443
91258481	chr9:91258481:C:T	9.78355e-07	-1.56772	-0.499861	4.46154e-05	-1.53708	-0.69501
91258517	chr9:91258517:G:A	6.89397e-07	-1.51349	-0.904154	3.29145e-05	-1.58804	-0.948219
91258672	chr9:91258672:A:G	6.88297e-07	-1.51514	-0.904097	3.29226e-05	-1.58786	-0.948156
91258948	chr9:91258948:A:G	2.55155e-06	-1.16478e-10	-1.109	0.000136528	-1.16478e-10	-1.11365
91259245	chr9:91259245:T:C	4.7365e-06	-1.16478e-10	-0.490406	0.000209342	-1.16478e-10	-0.686204
91259284	chr9:91259284:T:G	4.85037e-05	1.70897	0.126962	3.49495e-05	-1.5863	-0.889969
91259375	chr9:91259375:T:TCTC	0.012379	7.23138	0.146668	3.05953e-05	-1.54697	-1.06236
91259559	chr9:91259559:T:C	2.22749e-06	-1.16478e-10	-1.24483	0.00012231	-1.16478e-10	-1.22361
91259793	chr9:91259793:T:C	2.25512e-06	-1.16478e-10	-1.2325	0.000131477	-1.16478e-10	-1.15134
91259873	chr9:91259873:C:T	2.3317e-06	-1.16478e-10	-1.19911	0.000121391	-1.16478e-10	-1.23115
91260554	chr9:91260554:G:A	1.70231e-06	-1.51372	-2.95118e-10	0.000108276	-1.34549	-2.95118e-10
91260594	chr9:91260594:A:G	2.19617e-06	-1.16478e-10	-1.25899	0.000118078	-1.16478e-10	-1.25883
91260664	chr9:91260664:T:C	6.87478e-07	-1.52129	-0.899142	3.3095e-05	-1.58704	-0.943755
91261028	chr9:91261028:T:A	6.93062e-07	-1.50788	-0.904459	3.28902e-05	-1.58848	-0.948516
91261039	chr9:91261039:T:C	1.89156e-06	-1.4083	-2.95118e-10	9.05786e-05	-1.52395	-2.95118e-10
91261060	chr9:91261060:C:T	7.46863e-07	-1.09716	-1.24041	2.64832e-05	-1.4869	-1.26676
91261189	chr9:91261189:T:C	2.07233e-06	-1.31703	-2.95118e-10	9.80496e-05	-1.4447	-2.95118e-10
91261293	chr9:91261293:A:G	4.79786e-05	1.72464	0.100412	3.443e-05	-1.58672	-0.904522
91261322	chr9:91261322:C:T	2.53201e-06	-1.16478e-10	-1.11669	0.000135564	-1.16478e-10	-1.12073
91261906	chr9:91261906:A:C	1.33704e-05	-1.16478e-10	0.547342	0.000885189	-1.16478e-10	0.75563
91262422	chr9:91262422:C:T	7.77921e-07	-1.51109	-0.785744	3.66824e-05	-1.58825	-0.839623
91262695	chr9:91262695:T:C	2.26805e-06	-1.16478e-10	-1.22678	0.000116339	-1.16478e-10	-1.27367
91262960	chr9:91262960:G:A	1.24166e-06	-0.809996	-1.01926	6.37376e-05	-0.961662	-0.913735
91262964	chr9:91262964:T:C	1.36092e-06	-0.777422	-0.960124	7.18302e-05	-0.935931	-0.819935
91263064	chr9:91263064:T:C	2.16617e-06	-1.16478e-10	-1.27274	0.000119556	-1.16478e-10	-1.24638
91263177	chr9:91263177:T:C	0.014332	7.23302	0.291523	3.2732e-05	-1.54741	-0.994413
91263216	chr9:91263216:T:C	2.51698e-06	-1.16478e-10	-1.12264	0.000134714	-1.16478e-10	-1.12702
91263621	chr9:91263621:A:C	5.56801e-06	-1.16478e-10	-0.328666	0.000191769	-1.16478e-10	-0.773878
91264661	chr9:91264661:A:C	5.87329e-07	-1.50544	-1.07244	2.75716e-05	-1.58859	-1.1248
91265146	chr9:91265146:G:A	0.00010762	2.6329	-2.95118e-10	0.00372338	2.19222	-2.95118e-10
91265327	chr9:91265327:CTTCA:C	0.00826916	7.04223	-0.0676472	2.80062e-05	-1.55903	-1.13872
91265395	chr9:91265395:T:A	0.0125017	7.103	0.284916	3.21e-05	-1.55517	-1.00614
91265676	chr9:91265676:T:A	1.35221e-06	-0.724717	-1.01925	6.88007e-05	-0.885195	-0.913763
91265705	chr9:91265705:A:G	6.05126e-07	-1.50481	-1.04321	2.82786e-05	-1.58861	-1.09945
91265951	chr9:91265951:T:C	2.68278e-06	-1.05885	-2.95118e-10	0.000101223	-1.41284	-2.95118e-10
91266233	chr9:91266233:A:G	4.52445e-05	1.64828	0.118096	3.48278e-05	-1.58444	-0.895312
91266616	chr9:91266616:C:T	0.0127351	7.17104	0.235373	3.18446e-05	-1.55142	-1.01788
91266617	chr9:91266617:A:G	5.96043e-07	-1.52223	-1.04091	2.83858e-05	-1.58682	-1.09747
91266949	chr9:91266949:C:T	2.45001e-06	-1.16478e-10	-1.14961	0.00012738	-1.16478e-10	-1.183
91267099	chr9:91267099:T:C	2.16824e-06	-1.16478e-10	-1.27179	0.000120029	-1.16478e-10	-1.24244
91267411	chr9:91267411:T:C	2.1685e-06	-1.16478e-10	-1.27167	0.000120086	-1.16478e-10	-1.24197
91267633	chr9:91267633:T:C	1.2165e-06	-0.831232	-1.0185	6.25968e-05	-0.980616	-0.912841
91267903	chr9:91267903:G:A	0.00975402	7.07561	0.0641182	2.93688e-05	-1.55685	-1.09339
91267936	chr9:91267936:T:C	5.87767e-07	-1.51166	-1.06547	2.77506e-05	-1.58816	-1.11875
91268217	chr9:91268217:A:G	6.00181e-07	-1.51373	-1.0425	2.83145e-05	-1.58796	-1.09884
91268523	chr9:91268523:C:T	2.20156e-05	-1.16478e-10	1.04605	0.00107367	-1.16478e-10	0.948669
91269011	chr9:91269011:C:T	1.36547e-06	-0.722557	-1.01164	6.96065e-05	-0.882597	-0.904716
91269115	chr9:91269115:G:A	2.21745e-06	-1.16478e-10	-1.24935	0.000119221	-1.16478e-10	-1.2492
91269189	chr9:91269189:C:G	2.85918e-06	-1.16478e-10	-0.995171	0.000144017	-1.16478e-10	-1.06024
91269375	chr9:91269375:G:A	2.21776e-06	-1.16478e-10	-1.24921	0.000123569	-1.16478e-10	-1.21337
91269493	chr9:91269493:G:A	1.31721e-06	-0.792675	-0.977513	6.82749e-05	-0.946287	-0.860342
91269923	chr9:91269923:C:T	0.0127078	7.16329	0.240978	3.19017e-05	-1.55191	-1.01561
91270059	chr9:91270059:T:C	7.10937e-07	-1.50339	-0.883489	3.35315e-05	-1.58869	-0.928997
91270445	chr9:91270445:G:T	4.56204e-06	-1.16478e-10	-0.527934	0.000202738	-1.16478e-10	-0.71826
91270708	chr9:91270708:G:A	5.9705e-06	-1.16478e-10	-0.258873	0.000364401	-1.16478e-10	-0.131918
91271552	chr9:91271552:G:A	5.60147e-06	-0.322675	-2.95118e-10	0.000406029	-0.0237475	-2.95118e-10
91272067	chr9:91272067:G:A	6.89228e-07	-1.51117	-0.906719	3.28286e-05	-1.58824	-0.950627
91272286	chr9:91272286:A:G	6.03055e-07	-1.50845	-1.043	2.82894e-05	-1.58841	-1.09927
91272990	chr9:91272990:G:T	0.0116372	7.218	0.0982564	2.99993e-05	-1.5476	-1.0814
91273051	chr9:91273051:C:T	7.94428e-06	-1.16478e-10	0.026748	0.000372759	-1.16478e-10	-0.109239
91273386	chr9:91273386:G:GT	4.58778e-06	-0.951402	0.429095	0.000117483	-1.26644	0.00256367
91274165	chr9:91274165:A:T	2.16354e-06	-1.16478e-10	-1.27396	0.00011668	-1.16478e-10	-1.27074
91274392	chr9:91274392:A:G	1.65619e-06	-1.54119	-2.95118e-10	0.000102841	-1.39698	-2.95118e-10
91274471	chr9:91274471:A:G	1.80834e-06	-1.4533	-2.95118e-10	9.08665e-05	-1.52078	-2.95118e-10
91274612	chr9:91274612:A:C	3.06351e-06	-1.16478e-10	-0.926142	0.00015525	-1.16478e-10	-0.985135
91275041	chr9:91275041:T:A	2.23016e-06	-1.24363	-2.95118e-10	0.000132195	-1.1459	-2.95118e-10
91275390	chr9:91275390:A:G	2.16537e-06	-1.16478e-10	-1.27311	0.0001175	-1.16478e-10	-1.26373
91275560	chr9:91275560:A:G	8.07212e-07	-1.35778	-0.902096	6.23145e-05	-1.12955	-0.768431
91275585	chr9:91275585:T:C	5.31211e-06	-0.375715	-2.95118e-10	0.000427592	0.0279971	-2.95118e-10
91275591	chr9:91275591:T:C	5.95029e-07	-1.29892	-1.26593	3.75147e-05	-1.19495	-1.21049
91275843	chr9:91275843:T:A	2.21813e-06	-1.16478e-10	-1.24904	0.000123602	-1.16478e-10	-1.21311
91276101	chr9:91276101:C:T	1.46999e-06	-0.736034	-0.924412	7.64132e-05	-0.895878	-0.798139
91276303	chr9:91276303:C:T	2.16625e-06	-1.16478e-10	-1.27271	0.000116332	-1.16478e-10	-1.27373
91276342	chr9:91276342:A:C	6.26212e-06	-1.0819	0.870712	0.000128935	-1.35917	0.188311
91276468	chr9:91276468:C:A	2.85183e-06	-0.997743	-2.95118e-10	0.000117514	-1.26361	-2.95118e-10
91277572	chr9:91277572:T:C	2.16363e-06	-1.16478e-10	-1.27392	0.000116719	-1.16478e-10	-1.2704
91277927	chr9:91277927:C:A	0.0106588	7.18656	0.0418737	2.93518e-05	-1.54956	-1.10126
91278103	chr9:91278103:T:A	2.22661e-06	-1.16478e-10	-1.24522	0.000119244	-1.16478e-10	-1.249
91278211	chr9:91278211:A:G	2.16429e-06	-1.16478e-10	-1.27361	0.000116425	-1.16478e-10	-1.27292
91278732	chr9:91278732:A:C	6.9824e-07	-1.50055	-0.904344	3.28849e-05	-1.58875	-0.948407
91279119	chr9:91279119:TTAA:T	1.37519e-06	-0.809255	-0.917857	7.2366e-05	-0.961007	-0.787428
91279662	chr9:91279662:G:A	2.16419e-06	-1.16478e-10	-1.27366	0.000116435	-1.16478e-10	-1.27284
91279736	chr9:91279736:G:A	2.1643e-06	-1.16478e-10	-1.27361	0.000116424	-1.16478e-10	-1.27293
91280025	chr9:91280025:T:C	3.35544e-05	1.52705	-0.0595894	3.85287e-05	-1.58305	-0.795715
91280425	chr9:91280425:C:T	6.92486e-07	-1.19399	-1.21918	2.82295e-05	-1.43438	-1.25543
91280506	chr9:91280506:A:G	2.19726e-06	-1.16478e-10	-1.25849	0.000124131	-1.16478e-10	-1.20883
91281294	chr9:91281294:T:G	2.92339e-06	-1.16478e-10	-0.972961	0.00016231	-1.16478e-10	-0.940664
91281688	chr9:91281688:T:TG	2.19798e-06	-1.16478e-10	-1.25817	0.000120146	-1.16478e-10	-1.24146
91281732	chr9:91281732:T:C	3.02367e-06	-1.16478e-10	-0.939233	0.000151753	-1.16478e-10	-1.00792
91281852	chr9:91281852:C:T	3.53452e-06	-1.16478e-10	-0.783126	0.000162652	-1.16478e-10	-0.938561
91281956	chr9:91281956:G:A	2.26613e-06	-1.16478e-10	-1.22763	0.000127561	-1.16478e-10	-1.18157
91281990	chr9:91281990:C:T	1.77694e-05	1.17407	-0.342298	2.98211e-05	-1.55389	-1.08107
91282007	chr9:91282007:A:G	2.17069e-06	-1.16478e-10	-1.27066	0.000120512	-1.16478e-10	-1.23842
91282024	chr9:91282024:A:C	2.21346e-06	-1.16478e-10	-1.25115	0.000118562	-1.16478e-10	-1.25474
91282056	chr9:91282056:T:G	1.58432e-06	-1.58555	-2.95118e-10	8.68372e-05	-1.56614	-2.95118e-10
91282488	chr9:91282488:G:A	6.93496e-07	-1.50759	-0.904124	3.29006e-05	-1.58849	-0.948187
91282790	chr9:91282790:T:A	6.41636e-06	-1.16478e-10	-0.186853	0.00039409	-1.16478e-10	-0.0535916
91282849	chr9:91282849:C:T	0.00130659	4.66501	0.464462	4.10916e-05	-1.57967	-0.734702
91282977	chr9:91282977:C:T	6.90048e-07	-1.50266	-0.91404	3.25834e-05	-1.58871	-0.957662
91283189	chr9:91283189:T:C	6.80942e-07	-1.5257	-0.904277	3.29703e-05	-1.58623	-0.948334
91283312	chr9:91283312:CA:C	5.44145e-06	-1.16478e-10	-0.351658	0.000244722	-1.16478e-10	-0.53005
91283526	chr9:91283526:C:T	3.51209e-06	-0.789492	-2.95118e-10	0.000154814	-0.987945	-2.95118e-10
91283999	chr9:91283999:T:A	2.54216e-06	-1.16478e-10	-1.11269	0.000136091	-1.16478e-10	-1.11685
91284074	chr9:91284074:C:T	1.95635e-05	1.24697	-0.319006	2.99072e-05	-1.56156	-1.07052
91284837	chr9:91284837:T:C	6.90564e-07	-1.51045	-0.905501	3.28634e-05	-1.58831	-0.949506
91285532	chr9:91285532:T:C	2.02075e-06	-1.34224	-2.95118e-10	0.0001425	-1.07083	-2.95118e-10
91285559	chr9:91285559:ACAGTATTATAAAGG:A	6.46933e-06	-1.09028	0.91165	0.000132365	-1.36552	0.220908
91286247	chr9:91286247:C:T	0.0125157	7.38267	0.00636415	2.93892e-05	-1.53476	-1.11478
91287030	chr9:91287030:T:C	1.32867e-05	-1.16478e-10	0.541061	0.000879798	-1.16478e-10	0.74952
91287474	chr9:91287474:A:G	6.78103e-07	-1.51793	-0.916231	3.25607e-05	-1.58752	-0.959549
91287524	chr9:91287524:A:G	2.16724e-06	-1.16478e-10	-1.27225	0.000119817	-1.16478e-10	-1.2442
91287597	chr9:91287597:T:C	3.90351e-06	-0.607967	-0.0758608	0.000128138	-1.21034	0.0332805
91288216	chr9:91288216:C:T	5.03276e-07	-1.51481	-1.21751	2.48079e-05	-1.58797	-1.23103
91288756	chr9:91288756:A:G	2.19652e-06	-1.16478e-10	-1.25883	0.000120031	-1.16478e-10	-1.24242
91288787	chr9:91288787:T:C	2.2248e-05	-1.16478e-10	1.05655	0.00108476	-1.16478e-10	0.958944
91288887	chr9:91288887:A:G	2.16434e-06	-1.16478e-10	-1.27359	0.000116421	-1.16478e-10	-1.27296
91289514	chr9:91289514:A:G	2.19809e-06	-1.16478e-10	-1.25811	0.000120155	-1.16478e-10	-1.24139
91289999	chr9:91289999:C:T	2.56397e-06	-1.16478e-10	-1.10415	0.000137143	-1.16478e-10	-1.10915
91290186	chr9:91290186:CAGG:C	5.0702e-06	-1.14763	0.72531	0.00010901	-1.40307	0.0643339
91290336	chr9:91290336:A:G	6.72194e-07	-1.5225	-0.920412	3.24507e-05	-1.58683	-0.963622
91290474	chr9:91290474:T:C	1.4479e-06	-0.66907	-1.00652	7.52425e-05	-0.810821	-0.898634
91290762	chr9:91290762:C:T	3.51295e-06	-0.753451	-0.0357968	0.000354456	-0.0461795	-0.113409
91290983	chr9:91290983:T:C	2.1658e-06	-1.16478e-10	-1.27291	0.00011732	-1.16478e-10	-1.26527
91291262	chr9:91291262:C:T	1.82326e-06	-1.44508	-2.95118e-10	0.000122023	-1.22596	-2.95118e-10
91292360	chr9:91292360:T:C	3.96085e-06	-1.16478e-10	-0.669246	0.000192586	-1.16478e-10	-0.769629
91292414	chr9:91292414:G:A	2.16502e-06	-1.16478e-10	-1.27327	0.000119212	-1.16478e-10	-1.24927
91292564	chr9:91292564:A:C	4.60923e-05	1.70626	0.0786817	3.40582e-05	-1.58631	-0.915791
91293972	chr9:91293972:T:C	1.98534e-06	-1.35991	-2.95118e-10	0.000142992	-1.06738	-2.95118e-10
91294275	chr9:91294275:C:T	0.0112574	7.28896	-0.00588828	2.90598e-05	-1.54172	-1.11909
91294304	chr9:91294304:C:T	5.44503e-06	-1.11482	0.763823	0.000115431	-1.38163	0.100135
91294954	chr9:91294954:C:T	3.92114e-05	1.66349	-0.0402269	3.21145e-05	-1.585	-0.975867
91294980	chr9:91294980:CAT:C	3.9382e-06	-0.67498	-2.95118e-10	0.000157994	-0.967617	-2.95118e-10
91295925	chr9:91295925:G:A	1.59164e-06	-0.584158	-0.996784	8.23565e-05	-0.731773	-0.887342
91296374	chr9:91296374:T:C	4.75422e-06	-1.16478e-10	-0.486672	0.000210085	-1.16478e-10	-0.682661
91296761	chr9:91296761:C:T	6.87526e-07	-1.51412	-0.906236	3.28523e-05	-1.58798	-0.950169
91296896	chr9:91296896:G:A	5.15656e-06	-0.405435	-2.95118e-10	0.000213322	-0.667371	-2.95118e-10
91297017	chr9:91297017:T:C	6.85887e-07	-1.51862	-0.904124	3.29361e-05	-1.58742	-0.948187
91297254	chr9:91297254:A:C	2.19793e-06	-1.16478e-10	-1.25819	0.000120143	-1.16478e-10	-1.24149
91297536	chr9:91297536:G:A	3.26156e-06	-0.863497	-2.95118e-10	0.000130175	-1.1613	-2.95118e-10
91297749	chr9:91297749:G:A	0.00272466	6.23447	-0.370075	2.93252e-05	-1.57524	-1.07648
91298244	chr9:91298244:C:CA	6.26195e-06	-0.211212	-2.95118e-10	0.000490267	0.164779	-2.95118e-10
91298765	chr9:91298765:G:C	1.39108e-06	-0.693302	-1.02232	7.22203e-05	-0.833221	-0.917231
91299227	chr9:91299227:C:T	4.48747e-06	-1.16478e-10	-0.544416	0.00024303	-1.16478e-10	-0.536987
91299617	chr9:91299617:G:C	2.16417e-06	-1.16478e-10	-1.27367	0.000118707	-1.16478e-10	-1.25352
91299639	chr9:91299639:T:C	1.55581e-06	-0.6036	-1.00011	8.17615e-05	-0.754418	-0.871947
91299681	chr9:91299681:A:G	6.70911e-07	-1.5407	-0.904124	3.3116e-05	-1.58197	-0.948187
91300110	chr9:91300110:AC:A	0.0121055	7.31314	0.0425761	2.96172e-05	-1.54003	-1.10179
91300696	chr9:91300696:C:T	4.62799e-06	-1.17984	0.66626	0.000101753	-1.42393	0.0163063
91300745	chr9:91300745:G:A	6.84786e-07	-1.51895	-0.905407	3.28974e-05	-1.58738	-0.949401
91301369	chr9:91301369:A:T	2.10951e-05	1.25365	-0.250311	3.08719e-05	-1.56215	-1.03817
91301784	chr9:91301784:C:T	2.07753e-06	-1.31452	-2.95118e-10	0.000148237	-1.03136	-2.95118e-10
91301974	chr9:91301974:T:C	2.19766e-06	-1.16478e-10	-1.25831	0.000120122	-1.16478e-10	-1.24167
91302194	chr9:91302194:AGT:A	4.08854e-05	1.72275	-0.0576809	3.17895e-05	-1.5867	-0.984335
91302344	chr9:91302344:C:T	6.84e-07	-1.52127	-0.904235	3.2945e-05	-1.58704	-0.948293
91302995	chr9:91302995:T:C	2.18898e-06	-1.16478e-10	-1.26227	0.000116696	-1.16478e-10	-1.2706
91303369	chr9:91303369:C:T	5.74211e-06	-1.09832	0.800443	0.000120341	-1.37069	0.130856
91303394	chr9:91303394:A:G	2.83382e-05	1.46514	-0.166632	3.61703e-05	-1.58037	-0.861565
91303751	chr9:91303751:T:C	3.02643e-06	-0.938321	-2.95118e-10	0.000122995	-1.21803	-2.95118e-10
91304682	chr9:91304682:T:C	8.55771e-07	-1.2114	-0.990058	3.79118e-05	-1.497	-0.897914
91305397	chr9:91305397:C:T	2.22911e-06	-1.16478e-10	-1.2441	0.000117124	-1.16478e-10	-1.26694
91305759	chr9:91305759:T:C	1.58045e-06	-1.58799	-2.95118e-10	9.06704e-05	-1.52294	-2.95118e-10
91306000	chr9:91306000:G:A	1.7427e-06	-0.527832	-0.962439	9.0212e-05	-0.680966	-0.847043
91306244	chr9:91306244:C:T	3.2973e-06	-0.852599	-2.95118e-10	0.000131311	-1.1526	-2.95118e-10
91306320	chr9:91306320:T:A	2.68568e-06	-1.05777	-2.95118e-10	0.000101166	-1.41341	-2.95118e-10
91306659	chr9:91306659:AT:A	4.66347e-05	1.72328	0.0733628	3.39731e-05	-1.58669	-0.917909
91306778	chr9:91306778:T:C	1.7035e-06	-1.51302	-2.95118e-10	8.83395e-05	-1.54898	-2.95118e-10
91307085	chr9:91307085:G:A	8.52945e-06	-1.16478e-10	0.0978208	0.000398824	-1.16478e-10	-0.0416505
91307166	chr9:91307166:G:A	2.26695e-06	-1.16478e-10	-1.22727	0.000127627	-1.16478e-10	-1.18106
91307898	chr9:91307898:G:C	2.32163e-06	-1.16478e-10	-1.20343	0.000117245	-1.16478e-10	-1.26591
91308022	chr9:91308022:C:T	5.62525e-07	-1.41226	-1.20876	3.96202e-05	-1.16153	-1.1893
91309503	chr9:91309503:G:A	2.17611e-06	-1.16478e-10	-1.26817	0.000121127	-1.16478e-10	-1.23334
91309831	chr9:91309831:T:C	6.15106e-06	-1.08422	0.855137	0.000125823	-1.3612	0.165904
91310560	chr9:91310560:A:G	2.16472e-06	-1.16478e-10	-1.27341	0.00011697	-1.16478e-10	-1.26825
91310959	chr9:91310959:G:A	4.20213e-06	-1.16478e-10	-0.610114	0.00020331	-1.16478e-10	-0.715438
91311079	chr9:91311079:T:A	3.21636e-06	-0.877454	-2.95118e-10	0.000144089	-1.05974	-2.95118e-10
91311940	chr9:91311940:G:C	2.52188e-06	-1.16478e-10	-1.1207	0.000134953	-1.16478e-10	-1.12524
91312178	chr9:91312178:A:G	2.16478e-06	-1.16478e-10	-1.27339	0.000116385	-1.16478e-10	-1.27327
91312886	chr9:91312886:G:C	2.20008e-05	-1.16478e-10	1.04538	0.00107298	-1.16478e-10	0.948026
91313121	chr9:91313121:T:G	2.50294e-06	-1.16478e-10	-1.12824	0.000133949	-1.16478e-10	-1.13271
91313134	chr9:91313134:C:G	8.79262e-05	2.43079	-2.95118e-10	0.000253848	-0.493434	-2.95118e-10
91313568	chr9:91313568:G:A	7.53961e-07	-1.47868	-0.849443	3.46542e-05	-1.588	-0.896756
91313862	chr9:91313862:G:A	0.000999788	5.76979	-0.907949	2.45561e-05	-1.55792	-1.27129
91313967	chr9:91313967:G:T	1.33657e-05	-1.16478e-10	0.54699	0.000885297	-1.16478e-10	0.755751
91314002	chr9:91314002:C:T	2.24431e-06	-1.16478e-10	-1.23731	0.000119825	-1.16478e-10	-1.24414
91314071	chr9:91314071:G:A	1.6656e-06	-1.53552	-2.95118e-10	8.63217e-05	-1.57209	-2.95118e-10
91314109	chr9:91314109:C:T	6.42098e-07	-1.50031	-0.988409	3.04002e-05	-1.58875	-1.02697
91314438	chr9:91314438:G:A	5.52126e-07	-1.40526	-1.23442	3.90935e-05	-1.14426	-1.21996
91314529	chr9:91314529:G:A	3.17694e-06	-0.889784	-2.95118e-10	0.00012732	-1.18347	-2.95118e-10
91314545	chr9:91314545:C:A	5.73249e-06	0.414041	-0.713595	2.66354e-05	-1.56475	-1.18318
91314900	chr9:91314900:G:A	1.58013e-06	-1.58819	-2.95118e-10	8.74486e-05	-1.55912	-2.95118e-10
91315331	chr9:91315331:G:A	2.77921e-06	-1.16478e-10	-1.02354	0.000140869	-1.16478e-10	-1.08234
91315347	chr9:91315347:C:T	2.1976e-06	-1.16478e-10	-1.25834	0.000117801	-1.16478e-10	-1.26118
91315415	chr9:91315415:T:G	5.8655e-06	-0.276617	-2.95118e-10	0.000254669	-0.490206	-2.95118e-10
91315478	chr9:91315478:G:C	3.28124e-06	-0.857483	-2.95118e-10	0.000130758	-1.15682	-2.95118e-10
91315519	chr9:91315519:C:T	2.17069e-06	-1.16478e-10	-1.27066	0.000120375	-1.16478e-10	-1.23956
91315652	chr9:91315652:T:C	2.16429e-06	-1.16478e-10	-1.27361	0.000116425	-1.16478e-10	-1.27292
91315661	chr9:91315661:C:T	2.33698e-06	-1.16478e-10	-1.19684	0.000117517	-1.16478e-10	-1.26359
91316954	chr9:91316954:G:T	1.86784e-06	-1.42092	-2.95118e-10	9.41523e-05	-1.48526	-2.95118e-10
91317216	chr9:91317216:G:A	1.58554e-06	-1.58478	-2.95118e-10	8.83252e-05	-1.54915	-2.95118e-10
91317329	chr9:91317329:C:T	6.61149e-07	-1.55232	-0.907159	3.3203e-05	-1.57652	-0.951014
91317970	chr9:91317970:A:T	1.44564e-06	-0.658556	-1.0186	7.48759e-05	-0.80139	-0.91295
91318208	chr9:91318208:A:C	2.16868e-06	-1.16478e-10	-1.27159	0.000116303	-1.16478e-10	-1.27398
91318503	chr9:91318503:G:C	2.1691e-06	-1.16478e-10	-1.27139	0.000117427	-1.16478e-10	-1.26435
91318696	chr9:91318696:T:C	6.62601e-07	-1.55177	-0.90552	3.32457e-05	-1.57674	-0.949503
91319392	chr9:91319392:A:G	7.91019e-07	-1.34097	-0.939171	5.84934e-05	-1.14911	-0.812151
91319580	chr9:91319580:T:C	6.69118e-07	-1.54293	-0.904574	3.31321e-05	-1.58106	-0.94861
91319594	chr9:91319594:C:A	2.38019e-06	-1.16478e-10	-1.17852	0.000133905	-1.16478e-10	-1.13304
91319631	chr9:91319631:G:A	9.44697e-07	-1.09793	-1.00467	3.98729e-05	-1.43509	-0.90939
91320289	chr9:91320289:C:T	6.63119e-07	-1.5495	-0.907009	3.31564e-05	-1.57804	-0.950896
91320438	chr9:91320438:A:T	2.18514e-06	-1.26402	-2.95118e-10	0.000159238	-0.95977	-2.95118e-10
91320500	chr9:91320500:T:C	1.32013e-06	-0.758511	-1.00946	7.12402e-05	-0.861568	-0.902547
91321490	chr9:91321490:AAAATT:A	3.09355e-06	-1.16478e-10	-0.916384	0.000154582	-1.16478e-10	-0.98945
91321590	chr9:91321590:T:C	1.0069e-06	-0.977403	-1.06143	3.87846e-05	-1.39538	-0.976768
91322512	chr9:91322512:T:C	5.75541e-06	-1.16478e-10	-0.295564	0.000274397	-1.16478e-10	-0.415596
91322705	chr9:91322705:C:T	2.5706e-06	-1.16478e-10	-1.10156	0.000134205	-1.16478e-10	-1.13081
91322958	chr9:91322958:T:C	2.87245e-06	-1.16478e-10	-0.99054	0.000153974	-1.16478e-10	-0.993388
91323723	chr9:91323723:T:C	1.72298e-06	-0.492494	-1.00915	8.82118e-05	-0.648732	-0.9017
91323898	chr9:91323898:T:A	2.21383e-06	-1.25098	-2.95118e-10	0.000162211	-0.941273	-2.95118e-10
91324282	chr9:91324282:C:T	1.34691e-06	-0.671067	-1.07682	6.88908e-05	-0.814672	-0.982978
91324559	chr9:91324559:AAG:A	0.00906795	7.05431	0.0124905	2.93468e-05	-1.54958	-1.10141
91325120	chr9:91325120:A:G	5.748e-06	-1.06461	0.767753	0.000118868	-1.34752	0.0953603
91325511	chr9:91325511:T:C	6.62652e-07	-1.55111	-0.906102	3.32151e-05	-1.57714	-0.950031
91325706	chr9:91325706:T:C	2.18752e-06	-1.16478e-10	-1.26293	0.000120731	-1.16478e-10	-1.23661
91325772	chr9:91325772:G:T	9.99016e-07	-1.10674	-0.93995	4.27787e-05	-1.43985	-0.834282
91326354	chr9:91326354:T:C	8.37165e-07	-0.9625	-1.26094	2.94644e-05	-1.38355	-1.26343
91326411	chr9:91326411:A:C	4.08141e-06	-0.639261	-2.95118e-10	0.000162728	-0.938095	-2.95118e-10
91327338	chr9:91327338:T:C	6.19286e-07	-1.5756	-0.949288	4.60235e-05	-1.16472	-1.0363
91327447	chr9:91327447:G:A	2.16429e-06	-1.16478e-10	-1.27361	0.000116425	-1.16478e-10	-1.27292
91327848	chr9:91327848:G:A	0.0193844	8.32736	-0.500842	2.84052e-05	-1.43855	-1.24504
91328301	chr9:91328301:C:T	7.35057e-06	-1.16478e-10	-0.0509266	0.000455304	-1.16478e-10	0.0907932
91328560	chr9:91328560:C:T	1.04002e-06	-1.05673	-0.949739	4.35528e-05	-1.41057	-0.845623
91330130	chr9:91330130:G:A	2.34539e-06	-1.16478e-10	-1.19325	0.000117662	-1.16478e-10	-1.26236
91330189	chr9:91330189:G:A	6.95403e-07	-1.50536	-0.903602	3.29134e-05	-1.5886	-0.947695
91330235	chr9:91330235:CAAG:C	2.2927e-06	-1.21597	-2.95118e-10	0.000110654	-1.32376	-2.95118e-10
91330344	chr9:91330344:T:C	3.28677e-06	-0.855798	-2.95118e-10	0.00013093	-1.15551	-2.95118e-10
91330351	chr9:91330351:G:C	6.82446e-07	-1.52365	-0.904124	3.29635e-05	-1.58658	-0.948187
91330930	chr9:91330930:C:T	2.25264e-06	-1.16478e-10	-1.2336	0.000117839	-1.16478e-10	-1.26085
91331885	chr9:91331885:T:C	1.46753e-06	-0.625358	-1.03677	7.54595e-05	-0.772087	-0.934488
91331940	chr9:91331940:G:A	0.015566	8.23037	-0.62323	2.77154e-05	-1.44264	-1.26554
91332082	chr9:91332082:A:G	2.19373e-06	-1.16478e-10	-1.2601	0.000119905	-1.16478e-10	-1.24347
91332479	chr9:91332479:G:A	1.39645e-06	-0.678848	-1.03292	7.21654e-05	-0.821159	-0.930053
91332647	chr9:91332647:T:C	9.16669e-07	-1.58873	-0.54398	7.98576e-05	-0.969495	-0.680432
91333933	chr9:91333933:C:T	1.52311e-06	-0.573147	-1.0518	7.77661e-05	-0.723941	-0.952525
91334401	chr9:91334401:G:A	2.16429e-06	-1.16478e-10	-1.27361	0.000116425	-1.16478e-10	-1.27292
91335051	chr9:91335051:C:T	2.51246e-06	-1.16478e-10	-1.12444	0.000134606	-1.16478e-10	-1.12782
91335211	chr9:91335211:C:G	1.47329e-06	-0.614482	-1.04373	7.55846e-05	-0.762093	-0.942826
91335444	chr9:91335444:C:T	1.00377e-06	-1.14363	-0.898304	4.39779e-05	-1.45918	-0.787305
91335462	chr9:91335462:A:G	1.45903e-06	-0.632556	-1.03537	7.51036e-05	-0.778487	-0.932817
91336148	chr9:91336148:G:C	2.38111e-06	-1.16478e-10	-1.17814	0.000119208	-1.16478e-10	-1.2493
91336817	chr9:91336817:T:A	2.23121e-06	-1.24316	-2.95118e-10	0.000163991	-0.93036	-2.95118e-10
91337636	chr9:91337636:A:G	1.47784e-06	-0.621129	-1.03399	7.59836e-05	-0.76832	-0.931335
91338378	chr9:91338378:T:C	1.58615e-06	-1.58439	-2.95118e-10	9.25442e-05	-1.50249	-2.95118e-10
91339065	chr9:91339065:C:T	1.37391e-06	-0.693393	-1.03465	7.17847e-05	-0.824396	-0.932104
91339073	chr9:91339073:AAT:A	0.000234079	4.36622	-0.956263	2.48735e-05	-1.5864	-1.22997
91339639	chr9:91339639:T:C	2.27093e-06	-1.22552	-2.95118e-10	0.00016807	-0.905789	-2.95118e-10
91339920	chr9:91339920:G:A	1.74001e-06	-1.49181	-2.95118e-10	8.98314e-05	-1.53224	-2.95118e-10
91340225	chr9:91340225:A:G	2.16906e-06	-1.27141	-2.95118e-10	0.000128889	-1.17122	-2.95118e-10
91341008	chr9:91341008:T:C	2.50485e-06	-0.866137	-0.261339	6.50281e-05	-1.19806	-0.65729
91342058	chr9:91342058:A:G	7.06694e-07	-1.28574	-1.10713	2.8703e-05	-1.53601	-1.13716
91342591	chr9:91342591:T:C	2.5e-06	-1.16478e-10	-1.12941	0.000129517	-1.16478e-10	-1.16636
91342600	chr9:91342600:T:C	0.0285773	8.8059	-0.591234	2.99983e-05	-1.36743	-1.2616
91342822	chr9:91342822:C:T	8.24099e-07	-1.19971	-1.03946	3.18596e-05	-1.49302	-1.07582
91342981	chr9:91342981:G:A	5.22776e-06	-1.02101	0.629291	0.000110313	-1.31819	-0.00866188
91343175	chr9:91343175:G:A	2.0461e-06	-0.253431	-1.07634	4.2167e-05	-1.49616	-0.792373
91343311	chr9:91343311:C:T	1.6083e-06	-1.57053	-2.95118e-10	8.95782e-05	-1.53506	-2.95118e-10
91343447	chr9:91343447:C:T	2.85121e-06	-1.16478e-10	-0.997961	0.000143024	-1.16478e-10	-1.06716
91344375	chr9:91344375:C:CT	2.52192e-06	-1.16478e-10	-1.12068	0.000129855	-1.16478e-10	-1.16376
91344460	chr9:91344460:T:C	7.05195e-07	-1.34293	-1.05205	2.9555e-05	-1.55673	-1.08719
91344631	chr9:91344631:C:T	2.57849e-06	-1.16478e-10	-1.0985	0.000137986	-1.16478e-10	-1.10302
91345065	chr9:91345065:G:A	1.5328e-05	1.20462	-0.52064	2.67959e-05	-1.57355	-1.16837
91345314	chr9:91345314:A:G	7.48493e-07	-1.28316	-1.05224	3.02602e-05	-1.53297	-1.08736
91345572	chr9:91345572:G:A	1.67363e-06	-0.546402	-0.984309	8.64932e-05	-0.698215	-0.871891
91345931	chr9:91345931:G:A	2.1645e-06	-1.16478e-10	-1.27352	0.000116408	-1.16478e-10	-1.27307
91346475	chr9:91346475:G:A	7.15935e-07	-1.13184	-1.24803	2.93842e-05	-1.4537	-1.19602
91346508	chr9:91346508:T:C	0.0194856	8.39602	-0.564296	2.83278e-05	-1.42883	-1.2575
91347099	chr9:91347099:C:A	7.72537e-07	-1.50285	-0.800933	3.6232e-05	-1.58875	-0.85148
91347124	chr9:91347124:T:A	1.56505e-06	-0.448658	-1.14913	4.21875e-05	-1.3991	-0.888948
91347347	chr9:91347347:G:A	1.58912e-06	-1.58253	-2.95118e-10	8.60212e-05	-1.57558	-2.95118e-10
91347690	chr9:91347690:T:C	1.73152e-05	-1.16478e-10	0.805883	0.00116255	-1.16478e-10	1.0282
91347720	chr9:91347720:T:C	1.58241e-06	-0.584164	-1.00259	8.16942e-05	-0.733215	-0.893974
91347938	chr9:91347938:A:C	4.66512e-06	-1.16478e-10	-0.50559	0.000206639	-1.16478e-10	-0.699198
91348006	chr9:91348006:T:A	5.79796e-05	2.60349	-0.589106	2.64706e-05	-1.55894	-1.1952
91348325	chr9:91348325:G:A	1.66789e-06	-1.53414	-2.95118e-10	8.64065e-05	-1.57111	-2.95118e-10
91348472	chr9:91348472:G:C	1.55403e-06	-0.601747	-1.00311	8.02538e-05	-0.750546	-0.894431
91348525	chr9:91348525:G:C	2.08197e-06	-1.31239	-2.95118e-10	0.000131922	-1.14796	-2.95118e-10
91349023	chr9:91349023:G:A	6.60391e-07	-1.3758	-1.08483	4.79186e-05	-1.1051	-1.05557
91349206	chr9:91349206:T:C	2.16361e-06	-1.16478e-10	-1.27393	0.000118189	-1.16478e-10	-1.25789
91349508	chr9:91349508:G:A	6.05593e-06	-1.16478e-10	-0.244667	0.000269285	-1.16478e-10	-0.434403
91350117	chr9:91350117:T:C	0.0182005	8.34231	-0.578815	2.81145e-05	-1.43431	-1.25957
91350314	chr9:91350314:C:A	2.22127e-06	-1.16478e-10	-1.24763	0.000118966	-1.16478e-10	-1.25133
91350525	chr9:91350525:G:A	2.21467e-06	-1.16478e-10	-1.2506	0.000118627	-1.16478e-10	-1.25419
91350827	chr9:91350827:T:C	2.29185e-06	-1.16478e-10	-1.21634	0.000130214	-1.16478e-10	-1.16099
91350917	chr9:91350917:C:T	1.77373e-06	-0.479932	-0.99269	9.24285e-05	-0.64122	-0.862517
91351182	chr9:91351182:G:C	2.29536e-06	-1.16478e-10	-1.21481	0.000129828	-1.16478e-10	-1.16396
91351882	chr9:91351882:C:G	7.76158e-07	-1.49119	-0.807917	3.60007e-05	-1.58857	-0.858066
91352482	chr9:91352482:T:C	7.3409e-07	-1.46497	-0.889861	3.34085e-05	-1.58588	-0.935484
91353028	chr9:91353028:C:T	6.5177e-06	-0.171182	-2.95118e-10	0.000273549	-0.418692	-2.95118e-10
91353220	chr9:91353220:G:A	1.66685e-06	-0.479777	-1.05499	8.56682e-05	-0.640774	-0.938916
91354167	chr9:91354167:T:G	1.76825e-06	-0.571884	-0.903831	9.22155e-05	-0.728944	-0.777099
91354672	chr9:91354672:A:G	2.20152e-06	-1.16478e-10	-1.25656	0.000173503	-1.16478e-10	-0.873975
91354773	chr9:91354773:C:G	1.57994e-06	-1.58832	-2.95118e-10	9.01346e-05	-1.52887	-2.95118e-10
91354873	chr9:91354873:T:C	1.55047e-06	-0.626896	-0.980247	8.27073e-05	-0.750328	-0.864535
91354993	chr9:91354993:A:C	0.0235686	8.61606	-0.594098	2.90661e-05	-1.39907	-1.26153
91355230	chr9:91355230:G:A	3.51034e-06	-1.16478e-10	-0.789991	0.000162483	-1.16478e-10	-0.939601
91355248	chr9:91355248:T:C	2.18576e-06	-1.16478e-10	-1.26374	0.000119162	-1.16478e-10	-1.24968
91355824	chr9:91355824:T:C	1.82059e-05	1.44462	-0.588575	2.67193e-05	-1.57568	-1.1691
91355976	chr9:91355976:C:T	6.24498e-07	-1.34634	-1.17018	2.89025e-05	-1.55553	-1.11071
91356241	chr9:91356241:C:T	0.0213611	8.61536	-0.691736	2.88228e-05	-1.39757	-1.27143
91356639	chr9:91356639:A:G	7.28308e-07	-1.28048	-1.08226	3.32033e-05	-1.52871	-0.998813
91356643	chr9:91356643:A:G	3.76911e-06	-0.718866	-2.95118e-10	0.000146855	-1.04073	-2.95118e-10
91357715	chr9:91357715:C:T	4.20473e-05	2.03947	-0.346374	2.82763e-05	-1.58771	-1.10044
91357813	chr9:91357813:G:A	7.57578e-07	-1.48788	-0.835449	3.50875e-05	-1.58838	-0.883943
91359085	chr9:91359085:A:T	2.16386e-06	-1.16478e-10	-1.27381	0.000116793	-1.16478e-10	-1.26977
91359530	chr9:91359530:T:C	2.41893e-06	-1.16478e-10	-1.16238	0.000132643	-1.16478e-10	-1.14251
91359590	chr9:91359590:G:A	9.64379e-07	-1.51137	-0.570605	7.63541e-05	-1.25618	-0.438606
91359671	chr9:91359671:T:C	7.50603e-07	-1.46377	-0.868811	3.41271e-05	-1.58552	-0.914563
91360147	chr9:91360147:A:G	1.573e-06	-0.536689	-1.05603	8.04827e-05	-0.683502	-0.958628
91360793	chr9:91360793:A:G	7.34488e-07	-1.48721	-0.867072	3.40887e-05	-1.58828	-0.91292
91361708	chr9:91361708:G:T	4.37068e-06	-1.16478e-10	-0.570784	0.000210987	-1.16478e-10	-0.678373
91361813	chr9:91361813:C:T	2.47789e-06	-1.16478e-10	-1.1383	0.000136645	-1.16478e-10	-1.11279
91361944	chr9:91361944:G:T	2.38182e-06	-1.16478e-10	-1.17784	0.000127632	-1.16478e-10	-1.18102
91362132	chr9:91362132:T:C	1.93378e-06	-0.159681	-1.22655	3.35047e-05	-1.48927	-1.02921
91362533	chr9:91362533:A:G	2.21197e-06	-1.16478e-10	-1.25182	0.000118336	-1.16478e-10	-1.25664
91364091	chr9:91364091:C:T	7.61929e-07	-1.45461	-0.862998	3.43785e-05	-1.58379	-0.908953
91364290	chr9:91364290:C:T	2.19268e-06	-1.16478e-10	-1.26058	0.000117107	-1.16478e-10	-1.26708
91364351	chr9:91364351:C:T	2.35056e-06	-1.16478e-10	-1.19105	0.000117965	-1.16478e-10	-1.25978
91365035	chr9:91365035:C:T	3.08561e-05	1.91386	-0.530227	2.6252e-05	-1.58877	-1.17366
91365260	chr9:91365260:GTTTA:G	2.5267e-06	-1.16478e-10	-1.11879	0.000139567	-1.16478e-10	-1.09163
91365631	chr9:91365631:A:G	2.24802e-06	-1.16478e-10	-1.23565	0.000117704	-1.16478e-10	-1.262
91366286	chr9:91366286:G:A	3.75147e-06	-0.723556	-2.95118e-10	0.000168314	-0.904344	-2.95118e-10
91366855	chr9:91366855:T:C	1.39535e-05	1.53987	-0.949848	2.4099e-05	-1.58558	-1.26242
91366915	chr9:91366915:G:T	3.8994e-06	-0.684883	-2.95118e-10	0.000173825	-0.872122	-2.95118e-10
91367087	chr9:91367087:T:G	5.3344e-06	-1.16478e-10	-0.371528	0.000233156	-1.16478e-10	-0.578463
91367206	chr9:91367206:G:T	6.74889e-06	-1.16478e-10	-0.136326	0.000415954	-1.16478e-10	0.000401667
91367660	chr9:91367660:C:G	2.43566e-06	-1.16478e-10	-1.15549	0.00012634	-1.16478e-10	-1.1912
91367842	chr9:91367842:G:A	2.43784e-06	-1.16478e-10	-1.15459	0.000125385	-1.16478e-10	-1.19879
91367999	chr9:91367999:G:A	2.36384e-06	-1.16478e-10	-1.18542	0.000126761	-1.16478e-10	-1.18787
91368081	chr9:91368081:G:T	1.49175e-06	-0.641557	-1.0042	7.83205e-05	-0.759847	-0.909516
91368298	chr9:91368298:A:G	1.98672e-06	-0.0942896	-1.26493	2.38125e-05	-1.58729	-1.27267
91369165	chr9:91369165:T:C	3.96122e-06	-0.669151	-2.95118e-10	0.000153378	-0.99727	-2.95118e-10
91369493	chr9:91369493:T:G	6.97704e-07	-1.1951	-1.21057	3.71381e-05	-1.28849	-1.12704
91369652	chr9:91369652:C:T	2.22529e-06	-1.16478e-10	-1.24582	0.000128287	-1.16478e-10	-1.1759
91370107	chr9:91370107:C:G	2.37806e-06	-1.16478e-10	-1.17942	0.000118366	-1.16478e-10	-1.25639
91370626	chr9:91370626:A:G	1.66317e-06	-1.53698	-2.95118e-10	8.5998e-05	-1.57585	-2.95118e-10
91370797	chr9:91370797:A:G	2.38939e-06	-1.17466	-2.95118e-10	0.000113567	-1.29778	-2.95118e-10
91370924	chr9:91370924:T:C	2.88553e-06	-1.16478e-10	-0.985995	0.000146474	-1.16478e-10	-1.04333
91370999	chr9:91370999:G:T	0.0125829	8.15533	-0.760945	2.89876e-05	-1.42427	-1.23903
91371587	chr9:91371587:A:C	9.94349e-06	0.850753	-0.599538	4.94221e-05	-1.05127	-1.07851
91371876	chr9:91371876:G:A	6.98645e-06	-1.16478e-10	-0.101732	0.000401607	-1.16478e-10	-0.0346989
91372090	chr9:91372090:C:T	3.56374e-06	-0.774894	-2.95118e-10	0.000168956	-0.900536	-2.95118e-10
91372417	chr9:91372417:A:G	9.87014e-07	-0.875646	-1.18313	3.85432e-05	-1.17871	-1.19969
91372634	chr9:91372634:A:G	0.00105136	5.21101	-0.298879	0.00023637	-0.289542	-0.275229
91372755	chr9:91372755:C:G	1.01805e-05	1.24938	-0.974603	4.51684e-05	-1.26532	-0.954453
91373103	chr9:91373103:G:A	2.16732e-06	-1.16478e-10	-1.27221	0.000116314	-1.16478e-10	-1.27388
91373166	chr9:91373166:G:A	5.21591e-07	-1.42595	-1.27063	2.72521e-05	-1.48476	-1.24028
91373563	chr9:91373563:A:C	1.33858e-06	-0.705062	-1.04903	3.97943e-05	-1.11842	-1.22803
91373948	chr9:91373948:T:C	5.92109e-06	-0.267183	-2.95118e-10	0.000540479	0.262284	-2.95118e-10
91374176	chr9:91374176:G:A	8.87627e-06	-1.16478e-10	0.137678	0.000378314	-1.16478e-10	-0.0944482
91374583	chr9:91374583:T:C	2.33144e-05	-1.16478e-10	1.10337	0.00111981	-1.16478e-10	0.990742
91374820	chr9:91374820:C:T	2.1223e-05	-1.4496	2.45898	0.00114348	-1.50819	2.51985
91374894	chr9:91374894:G:A	6.35713e-07	-1.23869	-1.26003	2.8059e-05	-1.43011	-1.26576
91375431	chr9:91375431:T:G	5.9621e-07	-1.32832	-1.23455	3.97063e-05	-1.07968	-1.26898
91375447	chr9:91375447:A:G	5.80988e-06	-0.286144	-2.95118e-10	0.000528636	0.240129	-2.95118e-10
91375498	chr9:91375498:G:A	2.16435e-06	-1.16478e-10	-1.27359	0.000116432	-1.16478e-10	-1.27287
91375815	chr9:91375815:C:T	2.06513e-06	-1.32051	-2.95118e-10	0.000100254	-1.42247	-2.95118e-10
91376092	chr9:91376092:CT:C	5.71239e-06	-0.303067	-2.95118e-10	0.000518025	0.219852	-2.95118e-10
91376539	chr9:91376539:C:T	9.22404e-07	-0.874094	-1.25238	3.1345e-05	-1.31561	-1.2695
91376674	chr9:91376674:A:G	5.19587e-07	-1.42647	-1.27395	2.6753e-05	-1.48511	-1.25842
91376967	chr9:91376967:C:T	1.71097e-05	-1.16478e-10	0.793944	0.00114419	-1.16478e-10	1.01228
91376968	chr9:91376968:G:A	6.14794e-06	-0.229587	-2.95118e-10	0.000228242	-0.599766	-2.95118e-10
91377139	chr9:91377139:T:C	7.55878e-05	2.5641	-0.284505	5.72002e-05	-1.42381	-0.559805
91377661	chr9:91377661:G:A	6.07293e-06	0.726706	-0.96857	3.29443e-05	-1.48503	-1.05032
91378120	chr9:91378120:A:G	1.10775e-06	-1.52143	-0.42194	5.47849e-05	-1.52658	-0.500179
91378389	chr9:91378389:T:C	5.43019e-07	-1.40081	-1.2555	2.87948e-05	-1.46449	-1.20549
91379137	chr9:91379137:T:A	1.69859e-05	-1.16478e-10	0.786678	0.00113611	-1.16478e-10	1.00519
91379178	chr9:91379178:C:T	6.03019e-07	-1.38573	-1.16578	2.52439e-05	-1.58811	-1.21348
91379496	chr9:91379496:G:C	8.56469e-06	-1.56181	1.66375	0.000560429	-1.22097	1.5195
91379520	chr9:91379520:A:G	5.61214e-06	-0.320772	-2.95118e-10	0.000507275	0.198882	-2.95118e-10
91379636	chr9:91379636:A:C	1.19947e-05	0.972931	-0.534172	5.21614e-05	-1.43432	-0.641508
91379647	chr9:91379647:T:C	5.51619e-06	-1.16478e-10	-0.338016	0.000331595	-1.16478e-10	-0.226257
91379836	chr9:91379836:T:G	8.63245e-06	-1.16478e-10	0.109824	0.000527717	-1.16478e-10	0.238389
91379930	chr9:91379930:T:TA	0.00137583	5.99923	-0.818126	4.94514e-05	-1.05292	-1.07627
91380097	chr9:91380097:C:T	5.73171e-07	-1.32829	-1.27398	2.62716e-05	-1.48846	-1.27322
91381156	chr9:91381156:A:G	6.2533e-06	-0.212595	-2.95118e-10	0.000576885	0.327472	-2.95118e-10
91381332	chr9:91381332:T:C	2.30093e-06	-1.16478e-10	-1.21239	0.000120619	-1.16478e-10	-1.23754
91381403	chr9:91381403:T:C	2.34535e-06	-1.16478e-10	-1.19327	0.000124306	-1.16478e-10	-1.20743
91381408	chr9:91381408:A:C	7.66189e-06	-1.16478e-10	-0.00944551	0.000330763	-1.16478e-10	-0.228771
91381559	chr9:91381559:T:C	9.23944e-06	0.688198	-0.51042	5.01508e-05	-1.49582	-0.619316
91381598	chr9:91381598:G:A	1.57941e-06	-1.58865	-2.95118e-10	8.54345e-05	-1.58242	-2.95118e-10
91381930	chr9:91381930:T:A	0.00112467	5.96484	-0.985301	4.40382e-05	-1.06078	-1.18434
91382334	chr9:91382334:G:C	2.6598e-06	-1.16478e-10	-1.06745	0.000142759	-1.16478e-10	-1.06901
91382345	chr9:91382345:A:G	2.69946e-06	-1.16478e-10	-1.05265	0.000137324	-1.16478e-10	-1.10783
91382350	chr9:91382350:G:A	2.27749e-06	-1.16478e-10	-1.22263	0.000119685	-1.16478e-10	-1.24531
91382962	chr9:91382962:C:T	2.28886e-06	-1.16478e-10	-1.21765	0.000128665	-1.16478e-10	-1.17296
91383022	chr9:91383022:T:A	2.18215e-06	-1.26539	-2.95118e-10	9.77835e-05	-1.44742	-2.95118e-10
91384061	chr9:91384061:C:A	6.10522e-07	-1.38999	-1.14915	2.55619e-05	-1.58837	-1.2007
91384481	chr9:91384481:C:T	1.9579e-06	-1.37383	-2.95118e-10	9.48449e-05	-1.47793	-2.95118e-10
91384658	chr9:91384658:G:A	5.34727e-07	-1.4093	-1.2624	2.81813e-05	-1.47151	-1.22
91385538	chr9:91385538:G:A	5.66499e-07	-1.36501	-1.24897	3.77884e-05	-1.12513	-1.27304
91385632	chr9:91385632:A:G	5.74129e-07	-1.37367	-1.22693	3.75885e-05	-1.13737	-1.2661
91385784	chr9:91385784:T:G	0.00173772	5.41462	-2.95118e-10	0.000123769	-1.21176	-2.95118e-10
91386049	chr9:91386049:G:A	1.73639e-06	-1.49389	-2.95118e-10	9.00981e-05	-1.52927	-2.95118e-10
91386302	chr9:91386302:G:A	5.96491e-07	-1.42693	-1.13547	2.58348e-05	-1.58825	-1.1902
91386468	chr9:91386468:A:T	7.27943e-06	-1.16478e-10	-0.0606514	0.000315832	-1.16478e-10	-0.27496
91386730	chr9:91386730:TGG:T	1.02794e-06	-1.1722	-0.845947	4.0847e-05	-1.27992	-1.04042
91386732	chr9:91386732:G:GATTT	1.0498e-06	-1.15384	-0.843269	4.15799e-05	-1.26408	-1.03848
91387254	chr9:91387254:C:T	5.54175e-07	-1.39865	-1.23733	3.60807e-05	-1.17456	-1.26985
91387385	chr9:91387385:C:T	5.56009e-07	-1.39225	-1.24043	3.63986e-05	-1.16479	-1.27085
91387503	chr9:91387503:T:A	2.16854e-06	-1.16478e-10	-1.27165	0.000117484	-1.16478e-10	-1.26387
91387623	chr9:91387623:A:G	2.23023e-06	-1.16478e-10	-1.2436	0.000117935	-1.16478e-10	-1.26004
91387768	chr9:91387768:A:T	5.43735e-07	-1.41495	-1.24005	3.52143e-05	-1.19799	-1.27073
91387927	chr9:91387927:T:G	1.1938e-05	-1.16478e-10	0.434019	0.000515554	-1.16478e-10	0.215071
91388018	chr9:91388018:A:G	5.54342e-07	-1.36599	-1.26969	2.86713e-05	-1.4366	-1.23768
91388079	chr9:91388079:A:G	5.39349e-07	-1.42286	-1.24024	3.47998e-05	-1.20977	-1.27079
91388762	chr9:91388762:C:T	2.24444e-06	-1.16478e-10	-1.23725	0.000117563	-1.16478e-10	-1.2632
91388883	chr9:91388883:T:C	5.36748e-07	-1.42124	-1.24669	3.48225e-05	-1.20738	-1.27253
91389032	chr9:91389032:C:T	1.00491e-06	-1.17118	-0.869619	4.05912e-05	-1.27276	-1.05386
91389283	chr9:91389283:A:G	2.09706e-06	-1.30517	-2.95118e-10	9.52304e-05	-1.47387	-2.95118e-10
91389557	chr9:91389557:T:C	0.0019138	5.51114	-2.95118e-10	0.000129303	-1.16801	-2.95118e-10
91389622	chr9:91389622:A:T	6.18236e-07	-1.26031	-1.26628	4.37654e-05	-0.978904	-1.27242
91389672	chr9:91389672:T:A	5.24044e-07	-1.44727	-1.24462	2.82712e-05	-1.50212	-1.18621
91390003	chr9:91390003:C:T	5.01419e-07	-1.4827	-1.25332	2.70988e-05	-1.52879	-1.20189
91390265	chr9:91390265:A:G	8.5315e-07	-1.47761	-0.726919	4.33483e-05	-1.54274	-0.718163
91390715	chr9:91390715:G:A	8.61755e-07	-1.51139	-0.683101	4.44878e-05	-1.56445	-0.670507
91391074	chr9:91391074:T:C	4.84242e-07	-1.58839	-1.18248	2.68053e-05	-1.54788	-1.1937
91391221	chr9:91391221:C:T	1.73557e-05	1.25882	-0.450604	4.97389e-05	-1.4536	-0.669779
91391326	chr9:91391326:A:G	4.87127e-07	-1.49598	-1.26895	2.40351e-05	-1.57851	-1.27215
91391855	chr9:91391855:C:G	6.20007e-06	-0.221143	-2.95118e-10	0.000571575	0.318224	-2.95118e-10
91391922	chr9:91391922:A:AGGACTAGTG	7.70504e-05	-1.16478e-10	2.29876	0.00328129	-1.16478e-10	2.06582
91391928	chr9:91391928:A:AGTGGGACTG	2.23579e-06	-1.16478e-10	-1.24111	0.000118273	-1.16478e-10	-1.25718
91392000	chr9:91392000:A:C	9.82688e-06	0.477894	-0.238476	5.96901e-05	-1.5619	-0.379105
91392245	chr9:91392245:T:C	0.00127129	5.11795	-0.0158696	7.73506e-05	-1.23751	-0.444315
91392545	chr9:91392545:C:T	0.000245137	3.591	-0.134882	7.00839e-05	-1.48042	-0.300059
91392777	chr9:91392777:T:C	6.66795e-06	-1.16478e-10	-0.148392	0.000284983	-1.16478e-10	-0.377741
91392945	chr9:91392945:TA:T	0.000221047	3.48362	-0.13095	6.92866e-05	-1.49542	-0.296498
91392948	chr9:91392948:T:TACTCA	0.000231532	3.50146	-0.102444	7.13111e-05	-1.493	-0.270123
91393098	chr9:91393098:G:A	2.29412e-06	-1.16478e-10	-1.21535	0.000130355	-1.16478e-10	-1.15991
91393102	chr9:91393102:C:T	5.76242e-07	-1.3776	-1.21933	3.11216e-05	-1.44691	-1.14536
91394147	chr9:91394147:A:G	2.47631e-06	-1.16478e-10	-1.13893	0.000139465	-1.16478e-10	-1.09236
91394300	chr9:91394300:C:T	1.07554e-05	-1.16478e-10	0.329705	0.000455983	-1.16478e-10	0.0922833
91394844	chr9:91394844:T:A	8.03791e-06	0.0384647	-2.95118e-10	0.000775389	0.623193	-2.95118e-10
91395564	chr9:91395564:A:G	1.48513e-05	1.21411	-0.561726	5.68396e-05	-1.31884	-0.671097
91395972	chr9:91395972:T:C	8.00635e-06	0.0345309	-2.95118e-10	0.000772388	0.619315	-2.95118e-10
91396096	chr9:91396096:A:C	2.24912e-05	1.63057	-0.563147	6.59445e-05	-1.16821	-0.673145
91396908	chr9:91396908:A:G	2.27107e-06	-1.16478e-10	-1.22545	0.000119562	-1.16478e-10	-1.24634
91397082	chr9:91397082:A:G	4.77226e-06	0.49746	-0.980344	3.22419e-05	-1.5697	-0.987205
91398151	chr9:91398151:G:GTGGA	2.52386e-06	-1.16478e-10	-1.11991	0.000126329	-1.16478e-10	-1.19129
91398301	chr9:91398301:G:A	3.51258e-06	-0.789353	-2.95118e-10	0.000141696	-1.07649	-2.95118e-10
91399383	chr9:91399383:G:A	6.91747e-06	-0.111654	-2.95118e-10	0.000650738	0.447936	-2.95118e-10
91399425	chr9:91399425:A:G	5.7594e-06	-1.16478e-10	-0.294871	0.000253878	-1.16478e-10	-0.493318
91399799	chr9:91399799:A:G	4.38829e-06	-0.725226	0.158462	0.000115159	-1.38112	0.0972615
91400377	chr9:91400377:AG:A	1.95097e-06	-0.878307	-0.49907	6.86103e-05	-1.40292	-0.398808
91400473	chr9:91400473:C:T	5.60866e-07	-1.35077	-1.27321	2.59214e-05	-1.50112	-1.27398
91400820	chr9:91400820:T:A	4.26631e-06	-1.41007	0.815117	0.00015829	-1.58871	0.62297
91401072	chr9:91401072:C:T	4.48528e-06	-0.679962	0.135059	9.58931e-05	-1.50225	0.0353139
91401233	chr9:91401233:C:G	3.65328e-06	-0.750079	-2.95118e-10	0.000147916	-1.03353	-2.95118e-10
91401472	chr9:91401472:T:G	6.61393e-06	-1.16478e-10	-0.156526	0.000283568	-1.16478e-10	-0.38272
91401479	chr9:91401479:A:G	2.27544e-06	-1.16478e-10	-1.22353	0.000129007	-1.16478e-10	-1.1703
91402091	chr9:91402091:C:A	6.2702e-07	-1.4822	-1.03028	2.77705e-05	-1.58872	-1.11748
91402139	chr9:91402139:C:T	9.70216e-06	-1.16478e-10	0.226645	0.000603484	-1.16478e-10	0.372548
91402246	chr9:91402246:G:C	1.48921e-06	-1.58301	-0.0644441	6.09933e-05	-1.40162	-0.517784
91402334	chr9:91402334:C:T	2.28542e-06	-1.16478e-10	-1.21915	0.000124727	-1.16478e-10	-1.20405
91402357	chr9:91402357:A:G	1.63377e-06	-1.54954	-0.00527477	7.18563e-05	-1.28608	-0.469424
91402372	chr9:91402372:C:T	2.84914e-06	-1.16478e-10	-0.998688	0.000160602	-1.16478e-10	-0.951242
91402558	chr9:91402558:C:T	0.000203008	3.26754	-2.95118e-10	0.0347568	4.42596	-2.95118e-10
91402628	chr9:91402628:C:T	3.64447e-06	-1.3807	0.628202	0.000128903	-1.58546	0.41435
91402805	chr9:91402805:T:C	6.17897e-07	-1.42615	-1.10098	2.99923e-05	-1.58078	-1.04845
91403042	chr9:91403042:A:G	2.81583e-06	-1.16478e-10	-1.01045	0.000137642	-1.16478e-10	-1.10551
91403122	chr9:91403122:A:T	2.24051e-06	-1.16478e-10	-1.239	0.000117552	-1.16478e-10	-1.26329
91403190	chr9:91403190:C:T	8.51345e-07	-1.54964	-0.657002	7.85234e-05	-0.989358	-0.677417
91403369	chr9:91403369:A:G	4.61633e-07	-1.54482	-1.27387	2.44086e-05	-1.57371	-1.26153
91403607	chr9:91403607:G:T	8.09694e-07	-1.07227	-1.18453	2.88372e-05	-1.46456	-1.20394
91403739	chr9:91403739:T:C	1.03589e-06	-1.30954	-0.7009	5.26831e-05	-1.31989	-0.74599
91403787	chr9:91403787:A:G	5.99013e-07	-1.41277	-1.14541	3.15881e-05	-1.46034	-1.11705
91403819	chr9:91403819:T:G	2.37762e-06	-1.16478e-10	-1.17961	0.000130805	-1.16478e-10	-1.15646
91404053	chr9:91404053:G:C	5.92641e-07	-1.57288	-0.99599	3.18238e-05	-1.58372	-0.986237
91404546	chr9:91404546:G:A	2.31408e-06	-1.16478e-10	-1.20669	0.000124429	-1.16478e-10	-1.20643
91404579	chr9:91404579:A:G	9.32638e-07	-1.19657	-0.918874	5.39856e-05	-1.1898	-0.851656
91404921	chr9:91404921:C:T	9.09748e-07	-1.18946	-0.950834	5.508e-05	-1.0701	-0.951284
91405294	chr9:91405294:G:A	2.36761e-06	-1.16478e-10	-1.18382	0.00013688	-1.16478e-10	-1.11107
91405528	chr9:91405528:T:G	2.08695e-06	-1.31	-2.95118e-10	0.0001146	-1.28872	-2.95118e-10
91406092	chr9:91406092:C:G	1.54781e-05	-1.16478e-10	0.693723	0.000764955	-1.16478e-10	0.609645
91406198	chr9:91406198:A:G	9.74453e-07	-0.895641	-1.17594	5.78992e-05	-0.8201	-1.15137
91406301	chr9:91406301:T:C	1.65165e-06	-1.54393	-2.95118e-10	9.08417e-05	-1.52105	-2.95118e-10
91406396	chr9:91406396:G:A	3.36283e-06	-1.16478e-10	-0.832923	0.000193096	-1.16478e-10	-0.766986
91406587	chr9:91406587:C:A	2.76568e-06	-1.16478e-10	-1.02842	0.000145283	-1.16478e-10	-1.05149
91406862	chr9:91406862:CT:C	6.82177e-07	-1.50474	-0.923431	4.66557e-05	-1.29349	-0.893887
91406873	chr9:91406873:A:G	8.70881e-07	-1.23261	-0.951347	5.343e-05	-1.09738	-0.954417
91407834	chr9:91407834:G:A	7.01863e-06	-1.16478e-10	-0.0971352	0.000320821	-1.16478e-10	-0.259288
91408029	chr9:91408029:C:T	2.72959e-06	-1.16478e-10	-1.04155	0.000137608	-1.16478e-10	-1.10576
91408229	chr9:91408229:A:G	8.88762e-07	-1.34378	-0.819853	4.62174e-05	-1.37577	-0.821051
91408589	chr9:91408589:G:A	7.57e-07	-1.34034	-0.983754	4.54272e-05	-1.2272	-0.986859
91408821	chr9:91408821:ATAAAG:A	4.66867e-07	-1.58656	-1.22086	2.64676e-05	-1.58595	-1.1683
91409414	chr9:91409414:A:G	2.58307e-06	-1.16478e-10	-1.09673	0.000135329	-1.16478e-10	-1.12246
91409519	chr9:91409519:T:C	2.54647e-06	-1.16478e-10	-1.111	0.000136181	-1.16478e-10	-1.11619
91409913	chr9:91409913:C:T	9.16586e-06	-1.16478e-10	0.169781	0.000453475	-1.16478e-10	0.086769
91410201	chr9:91410201:G:C	3.71646e-06	-1.16478e-10	-0.732934	0.000189333	-1.16478e-10	-0.786666
91410399	chr9:91410399:G:A	2.49907e-06	-1.16478e-10	-1.12978	0.000131237	-1.16478e-10	-1.15316
91410693	chr9:91410693:C:T	5.48962e-07	-1.44136	-1.20407	2.68049e-05	-1.49865	-1.24293
91411154	chr9:91411154:G:A	3.74734e-06	-0.724659	-2.95118e-10	0.000186816	-0.80005	-2.95118e-10
91411334	chr9:91411334:T:C	2.68461e-06	-1.16478e-10	-1.05817	0.00014097	-1.16478e-10	-1.08163
91411606	chr9:91411606:C:T	2.31749e-06	-1.16478e-10	-1.20522	0.000127187	-1.16478e-10	-1.18451
91411841	chr9:91411841:A:G	6.62435e-07	-1.57352	-0.884014	3.53125e-05	-1.5822	-0.883736
91412168	chr9:91412168:TAAAAGTA:T	3.60367e-06	-1.16478e-10	-0.763751	0.000188794	-1.16478e-10	-0.789515
91412387	chr9:91412387:C:T	2.40843e-06	-1.16478e-10	-1.16673	0.000131442	-1.16478e-10	-1.15161
91412477	chr9:91412477:C:T	2.48173e-06	-1.16478e-10	-1.13675	0.000126902	-1.16478e-10	-1.18675
91412610	chr9:91412610:G:A	3.94717e-06	-1.16478e-10	-0.672706	0.000206325	-1.16478e-10	-0.70072
91412673	chr9:91412673:G:A	2.2066e-06	-1.16478e-10	-1.25425	0.000118719	-1.16478e-10	-1.25341
91412700	chr9:91412700:C:T	2.31041e-06	-1.16478e-10	-1.20828	0.000121242	-1.16478e-10	-1.23238
91412745	chr9:91412745:G:A	2.43599e-06	-1.16478e-10	-1.15535	0.000125094	-1.16478e-10	-1.20111
91412843	chr9:91412843:A:G	4.6121e-07	-1.58282	-1.23678	2.58338e-05	-1.58771	-1.19078
91412986	chr9:91412986:T:C	2.49907e-06	-1.16478e-10	-1.12978	0.000131237	-1.16478e-10	-1.15316
91413342	chr9:91413342:A:G	7.14258e-07	-1.57962	-0.802593	3.84867e-05	-1.58435	-0.795512
91413654	chr9:91413654:A:T	2.63992e-06	-1.16478e-10	-1.07495	0.000146686	-1.16478e-10	-1.04188
91413907	chr9:91413907:T:C	1.73399e-06	-1.49528	-2.95118e-10	9.51073e-05	-1.47517	-2.95118e-10
91413979	chr9:91413979:G:A	6.42501e-07	-1.4904	-0.99769	3.75871e-05	-1.44605	-0.957464
91414042	chr9:91414042:A:G	2.56746e-06	-1.16478e-10	-1.10279	0.000133742	-1.16478e-10	-1.13426
91415358	chr9:91415358:T:C	1.25436e-06	-1.58775	-0.231324	7.50054e-05	-1.57922	-0.133391
91416089	chr9:91416089:T:C	6.03658e-07	-1.5084	-1.04205	3.21485e-05	-1.52715	-1.03266
91416160	chr9:91416160:T:TC	4.51102e-06	-0.53918	-2.95118e-10	0.000262204	-0.461048	-2.95118e-10
91416161	chr9:91416161:T:C	4.96914e-07	-1.58854	-1.1565	2.66415e-05	-1.58757	-1.16013
91416705	chr9:91416705:C:T	6.75406e-07	-1.47692	-0.961228	3.55011e-05	-1.49981	-0.960794
91417236	chr9:91417236:ACT:A	5.4072e-07	-1.44598	-1.21458	2.65549e-05	-1.50129	-1.24967
91417671	chr9:91417671:C:T	2.19235e-06	-1.16478e-10	-1.26073	0.000118283	-1.16478e-10	-1.2571
91417696	chr9:91417696:G:A	7.17462e-07	-1.57811	-0.799634	3.86205e-05	-1.58363	-0.792761
91417827	chr9:91417827:C:T	1.94499e-06	-1.38045	-2.95118e-10	0.000107444	-1.3532	-2.95118e-10
91417835	chr9:91417835:G:C	3.43569e-06	-1.16478e-10	-0.811485	0.000180427	-1.16478e-10	-0.834844
91417951	chr9:91417951:C:T	2.29557e-06	-1.16478e-10	-1.21472	0.000122065	-1.16478e-10	-1.22562
91417959	chr9:91417959:G:A	7.97683e-07	-1.38877	-0.88298	4.733e-05	-1.28603	-0.887003
91417998	chr9:91417998:GACA:G	7.95944e-07	-1.38985	-0.884084	4.72175e-05	-1.28729	-0.888122
91418017	chr9:91418017:A:G	7.96484e-07	-1.38996	-0.883296	4.72475e-05	-1.28743	-0.887338
91418057	chr9:91418057:T:C	6.40641e-07	-1.58328	-0.907711	3.45198e-05	-1.58831	-0.900328
91418345	chr9:91418345:A:C	6.10109e-07	-1.56095	-0.978869	3.49134e-05	-1.53959	-0.937707
91418407	chr9:91418407:C:T	2.3227e-06	-1.16478e-10	-1.20298	0.000123612	-1.16478e-10	-1.21302
91418448	chr9:91418448:G:A	2.37949e-06	-1.16478e-10	-1.17882	0.00012705	-1.16478e-10	-1.18559
91418706	chr9:91418706:TTA:T	2.09371e-06	-1.30676	-2.95118e-10	0.000122696	-1.22046	-2.95118e-10
91419079	chr9:91419079:C:T	9.3085e-07	-1.49434	-0.623023	4.87942e-05	-1.5148	-0.627761
91419370	chr9:91419370:G:C	2.86957e-06	-1.16478e-10	-0.99154	0.000143858	-1.16478e-10	-1.06134
91419669	chr9:91419669:A:G	7.06047e-07	-1.1656	-1.22817	4.03729e-05	-1.13654	-1.19547
91420220	chr9:91420220:G:A	6.90984e-07	-1.17455	-1.24079	3.93308e-05	-1.14593	-1.21223
91420414	chr9:91420414:C:T	7.19479e-07	-1.14959	-1.22534	4.11688e-05	-1.1208	-1.1917
91420495	chr9:91420495:A:G	5.20903e-06	-1.16478e-10	-0.395311	0.000267273	-1.16478e-10	-0.441901
91420809	chr9:91420809:G:C	6.10482e-06	-1.16478e-10	-0.236625	0.000281856	-1.16478e-10	-0.388777
91421023	chr9:91421023:T:A	1.61556e-06	-0.29241	-1.27361	7.83335e-05	-0.395298	-1.2739
91421136	chr9:91421136:G:A	1.39444e-05	0.589374	-2.95118e-10	0.00187494	1.50616	-2.95118e-10
91421372	chr9:91421372:C:T	8.39103e-07	-1.33382	-0.887305	5.03552e-05	-1.21891	-0.89216
91421740	chr9:91421740:C:T	2.0243e-06	-1.34048	-2.95118e-10	0.000108418	-1.34418	-2.95118e-10
91422107	chr9:91422107:C:T	2.17678e-06	-1.16478e-10	-1.26786	0.000117178	-1.16478e-10	-1.26648
91422655	chr9:91422655:A:G	7.20292e-07	-1.14513	-1.22867	4.11805e-05	-1.11583	-1.19638
91422880	chr9:91422880:G:A	6.91145e-07	-1.16871	-1.2464	3.92376e-05	-1.14035	-1.22019
91423318	chr9:91423318:C:T	3.54623e-06	-0.779818	-2.95118e-10	0.000219812	-0.637398	-2.95118e-10
91423528	chr9:91423528:A:C	2.39317e-06	-1.16478e-10	-1.17309	0.000131835	-1.16478e-10	-1.14862
91424245	chr9:91424245:T:A	9.75308e-07	-1.5835	-0.487207	5.1878e-05	-1.58819	-0.49309
91424511	chr9:91424511:G:A	1.89919e-06	-1.40428	-2.95118e-10	9.7781e-05	-1.44744	-2.95118e-10
91424817	chr9:91424817:T:G	5.56716e-07	-1.41273	-1.21867	2.71989e-05	-1.47467	-1.25232
91424871	chr9:91424871:G:C	2.34435e-06	-1.16478e-10	-1.1937	0.0001288	-1.16478e-10	-1.17191
91424965	chr9:91424965:C:T	1.22137e-06	-1.58133	-0.2644	7.09997e-05	-1.58846	-0.179034
91424983	chr9:91424983:C:T	5.51251e-07	-1.43403	-1.20723	2.69417e-05	-1.49162	-1.24488
91425036	chr9:91425036:TG:T	5.47767e-07	-1.43011	-1.2175	2.68464e-05	-1.48844	-1.2516
91425228	chr9:91425228:A:G	3.38338e-06	-1.16478e-10	-0.826829	0.000177707	-1.16478e-10	-0.850038
91425859	chr9:91425859:G:A	5.40855e-07	-1.42464	-1.23566	2.66733e-05	-1.48409	-1.26242
91426104	chr9:91426104:G:A	1.91617e-06	-1.3102	-0.0851793	0.000102722	-1.34357	-0.0545678
91426584	chr9:91426584:G:A	5.95839e-07	-1.57614	-0.987348	3.31607e-05	-1.54678	-0.98203
91426681	chr9:91426681:C:T	1.73626e-05	-1.16478e-10	0.808616	0.000844488	-1.16478e-10	0.708558
91426964	chr9:91426964:G:T	4.79929e-07	-1.58873	-1.19109	2.50425e-05	-1.58558	-1.22401
91427202	chr9:91427202:C:CCTGATTTT	5.38626e-07	-1.41801	-1.24643	2.67164e-05	-1.47709	-1.26781
91427320	chr9:91427320:G:A	5.11598e-07	-1.45245	-1.26347	2.58567e-05	-1.50385	-1.27375
91427485	chr9:91427485:G:A	3.79906e-06	-1.16478e-10	-0.710949	0.000200568	-1.16478e-10	-0.729019
91427516	chr9:91427516:G:C	2.85129e-06	-1.16478e-10	-0.997934	0.000146461	-1.16478e-10	-1.04341
91427521	chr9:91427521:T:C	7.35886e-07	-1.48107	-0.871316	3.824e-05	-1.52983	-0.856456
91427959	chr9:91427959:A:G	5.4477e-07	-1.46379	-1.1893	2.85529e-05	-1.47432	-1.20409
91428209	chr9:91428209:T:C	1.81918e-06	-1.46776	0.0204354	0.000107553	-1.50974	0.157553
91428391	chr9:91428391:A:G	5.83217e-07	-1.37079	-1.21411	2.93332e-05	-1.42326	-1.22819
91428988	chr9:91428988:C:T	7.21066e-07	-1.43753	-0.935196	3.53834e-05	-1.49375	-0.970175
91429214	chr9:91429214:A:G	1.61584e-06	-1.56585	-2.95118e-10	8.63569e-05	-1.57168	-2.95118e-10
91429555	chr9:91429555:T:C	2.42544e-06	-1.16478e-10	-1.15969	0.000127836	-1.16478e-10	-1.17942
91429732	chr9:91429732:T:C	5.89783e-06	-1.16478e-10	-0.271119	0.000294182	-1.16478e-10	-0.345974
91429864	chr9:91429864:G:T	7.5795e-07	-1.38942	-0.933421	3.68619e-05	-1.45452	-0.968471
91430148	chr9:91430148:G:A	2.00078e-06	-1.35217	-2.95118e-10	8.63268e-05	-1.57203	-2.95118e-10
91430422	chr9:91430422:T:C	2.53647e-06	-1.16478e-10	-1.11493	0.000134789	-1.16478e-10	-1.12646
91430522	chr9:91430522:T:C	6.88488e-07	-1.51996	-0.899	3.44131e-05	-1.54628	-0.945451
91430682	chr9:91430682:G:A	3.43541e-06	-0.811568	-2.95118e-10	0.000197835	-0.742737	-2.95118e-10
91430951	chr9:91430951:T:C	2.20796e-06	-1.16478e-10	-1.25363	0.00011851	-1.16478e-10	-1.25518
91431659	chr9:91431659:G:A	3.70041e-06	-1.4911	0.753834	0.000227074	-1.53119	0.926299
91431866	chr9:91431866:C:T	2.86002e-06	-1.16478e-10	-0.994876	0.000150243	-1.16478e-10	-1.01792
91432219	chr9:91432219:A:G	4.69443e-07	-1.53335	-1.26856	2.50837e-05	-1.54028	-1.26767
91432600	chr9:91432600:T:C	6.53457e-07	-1.51207	-0.959114	3.27506e-05	-1.53995	-1.0013
91432928	chr9:91432928:T:G	2.92376e-06	-1.53745	0.56462	0.000161989	-1.57757	0.634931
91433021	chr9:91433021:CATT:C	3.7705e-06	-1.16478e-10	-0.718496	0.000200121	-1.16478e-10	-0.73125
91433089	chr9:91433089:G:A	4.68095e-07	-1.53133	-1.27346	2.50761e-05	-1.53481	-1.27344
91433172	chr9:91433172:A:C	6.92493e-07	-1.44067	-0.972488	3.40942e-05	-1.49603	-1.00502
91433948	chr9:91433948:A:G	2.20038e-06	-1.16478e-10	-1.25708	0.000118106	-1.16478e-10	-1.25859
91434059	chr9:91434059:T:C	6.85614e-07	-1.42462	-0.998523	3.36807e-05	-1.4836	-1.02965
91434164	chr9:91434164:A:C	5.77279e-07	-1.48344	-1.11169	2.91762e-05	-1.51742	-1.1394
91434199	chr9:91434199:G:C	2.82784e-06	-1.16478e-10	-1.00619	0.000159163	-1.16478e-10	-0.960245
91434703	chr9:91434703:A:G	4.99225e-06	-1.51898	1.08116	0.00032367	-1.52136	1.27092
91434759	chr9:91434759:C:T	2.86721e-05	1.31022	-2.95118e-10	0.00495231	2.47744	-2.95118e-10
91434785	chr9:91434785:T:G	2.17482e-06	-1.16478e-10	-1.26876	0.000118098	-1.16478e-10	-1.25866
91434850	chr9:91434850:A:T	4.72675e-06	-1.16478e-10	-0.492466	0.000240094	-1.16478e-10	-0.549141
91435686	chr9:91435686:A:G	5.82642e-07	-1.53346	-1.05243	3.16673e-05	-1.58838	-0.986509
91435732	chr9:91435732:C:T	4.42014e-07	-1.58865	-1.27347	2.3764e-05	-1.58877	-1.27323
91435795	chr9:91435795:T:C	7.59422e-07	-1.55679	-0.764112	3.88985e-05	-1.56113	-0.808088
91435808	chr9:91435808:G:C	4.62469e-07	-1.55882	-1.25806	2.48208e-05	-1.55363	-1.26486
91435995	chr9:91435995:AC:A	5.76976e-07	-1.55142	-1.04424	3.18459e-05	-1.54461	-1.02465
91436004	chr9:91436004:C:A	4.24554e-06	-1.16478e-10	-0.599835	0.00021352	-1.16478e-10	-0.666441
91436022	chr9:91436022:A:G	6.97481e-06	-1.16478e-10	-0.103398	0.000347773	-1.16478e-10	-0.178621
91436273	chr9:91436273:T:C	1.08371e-06	-1.40827	-0.557041	5.69547e-05	-1.39941	-0.588507
91436437	chr9:91436437:GC:G	6.39782e-07	-1.39818	-1.09415	3.4416e-05	-1.36542	-1.12623
91436444	chr9:91436444:GGCGGGC:G	6.28856e-07	-1.40989	-1.09967	3.3818e-05	-1.37794	-1.13124
91436450	chr9:91436450:C:CAA	6.29224e-07	-1.40659	-1.10238	3.38517e-05	-1.37442	-1.13376
91437203	chr9:91437203:A:G	5.39564e-07	-1.58802	-1.07468	2.7658e-05	-1.58795	-1.12231
91437277	chr9:91437277:T:C	1.40236e-06	-1.18745	-0.520094	7.83166e-05	-1.26107	-0.408346
91437278	chr9:91437278:G:A	1.12189e-06	-1.37799	-0.552701	5.87146e-05	-1.37676	-0.580719
91437720	chr9:91437720:A:T	7.9611e-07	-1.58303	-0.690689	4.13231e-05	-1.57271	-0.73604
91437817	chr9:91437817:G:A	9.5727e-06	-1.55316	1.76637	0.000523821	-1.58849	1.81947
91437866	chr9:91437866:T:A	7.62089e-06	-0.966632	0.951821	0.000395238	-0.947188	0.896504
91437993	chr9:91437993:A:G	6.71256e-07	-1.17595	-1.26836	3.99577e-05	-1.07452	-1.26783
91438431	chr9:91438431:T:C	2.17316e-05	1.03306	-2.95118e-10	0.00139384	1.20965	-2.95118e-10
91438601	chr9:91438601:C:A	4.91695e-07	-1.58787	-1.16773	2.64401e-05	-1.5843	-1.17099
91438611	chr9:91438611:C:A	5.46902e-07	-1.47059	-1.1786	2.83435e-05	-1.48849	-1.19729
91438921	chr9:91438921:T:G	6.13056e-06	-1.16478e-10	-0.232419	0.000323534	-1.16478e-10	-0.250866
91439016	chr9:91439016:C:T	3.17786e-06	-1.16478e-10	-0.889495	0.000170187	-1.16478e-10	-0.893277
91439059	chr9:91439059:T:C	1.37455e-05	-1.23402	1.80903	0.0010673	-1.10402	2.04673
91439110	chr9:91439110:A:G	4.2934e-06	-1.16478e-10	-0.588625	0.000227405	-1.16478e-10	-0.603439
91439393	chr9:91439393:TCTAA:T	4.99249e-06	-1.56227	1.12451	0.000305259	-1.49675	1.18774
91439484	chr9:91439484:C:CTGATT	5.0269e-07	-1.46138	-1.2721	2.64541e-05	-1.48104	-1.27372
91439570	chr9:91439570:T:A	5.56901e-07	-1.46014	-1.17093	2.88407e-05	-1.47893	-1.18946
91439585	chr9:91439585:A:G	3.34436e-06	-1.16478e-10	-0.83843	0.000185705	-1.16478e-10	-0.806011
91439645	chr9:91439645:GT:G	9.93712e-06	0.250573	-2.95118e-10	0.000516976	0.217824	-2.95118e-10
91439801	chr9:91439801:G:A	5.99305e-06	-1.16478e-10	-0.255104	0.00031595	-1.16478e-10	-0.274587
91439833	chr9:91439833:T:C	5.57905e-07	-1.4635	-1.16577	2.8886e-05	-1.482	-1.18482
91440018	chr9:91440018:G:T	2.2792e-06	-1.16478e-10	-1.22188	0.000121448	-1.16478e-10	-1.23069
91440574	chr9:91440574:A:G	2.17029e-06	-1.16478e-10	-1.27084	0.000116633	-1.16478e-10	-1.27114
91440762	chr9:91440762:A:G	5.62986e-05	-1.56978	3.55475	0.00371518	-1.53411	3.72411
91440768	chr9:91440768:TGCTTAGGA:T	5.67659e-07	-1.4637	-1.14824	2.93426e-05	-1.48224	-1.1689
91440800	chr9:91440800:T:C	5.65379e-07	-1.45468	-1.16129	2.92391e-05	-1.47386	-1.18081
91441502	chr9:91441502:C:T	4.88459e-06	-1.16478e-10	-0.459619	0.000256923	-1.16478e-10	-0.481395
91441778	chr9:91441778:C:T	5.5365e-07	-1.47437	-1.16256	2.86878e-05	-1.49176	-1.18194
91442326	chr9:91442326:C:T	5.08086e-07	-1.45156	-1.27125	2.671e-05	-1.47178	-1.27335
91442380	chr9:91442380:C:T	6.43573e-06	-1.16478e-10	-0.183839	0.000325886	-1.16478e-10	-0.243623
91442533	chr9:91442533:C:T	3.02678e-06	-1.16478e-10	-0.938205	0.000162064	-1.16478e-10	-0.942181
91442691	chr9:91442691:C:A	2.20313e-06	-1.16478e-10	-1.25583	0.000118134	-1.16478e-10	-1.25835
91443093	chr9:91443093:A:G	5.14179e-07	-1.43984	-1.27104	2.70045e-05	-1.46092	-1.27325
91443536	chr9:91443536:A:G	2.19145e-06	-1.16478e-10	-1.26114	0.000117398	-1.16478e-10	-1.26461
91443617	chr9:91443617:C:T	5.49896e-07	-1.46426	-1.17947	2.85293e-05	-1.48204	-1.1972
91443716	chr9:91443716:G:T	1.90579e-06	-1.40081	-2.95118e-10	9.033e-05	-1.5267	-2.95118e-10
91443791	chr9:91443791:G:A	5.33977e-07	-1.47018	-1.20293	2.7746e-05	-1.4878	-1.21928
91444029	chr9:91444029:T:TC	5.446e-07	-1.46662	-1.18679	2.82636e-05	-1.48441	-1.20418
91444040	chr9:91444040:T:C	5.44827e-07	-1.48132	-1.17167	2.82647e-05	-1.4979	-1.19065
91444056	chr9:91444056:G:A	5.10562e-07	-1.44445	-1.2735	2.68756e-05	-1.465	-1.27395
91444328	chr9:91444328:C:T	1.44048e-06	-1.53213	-0.148599	7.88586e-05	-1.57157	-0.0909441
91444546	chr9:91444546:G:A	2.20331e-06	-1.16478e-10	-1.25574	0.000117948	-1.16478e-10	-1.25993
91444694	chr9:91444694:C:G	3.92904e-06	-0.677308	-2.95118e-10	0.000163363	-0.934196	-2.95118e-10
91444760	chr9:91444760:A:G	5.43471e-07	-1.46751	-1.18797	2.82068e-05	-1.48538	-1.20523
91444914	chr9:91444914:T:C	1.89499e-06	-1.40649	-2.95118e-10	0.000105485	-1.3716	-2.95118e-10
91445048	chr9:91445048:A:G	2.43417e-06	-1.16478e-10	-1.1561	0.000134866	-1.16478e-10	-1.12589
91445141	chr9:91445141:C:A	4.37819e-06	-1.16478e-10	-0.569069	0.000219837	-1.16478e-10	-0.637284
91445421	chr9:91445421:T:C	4.95059e-07	-1.47523	-1.27355	2.61369e-05	-1.49289	-1.27393
91445660	chr9:91445660:G:A	2.91021e-06	-1.16478e-10	-0.977477	0.000155948	-1.16478e-10	-0.980648
91445706	chr9:91445706:G:A	3.17747e-06	-1.16478e-10	-0.889619	0.000170104	-1.16478e-10	-0.89376
91445909	chr9:91445909:G:A	1.67136e-06	-1.53207	-2.95118e-10	8.89354e-05	-1.54226	-2.95118e-10
91445955	chr9:91445955:G:A	3.38202e-06	-1.16478e-10	-0.827231	0.000180961	-1.16478e-10	-0.831892
91445976	chr9:91445976:AAC:A	8.70467e-06	-1.44351	1.56166	0.000508702	-1.35086	1.55255
91446136	chr9:91446136:G:A	1.01912e-05	0.275819	-2.95118e-10	0.000525354	0.2339	-2.95118e-10
91446232	chr9:91446232:T:C	4.6738e-07	-1.5446	-1.26172	2.55296e-05	-1.52655	-1.26378
91446306	chr9:91446306:T:A	6.38939e-05	-1.16478e-10	2.11152	0.00387612	-1.16478e-10	2.23242
91446470	chr9:91446470:A:C	5.0138e-07	-1.49022	-1.24588	2.62878e-05	-1.50636	-1.2547
91446491	chr9:91446491:T:C	5.18626e-07	-1.48135	-1.22093	2.66254e-05	-1.51278	-1.23553
91446835	chr9:91446835:A:G	4.69292e-07	-1.53204	-1.27019	2.48509e-05	-1.54438	-1.2729
91447044	chr9:91447044:G:A	7.88931e-06	-1.16478e-10	0.0198041	0.000417523	-1.16478e-10	0.00416687
91447173	chr9:91447173:A:G	5.16331e-07	-1.45881	-1.2479	2.65446e-05	-1.49358	-1.25777
91447764	chr9:91447764:C:T	2.18666e-05	-0.895523	1.93478	0.00163942	-0.794062	2.16599
91447930	chr9:91447930:C:T	7.63787e-06	-1.02605	1.01346	0.000526113	-0.934184	1.16953
91448294	chr9:91448294:G:C	4.5514e-07	-1.56797	-1.26488	2.47092e-05	-1.55649	-1.2665
91448876	chr9:91448876:T:G	1.63869e-06	-1.5518	-2.95118e-10	9.45841e-05	-1.48068	-2.95118e-10
91449167	chr9:91449167:T:C	2.03195e-06	-1.58712	0.250417	0.000121873	-1.5757	0.348507
91449384	chr9:91449384:C:G	4.55208e-07	-1.56773	-1.26497	2.47149e-05	-1.55618	-1.26658
91449591	chr9:91449591:A:G	4.75913e-06	-1.10431	0.618668	0.000324038	-1.01998	0.770666
91450067	chr9:91450067:G:A	5.29007e-07	-1.56688	-1.11558	2.87447e-05	-1.55501	-1.11671
91450068	chr9:91450068:C:T	5.31566e-07	-1.56136	-1.11627	2.89194e-05	-1.54823	-1.11743
91450101	chr9:91450101:T:C	2.15787e-05	1.91044	-0.884434	0.00113475	1.90382	-0.899826
91450240	chr9:91450240:T:G	1.37542e-05	-1.048	1.62364	0.00086267	-0.963576	1.69344
91450366	chr9:91450366:T:C	1.00794e-05	-0.943314	1.2081	0.00069491	-0.845465	1.35908
91450397	chr9:91450397:T:A	5.36614e-07	-1.55643	-1.11175	2.9225e-05	-1.5422	-1.11295
91450558	chr9:91450558:G:C	4.95171e-06	-0.925779	0.479808	0.00034529	-0.798178	0.61239
91450645	chr9:91450645:T:G	2.95945e-06	-0.995578	0.0348778	0.000153108	-0.964539	-0.0344918
91450712	chr9:91450712:T:G	5.08608e-06	-0.894771	0.475575	0.000355536	-0.764139	0.607595
91450758	chr9:91450758:T:C	3.03059e-06	-1.16478e-10	-0.936945	0.000162378	-1.16478e-10	-0.940245
91451063	chr9:91451063:C:T	5.32188e-06	-0.889326	0.515448	0.000373286	-0.75747	0.649642
91451148	chr9:91451148:C:T	7.85135e-06	-1.16478e-10	0.0149811	0.000414929	-1.16478e-10	-0.00206508
91451293	chr9:91451293:T:C	7.62717e-06	-1.08978	1.0758	0.000522908	-1.00373	1.23297
91451298	chr9:91451298:A:G	2.20896e-06	-0.861815	-0.391367	0.000118478	-0.825026	-0.430419
91451568	chr9:91451568:C:T	7.7574e-06	-1.06494	1.06788	0.000532692	-0.977019	1.22479
91451720	chr9:91451720:T:C	7.80976e-06	-1.06734	1.07701	0.00053639	-0.979592	1.23428
91451908	chr9:91451908:T:C	5.40695e-07	-1.55097	-1.10964	2.94805e-05	-1.53562	-1.11082
91451921	chr9:91451921:A:G	5.37817e-07	-1.55477	-1.11117	2.93023e-05	-1.54016	-1.11235
91452172	chr9:91452172:C:T	5.34985e-07	-1.55835	-1.11287	2.91274e-05	-1.54446	-1.11403
91452502	chr9:91452502:C:T	4.68086e-07	-1.54753	-1.25728	2.55072e-05	-1.53172	-1.25949
91452505	chr9:91452505:T:C	3.14319e-06	-1.16478e-10	-0.900464	0.000168245	-1.16478e-10	-0.904753
91452581	chr9:91452581:C:A	5.98459e-07	-1.36799	-1.19111	3.26868e-05	-1.3494	-1.1938
91452686	chr9:91452686:C:T	2.67547e-06	-1.16478e-10	-1.06158	0.000141607	-1.16478e-10	-1.07712
91452719	chr9:91452719:G:A	2.17781e-06	-1.16478e-10	-1.26739	0.000117369	-1.16478e-10	-1.26485
91452873	chr9:91452873:A:G	4.45539e-06	-1.02265	0.471063	0.000300092	-0.930696	0.604612
91453433	chr9:91453433:C:T	4.52652e-07	-1.56509	-1.27324	2.46253e-05	-1.55279	-1.27361
91453700	chr9:91453700:A:G	3.39132e-06	-0.912113	0.0876285	0.000232771	-0.78246	0.202341
91453783	chr9:91453783:G:A	2.71688e-05	-1.16478e-10	1.25637	0.00141507	-1.16478e-10	1.22476
91453852	chr9:91453852:T:A	2.53867e-06	-1.11406	-2.95118e-10	0.000109257	-1.33647	-2.95118e-10
91454103	chr9:91454103:G:A	3.56784e-06	-0.897731	0.123988	0.000245625	-0.766578	0.240212
91454631	chr9:91454631:A:C	6.06974e-06	-1.09219	0.849798	0.00041295	-1.00636	0.999516
91454660	chr9:91454660:C:T	2.70831e-05	-0.458372	1.71158	0.00187065	-0.341056	1.84493
91454661	chr9:91454661:G:A	2.16478e-06	-1.16478e-10	-1.27338	0.000116474	-1.16478e-10	-1.27251
91455019	chr9:91455019:T:C	1.56119e-05	-1.44948	2.1518	0.000982388	-1.39292	2.25273
91455091	chr9:91455091:T:C	1.78606e-06	-1.46569	-2.95118e-10	9.94839e-05	-1.43018	-2.95118e-10
91455220	chr9:91455220:A:G	4.54157e-07	-1.56995	-1.26507	2.46447e-05	-1.55894	-1.26667
91455809	chr9:91455809:G:A	1.89725e-06	-1.4053	-2.95118e-10	9.88859e-05	-1.43621	-2.95118e-10
91456176	chr9:91456176:G:C	4.73418e-07	-1.58231	-1.21117	2.56715e-05	-1.56767	-1.21712
91456639	chr9:91456639:G:A	1.58069e-06	-1.58784	-2.95118e-10	8.64126e-05	-1.57104	-2.95118e-10
91456663	chr9:91456663:G:A	6.33294e-06	-1.4487	1.24876	0.000362828	-1.4403	1.30406
91457106	chr9:91457106:T:C	2.31641e-06	-1.16478e-10	-1.20568	0.000123269	-1.16478e-10	-1.2158
91457142	chr9:91457142:A:G	1.04343e-05	-1.0596	1.35899	0.000652759	-0.974772	1.42581
91457924	chr9:91457924:A:C	4.55839e-07	-1.56627	-1.26505	2.47571e-05	-1.55442	-1.26664
91458070	chr9:91458070:A:G	8.1192e-06	0.0485283	-2.95118e-10	0.000414158	-0.00392403	-2.95118e-10
91458100	chr9:91458100:A:G	7.31776e-06	-1.16478e-10	-0.0553996	0.00038693	-1.16478e-10	-0.0719291
91458114	chr9:91458114:A:C	1.44084e-06	-1.19644	-0.484037	8.66781e-05	-1.05806	-0.509913
91458316	chr9:91458316:T:C	3.23067e-06	-1.16478e-10	-0.873014	0.00015571	-1.16478e-10	-0.982178
91458506	chr9:91458506:T:C	1.50057e-06	-1.58151	-0.0583495	8.78546e-05	-1.58346	0.0289764
91458822	chr9:91458822:G:C	5.93341e-06	-1.09483	0.829727	0.000403448	-1.00902	0.978895
91458947	chr9:91458947:G:A	2.72869e-06	-1.16478e-10	-1.04188	0.000142752	-1.16478e-10	-1.06907
91459040	chr9:91459040:G:A	1.75446e-05	-0.463297	1.28234	0.00119842	-0.344374	1.40296
91459855	chr9:91459855:AATGG:A	3.16406e-06	-1.16478e-10	-0.893847	0.000173676	-1.16478e-10	-0.872982
91459877	chr9:91459877:G:T	2.19783e-06	-1.16478e-10	-1.25824	0.000119964	-1.16478e-10	-1.24298
91459931	chr9:91459931:A:G	7.32333e-06	-1.16478e-10	-0.0546395	0.000387216	-1.16478e-10	-0.07119
91459979	chr9:91459979:T:C	3.00808e-06	-1.16478e-10	-0.944403	0.000161095	-1.16478e-10	-0.94818
91460081	chr9:91460081:CA:C	1.16729e-06	-1.26974	-0.621279	6.28035e-05	-1.25524	-0.634918
91460639	chr9:91460639:G:A	1.44027e-06	-1.55376	-0.127112	8.52405e-05	-1.55163	-0.0330677
91460640	chr9:91460640:G:A	2.27988e-06	-1.16478e-10	-1.22158	0.000121524	-1.16478e-10	-1.23006
91460652	chr9:91460652:A:G	1.03627e-05	0.292508	-2.95118e-10	0.000595803	0.359738	-2.95118e-10
91461082	chr9:91461082:G:C	1.34452e-06	-1.48834	-0.261332	7.40468e-05	-1.47077	-0.25471
91462174	chr9:91462174:CTTTA:C	1.00591e-05	0.26277	-2.95118e-10	0.000509806	0.203859	-2.95118e-10
91462202	chr9:91462202:TA:T	2.34091e-05	1.94617	-0.838749	0.0012228	1.93444	-0.855714
91462313	chr9:91462313:C:T	4.55011e-07	-1.56802	-1.26511	2.47043e-05	-1.55649	-1.26671
91462384	chr9:91462384:G:A	4.56797e-07	-1.56454	-1.26468	2.48207e-05	-1.55217	-1.26632
91462404	chr9:91462404:A:T	1.5029e-06	-1.58028	-0.0580251	8.79904e-05	-1.58243	0.0294868
91462910	chr9:91462910:A:G	1.61091e-06	-1.5689	-2.95118e-10	8.51025e-05	-1.58632	-2.95118e-10
91462974	chr9:91462974:GGCCACA:G	2.59539e-06	-1.09197	-2.95118e-10	0.000144115	-1.05956	-2.95118e-10
91463032	chr9:91463032:T:A	1.58503e-06	-1.58245	-0.00265363	9.2973e-05	-1.58428	0.0864141
91463038	chr9:91463038:C:G	1.56821e-06	-1.58255	-0.0132232	9.19603e-05	-1.58435	0.075532
91463119	chr9:91463119:G:C	3.98545e-06	-1.16478e-10	-0.663054	0.000224474	-1.16478e-10	-0.616413
91463577	chr9:91463577:G:A	4.25587e-06	-1.16478e-10	-0.597405	0.000240277	-1.16478e-10	-0.548381
91463630	chr9:91463630:T:TTC	9.98084e-06	0.254963	-2.95118e-10	0.000505909	0.196184	-2.95118e-10
91463738	chr9:91463738:A:G	4.52416e-07	-1.56535	-1.2735	2.46109e-05	-1.55317	-1.27381
91463903	chr9:91463903:T:C	1.58888e-06	-1.55921	-0.023465	9.42105e-05	-1.55719	0.0725458
91463934	chr9:91463934:C:T	2.69828e-06	-1.16478e-10	-1.05309	0.000153572	-1.16478e-10	-0.996005
91464177	chr9:91464177:A:G	3.65109e-06	-1.16478e-10	-0.750678	0.000193719	-1.16478e-10	-0.763765
91464300	chr9:91464300:A:G	1.97627e-06	-1.58674	0.222251	0.000117521	-1.58773	0.324179
91464326	chr9:91464326:G:A	4.58509e-07	-1.56098	-1.2645	2.49334e-05	-1.54782	-1.26615
91464343	chr9:91464343:A:G	1.55392e-06	-1.58126	-0.0236671	9.10738e-05	-1.58327	0.0647685
91464408	chr9:91464408:T:C	1.62328e-06	-1.56126	-2.95118e-10	8.49987e-05	-1.58754	-2.95118e-10
91464542	chr9:91464542:T:G	4.5405e-07	-1.57	-1.26525	2.46403e-05	-1.55895	-1.26683
91464806	chr9:91464806:T:C	2.20372e-06	-1.16478e-10	-1.25556	0.000118042	-1.16478e-10	-1.25913
91464826	chr9:91464826:G:A	2.02577e-05	-0.969552	1.93238	0.00150956	-0.873948	2.16335
91464982	chr9:91464982:A:G	4.97306e-07	-1.52881	-1.21544	2.66023e-05	-1.5164	-1.23277
91465878	chr9:91465878:A:T	3.00394e-06	-1.16478e-10	-0.945779	0.000160873	-1.16478e-10	-0.949559
91465962	chr9:91465962:G:A	7.67407e-06	-1.43907	1.43121	0.000439026	-1.4314	1.48579
91466165	chr9:91466165:G:A	2.2546e-06	-1.23273	-2.95118e-10	0.000127716	-1.18036	-2.95118e-10
91466596	chr9:91466596:T:C	2.16364e-06	-1.16478e-10	-1.27391	0.000116468	-1.16478e-10	-1.27255
91466707	chr9:91466707:C:T	9.71818e-06	0.228294	-2.95118e-10	0.000492849	0.170031	-2.95118e-10
91466708	chr9:91466708:A:T	5.11194e-07	-1.53961	-1.1771	2.72752e-05	-1.52634	-1.19786
91467319	chr9:91467319:T:A	7.30874e-06	-1.16478e-10	-0.0566326	0.000386431	-1.16478e-10	-0.0732192
91467392	chr9:91467392:C:T	1.96193e-05	1.77732	-0.846508	0.00105302	1.79219	-0.862947
91467466	chr9:91467466:T:C	1.97855e-05	-0.938678	1.87793	0.00147181	-0.841982	2.10606
91467577	chr9:91467577:T:C	6.29809e-06	0.954026	-1.15948	0.000365789	1.04195	-1.17007
91467603	chr9:91467603:C:T	1.60731e-06	-1.57115	-2.95118e-10	8.54825e-05	-1.58186	-2.95118e-10
91467611	chr9:91467611:T:C	5.08402e-07	-1.50681	-1.21538	2.72634e-05	-1.49239	-1.23224
91467806	chr9:91467806:G:A	2.96586e-06	-1.16478e-10	-0.958536	0.00015621	-1.16478e-10	-0.978971
91468148	chr9:91468148:C:T	2.16949e-06	-1.16478e-10	-1.27121	0.000116815	-1.16478e-10	-1.26958
91468498	chr9:91468498:T:G	2.70049e-06	-1.16478e-10	-1.05227	0.000141443	-1.16478e-10	-1.07828
91468506	chr9:91468506:T:C	2.69873e-06	-1.16478e-10	-1.05292	0.000141355	-1.16478e-10	-1.0789
91468545	chr9:91468545:G:C	6.82869e-07	-1.55883	-0.86833	3.50768e-05	-1.58355	-0.889083
91468600	chr9:91468600:G:A	3.26846e-06	-1.16478e-10	-0.861386	0.00017376	-1.16478e-10	-0.872497
91468754	chr9:91468754:A:G	4.51812e-07	-1.57026	-1.26993	2.45289e-05	-1.55933	-1.27099
91468854	chr9:91468854:G:A	4.97744e-07	-1.51556	-1.22782	2.67264e-05	-1.50192	-1.2426
91468858	chr9:91468858:T:C	2.92258e-05	1.32935	-2.95118e-10	0.00180457	1.4679	-2.95118e-10
91468893	chr9:91468893:C:A	2.65794e-05	2.01669	-0.782256	0.00139692	2.00862	-0.796762
91469178	chr9:91469178:T:C	1.28548e-05	-0.978191	1.48621	0.000810236	-0.89111	1.55826
91469219	chr9:91469219:G:A	2.49824e-06	-1.16478e-10	-1.13012	0.000137418	-1.16478e-10	-1.10714
91469639	chr9:91469639:C:T	9.75193e-06	0.231761	-2.95118e-10	0.000220504	-0.634256	-2.95118e-10
91469903	chr9:91469903:CT:C	4.59293e-07	-1.55815	-1.26562	2.49902e-05	-1.54452	-1.26717
91469982	chr9:91469982:G:A	2.24233e-06	-1.16478e-10	-1.23819	0.000121613	-1.16478e-10	-1.22933
91469995	chr9:91469995:T:C	2.2329e-06	-1.16478e-10	-1.2424	0.000121041	-1.16478e-10	-1.23404
91470506	chr9:91470506:A:G	2.22743e-06	-1.16478e-10	-1.24485	0.000120707	-1.16478e-10	-1.23681
91470690	chr9:91470690:A:C	3.00033e-06	-1.16478e-10	-0.946983	0.000160682	-1.16478e-10	-0.950747
91470770	chr9:91470770:G:A	3.00122e-06	-1.16478e-10	-0.946686	0.000160731	-1.16478e-10	-0.950438
91471092	chr9:91471092:G:A	1.02928e-06	-1.36064	-0.656205	5.82858e-05	-1.29119	-0.673627
91471277	chr9:91471277:G:T	5.06982e-07	-1.50739	-1.21759	2.7197e-05	-1.49297	-1.2341
91471402	chr9:91471402:T:C	2.48222e-06	-1.16478e-10	-1.13655	0.000131019	-1.16478e-10	-1.15483
91471430	chr9:91471430:C:T	1.97807e-05	1.74483	-0.80583	0.00103541	1.73528	-0.822902
91471563	chr9:91471563:G:A	2.31436e-05	1.95222	-0.856207	0.00121667	1.94331	-0.869611
91471612	chr9:91471612:A:G	2.93156e-06	-1.16478e-10	-0.970168	0.000156979	-1.16478e-10	-0.974057
91471656	chr9:91471656:C:T	2.88794e-06	-1.16478e-10	-0.985162	0.000151538	-1.16478e-10	-1.00934
91471968	chr9:91471968:A:G	5.03111e-07	-1.51291	-1.21974	2.69845e-05	-1.49901	-1.2359
91472062	chr9:91472062:C:T	2.39443e-06	-1.16478e-10	-1.17256	0.000128577	-1.16478e-10	-1.17364
91472220	chr9:91472220:C:T	3.86045e-06	-1.16478e-10	-0.69492	0.000195264	-1.16478e-10	-0.755818
91472315	chr9:91472315:A:T	5.07189e-07	-1.51433	-1.21025	2.71633e-05	-1.50045	-1.22785
91472469	chr9:91472469:G:T	2.36741e-06	-1.16478e-10	-1.18391	0.000127135	-1.16478e-10	-1.18493
91473220	chr9:91473220:G:A	6.24258e-07	-1.52076	-0.996138	3.53614e-05	-1.45481	-1.00974
91473674	chr9:91473674:C:A	7.65274e-07	-1.07963	-1.23359	4.54098e-05	-0.982874	-1.23157
91473941	chr9:91473941:T:C	5.01706e-07	-1.51617	-1.21928	2.68999e-05	-1.50255	-1.2355
91474260	chr9:91474260:G:T	3.07046e-06	-1.16478e-10	-0.923878	0.000164411	-1.16478e-10	-0.927801
91474275	chr9:91474275:T:C	2.68144e-06	-1.05935	-2.95118e-10	0.000114202	-1.2922	-2.95118e-10
91474340	chr9:91474340:G:C	1.00964e-05	-0.968077	1.23455	0.00062994	-0.879473	1.29493
91474382	chr9:91474382:C:T	4.9132e-07	-1.51699	-1.23937	2.73543e-05	-1.48713	-1.23417
91474435	chr9:91474435:G:C	5.49509e-07	-1.52717	-1.11726	2.91221e-05	-1.51479	-1.14389
91474463	chr9:91474463:C:G	8.34831e-07	-1.08737	-1.13886	5.13385e-05	-0.929272	-1.16246
91474674	chr9:91474674:T:C	3.20545e-06	-1.16478e-10	-0.880851	0.000176004	-1.16478e-10	-0.859664
91474807	chr9:91474807:C:T	8.21455e-07	-1.10325	-1.13914	5.03941e-05	-0.947507	-1.16279
91475023	chr9:91475023:A:G	3.00663e-06	-1.16478e-10	-0.944885	0.000161018	-1.16478e-10	-0.948656
91475175	chr9:91475175:G:C	7.62486e-06	-1.0759	1.06161	0.000522872	-0.988636	1.2178
91475248	chr9:91475248:A:G	1.84052e-06	-1.43565	-2.95118e-10	9.61467e-05	-1.4643	-2.95118e-10
91475366	chr9:91475366:T:C	4.56204e-07	-1.5655	-1.26502	2.47827e-05	-1.5534	-1.26663
91475447	chr9:91475447:T:A	1.26366e-06	-1.49554	-0.316158	6.95227e-05	-1.47883	-0.309687
91476249	chr9:91476249:G:T	2.73108e-06	-1.16478e-10	-1.04101	0.000146345	-1.16478e-10	-1.0442
91476402	chr9:91476402:G:A	2.74213e-06	-1.16478e-10	-1.03697	0.000146935	-1.16478e-10	-1.04018
91476529	chr9:91476529:C:T	5.80332e-07	-1.32695	-1.26291	3.23077e-05	-1.30053	-1.25433
91476624	chr9:91476624:T:C	4.57191e-07	-1.56099	-1.26737	2.48696e-05	-1.5478	-1.26872
91476771	chr9:91476771:G:C	4.5868e-07	-1.56523	-1.25988	2.49101e-05	-1.55301	-1.26189
91476912	chr9:91476912:C:T	1.32984e-05	1.13945	-0.59751	0.000693202	1.13705	-0.625903
91477299	chr9:91477299:C:A	4.87549e-06	-0.461483	-2.95118e-10	0.000252051	-0.500541	-2.95118e-10
91477337	chr9:91477337:T:C	8.74452e-06	0.122724	-2.95118e-10	0.000445566	0.0691728	-2.95118e-10
91478012	chr9:91478012:A:G	2.63507e-06	-1.16478e-10	-1.07679	0.000141565	-1.16478e-10	-1.07741
91478862	chr9:91478862:T:A	8.9396e-06	-0.564312	0.709099	0.000590763	-0.458591	0.809834
91479076	chr9:91479076:C:T	2.53814e-06	-1.16478e-10	-1.11427	0.000136365	-1.16478e-10	-1.11483
91479207	chr9:91479207:C:T	1.35203e-05	0.558489	-2.95118e-10	0.000814202	0.672037	-2.95118e-10
91479512	chr9:91479512:T:A	1.57932e-06	-1.58871	-2.95118e-10	8.90186e-05	-1.54133	-2.95118e-10
91479710	chr9:91479710:A:G	4.86327e-07	-1.50032	-1.26626	2.67387e-05	-1.47633	-1.26773
91479918	chr9:91479918:C:A	1.57946e-05	1.14646	-0.432499	0.000737353	0.995838	-0.422943
91480146	chr9:91480146:T:A	8.90149e-06	-1.16478e-10	0.140515	0.000540124	-1.16478e-10	0.261628
91480437	chr9:91480437:A:G	4.82141e-07	-1.50197	-1.27326	2.65302e-05	-1.47822	-1.27367
91480441	chr9:91480441:T:A	1.34254e-06	-1.22869	-0.522453	8.45628e-05	-1.18343	-0.409251
91480876	chr9:91480876:G:A	2.63914e-06	-1.16478e-10	-1.07525	0.00014144	-1.16478e-10	-1.0783
91481265	chr9:91481265:A:T	2.18529e-06	-1.16478e-10	-1.26396	0.000118302	-1.16478e-10	-1.25693
91481285	chr9:91481285:G:A	5.619e-07	-1.34834	-1.2738	3.12929e-05	-1.3136	-1.27319
91481504	chr9:91481504:T:C	2.97918e-06	-1.16478e-10	-0.954056	0.000152029	-1.16478e-10	-1.0061
91481646	chr9:91481646:G:A	5.43772e-07	-1.39003	-1.26489	3.04709e-05	-1.35839	-1.25501
91482251	chr9:91482251:A:G	3.71118e-06	-1.16478e-10	-0.734353	0.000193848	-1.16478e-10	-0.763096
91482300	chr9:91482300:ATGGTTTTATAAAATATTATCAAAAACAGTGTTTGCCTC:A	1.83492e-06	-1.4387	-2.95118e-10	9.97531e-05	-1.42747	-2.95118e-10
91482505	chr9:91482505:A:C	5.56658e-07	-1.35969	-1.27182	2.75075e-05	-1.44903	-1.26668
91482628	chr9:91482628:T:C	2.45587e-06	-1.33267	0.185444	0.000113554	-1.39335	0.095455
91482911	chr9:91482911:C:T	4.58799e-07	-1.56498	-1.25986	2.49203e-05	-1.55239	-1.2621
91482912	chr9:91482912:G:A	7.89882e-07	-1.5846	-0.696978	4.09632e-05	-1.58858	-0.728918
91483387	chr9:91483387:G:A	9.04323e-06	0.221414	-0.065102	0.000425055	0.0719793	-0.049933
91483541	chr9:91483541:G:A	1.70947e-06	-1.50952	-2.95118e-10	8.91086e-05	-1.54032	-2.95118e-10
91483936	chr9:91483936:C:T	6.83732e-06	-0.648931	0.525623	0.000446754	-0.54891	0.620746
91484173	chr9:91484173:G:A	1.07931e-05	-1.55852	1.89173	0.000767219	-1.54154	2.15415
91484490	chr9:91484490:G:A	7.69584e-07	-1.53472	-0.772893	3.90114e-05	-1.56522	-0.801099
91484578	chr9:91484578:G:A	1.88649e-06	-0.137011	-1.27397	9.64317e-05	-0.187467	-1.27387
91484597	chr9:91484597:G:A	4.74337e-06	-0.526148	0.0371918	0.000206253	-0.660493	-0.0405753
91484937	chr9:91484937:T:C	2.84811e-06	-1.16478e-10	-0.999048	0.000147476	-1.16478e-10	-1.0365
91485216	chr9:91485216:G:A	2.71632e-05	1.85107	-0.594915	0.00145407	1.86687	-0.614917
91485398	chr9:91485398:A:T	5.13039e-07	-1.43919	-1.27391	2.57383e-05	-1.50905	-1.27315
91485597	chr9:91485597:G:A	2.17753e-05	-1.16478e-10	1.03507	0.00115518	-1.16478e-10	1.02184
91486490	chr9:91486490:T:G	3.75631e-06	-1.16478e-10	-0.722267	0.000204508	-1.16478e-10	-0.709564
91486800	chr9:91486800:T:C	1.89486e-06	-1.58859	0.182029	0.000122914	-1.58625	0.367563
91486843	chr9:91486843:T:C	3.84089e-06	0.474747	-1.17475	0.000226104	0.575004	-1.18418
91487015	chr9:91487015:G:A	4.67058e-07	-1.5475	-1.2595	2.54791e-05	-1.53055	-1.26176
91487180	chr9:91487180:G:C	4.79689e-06	0.651381	-1.12912	0.000282998	0.755833	-1.14056
91487233	chr9:91487233:C:T	2.17769e-06	-1.16478e-10	-1.26744	0.000116649	-1.16478e-10	-1.271
91487448	chr9:91487448:G:T	6.17495e-07	-1.30548	-1.22231	3.05958e-05	-1.40247	-1.20684
91487515	chr9:91487515:G:A	2.51293e-06	-1.16478e-10	-1.12426	0.000134857	-1.16478e-10	-1.12595
91487700	chr9:91487700:A:C	7.75366e-05	-0.38466	2.68971	0.00484244	-0.372559	2.82756
91488255	chr9:91488255:C:T	1.16299e-05	-0.575098	0.982969	0.000791617	-0.445746	1.08965
91488322	chr9:91488322:C:T	3.15255e-06	-0.897492	-2.95118e-10	0.000173836	-0.872062	-2.95118e-10
91488622	chr9:91488622:C:T	3.44261e-06	0.440378	-1.24985	0.000204577	0.532386	-1.24161
91488623	chr9:91488623:G:A	2.97319e-05	1.86335	-0.516832	0.00159157	1.87853	-0.536225
91489156	chr9:91489156:A:G	1.40117e-06	-1.56388	-0.144516	8.81232e-05	-1.55359	0.0021588
91489372	chr9:91489372:T:C	1.27075e-06	-1.52433	-0.281766	8.05594e-05	-1.49953	-0.141647
91489837	chr9:91489837:G:A	3.49554e-06	-1.16478e-10	-0.794215	0.000192949	-1.16478e-10	-0.767749
91489937	chr9:91489937:C:G	7.26366e-07	-1.43463	-0.930771	3.62783e-05	-1.48842	-0.950533
91490120	chr9:91490120:C:T	6.83024e-06	-0.828747	0.704403	0.000455942	-0.722599	0.814792
91490132	chr9:91490132:C:T	3.13876e-06	-1.16478e-10	-0.901876	0.000164751	-1.16478e-10	-0.925737
91490379	chr9:91490379:C:T	2.18378e-06	-1.16478e-10	-1.26465	0.000117955	-1.16478e-10	-1.25987
91490682	chr9:91490682:A:G	1.21709e-06	-1.54037	-0.308866	7.68534e-05	-1.5182	-0.17007
91491054	chr9:91491054:C:T	3.44956e-06	-1.10304	0.29558	0.000161408	-1.18528	0.239041
91491167	chr9:91491167:G:A	8.16345e-06	-1.16478e-10	0.0539623	0.000456556	-1.16478e-10	0.0935403
91491321	chr9:91491321:T:C	1.25195e-06	-1.55377	-0.267235	7.86164e-05	-1.53439	-0.1312
91491383	chr9:91491383:T:A	1.3607e-06	-1.57898	-0.158725	8.46826e-05	-1.57209	-0.0191754
91491471	chr9:91491471:T:C	2.34908e-06	-1.16478e-10	-1.19168	0.000126219	-1.16478e-10	-1.19215
91491592	chr9:91491592:A:C	4.26539e-06	-1.18365	0.588485	0.000198852	-1.25818	0.520567
91491798	chr9:91491798:C:T	2.49097e-06	-1.16478e-10	-1.13303	0.000133806	-1.16478e-10	-1.13378
91492250	chr9:91492250:A:G	3.21216e-05	2.04004	-0.616213	0.00172093	2.06263	-0.642183
91492550	chr9:91492550:T:C	1.59954e-06	-1.57584	-0.000144764	0.000100854	-1.56816	0.15166
91493117	chr9:91493117:G:A	6.78009e-06	0.966666	-1.09838	0.000398911	1.0525	-1.09393
91493143	chr9:91493143:C:A	2.04933e-06	-1.32819	-2.95118e-10	0.000106672	-1.36041	-2.95118e-10
91493275	chr9:91493275:A:C	2.6491e-06	-1.16478e-10	-1.07149	0.000140085	-1.16478e-10	-1.08793
91493978	chr9:91493978:T:C	2.43997e-06	-1.16478e-10	-1.15372	0.000131048	-1.16478e-10	-1.15461
91494083	chr9:91494083:G:A	2.89127e-05	1.87677	-0.558197	0.00155079	1.90135	-0.585002
91494123	chr9:91494123:C:T	2.90359e-06	-1.16478e-10	-0.979757	0.000149457	-1.16478e-10	-1.02316
91494477	chr9:91494477:A:G	4.72691e-07	-1.52147	-1.27355	2.59527e-05	-1.50001	-1.27389
91494808	chr9:91494808:C:A	4.1836e-06	-1.16478e-10	-0.614533	0.000221876	-1.16478e-10	-0.628055
91495267	chr9:91495267:A:G	3.53224e-06	-0.783772	-2.95118e-10	0.000181488	-0.828984	-2.95118e-10
91495681	chr9:91495681:A:C	2.17694e-06	-1.16478e-10	-1.26778	0.000117182	-1.16478e-10	-1.26645
91495879	chr9:91495879:G:C	1.36929e-05	0.571172	-2.95118e-10	0.000825376	0.685667	-2.95118e-10
91495966	chr9:91495966:C:A	3.7025e-06	-1.16478e-10	-0.736696	0.000193843	-1.16478e-10	-0.763122
91496554	chr9:91496554:A:C	2.65064e-06	-1.37819	0.307287	0.00017317	-1.32461	0.448711
91496883	chr9:91496883:G:A	3.22867e-06	-1.16478e-10	-0.873632	0.000170935	-1.16478e-10	-0.88889
91497449	chr9:91497449:G:A	2.28784e-06	-1.16478e-10	-1.2181	0.000124061	-1.16478e-10	-1.2094
91497959	chr9:91497959:C:T	2.60605e-06	-1.16478e-10	-1.08787	0.000139132	-1.16478e-10	-1.09475
91498094	chr9:91498094:G:A	0.00012653	3.60648	-0.811705	0.00699125	3.65142	-0.829181
91498307	chr9:91498307:A:G	2.54661e-06	-1.16478e-10	-1.11094	0.000140904	-1.16478e-10	-1.0821
91498324	chr9:91498324:G:A	1.11922e-05	-0.882898	1.25241	0.000735916	-0.802513	1.37346
91498344	chr9:91498344:A:C	2.67662e-06	-1.16478e-10	-1.06115	0.00014318	-1.16478e-10	-1.06607
91498359	chr9:91498359:T:C	4.40139e-06	0.549151	-1.11293	0.000259692	0.653559	-1.12423
91500609	chr9:91500609:C:T	2.49125e-06	-1.16478e-10	-1.13292	0.000133644	-1.16478e-10	-1.13499
91500893	chr9:91500893:C:T	1.14144e-05	-1.16478e-10	0.389174	0.000624884	-1.16478e-10	0.407394
91501367	chr9:91501367:T:C	2.30822e-06	-1.16478e-10	-1.20923	0.000122465	-1.16478e-10	-1.22234
91501530	chr9:91501530:G:A	3.90826e-06	-0.68261	-2.95118e-10	0.000229527	-0.59415	-2.95118e-10
91501550	chr9:91501550:T:G	1.07981e-06	-1.44861	-0.520312	5.43087e-05	-1.47585	-0.559637
91502064	chr9:91502064:A:G	9.37387e-06	-1.0558	1.24802	0.000553793	-1.02305	1.30967
91502215	chr9:91502215:G:A	2.40137e-05	-1.01645	2.14937	0.00129923	-1.03854	2.17789
91502301	chr9:91502301:A:G	5.11139e-06	0.828357	-1.24259	0.000300855	0.917518	-1.24106
91502554	chr9:91502554:C:T	2.98868e-06	-1.16478e-10	-0.950872	0.000164793	-1.16478e-10	-0.925479
91502652	chr9:91502652:T:C	1.70946e-06	-0.236532	-1.27299	0.000105412	-0.0999923	-1.27231
91502824	chr9:91502824:C:G	2.2651e-06	-1.16478e-10	-1.22808	0.000120452	-1.16478e-10	-1.23892
91502981	chr9:91502981:C:T	3.38706e-06	-1.16478e-10	-0.825743	0.000163234	-1.16478e-10	-0.934989
91503164	chr9:91503164:G:C	1.25843e-05	-1.16074	1.64748	0.000841558	-1.10485	1.80993
91503407	chr9:91503407:C:T	1.23831e-06	-1.10896	-0.722997	6.82055e-05	-1.05035	-0.757301
91503449	chr9:91503449:A:G	1.1776e-06	-1.11817	-0.764052	6.49624e-05	-1.0598	-0.796561
91503713	chr9:91503713:G:A	0.000235756	3.41709	-2.95118e-10	0.0712569	5.14388	-2.95118e-10
91504004	chr9:91504004:C:T	9.13095e-07	-1.58861	-0.548014	4.58548e-05	-1.5879	-0.616796
91504033	chr9:91504033:T:C	5.80206e-07	-1.3557	-1.23438	2.89727e-05	-1.4285	-1.23531
91504081	chr9:91504081:CAAAG:C	2.84334e-06	-1.16478e-10	-1.00072	0.000150762	-1.16478e-10	-1.01447
91504311	chr9:91504311:C:A	3.33927e-06	-1.16478e-10	-0.839952	0.000178124	-1.16478e-10	-0.847695
91504594	chr9:91504594:A:G	2.84647e-06	-1.16478e-10	-0.999625	0.000152423	-1.16478e-10	-1.00351
91504613	chr9:91504613:G:T	1.6718e-06	-1.2097	-0.322103	0.000111293	-1.14267	-0.175337
91504821	chr9:91504821:C:T	5.5384e-07	-1.50704	-1.12955	2.95203e-05	-1.49	-1.15509
91504832	chr9:91504832:G:A	1.48073e-05	-0.817282	1.4667	0.00102355	-0.725453	1.62631
91504961	chr9:91504961:C:T	1.16336e-06	-1.58852	-0.305872	6.06683e-05	-1.58547	-0.339284
91505042	chr9:91505042:C:G	7.11634e-07	-1.39697	-0.988925	3.8019e-05	-1.39513	-0.996957
91505047	chr9:91505047:C:A	2.86474e-06	-0.993225	-2.95118e-10	0.000158963	-0.961503	-2.95118e-10
91505133	chr9:91505133:G:C	1.45346e-05	-0.810817	1.44165	0.00100504	-0.717945	1.60056
91505182	chr9:91505182:CACA:C	1.50488e-05	-0.853743	1.51934	0.00104004	-0.763364	1.6802
91505642	chr9:91505642:C:T	4.6232e-07	-1.57036	-1.24684	2.49113e-05	-1.55853	-1.25632
91505816	chr9:91505816:A:G	2.16375e-06	-1.16478e-10	-1.27386	0.000116314	-1.16478e-10	-1.27388
91506249	chr9:91506249:G:A	1.65944e-06	-1.18905	-0.350173	0.000110351	-1.12069	-0.205813
91506251	chr9:91506251:T:C	1.72613e-06	-1.19306	-0.306762	0.000115157	-1.12479	-0.159082
91506540	chr9:91506540:A:G	1.38527e-05	-0.864387	1.44717	0.000954946	-0.774745	1.60623
91506607	chr9:91506607:G:C	4.06039e-06	-1.16478e-10	-0.644425	0.000223893	-1.16478e-10	-0.619004
91506836	chr9:91506836:G:A	3.06436e-06	-1.16478e-10	-0.925864	0.000158782	-1.16478e-10	-0.962639
91506856	chr9:91506856:G:A	3.34589e-06	0.337891	-1.17586	0.000195472	0.429379	-1.18414
91507045	chr9:91507045:C:T	1.40692e-05	-0.817716	1.416	0.000971954	-0.725001	1.57414
91507138	chr9:91507138:T:C	1.51778e-05	-0.767221	1.44135	0.00105138	-0.672644	1.60033
91507465	chr9:91507465:G:GT	5.12305e-07	-1.48167	-1.23287	2.89151e-05	-1.42655	-1.23925
91508022	chr9:91508022:G:A	1.51757e-05	-0.816229	1.49022	0.00105071	-0.723652	1.6507
91508132	chr9:91508132:G:T	1.56961e-05	-0.791321	1.49903	0.00108858	-0.697305	1.65976
91508455	chr9:91508455:C:T	2.16416e-06	-1.16478e-10	-1.27367	0.000116303	-1.16478e-10	-1.27397
91508506	chr9:91508506:A:G	2.42082e-06	-1.16478e-10	-1.1616	0.000130031	-1.16478e-10	-1.1624
91508549	chr9:91508549:C:T	2.16398e-06	-1.16478e-10	-1.27375	0.000116306	-1.16478e-10	-1.27395
91508628	chr9:91508628:G:GGA	7.58631e-07	-1.49397	-0.82797	4.02209e-05	-1.49414	-0.841648
91509237	chr9:91509237:C:T	2.94231e-06	-1.16478e-10	-0.966509	0.00015758	-1.16478e-10	-0.970242
91509331	chr9:91509331:T:C	1.62546e-06	-1.19105	-0.36887	0.000107966	-1.12281	-0.225538
91509470	chr9:91509470:T:C	2.86127e-06	-1.16478e-10	-0.994438	0.000153248	-1.16478e-10	-0.998117
91509680	chr9:91509680:G:GC	1.6819e-05	-0.838431	1.61524	0.0011678	-0.746767	1.77947
91510186	chr9:91510186:A:AT	3.31951e-06	-1.16478e-10	-0.845886	0.000174137	-1.16478e-10	-0.87033
91510240	chr9:91510240:A:G	1.86761e-05	-0.624552	1.50609	0.00129834	-0.520076	1.65875
91510334	chr9:91510334:A:G	5.25601e-07	-1.46543	-1.22348	2.85912e-05	-1.43933	-1.23775
91510576	chr9:91510576:G:C	1.99931e-06	-1.58093	0.228023	9.94332e-05	-1.58639	0.155702
91510863	chr9:91510863:T:C	3.00938e-06	-1.16478e-10	-0.94397	0.00016131	-1.16478e-10	-0.946845
91510985	chr9:91510985:T:G	1.66491e-05	-0.849385	1.61604	0.00115348	-0.759456	1.77983
91511064	chr9:91511064:G:A	8.03364e-07	-1.40912	-0.855527	4.27579e-05	-1.40707	-0.867552
91511621	chr9:91511621:C:G	7.02019e-07	-1.55331	-0.84619	3.90669e-05	-1.52063	-0.844268
91511632	chr9:91511632:T:A	1.8175e-05	-0.796199	1.65055	0.00126502	-0.702671	1.81534
91511642	chr9:91511642:A:G	5.76742e-06	-1.47373	1.18025	0.000418335	-1.42015	1.42626
91511816	chr9:91511816:C:G	2.89133e-06	-1.16478e-10	-0.983988	0.000154953	-1.16478e-10	-0.987051
91511906	chr9:91511906:G:A	6.40773e-07	-1.48467	-1.00611	3.62706e-05	-1.43219	-1.00697
91512019	chr9:91512019:A:G	5.21654e-07	-1.4809	-1.21555	2.8302e-05	-1.45634	-1.2309
91512291	chr9:91512291:A:G	3.00597e-06	-1.16478e-10	-0.945103	0.000157456	-1.16478e-10	-0.971023
91512455	chr9:91512455:C:A	2.75119e-06	-1.16478e-10	-1.03367	0.000146782	-1.16478e-10	-1.04122
91512878	chr9:91512878:G:T	1.83531e-06	-1.43849	-2.95118e-10	9.6238e-05	-1.46335	-2.95118e-10
91512884	chr9:91512884:C:T	3.34444e-06	-1.16478e-10	-0.838404	0.000178394	-1.16478e-10	-0.846176
91513054	chr9:91513054:C:A	2.94231e-06	-1.16478e-10	-0.966509	0.00015758	-1.16478e-10	-0.970242
91513120	chr9:91513120:C:T	6.58245e-07	-1.37516	-1.08872	3.51092e-05	-1.37526	-1.09645
91513377	chr9:91513377:A:G	6.47436e-07	-1.47956	-1.00088	3.66914e-05	-1.42591	-1.00173
91513447	chr9:91513447:G:A	7.94179e-07	-1.58801	-0.688142	4.01518e-05	-1.58422	-0.753289
91513508	chr9:91513508:A:G	6.61473e-07	-1.45447	-1.00452	3.767e-05	-1.39562	-1.00569
91513560	chr9:91513560:T:C	9.24323e-07	-1.20024	-0.924156	4.93816e-05	-1.19765	-0.932944
91514048	chr9:91514048:T:C	1.7277e-05	-0.844773	1.64845	0.0011988	-0.754255	1.81316
91514308	chr9:91514308:A:T	6.39876e-07	-1.4899	-1.00229	3.61712e-05	-1.43863	-1.00328
91514326	chr9:91514326:T:C	4.13175e-06	-1.16478e-10	-0.627004	0.000227893	-1.16478e-10	-0.601297
91514569	chr9:91514569:A:G	2.94784e-06	-1.16478e-10	-0.964632	0.000157873	-1.16478e-10	-0.968383
91515473	chr9:91515473:C:T	2.24183e-06	-0.0995899	-1.13882	0.000130409	-0.0164761	-1.14302
91515537	chr9:91515537:C:T	5.7111e-07	-1.37711	-1.22876	2.99883e-05	-1.40113	-1.22824
91515737	chr9:91515737:G:A	1.76599e-06	-1.3267	-0.150291	0.000112772	-1.31383	0.00902265
91516229	chr9:91516229:C:T	7.70885e-07	-1.50218	-0.803737	4.08456e-05	-1.50249	-0.817886
91517120	chr9:91517120:C:T	1.73276e-06	-1.33678	-0.159208	0.000110558	-1.32422	-0.000412178
91517188	chr9:91517188:C:T	6.46477e-07	-1.48898	-0.992947	3.65504e-05	-1.43752	-0.993958
91517215	chr9:91517215:A:G	2.94231e-06	-1.16478e-10	-0.966509	0.00015758	-1.16478e-10	-0.970242
91517292	chr9:91517292:C:T	1.9794e-05	-0.743395	1.68307	0.00138293	-0.646942	1.84873
91517322	chr9:91517322:C:T	1.95273e-05	-0.727279	1.65339	0.00136442	-0.629968	1.81828
91517569	chr9:91517569:TTCTGTAAAATGGACCAATCAGCAC:T	1.23635e-06	-1.58869	-0.244854	6.17346e-05	-1.58629	-0.321041
91517697	chr9:91517697:C:G	1.61226e-06	-1.56806	-2.95118e-10	8.91405e-05	-1.53996	-2.95118e-10
91517711	chr9:91517711:G:A	2.92093e-06	-1.16478e-10	-0.973803	0.000155042	-1.16478e-10	-0.986473
91517875	chr9:91517875:G:A	2.5145e-06	-1.16478e-10	-1.12363	0.00013395	-1.16478e-10	-1.1327
91517891	chr9:91517891:G:A	1.87861e-06	-1.41517	-2.95118e-10	0.000101986	-1.40534	-2.95118e-10
91518801	chr9:91518801:A:G	3.04875e-06	-1.34514	0.414167	0.000203559	-1.33299	0.61877
91518829	chr9:91518829:T:C	3.08976e-06	-1.34659	0.428982	0.00020649	-1.3346	0.63468
91519006	chr9:91519006:C:CT	2.7112e-06	-1.31314	0.264823	0.000178239	-1.30272	0.455677
91519292	chr9:91519292:C:T	3.02567e-06	-1.16478e-10	-0.938572	0.000149942	-1.16478e-10	-1.01992
91519348	chr9:91519348:C:T	6.06617e-06	-1.02757	0.784599	0.000396898	-0.944881	0.898387
91519389	chr9:91519389:G:A	4.68231e-06	-1.2472	0.745286	0.000312119	-1.235	0.948209
91519428	chr9:91519428:T:C	4.36254e-06	-1.36459	0.79194	0.000291039	-1.35741	1.00069
91519718	chr9:91519718:G:A	3.80537e-06	-0.927506	0.218215	0.000246639	-0.83769	0.315445
91520297	chr9:91520297:T:C	1.82709e-06	-1.33889	-0.104088	0.000115921	-1.33267	0.0554035
91520309	chr9:91520309:A:G	3.54476e-06	-1.16478e-10	-0.780234	0.000186622	-1.16478e-10	-0.801087
91520321	chr9:91520321:C:T	1.44321e-05	-1.16478e-10	0.623754	0.000831053	-1.16478e-10	0.692522
91520371	chr9:91520371:A:G	1.55015e-06	-1.32164	-0.285715	9.67934e-05	-1.31556	-0.142031
91520696	chr9:91520696:ACTCAAATAAT:A	2.7599e-06	-1.16478e-10	-1.03051	0.000149099	-1.16478e-10	-1.02556
91521103	chr9:91521103:G:A	4.75546e-06	-1.37569	0.889282	0.000323273	-1.36975	1.11807
91521251	chr9:91521251:A:G	4.6026e-06	-1.3848	0.865713	0.00031272	-1.37916	1.09429
91522287	chr9:91522287:C:A	5.88134e-07	-1.45695	-1.11955	3.16827e-05	-1.46118	-1.11322
91522296	chr9:91522296:T:C	2.60429e-06	-1.16478e-10	-1.08854	0.000140022	-1.16478e-10	-1.08837
91522373	chr9:91522373:CAA:C	3.05808e-06	-1.16478e-10	-0.927918	0.000160285	-1.16478e-10	-0.95322
91522388	chr9:91522388:G:A	5.80576e-07	-1.51465	-1.07479	3.06342e-05	-1.54136	-1.06669
91522423	chr9:91522423:GT:G	6.20789e-06	-0.219883	-2.95118e-10	0.000303385	-0.315171	-2.95118e-10
91522637	chr9:91522637:C:T	4.20043e-06	-1.35431	0.743794	0.000283631	-1.34868	0.966181
91523129	chr9:91523129:C:T	2.41788e-06	-1.16478e-10	-1.16281	0.000132825	-1.16478e-10	-1.14114
91523160	chr9:91523160:T:C	6.09032e-06	-1.16478e-10	-0.239004	0.000357349	-1.16478e-10	-0.15146
91523774	chr9:91523774:G:A	2.38993e-06	-1.16478e-10	-1.17444	0.000129278	-1.16478e-10	-1.16821
91523775	chr9:91523775:C:A	2.3867e-06	-1.16478e-10	-1.17579	0.000129097	-1.16478e-10	-1.16961
91524086	chr9:91524086:G:A	3.27609e-06	-1.33487	0.475819	0.000218045	-1.32831	0.682839
91524174	chr9:91524174:C:A	8.513e-06	-1.16478e-10	0.0958904	0.000504168	-1.16478e-10	0.192737
91524560	chr9:91524560:C:G	4.28635e-06	-0.59027	-2.95118e-10	0.000203553	-0.714244	-2.95118e-10
91525020	chr9:91525020:A:G	1.02185e-05	-0.960409	1.2389	0.000671314	-0.868214	1.34728
91525119	chr9:91525119:C:T	3.03328e-06	-1.37015	0.434094	0.000200074	-1.36347	0.63198
91525148	chr9:91525148:C:T	3.00239e-06	-1.38505	0.438757	0.000198078	-1.37863	0.637116
91525286	chr9:91525286:C:T	2.97736e-06	-1.35554	0.400869	0.000196098	-1.34877	0.597213
91525324	chr9:91525324:A:T	2.21751e-06	-1.16478e-10	-1.24932	0.00011844	-1.16478e-10	-1.25577
91525597	chr9:91525597:A:G	2.19554e-06	-1.16478e-10	-1.25928	0.000117419	-1.16478e-10	-1.26442
91525966	chr9:91525966:A:G	5.64816e-07	-1.48274	-1.13422	3.21151e-05	-1.42677	-1.13407
91526160	chr9:91526160:T:C	3.06712e-06	-1.3547	0.429738	0.000202281	-1.34803	0.627511
91526400	chr9:91526400:G:T	3.23016e-06	-1.35732	0.484146	0.000213653	-1.35057	0.684754
91526427	chr9:91526427:C:T	3.33289e-06	-1.36717	0.525309	0.000220041	-1.36049	0.724127
91526467	chr9:91526467:A:G	6.61464e-07	-1.23767	-1.22134	3.54742e-05	-1.2401	-1.22127
91526550	chr9:91526550:G:A	3.11264e-06	-1.34451	0.434273	0.000205361	-1.3376	0.632194
91526721	chr9:91526721:T:C	3.00936e-06	-1.36555	0.421577	0.000198401	-1.35886	0.618976
91526745	chr9:91526745:T:C	1.77824e-06	-1.47008	-2.95118e-10	9.47316e-05	-1.47912	-2.95118e-10
91526767	chr9:91526767:G:A	8.26344e-06	-1.16478e-10	0.0661368	0.000489737	-1.16478e-10	0.163697
91527293	chr9:91527293:C:T	2.21594e-06	-1.16478e-10	-1.25003	0.000118367	-1.16478e-10	-1.25638
91527362	chr9:91527362:C:A	9.1587e-06	-1.16478e-10	0.169001	0.000544555	-1.16478e-10	0.269798
91527382	chr9:91527382:G:A	8.538e-06	-1.16478e-10	0.0988234	0.000437954	-1.16478e-10	0.0519415
91527462	chr9:91527462:T:C	1.42112e-06	-1.31955	-0.374712	8.80766e-05	-1.31243	-0.239535
91527961	chr9:91527961:G:A	2.69963e-06	0.206998	-1.25959	0.000161099	0.31489	-1.26305
91528078	chr9:91528078:C:T	3.06587e-06	-1.37205	0.446677	0.000202479	-1.36546	0.645927
91528500	chr9:91528500:G:A	1.41033e-06	-1.58375	-0.118128	7.37292e-05	-1.5777	-0.152068
91528551	chr9:91528551:A:G	8.26244e-07	-1.20446	-1.03211	3.87288e-05	-1.3325	-1.04109
91528616	chr9:91528616:A:T	2.45106e-05	-1.16478e-10	1.1534	0.0014352	-1.16478e-10	1.23889
91528922	chr9:91528922:A:G	2.29274e-06	-1.16478e-10	-1.21596	0.000122524	-1.16478e-10	-1.22187
91529096	chr9:91529096:C:T	5.9692e-07	-1.45789	-1.10378	3.41815e-05	-1.39644	-1.10204
91529392	chr9:91529392:A:G	7.96707e-06	-1.16478e-10	0.0296127	0.000471531	-1.16478e-10	0.125813
91529685	chr9:91529685:A:C	2.20214e-06	-1.16478e-10	-1.25628	0.000117816	-1.16478e-10	-1.26105
91529768	chr9:91529768:T:C	3.02539e-06	-1.34435	0.405681	0.000199293	-1.33719	0.601794
91530131	chr9:91530131:G:A	2.75149e-06	-1.38753	0.353966	0.000180768	-1.38113	0.548167
91530312	chr9:91530312:G:A	3.25482e-06	-1.14468	0.279111	0.000213811	-1.1319	0.466817
91530342	chr9:91530342:G:T	5.61556e-07	-1.42824	-1.19451	3.0071e-05	-1.42957	-1.19704
91530425	chr9:91530425:C:G	2.39073e-06	-1.16478e-10	-1.17411	0.000127027	-1.16478e-10	-1.18577
91530513	chr9:91530513:A:G	5.88894e-07	-1.44398	-1.13123	3.38031e-05	-1.37986	-1.12976
91530663	chr9:91530663:T:C	1.41835e-06	-1.2967	-0.399506	8.77803e-05	-1.28914	-0.266194
91530674	chr9:91530674:T:C	8.30251e-06	-1.16478e-10	0.0708543	0.000491861	-1.16478e-10	0.168024
91530887	chr9:91530887:C:A	2.97468e-06	-1.36277	0.407204	0.00019617	-1.35577	0.604585
91530899	chr9:91530899:G:A	1.58858e-06	-1.58287	-2.95118e-10	8.60886e-05	-1.5748	-2.95118e-10
91531416	chr9:91531416:G:A	7.81641e-06	-1.16478e-10	0.0105212	0.000462058	-1.16478e-10	0.105519
91531640	chr9:91531640:C:T	1.37982e-06	-1.31526	-0.40849	8.53007e-05	-1.30794	-0.276051
91531670	chr9:91531670:A:G	3.17677e-06	-1.33086	0.441018	0.000209866	-1.32367	0.639969
91531779	chr9:91531779:G:A	8.25834e-06	-1.16478e-10	0.0655201	0.000489151	-1.16478e-10	0.1625
91531851	chr9:91531851:G:A	7.96388e-07	-1.57885	-0.694521	4.20499e-05	-1.57041	-0.720904
91532065	chr9:91532065:A:G	1.37103e-06	-1.32746	-0.402681	8.4732e-05	-1.32047	-0.270206
91532191	chr9:91532191:G:T	2.99921e-06	-1.34991	0.402558	0.000197653	-1.34289	0.599234
91532489	chr9:91532489:G:A	2.23452e-06	-1.24168	-2.95118e-10	0.000113022	-1.30259	-2.95118e-10
91532769	chr9:91532769:A:G	1.67029e-06	-1.53271	-2.95118e-10	9.37312e-05	-1.48974	-2.95118e-10
91532949	chr9:91532949:C:T	5.83878e-07	-1.44202	-1.14175	3.33223e-05	-1.38269	-1.14126
91533006	chr9:91533006:C:G	7.93633e-07	-1.57264	-0.704203	4.21154e-05	-1.56225	-0.72751
91533069	chr9:91533069:AATT:A	1.68712e-06	-1.52268	-2.95118e-10	9.4974e-05	-1.47657	-2.95118e-10
91533377	chr9:91533377:G:A	4.80464e-05	-1.00264	2.8291	0.00348863	-0.912609	3.0397
91533527	chr9:91533527:T:C	1.63858e-05	-0.803303	1.55401	0.00107292	-0.698009	1.64598
91533609	chr9:91533609:C:G	2.22115e-06	-1.16478e-10	-1.24768	0.000120988	-1.16478e-10	-1.23448
91533697	chr9:91533697:C:T	7.0792e-06	-1.16478e-10	-0.0885428	0.00041688	-1.16478e-10	0.00262571
91534003	chr9:91534003:C:T	2.1636e-06	-1.16478e-10	-1.27393	0.000116454	-1.16478e-10	-1.27268
91534073	chr9:91534073:G:A	2.16824e-06	-1.16478e-10	-1.27179	0.000116964	-1.16478e-10	-1.26831
91534253	chr9:91534253:T:C	1.14953e-06	-0.970069	-0.936278	5.15099e-05	-1.22785	-0.860549
91534398	chr9:91534398:T:C	1.68191e-05	-1.16478e-10	0.776811	0.000971345	-1.16478e-10	0.84851
91534663	chr9:91534663:C:A	7.73801e-06	-1.16478e-10	0.000440872	0.000457052	-1.16478e-10	0.0946248
91534679	chr9:91534679:T:C	3.11673e-06	-1.16478e-10	-0.908918	0.000163791	-1.16478e-10	-0.931579
91534891	chr9:91534891:T:C	2.16807e-06	-1.16478e-10	-1.27187	0.000116951	-1.16478e-10	-1.26842
91535347	chr9:91535347:C:T	8.44613e-06	-1.09463	1.18263	0.000548703	-1.0136	1.29098
91535368	chr9:91535368:A:G	1.8156e-05	-1.0156	1.8689	0.00118226	-0.927077	1.97209
91535398	chr9:91535398:C:T	2.55972e-06	-1.16478e-10	-1.10581	0.000137474	-1.16478e-10	-1.10674
91535415	chr9:91535415:A:G	7.19477e-06	-0.997995	0.925646	0.000465591	-0.908397	1.02153
91535525	chr9:91535525:G:A	2.1764e-06	-1.16478e-10	-1.26803	0.000116597	-1.16478e-10	-1.27145
91535754	chr9:91535754:C:T	5.17149e-06	-1.16478e-10	-0.402543	0.000240342	-1.16478e-10	-0.548108
91535960	chr9:91535960:A:G	4.87763e-07	-1.52755	-1.23608	2.71941e-05	-1.48464	-1.24253
91535962	chr9:91535962:C:T	1.57829e-05	-1.16478e-10	0.713224	0.000910674	-1.16478e-10	0.784014
91536007	chr9:91536007:C:T	7.73801e-06	-1.16478e-10	0.000440872	0.000457052	-1.16478e-10	0.0946248
91536140	chr9:91536140:T:C	1.93821e-06	-1.38394	-2.95118e-10	0.000102863	-1.39677	-2.95118e-10
91536242	chr9:91536242:T:C	1.11419e-06	-1.3617	-0.575879	6.79755e-05	-1.30789	-0.50313
91536891	chr9:91536891:A:G	2.16978e-06	-1.16478e-10	-1.27108	0.000116383	-1.16478e-10	-1.27328
91537178	chr9:91537178:T:G	2.17491e-06	-1.16478e-10	-1.26872	0.000116542	-1.16478e-10	-1.27192
91537258	chr9:91537258:G:A	2.18665e-06	-1.16478e-10	-1.26333	0.000117197	-1.16478e-10	-1.26631
91537275	chr9:91537275:A:G	1.20639e-06	-1.50996	-0.348114	7.13226e-05	-1.5044	-0.258559
91537324	chr9:91537324:G:A	1.16311e-05	-1.06866	1.47664	0.000758158	-0.988137	1.58886
91537846	chr9:91537846:A:G	2.19767e-06	-1.16478e-10	-1.25831	0.000117706	-1.16478e-10	-1.26198
91538001	chr9:91538001:G:A	2.1752e-06	-1.16478e-10	-1.26858	0.000116551	-1.16478e-10	-1.27184
91538152	chr9:91538152:A:G	3.70122e-06	-1.16478e-10	-0.737043	0.000193991	-1.16478e-10	-0.762358
91538498	chr9:91538498:T:G	2.17492e-06	-1.16478e-10	-1.26871	0.000116541	-1.16478e-10	-1.27193
91538587	chr9:91538587:T:C	2.1752e-06	-1.16478e-10	-1.26858	0.000116551	-1.16478e-10	-1.27184
91538795	chr9:91538795:C:CA	2.17085e-06	-1.16478e-10	-1.27058	0.000116415	-1.16478e-10	-1.27301
91538819	chr9:91538819:G:A	2.56167e-06	-1.10504	-2.95118e-10	0.000141648	-1.07683	-2.95118e-10
91538879	chr9:91538879:T:C	6.00713e-07	-1.41893	-1.13641	3.49895e-05	-1.3733	-1.10182
91539052	chr9:91539052:A:G	2.17871e-06	-1.16478e-10	-1.26697	0.000116674	-1.16478e-10	-1.27079
91539118	chr9:91539118:T:G	2.18291e-06	-1.16478e-10	-1.26504	0.000116829	-1.16478e-10	-1.26946
91539246	chr9:91539246:T:A	1.09808e-06	-1.38414	-0.567997	6.68368e-05	-1.33292	-0.494999
91539270	chr9:91539270:C:A	2.17564e-06	-1.16478e-10	-1.26838	0.000116566	-1.16478e-10	-1.27171
91539492	chr9:91539492:G:A	4.58395e-07	-1.55689	-1.26884	2.49487e-05	-1.54611	-1.26724
91539537	chr9:91539537:A:G	2.83744e-06	-1.16478e-10	-1.0028	0.000153457	-1.16478e-10	-0.996751
91539590	chr9:91539590:C:T	1.00997e-05	-1.08407	1.35087	0.00065972	-1.00214	1.46379
91539659	chr9:91539659:AAAAAT:A	2.17625e-06	-1.16478e-10	-1.2681	0.000116587	-1.16478e-10	-1.27154
91539670	chr9:91539670:G:A	1.3956e-05	-1.16478e-10	0.590206	0.00080373	-1.16478e-10	0.659091
91539710	chr9:91539710:A:G	3.12161e-05	-1.16478e-10	1.39523	0.00182818	-1.16478e-10	1.48091
91540416	chr9:91540416:A:G	1.09772e-06	-1.56103	-0.391439	5.72452e-05	-1.54923	-0.433602
91540783	chr9:91540783:A:C	1.42498e-05	-1.16478e-10	0.611041	0.000820974	-1.16478e-10	0.68032
91540928	chr9:91540928:G:A	8.27558e-06	-1.29448	1.36209	0.000536919	-1.28637	1.54204
91540952	chr9:91540952:G:C	5.98652e-07	-1.52672	-1.03206	3.35579e-05	-1.48568	-1.03122
91541423	chr9:91541423:C:T	5.62531e-07	-1.54839	-1.07262	3.02424e-05	-1.54975	-1.07118
91541521	chr9:91541521:G:A	1.65831e-06	-1.5399	-2.95118e-10	9.28776e-05	-1.49889	-2.95118e-10
91541672	chr9:91541672:C:T	2.17581e-06	-1.16478e-10	-1.2683	0.000116572	-1.16478e-10	-1.27166
91541697	chr9:91541697:C:A	7.44715e-06	-1.16478e-10	-0.0378731	0.000439253	-1.16478e-10	0.0549035
91541711	chr9:91541711:A:G	2.21398e-06	-1.16478e-10	-1.25091	0.000118484	-1.16478e-10	-1.2554
91541768	chr9:91541768:C:A	1.4254e-05	-1.16478e-10	0.611333	0.000821214	-1.16478e-10	0.680612
91542358	chr9:91542358:C:T	2.40762e-06	-1.16478e-10	-1.16707	0.000130655	-1.16478e-10	-1.15761
91542537	chr9:91542537:G:T	2.17601e-06	-1.16478e-10	-1.26821	0.000116578	-1.16478e-10	-1.27161
91542540	chr9:91542540:A:T	4.96963e-07	-1.5511	-1.19384	2.67989e-05	-1.53682	-1.20499
91542551	chr9:91542551:T:C	2.63904e-06	-1.16478e-10	-1.07529	0.000143417	-1.16478e-10	-1.06442
91542870	chr9:91542870:A:T	1.79582e-05	-1.16478e-10	0.842345	0.00104152	-1.16478e-10	0.918261
91542872	chr9:91542872:A:G	2.40364e-06	-1.16478e-10	-1.16872	0.000130427	-1.16478e-10	-1.15936
91543247	chr9:91543247:G:A	2.94296e-06	-1.16478e-10	-0.966289	0.000160707	-1.16478e-10	-0.95059
91543483	chr9:91543483:A:G	2.17873e-06	-1.16478e-10	-1.26696	0.000116677	-1.16478e-10	-1.27077
91543520	chr9:91543520:C:T	1.43873e-05	-1.16478e-10	0.620641	0.000831043	-1.16478e-10	0.692509
91543579	chr9:91543579:A:T	1.49528e-05	-1.16478e-10	0.659194	0.000864344	-1.16478e-10	0.731799
91543914	chr9:91543914:G:A	3.84384e-06	-1.16478e-10	-0.699231	0.000207271	-1.16478e-10	-0.696144
91543966	chr9:91543966:C:T	6.7787e-07	-1.40397	-1.03053	3.96948e-05	-1.35591	-0.993042
91544496	chr9:91544496:G:A	1.51264e-05	-1.16478e-10	0.670739	0.000871946	-1.16478e-10	0.740555
91544761	chr9:91544761:T:G	1.49592e-05	-1.16478e-10	0.659622	0.000864692	-1.16478e-10	0.732202
91544791	chr9:91544791:G:A	7.40892e-06	-1.16478e-10	-0.0430192	0.000437316	-1.16478e-10	0.050485
91544871	chr9:91544871:A:G	5.91376e-07	-1.40038	-1.17062	3.16277e-05	-1.40285	-1.17329
91545219	chr9:91545219:T:C	4.00653e-06	-1.16478e-10	-0.657778	0.000209679	-1.16478e-10	-0.684592
91545253	chr9:91545253:A:G	1.49545e-05	-1.16478e-10	0.659307	0.000864439	-1.16478e-10	0.731909
91545466	chr9:91545466:G:A	1.40619e-05	-1.16478e-10	0.597763	0.000811924	-1.16478e-10	0.669234
91545565	chr9:91545565:G:T	1.60936e-06	-1.56987	-2.95118e-10	8.87124e-05	-1.54477	-2.95118e-10
91545924	chr9:91545924:A:C	1.52678e-05	-1.16478e-10	0.680044	0.000882861	-1.16478e-10	0.752996
91545974	chr9:91545974:C:T	5.66486e-07	-1.53026	-1.08374	3.17139e-05	-1.49012	-1.08329
91545985	chr9:91545985:T:C	1.64536e-05	-1.16478e-10	0.754842	0.000952767	-1.16478e-10	0.829199
91546137	chr9:91546137:A:G	7.79544e-06	-1.25201	1.25984	0.00050678	-1.24355	1.44146
91546192	chr9:91546192:C:A	1.49937e-05	-1.16478e-10	0.661927	0.000866815	-1.16478e-10	0.734653
91546247	chr9:91546247:G:T	1.07266e-05	-1.10683	1.43385	0.000700508	-1.0268	1.54843
91547442	chr9:91547442:G:A	3.26084e-06	-1.16478e-10	-0.86372	0.000172689	-1.16478e-10	-0.878679
91547739	chr9:91547739:G:A	9.3948e-06	-1.16478e-10	0.194452	0.000557188	-1.16478e-10	0.292731
91547840	chr9:91547840:G:A	1.58782e-06	-1.58334	-2.95118e-10	9.90951e-05	-1.43409	-2.95118e-10
91547845	chr9:91547845:G:A	9.32436e-06	-1.16478e-10	0.186926	0.000553037	-1.16478e-10	0.285254
91547888	chr9:91547888:A:G	1.30441e-05	-1.16478e-10	0.522635	0.000749354	-1.16478e-10	0.58904
91547970	chr9:91547970:C:T	1.66994e-06	-1.53292	-2.95118e-10	0.000101706	-1.40808	-2.95118e-10
91547982	chr9:91547982:C:T	9.88027e-06	-1.16478e-10	0.244836	0.000586945	-1.16478e-10	0.344759
91548291	chr9:91548291:C:A	3.65327e-06	-1.16478e-10	-0.750082	0.000191592	-1.16478e-10	-0.774802
91548319	chr9:91548319:T:C	5.71482e-07	-1.52854	-1.07669	3.06968e-05	-1.53075	-1.07526
91548348	chr9:91548348:T:C	5.66164e-07	-1.52308	-1.09149	3.17575e-05	-1.48106	-1.09098
91548385	chr9:91548385:A:G	5.65543e-07	-1.53542	-1.08025	3.03843e-05	-1.53737	-1.07888
91548484	chr9:91548484:G:A	1.38535e-06	-1.47967	-0.240082	7.8267e-05	-1.43426	-0.235791
91548660	chr9:91548660:T:G	1.40122e-05	-1.16478e-10	0.594227	0.000805391	-1.16478e-10	0.661156
91548991	chr9:91548991:T:C	8.93043e-07	-1.5615	-0.597325	4.71673e-05	-1.5498	-0.626673
91549360	chr9:91549360:A:T	5.17509e-06	-0.401847	-2.95118e-10	0.000387523	-0.0703977	-2.95118e-10
91549471	chr9:91549471:G:A	4.75094e-06	-1.16478e-10	-0.487362	0.000247274	-1.16478e-10	-0.519675
91549510	chr9:91549510:G:A	1.36247e-05	-1.16478e-10	0.566181	0.000782735	-1.16478e-10	0.632623
91549850	chr9:91549850:T:C	1.36098e-05	-1.16478e-10	0.565086	0.000781854	-1.16478e-10	0.631496
91550346	chr9:91550346:G:A	1.36098e-05	-1.16478e-10	0.565086	0.000781854	-1.16478e-10	0.631496
91550444	chr9:91550444:C:T	1.26461e-06	-1.50436	-0.306583	7.44877e-05	-1.49881	-0.22073
91550461	chr9:91550461:T:A	1.75765e-06	-1.55696	0.0752361	9.24814e-05	-1.54503	0.0418612
91550500	chr9:91550500:A:G	1.51429e-05	-1.16478e-10	0.671825	0.000869842	-1.16478e-10	0.73814
91550616	chr9:91550616:G:A	1.34748e-05	-1.16478e-10	0.555114	0.000772043	-1.16478e-10	0.618868
91550849	chr9:91550849:T:G	2.69626e-06	-1.16478e-10	-1.05384	0.0001457	-1.16478e-10	-1.04862
91550866	chr9:91550866:G:A	1.29294e-05	-1.16478e-10	0.513797	0.000739925	-1.16478e-10	0.576377
91551267	chr9:91551267:C:T	8.86086e-06	-1.11704	1.25298	0.000576827	-1.03778	1.36515
91551485	chr9:91551485:G:A	4.58968e-06	-1.16478e-10	-0.521894	0.000239941	-1.16478e-10	-0.549778
91551557	chr9:91551557:C:A	9.50308e-06	-1.10622	1.31213	0.000619856	-1.02646	1.42578
91551603	chr9:91551603:T:C	3.79716e-06	-1.16478e-10	-0.711449	0.000206002	-1.16478e-10	-0.702285
91551665	chr9:91551665:A:C	2.89457e-06	-1.16478e-10	-0.982868	0.000157446	-1.16478e-10	-0.971092
91551828	chr9:91551828:T:C	1.1296e-05	-1.25127	1.63002	0.000732426	-1.24321	1.8094
91552081	chr9:91552081:T:A	7.81793e-06	-1.16478e-10	0.0107157	0.000444283	-1.16478e-10	0.0662906
91552226	chr9:91552226:G:A	3.43754e-06	-1.16478e-10	-0.810949	0.000182919	-1.16478e-10	-0.821128
91552516	chr9:91552516:C:T	7.80505e-06	-1.16478e-10	0.00906759	0.000459844	-1.16478e-10	0.100715
91552531	chr9:91552531:G:A	8.27501e-06	-1.16478e-10	0.0675365	0.000470651	-1.16478e-10	0.123945
91552534	chr9:91552534:A:G	8.25704e-06	-1.16478e-10	0.0653621	0.000469601	-1.16478e-10	0.121711
91552541	chr9:91552541:T:G	8.45995e-06	-1.16478e-10	0.0896397	0.000481381	-1.16478e-10	0.146487
91552565	chr9:91552565:T:C	8.26276e-06	-1.16478e-10	0.0660543	0.000469925	-1.16478e-10	0.122402
91552689	chr9:91552689:A:G	8.25089e-06	-1.16478e-10	0.0646176	0.000469244	-1.16478e-10	0.120952
91552819	chr9:91552819:G:T	8.26163e-06	-1.16478e-10	0.065918	0.000469865	-1.16478e-10	0.122274
91552882	chr9:91552882:A:G	2.28195e-06	-1.16478e-10	-1.22067	0.000123492	-1.16478e-10	-1.21399
91553171	chr9:91553171:C:T	8.26163e-06	-1.16478e-10	0.065918	0.000469865	-1.16478e-10	0.122274
91553177	chr9:91553177:G:A	5.53928e-07	-1.53366	-1.10277	2.97487e-05	-1.5355	-1.10189
91553574	chr9:91553574:T:G	8.27156e-06	-1.16478e-10	0.0671194	0.000470436	-1.16478e-10	0.123489
91553815	chr9:91553815:C:T	4.76934e-06	-0.483496	-2.95118e-10	0.000285933	-0.374414	-2.95118e-10
91553904	chr9:91553904:G:A	8.3594e-06	-1.16478e-10	0.0776829	0.000475519	-1.16478e-10	0.134235
91554280	chr9:91554280:G:A	8.26069e-06	-1.16478e-10	0.0658037	0.000469813	-1.16478e-10	0.122162
91554511	chr9:91554511:T:A	8.27615e-06	-1.16478e-10	0.0676734	0.000470702	-1.16478e-10	0.124053
91554661	chr9:91554661:A:T	8.26163e-06	-1.16478e-10	0.065918	0.000469865	-1.16478e-10	0.122274
91554689	chr9:91554689:A:G	8.30538e-06	-1.16478e-10	0.0711994	0.000472399	-1.16478e-10	0.127651
91554742	chr9:91554742:T:G	7.8496e-06	-1.16478e-10	0.0147583	0.000462567	-1.16478e-10	0.106619
91554749	chr9:91554749:A:G	9.03912e-07	-1.54532	-0.601405	4.82191e-05	-1.53024	-0.62418
91554829	chr9:91554829:T:C	7.47981e-06	-1.16478e-10	-0.0334968	0.000424176	-1.16478e-10	0.0199765
91554881	chr9:91554881:G:A	5.85442e-07	-1.48799	-1.0931	3.31774e-05	-1.43567	-1.09264
91554971	chr9:91554971:C:G	7.48293e-06	-1.16478e-10	-0.0330794	0.000424333	-1.16478e-10	0.020347
91555010	chr9:91555010:G:A	3.42938e-06	-1.16478e-10	-0.813325	0.000167854	-1.16478e-10	-0.90708
91555409	chr9:91555409:G:A	7.97992e-06	-1.16478e-10	0.0312249	0.000470509	-1.16478e-10	0.123644
91555543	chr9:91555543:T:C	1.58098e-06	-1.58766	-2.95118e-10	8.57927e-05	-1.57824	-2.95118e-10
91555940	chr9:91555940:C:T	5.42267e-07	-1.3853	-1.2724	2.99548e-05	-1.3606	-1.26988
91556109	chr9:91556109:T:G	5.5835e-06	-1.22862	0.902734	0.000368959	-1.17307	1.05359
91556150	chr9:91556150:A:C	1.58045e-06	-1.588	-2.95118e-10	8.73474e-05	-1.56028	-2.95118e-10
91556239	chr9:91556239:G:A	5.6405e-06	-1.16478e-10	-0.315731	0.000293715	-1.16478e-10	-0.347561
91556500	chr9:91556500:C:T	2.77597e-06	-1.16478e-10	-1.0247	0.000147052	-1.16478e-10	-1.03939
91557585	chr9:91557585:CAGTT:C	2.1759e-06	-1.16478e-10	-1.26826	0.000117235	-1.16478e-10	-1.26599
91557938	chr9:91557938:C:G	3.03526e-06	-1.16478e-10	-0.935406	0.000158431	-1.16478e-10	-0.964852
91557990	chr9:91557990:C:T	5.08145e-07	-1.45328	-1.26941	2.6272e-05	-1.49124	-1.27043
91557997	chr9:91557997:C:T	7.63341e-06	-1.16478e-10	-0.0131688	0.000449235	-1.16478e-10	0.0773735
91558004	chr9:91558004:C:T	7.56154e-06	-1.32784	1.30521	0.000477123	-1.32368	1.46128
91558009	chr9:91558009:T:C	5.27878e-06	-1.37916	0.997149	0.000327009	-1.34182	1.10163
91558118	chr9:91558118:T:C	2.96659e-06	-1.16478e-10	-0.95829	0.000164681	-1.16478e-10	-0.92616
91558482	chr9:91558482:C:T	1.39295e-05	-1.28032	1.86863	0.000885524	-1.23684	1.99285
91558787	chr9:91558787:G:T	8.43957e-07	-1.55177	-0.663585	4.47645e-05	-1.53748	-0.691279
91559001	chr9:91559001:C:T	7.6455e-06	-1.16478e-10	-0.0115871	0.00044997	-1.16478e-10	0.0790088
91559223	chr9:91559223:G:A	1.43772e-05	-1.26437	1.88431	0.000915116	-1.21992	2.0088
91559708	chr9:91559708:T:C	6.31559e-06	-1.16478e-10	-0.202682	0.000350315	-1.16478e-10	-0.171338
91560161	chr9:91560161:ATCCT:A	1.36641e-05	-1.25494	1.82401	0.000869474	-1.20975	1.94747
91560292	chr9:91560292:A:G	7.70833e-06	-1.16478e-10	-0.00340277	0.000438366	-1.16478e-10	0.0528823
91560336	chr9:91560336:AT:A	6.28063e-07	-1.45943	-1.05139	3.58231e-05	-1.40114	-1.05044
91560381	chr9:91560381:T:C	7.06154e-06	-1.16478e-10	-0.0910415	0.000401105	-1.16478e-10	-0.0359493
91561032	chr9:91561032:G:A	1.69965e-06	-1.51528	-2.95118e-10	0.00011054	-1.32479	-2.95118e-10
91561697	chr9:91561697:T:C	1.27125e-05	-1.29689	1.79377	0.000805817	-1.25471	1.9164
91561757	chr9:91561757:G:A	5.85777e-06	-1.33261	1.05467	0.000359349	-1.29371	1.14783
91561767	chr9:91561767:T:C	3.41608e-06	-1.16478e-10	-0.81721	0.000177486	-1.16478e-10	-0.851282
91561946	chr9:91561946:C:T	5.88633e-07	-1.52794	-1.04772	3.14866e-05	-1.52921	-1.0514
91562134	chr9:91562134:C:T	4.86174e-06	-1.16478e-10	-0.464307	0.000264526	-1.16478e-10	-0.452231
91562719	chr9:91562719:T:A	4.73327e-06	-1.16478e-10	-0.491087	0.00027444	-1.16478e-10	-0.415438
91562764	chr9:91562764:A:G	6.3185e-06	-1.16478e-10	-0.202222	0.000350479	-1.16478e-10	-0.17087
91562913	chr9:91562913:G:A	5.5349e-07	-1.41048	-1.22673	2.95957e-05	-1.41226	-1.23028
91562983	chr9:91562983:A:G	7.46212e-06	-1.16478e-10	-0.0358643	0.000423909	-1.16478e-10	0.019346
91563509	chr9:91563509:G:A	4.17607e-06	-1.47197	0.855641	0.000257719	-1.44408	0.965775
91563585	chr9:91563585:G:A	3.23285e-06	-1.46653	0.594194	0.000198398	-1.43821	0.698316
91563650	chr9:91563650:AAGAG:A	8.63089e-06	-1.40139	1.51104	0.00056759	-1.3703	1.68153
91563904	chr9:91563904:C:T	3.15008e-06	-1.39482	0.496544	0.000190139	-1.36124	0.578819
91564111	chr9:91564111:C:T	3.43358e-06	-1.43881	0.626712	0.000211093	-1.40768	0.729808
91564163	chr9:91564163:T:C	4.70354e-07	-1.58761	-1.21236	2.53301e-05	-1.58633	-1.21185
91564334	chr9:91564334:G:A	6.90089e-06	-1.16478e-10	-0.114053	0.000376421	-1.16478e-10	-0.0994632
91564433	chr9:91564433:T:C	3.41847e-06	-1.44397	0.627464	0.000209675	-1.4134	0.728791
91564889	chr9:91564889:C:T	3.71421e-06	-1.3965	0.662961	0.000228007	-1.36222	0.761422
91565571	chr9:91565571:A:G	1.56153e-06	-1.57984	-0.0202012	8.71497e-05	-1.58486	0.0223144
91565611	chr9:91565611:A:C	3.03805e-06	-1.33656	0.402073	0.000183076	-1.2951	0.474832
91565932	chr9:91565932:G:C	6.33377e-06	-1.16478e-10	-0.199808	0.000327537	-1.16478e-10	-0.238572
91566054	chr9:91566054:G:A	3.39117e-06	-1.16478e-10	-0.82453	0.000178104	-1.16478e-10	-0.847804
91566352	chr9:91566352:T:C	5.02599e-06	-1.38325	0.952169	0.000331461	-1.33782	1.11116
91566361	chr9:91566361:G:C	2.35318e-06	-1.16478e-10	-1.18994	0.000127335	-1.16478e-10	-1.18335
91566432	chr9:91566432:T:C	6.49742e-06	-1.16478e-10	-0.174298	0.000335826	-1.16478e-10	-0.213578
91566454	chr9:91566454:C:T	2.928e-06	-1.16478e-10	-0.971384	0.000154649	-1.16478e-10	-0.989016
91566486	chr9:91566486:C:T	2.27044e-06	-1.16478e-10	-1.22573	0.000123034	-1.16478e-10	-1.21771
91566545	chr9:91566545:A:G	3.07231e-06	-1.44416	0.520888	0.000187612	-1.41334	0.61754
91566812	chr9:91566812:A:G	7.23137e-07	-1.34529	-1.02457	3.80613e-05	-1.35875	-1.03222
91567233	chr9:91567233:CT:C	4.18223e-06	-1.44505	0.830187	0.000259143	-1.41429	0.941498
91567259	chr9:91567259:T:C	3.07172e-06	-1.4376	0.514136	0.000187674	-1.40603	0.610564
91567274	chr9:91567274:G:A	1.8106e-06	-1.3617	-0.0903457	0.000107201	-1.32395	-0.0315212
91567445	chr9:91567445:A:G	3.44575e-06	-1.44225	0.63369	0.000211179	-1.41118	0.733716
91567490	chr9:91567490:G:T	2.46846e-06	-1.16478e-10	-1.14211	0.00013384	-1.16478e-10	-1.13352
91567732	chr9:91567732:T:A	1.05574e-06	-1.53198	-0.459482	5.58521e-05	-1.51509	-0.492375
91568234	chr9:91568234:G:A	3.7322e-06	-0.728706	-2.95118e-10	0.000204657	-0.708838	-2.95118e-10
91568312	chr9:91568312:G:A	9.59508e-06	-1.46096	1.67651	0.000575343	-1.42992	1.75472
91568467	chr9:91568467:AG:A	1.73759e-06	-1.49321	-2.95118e-10	9.8681e-05	-1.43828	-2.95118e-10
91568922	chr9:91568922:C:T	5.30213e-06	-1.50768	1.13008	0.000309415	-1.52512	1.22964
91568943	chr9:91568943:C:T	2.59553e-06	-1.16478e-10	-1.09191	0.000141001	-1.16478e-10	-1.08141
91569081	chr9:91569081:A:G	5.34912e-06	-1.16478e-10	-0.368771	0.000277477	-1.16478e-10	-0.404433
91569173	chr9:91569173:T:C	3.19874e-06	-0.882946	-2.95118e-10	0.00015613	-0.979485	-2.95118e-10
91569222	chr9:91569222:C:T	6.41894e-06	-1.48752	1.30107	0.000357301	-1.50833	1.35674
91569266	chr9:91569266:A:G	5.30519e-07	-1.40874	-1.27086	2.70131e-05	-1.46126	-1.27259
91569718	chr9:91569718:C:T	3.12167e-06	-1.16478e-10	-0.907337	0.000155092	-1.16478e-10	-0.986156
91570096	chr9:91570096:T:G	3.09173e-06	-1.16478e-10	-0.916974	0.000163191	-1.16478e-10	-0.935249
91570282	chr9:91570282:C:T	3.16842e-06	-1.16478e-10	-0.892471	0.000178651	-1.16478e-10	-0.844737
91571317	chr9:91571317:C:T	1.1916e-06	-1.4957	-0.374701	6.44457e-05	-1.47389	-0.390459
91571435	chr9:91571435:T:A	4.20934e-06	-1.5207	0.912299	0.000244366	-1.53639	1.00489
91571607	chr9:91571607:T:C	5.15384e-07	-1.48989	-1.21866	2.7764e-05	-1.49232	-1.21411
91572057	chr9:91572057:C:A	2.36796e-06	-1.16478e-10	-1.18367	0.00012287	-1.16478e-10	-1.21904
91572311	chr9:91572311:T:A	2.19139e-06	-1.16478e-10	-1.26117	0.000116597	-1.16478e-10	-1.27145
91572760	chr9:91572760:C:T	2.33334e-06	-1.16478e-10	-1.1984	0.000127127	-1.16478e-10	-1.18499
91572892	chr9:91572892:T:C	2.89866e-06	-1.16478e-10	-0.981455	0.000163178	-1.16478e-10	-0.935329
91572932	chr9:91572932:C:T	2.25424e-06	-1.16478e-10	-1.23289	0.000121402	-1.16478e-10	-1.23106
91573532	chr9:91573532:C:T	2.58053e-06	-1.16478e-10	-1.09771	0.000143497	-1.16478e-10	-1.06386
91573559	chr9:91573559:A:T	1.72016e-06	-1.58336	0.0800746	8.77662e-05	-1.58863	0.0331308
91573688	chr9:91573688:C:T	3.40456e-06	0.0197479	-0.840336	0.000200113	0.08457	-0.815861
91574930	chr9:91574930:A:G	1.25247e-06	-1.32787	-0.492715	6.8368e-05	-1.3412	-0.464068
91575032	chr9:91575032:C:T	2.55021e-06	-1.16478e-10	-1.10953	0.000138683	-1.16478e-10	-1.09798
91575104	chr9:91575104:T:C	1.14332e-06	-1.45495	-0.456821	5.69313e-05	-1.53023	-0.458092
91575164	chr9:91575164:G:A	3.3668e-06	-0.83174	-2.95118e-10	0.000198642	-0.738668	-2.95118e-10
91575352	chr9:91575352:TGAG:T	2.17023e-06	-1.16478e-10	-1.27087	0.000116549	-1.16478e-10	-1.27186
91575475	chr9:91575475:G:A	1.60952e-06	-1.56995	0.000180842	8.24229e-05	-1.58281	-0.0354979
91575494	chr9:91575494:T:C	6.31087e-07	-1.56561	-0.940405	3.33805e-05	-1.53934	-0.982857
91575755	chr9:91575755:A:G	2.34415e-06	-1.16478e-10	-1.19378	0.000124125	-1.16478e-10	-1.20889
91575973	chr9:91575973:A:C	1.58309e-06	-1.58632	-2.95118e-10	8.62824e-05	-1.57255	-2.95118e-10
91576134	chr9:91576134:AG:A	1.26234e-06	-1.58493	-0.227806	6.68019e-05	-1.58821	-0.24023
91576249	chr9:91576249:C:T	4.27067e-06	-1.16478e-10	-0.593934	0.000221497	-1.16478e-10	-0.629761
91576322	chr9:91576322:G:C	3.45133e-06	-0.806943	-2.95118e-10	0.000203862	-0.71273	-2.95118e-10
91576562	chr9:91576562:C:T	1.13237e-06	-0.97173	-0.949663	6.75236e-05	-0.886552	-0.931143
91576722	chr9:91576722:A:C	5.32883e-07	-1.42595	-1.2492	2.87168e-05	-1.42072	-1.25197
91577228	chr9:91577228:G:A	1.35566e-06	-1.58475	-0.156668	7.15681e-05	-1.58812	-0.171406
91577316	chr9:91577316:A:G	2.19115e-06	-1.16478e-10	-1.26128	0.000117505	-1.16478e-10	-1.26369
91578188	chr9:91578188:C:T	1.8201e-06	-1.44681	-2.95118e-10	9.0451e-05	-1.52536	-2.95118e-10
91578934	chr9:91578934:T:A	1.70091e-06	-1.51454	-2.95118e-10	8.6736e-05	-1.5673	-2.95118e-10
91578972	chr9:91578972:A:G	1.52123e-06	-1.25227	-0.373913	8.33094e-05	-1.26919	-0.338425
91579110	chr9:91579110:A:G	3.0442e-06	-0.932464	-2.95118e-10	0.000178736	-0.84426	-2.95118e-10
91579145	chr9:91579145:G:A	2.53077e-06	-1.16478e-10	-1.11718	0.000141507	-1.16478e-10	-1.07782
91579292	chr9:91579292:G:T	1.11311e-06	-1.31756	-0.620982	6.08053e-05	-1.33321	-0.589282
91579416	chr9:91579416:G:A	1.4395e-06	-1.58593	-0.0954836	7.60215e-05	-1.58851	-0.110643
91579753	chr9:91579753:G:T	1.52624e-06	-1.23721	-0.385685	8.35132e-05	-1.25454	-0.350627
91579763	chr9:91579763:T:A	1.4799e-06	-1.24188	-0.41185	8.09466e-05	-1.25908	-0.377302
91579903	chr9:91579903:A:T	5.97137e-07	-1.42429	-1.13702	3.18583e-05	-1.40006	-1.16881
91580204	chr9:91580204:T:C	1.86322e-06	-1.4234	-2.95118e-10	9.18536e-05	-1.50998	-2.95118e-10
91580480	chr9:91580480:G:A	5.20309e-06	-1.16478e-10	-0.396452	0.000278677	-1.16478e-10	-0.400117
91580486	chr9:91580486:T:G	2.21965e-06	-1.16478e-10	-1.24836	0.000119247	-1.16478e-10	-1.24897
91580646	chr9:91580646:T:C	6.54105e-07	-1.40143	-1.06876	3.46834e-05	-1.37645	-1.10746
91580718	chr9:91580718:G:A	2.26107e-06	-1.16478e-10	-1.22987	0.00012101	-1.16478e-10	-1.2343
91580730	chr9:91580730:C:T	3.05361e-06	-1.16478e-10	-0.929379	0.000163956	-1.16478e-10	-0.930577
91580825	chr9:91580825:A:G	6.09083e-07	-1.40896	-1.13255	3.24824e-05	-1.3845	-1.16497
91580843	chr9:91580843:C:T	4.92389e-06	-0.609399	0.157794	0.000256335	-0.670893	0.187204
91580989	chr9:91580989:C:T	1.84019e-06	-1.43583	-2.95118e-10	9.52792e-05	-1.47336	-2.95118e-10
91581294	chr9:91581294:C:A	1.15267e-05	-1.16478e-10	0.398964	0.000644468	-1.16478e-10	0.438253
91581360	chr9:91581360:C:T	6.77882e-07	-1.27373	-1.16075	3.7137e-05	-1.23034	-1.18522
91581385	chr9:91581385:T:C	2.21189e-06	-1.16478e-10	-1.25186	0.000117948	-1.16478e-10	-1.25993
91581924	chr9:91581924:G:A	2.28575e-06	-1.16478e-10	-1.21901	0.000122982	-1.16478e-10	-1.21813
91582087	chr9:91582087:A:T	2.16474e-06	-1.16478e-10	-1.27341	0.000116307	-1.16478e-10	-1.27394
91582113	chr9:91582113:C:G	2.29199e-06	-1.16478e-10	-1.21628	0.00012332	-1.16478e-10	-1.21539
91582303	chr9:91582303:A:G	1.5971e-06	-1.57752	-2.95118e-10	8.84755e-05	-1.54745	-2.95118e-10
91582528	chr9:91582528:A:G	5.11112e-07	-1.5274	-1.18947	2.69491e-05	-1.54248	-1.19374
91582539	chr9:91582539:G:A	2.17955e-06	-1.16478e-10	-1.26658	0.000117598	-1.16478e-10	-1.2629
91582680	chr9:91582680:C:G	6.17298e-07	-1.38766	-1.14045	3.29843e-05	-1.36236	-1.17178
91582809	chr9:91582809:C:T	5.63604e-07	-1.35151	-1.2676	3.11856e-05	-1.32171	-1.2685
91582869	chr9:91582869:C:T	5.1714e-07	-1.54691	-1.15824	2.73257e-05	-1.55907	-1.16327
91582912	chr9:91582912:A:G	2.70813e-06	-1.16478e-10	-1.04945	0.000141627	-1.16478e-10	-1.07697
91583205	chr9:91583205:G:A	2.951e-06	-1.16478e-10	-0.963559	0.000158462	-1.16478e-10	-0.964655
91583507	chr9:91583507:G:A	2.37349e-06	-1.58877	0.407426	0.0001233	-1.58723	0.371676
91584138	chr9:91584138:G:A	2.25159e-06	-1.16478e-10	-1.23407	0.000119689	-1.16478e-10	-1.24528
91584522	chr9:91584522:A:C	5.8576e-07	-1.32316	-1.25739	3.23919e-05	-1.29412	-1.25814
91584537	chr9:91584537:G:A	3.08104e-06	-0.920438	-2.95118e-10	0.000181487	-0.828985	-2.95118e-10
91584627	chr9:91584627:A:G	7.9061e-06	-0.756964	0.778895	0.000420463	-0.818551	0.829735
91584997	chr9:91584997:T:C	7.12463e-07	-1.24417	-1.14057	3.91225e-05	-1.19638	-1.1671
91585199	chr9:91585199:T:C	6.45123e-07	-1.37966	-1.10436	3.44506e-05	-1.34998	-1.14066
91585211	chr9:91585211:C:T	2.16387e-06	-1.16478e-10	-1.27381	0.000116316	-1.16478e-10	-1.27386
91585612	chr9:91585612:T:C	6.63598e-07	-1.22939	-1.22639	3.68744e-05	-1.18081	-1.24184
91585875	chr9:91585875:G:A	2.18636e-06	-1.16478e-10	-1.26346	0.000117498	-1.16478e-10	-1.26375
91585970	chr9:91585970:C:T	3.21786e-06	-0.876986	-2.95118e-10	0.000185195	-0.808762	-2.95118e-10
91586033	chr9:91586033:C:T	5.17545e-06	-1.16478e-10	-0.401777	0.000277271	-1.16478e-10	-0.405175
91586304	chr9:91586304:T:C	6.71846e-07	-1.20445	-1.23898	3.74755e-05	-1.15454	-1.25195
91586405	chr9:91586405:C:T	3.56306e-06	-1.54968	0.774592	0.000182529	-1.54567	0.722409
91586539	chr9:91586539:T:C	1.05728e-05	-0.797115	1.10969	0.000565986	-0.856787	1.16518
91586779	chr9:91586779:G:A	6.44691e-07	-1.35895	-1.12574	3.45563e-05	-1.32805	-1.15953
91587242	chr9:91587242:A:G	2.79704e-06	-1.01714	-2.95118e-10	0.000163526	-0.933202	-2.95118e-10
91587539	chr9:91587539:T:C	6.51528e-07	-1.40732	-1.06682	3.46803e-05	-1.37919	-1.10481
91587758	chr9:91587758:C:T	4.42721e-07	-1.58677	-1.27375	2.40869e-05	-1.57517	-1.27334
91587892	chr9:91587892:A:G	2.17685e-06	-1.16478e-10	-1.26782	0.000116802	-1.16478e-10	-1.26969
91588088	chr9:91588088:C:A	7.55264e-07	-1.15475	-1.17164	3.52708e-05	-1.29873	-1.16839
91588864	chr9:91588864:A:C	2.22262e-06	-1.16478e-10	-1.24702	0.00011961	-1.16478e-10	-1.24594
91588924	chr9:91588924:A:G	2.21164e-06	-1.16478e-10	-1.25197	0.000117921	-1.16478e-10	-1.26016
91589037	chr9:91589037:A:G	1.09972e-05	-0.308486	0.660424	0.000634169	-0.264993	0.687136
91589042	chr9:91589042:G:A	8.43423e-06	-1.16478e-10	0.0865945	0.000438448	-1.16478e-10	0.0530692
91589084	chr9:91589084:T:C	5.76071e-07	-1.5085	-1.08872	3.09666e-05	-1.47538	-1.12188
91589128	chr9:91589128:G:A	1.24643e-05	-0.251771	0.728938	0.000719148	-0.208015	0.75591
91589176	chr9:91589176:C:G	6.55587e-07	-1.38937	-1.07855	3.49806e-05	-1.35995	-1.11542
91589393	chr9:91589393:AG:A	2.16352e-06	-1.16478e-10	-1.27397	0.000116306	-1.16478e-10	-1.27395
91589620	chr9:91589620:G:T	1.93888e-06	-1.38359	-2.95118e-10	9.70055e-05	-1.4554	-2.95118e-10
91589669	chr9:91589669:G:A	1.52463e-05	-1.16478e-10	0.678631	0.000824408	-1.16478e-10	0.684494
91589825	chr9:91589825:T:C	2.21142e-06	-1.16478e-10	-1.25207	0.000117911	-1.16478e-10	-1.26024
91590055	chr9:91590055:C:T	5.07327e-07	-1.5264	-1.19791	2.67607e-05	-1.54883	-1.19441
91590083	chr9:91590083:T:C	2.23902e-05	-0.0570939	1.12002	0.00131886	-0.00835024	1.1627
91590084	chr9:91590084:C:A	2.25161e-05	-0.0514866	1.12001	0.00132585	-0.0027612	1.1624
91590379	chr9:91590379:G:A	4.51528e-07	-1.58282	-1.258	2.43257e-05	-1.58874	-1.2499
91590484	chr9:91590484:G:A	2.22553e-06	-1.24571	-2.95118e-10	0.000149301	-1.02421	-2.95118e-10
91590744	chr9:91590744:A:G	1.50304e-06	-1.45577	-0.182447	7.49031e-05	-1.48319	-0.230789
91591245	chr9:91591245:C:G	1.75431e-06	-1.48363	-2.95118e-10	8.82522e-05	-1.54997	-2.95118e-10
91591367	chr9:91591367:G:A	1.37378e-06	-1.46086	-0.267281	6.86507e-05	-1.48803	-0.31311
91591693	chr9:91591693:G:A	1.83968e-06	-1.43611	-2.95118e-10	9.30616e-05	-1.49691	-2.95118e-10
91592050	chr9:91592050:G:A	1.87112e-06	-1.41917	-2.95118e-10	0.000101131	-1.41375	-2.95118e-10
91592502	chr9:91592502:T:C	2.56438e-06	-1.16478e-10	-1.10399	0.000134712	-1.16478e-10	-1.12703
91592880	chr9:91592880:T:C	6.66971e-07	-1.20586	-1.24485	3.13382e-05	-1.3403	-1.24503
91593087	chr9:91593087:A:G	2.25066e-06	-1.16478e-10	-1.23448	0.000119636	-1.16478e-10	-1.24572
91593324	chr9:91593324:G:C	5.50632e-07	-1.48993	-1.15247	2.91142e-05	-1.51422	-1.14473
91593455	chr9:91593455:C:T	4.53919e-07	-1.58453	-1.25101	2.48114e-05	-1.57118	-1.24769
91593908	chr9:91593908:G:A	5.21966e-07	-1.50149	-1.19437	2.797e-05	-1.48472	-1.21432
91594208	chr9:91594208:TTTTAC:T	2.24153e-06	-1.16478e-10	-1.23854	0.000119859	-1.16478e-10	-1.24386
91594225	chr9:91594225:G:T	4.75311e-07	-1.56565	-1.22384	2.53058e-05	-1.57746	-1.22168
91594409	chr9:91594409:G:A	2.17444e-06	-1.16478e-10	-1.26893	0.000116698	-1.16478e-10	-1.27059
91594586	chr9:91594586:G:A	4.83848e-07	-1.55787	-1.21382	2.57247e-05	-1.57209	-1.21063
91594818	chr9:91594818:C:G	2.17406e-06	-1.16478e-10	-1.26911	0.000116474	-1.16478e-10	-1.2725
91595456	chr9:91595456:CT:C	2.17007e-06	-1.16478e-10	-1.27094	0.000116367	-1.16478e-10	-1.27342
91595781	chr9:91595781:C:T	5.44373e-07	-1.48775	-1.16608	2.91108e-05	-1.46625	-1.19281
91596178	chr9:91596178:C:G	5.11966e-07	-1.52026	-1.19494	2.71476e-05	-1.53983	-1.18905
91596467	chr9:91596467:C:T	2.09304e-06	-1.30709	-2.95118e-10	0.000121652	-1.22901	-2.95118e-10
91597313	chr9:91597313:G:A	4.21813e-06	-1.16478e-10	-0.606313	0.000227872	-1.16478e-10	-0.60139
91597526	chr9:91597526:G:C	9.85616e-07	-1.38104	-0.679153	4.75259e-05	-1.43725	-0.731647
91597867	chr9:91597867:A:C	6.43154e-07	-1.45357	-1.0335	3.38801e-05	-1.48133	-1.02601
91597915	chr9:91597915:C:G	7.51079e-07	-1.48554	-0.846411	3.93007e-05	-1.46405	-0.894883
91597930	chr9:91597930:G:A	2.17103e-06	-1.16478e-10	-1.2705	0.00011639	-1.16478e-10	-1.27323
91598070	chr9:91598070:TC:T	4.47743e-07	-1.57947	-1.26977	2.4079e-05	-1.57947	-1.26936
91598434	chr9:91598434:T:C	4.72466e-07	-1.52195	-1.27354	2.51602e-05	-1.53137	-1.27354
91598445	chr9:91598445:A:G	4.48545e-07	-1.57865	-1.2688	2.41683e-05	-1.57631	-1.26882
91598500	chr9:91598500:G:A	5.2637e-07	-1.49404	-1.19342	2.7809e-05	-1.51715	-1.18766
91598503	chr9:91598503:C:T	1.99962e-06	-1.35275	-2.95118e-10	0.000114935	-1.2858	-2.95118e-10
91598544	chr9:91598544:GTAT:G	2.24786e-06	-1.16478e-10	-1.23572	0.000120876	-1.16478e-10	-1.23541
91598621	chr9:91598621:G:A	3.39881e-06	-1.16478e-10	-0.822278	0.000174056	-1.16478e-10	-0.870793
91598938	chr9:91598938:C:T	5.2008e-07	-1.49824	-1.20124	2.74923e-05	-1.52064	-1.19563
91599285	chr9:91599285:C:T	3.94316e-06	-0.67372	-2.95118e-10	0.000229564	-0.593989	-2.95118e-10
91599445	chr9:91599445:A:G	1.16195e-06	-1.4317	-0.463906	6.0029e-05	-1.49393	-0.441417
91599880	chr9:91599880:GCTTTA:G	4.65771e-07	-1.58862	-1.22115	2.54626e-05	-1.58567	-1.20729
91599938	chr9:91599938:C:T	1.90709e-06	-1.40013	-2.95118e-10	9.57411e-05	-1.46852	-2.95118e-10
91600018	chr9:91600018:A:G	1.61187e-06	-1.56831	-2.95118e-10	9.27862e-05	-1.49987	-2.95118e-10
91601918	chr9:91601918:C:T	1.04229e-06	-1.38594	-0.618348	5.23575e-05	-1.42087	-0.651204
91601978	chr9:91601978:C:A	4.55861e-07	-1.58031	-1.25096	2.45412e-05	-1.57916	-1.25065
91602128	chr9:91602128:T:C	5.22722e-07	-1.51214	-1.18227	2.79467e-05	-1.49271	-1.20716
91603089	chr9:91603089:T:A	1.12475e-05	0.37444	-2.95118e-10	0.000664288	0.468544	-2.95118e-10
91603367	chr9:91603367:C:T	5.65742e-07	-1.46173	-1.15359	3.03292e-05	-1.43777	-1.18029
91603576	chr9:91603576:G:A	1.99689e-06	-1.35411	-2.95118e-10	0.00010566	-1.36994	-2.95118e-10
91603579	chr9:91603579:T:C	4.56813e-07	-1.57643	-1.25275	2.45976e-05	-1.57511	-1.25242
91603693	chr9:91603693:C:T	2.71457e-06	-1.04707	-2.95118e-10	0.000151236	-1.01133	-2.95118e-10
91604074	chr9:91604074:T:C	2.20078e-06	-1.16478e-10	-1.25689	0.000118486	-1.16478e-10	-1.25538
91604143	chr9:91604143:G:T	4.89428e-07	-1.58823	-1.17199	2.6214e-05	-1.58857	-1.17531
91604193	chr9:91604193:C:A	1.27073e-05	-0.365984	0.862456	0.000733582	-0.322994	0.890762
91604306	chr9:91604306:A:C	1.0152e-05	-0.457523	0.729485	0.000585127	-0.415701	0.757359
91604307	chr9:91604307:A:G	2.59921e-06	-1.0905	-2.95118e-10	0.000151089	-1.0123	-2.95118e-10
91604543	chr9:91604543:G:A	1.12135e-05	-0.418083	0.789497	0.000646315	-0.376238	0.817353
91604685	chr9:91604685:A:C	4.85982e-07	-1.51854	-1.24875	2.64077e-05	-1.49773	-1.25879
91604691	chr9:91604691:A:G	1.81547e-06	-1.44936	-2.95118e-10	9.22026e-05	-1.50618	-2.95118e-10
91604694	chr9:91604694:T:A	4.55886e-07	-1.57832	-1.2529	2.45419e-05	-1.57714	-1.25265
91605000	chr9:91605000:G:T	2.2148e-06	-1.16478e-10	-1.25054	0.000119212	-1.16478e-10	-1.24926
91605092	chr9:91605092:G:GCA	2.17026e-06	-1.16478e-10	-1.27086	0.000116371	-1.16478e-10	-1.27339
91605195	chr9:91605195:G:A	5.28099e-07	-1.44107	-1.2431	2.89343e-05	-1.4107	-1.25445
91605245	chr9:91605245:A:G	5.6097e-07	-1.47134	-1.15245	3.00473e-05	-1.4481	-1.1793
91605311	chr9:91605311:A:T	5.17042e-07	-1.45913	-1.24621	2.82955e-05	-1.43057	-1.2569
91606279	chr9:91606279:T:C	5.56098e-07	-1.48712	-1.14539	2.9708e-05	-1.46576	-1.17299
91606736	chr9:91606736:G:C	5.65942e-07	-1.49053	-1.12444	3.01449e-05	-1.46955	-1.15461
91606838	chr9:91606838:G:T	5.14678e-07	-1.46963	-1.24028	2.80849e-05	-1.44266	-1.25228
91607115	chr9:91607115:G:A	2.2418e-06	-1.16478e-10	-1.23843	0.000120762	-1.16478e-10	-1.23635
91607257	chr9:91607257:G:C	5.64954e-07	-1.49415	-1.12256	3.00802e-05	-1.47336	-1.15295
91607268	chr9:91607268:T:C	1.98481e-06	-1.36018	-2.95118e-10	9.60531e-05	-1.46527	-2.95118e-10
91607931	chr9:91607931:T:C	4.58743e-07	-1.58265	-1.24232	2.46936e-05	-1.58169	-1.24193
91607954	chr9:91607954:CATT:C	4.89661e-07	-1.58821	-1.17154	2.62259e-05	-1.58856	-1.17486
91608072	chr9:91608072:A:G	1.70423e-06	-1.51259	-2.95118e-10	8.69467e-05	-1.56488	-2.95118e-10
91608251	chr9:91608251:T:A	2.30639e-06	-1.16478e-10	-1.21002	0.000124	-1.16478e-10	-1.20989
91608713	chr9:91608713:A:G	5.64936e-07	-1.46399	-1.15276	3.04164e-05	-1.43549	-1.1797
91608755	chr9:91608755:A:G	5.72548e-07	-1.46245	-1.14091	3.08018e-05	-1.43354	-1.16906
91608783	chr9:91608783:A:T	5.71887e-07	-1.47257	-1.13195	3.05449e-05	-1.44968	-1.16129
91609023	chr9:91609023:A:G	1.92699e-06	-1.38975	-2.95118e-10	9.65416e-05	-1.4602	-2.95118e-10
91609068	chr9:91609068:C:T	5.85926e-07	-1.45131	-1.12896	3.13383e-05	-1.42667	-1.15866
91609310	chr9:91609310:C:T	5.04661e-07	-1.58317	-1.14641	2.69322e-05	-1.5679	-1.16895
91609765	chr9:91609765:C:T	4.96988e-07	-1.56737	-1.17753	2.65063e-05	-1.57893	-1.17386
91609924	chr9:91609924:TATAA:T	8.94313e-07	-0.942465	-1.21494	4.04317e-05	-1.1161	-1.21446
91610173	chr9:91610173:G:A	5.83136e-07	-1.47162	-1.11342	3.25536e-05	-1.43334	-1.11394
91610266	chr9:91610266:A:C	5.96192e-07	-1.48295	-1.07995	3.17165e-05	-1.46068	-1.11265
91610472	chr9:91610472:T:C	3.35866e-06	-1.16478e-10	-0.834163	0.00018269	-1.16478e-10	-0.82238
91610544	chr9:91610544:A:G	5.08795e-07	-1.48772	-1.23369	2.76701e-05	-1.46289	-1.24693
91610742	chr9:91610742:A:G	4.84389e-07	-1.52852	-1.24205	2.61724e-05	-1.5117	-1.25376
91610837	chr9:91610837:ATTTG:A	5.14084e-07	-1.47447	-1.23661	2.80175e-05	-1.44803	-1.24931
91611242	chr9:91611242:A:C	2.20008e-06	-1.16478e-10	-1.25721	0.000118319	-1.16478e-10	-1.25679
91611524	chr9:91611524:G:A	4.56779e-07	-1.58525	-1.244	2.45851e-05	-1.58442	-1.24361
91611591	chr9:91611591:CTTG:C	1.24753e-06	-1.35172	-0.472816	6.35091e-05	-1.4244	-0.454591
91612553	chr9:91612553:T:C	2.17604e-06	-1.16478e-10	-1.2682	0.000116767	-1.16478e-10	-1.26999
91613138	chr9:91613138:C:T	2.19287e-06	-1.16478e-10	-1.26049	0.000117925	-1.16478e-10	-1.26012
91613389	chr9:91613389:A:C	2.17447e-06	-1.16478e-10	-1.26892	0.000116697	-1.16478e-10	-1.27059
91613575	chr9:91613575:A:C	1.76254e-06	-1.47895	-2.95118e-10	9.55151e-05	-1.47089	-2.95118e-10
91613607	chr9:91613607:G:A	5.94684e-07	-1.46826	-1.09717	3.18931e-05	-1.4395	-1.12828
91613829	chr9:91613829:A:G	1.00616e-05	-0.386283	0.649302	0.000579885	-0.343869	0.676527
91614317	chr9:91614317:A:G	2.23243e-06	-1.16478e-10	-1.24261	0.00012002	-1.16478e-10	-1.24251
91614537	chr9:91614537:T:C	4.64214e-07	-1.58594	-1.22717	2.49135e-05	-1.57385	-1.24091
91614626	chr9:91614626:T:A	4.55541e-07	-1.58542	-1.24656	2.45201e-05	-1.58458	-1.2461
91615455	chr9:91615455:C:T	4.54181e-07	-1.58601	-1.24895	2.44446e-05	-1.58522	-1.24854
91615742	chr9:91615742:G:A	4.58427e-07	-1.58457	-1.24109	2.46806e-05	-1.58362	-1.24054
91615838	chr9:91615838:T:C	4.53495e-07	-1.58687	-1.2496	2.44042e-05	-1.58623	-1.24918
91615886	chr9:91615886:C:A	5.10378e-06	-1.16478e-10	-0.415722	0.000273544	-1.16478e-10	-0.418709
91615971	chr9:91615971:G:A	4.56388e-07	-1.58328	-1.24684	2.45691e-05	-1.5822	-1.24649
91616380	chr9:91616380:G:A	8.70407e-07	-1.119	-1.0655	4.99176e-05	-1.04339	-1.0764
91616503	chr9:91616503:A:G	4.98218e-07	-1.58543	-1.157	2.66683e-05	-1.58654	-1.16016
91616561	chr9:91616561:T:A	1.59016e-06	-1.58187	-2.95118e-10	9.15547e-05	-1.51324	-2.95118e-10
91616763	chr9:91616763:A:G	9.95177e-07	-1.55178	-0.498759	4.99005e-05	-1.56826	-0.551877
91617177	chr9:91617177:T:G	1.19205e-06	-1.54484	-0.325194	5.93662e-05	-1.56289	-0.383554
91617207	chr9:91617207:C:T	1.04784e-06	-1.42009	-0.578884	5.09497e-05	-1.4691	-0.630236
91617322	chr9:91617322:A:G	2.16353e-06	-1.16478e-10	-1.27396	0.000116303	-1.16478e-10	-1.27398
91617468	chr9:91617468:T:C	1.92426e-06	-1.39116	-2.95118e-10	9.64264e-05	-1.46139	-2.95118e-10
91618295	chr9:91618295:T:C	1.06939e-05	0.32397	-2.95118e-10	0.000632678	0.419789	-2.95118e-10
91618644	chr9:91618644:G:T	1.83921e-06	-1.43637	-2.95118e-10	9.98177e-05	-1.42683	-2.95118e-10
91618789	chr9:91618789:G:A	1.18e-06	-1.5877	-0.292488	5.97262e-05	-1.58443	-0.355966
91618838	chr9:91618838:T:G	1.12858e-06	-0.658388	-1.26636	5.41936e-05	-0.771136	-1.26647
91618855	chr9:91618855:C:T	1.0107e-06	-1.42796	-0.607099	4.92637e-05	-1.47574	-0.657245
91619037	chr9:91619037:C:G	2.18302e-06	-1.16478e-10	-1.265	0.000117079	-1.16478e-10	-1.26732
91619045	chr9:91619045:T:C	1.18624e-06	-1.58849	-0.286424	5.99849e-05	-1.58626	-0.349821
91619066	chr9:91619066:C:A	2.18357e-06	-1.16478e-10	-1.26474	0.000117104	-1.16478e-10	-1.26711
91619229	chr9:91619229:A:G	4.53146e-07	-1.58398	-1.25326	2.43925e-05	-1.58301	-1.25288
91619563	chr9:91619563:T:C	2.16406e-06	-1.16478e-10	-1.27372	0.000116302	-1.16478e-10	-1.27398
91619580	chr9:91619580:G:A	2.21191e-06	-1.16478e-10	-1.25185	0.000118946	-1.16478e-10	-1.2515
91619707	chr9:91619707:T:A	8.89784e-07	-0.897026	-1.26545	4.16956e-05	-1.0342	-1.26558
91619835	chr9:91619835:C:T	1.04457e-06	-1.41523	-0.586863	5.07765e-05	-1.4651	-0.637644
91620182	chr9:91620182:A:G	1.15529e-06	-1.58785	-0.313504	5.85071e-05	-1.58474	-0.376285
91620219	chr9:91620219:C:A	8.82096e-07	-0.907384	-1.26377	4.13775e-05	-1.04352	-1.26391
91620234	chr9:91620234:T:C	2.43052e-06	-1.16478e-10	-1.1576	0.000138191	-1.16478e-10	-1.10153
91620851	chr9:91620851:A:G	2.53506e-06	-1.16478e-10	-1.11549	0.000136908	-1.16478e-10	-1.11086
91621404	chr9:91621404:T:C	9.46418e-07	-0.837558	-1.26322	4.40789e-05	-0.980862	-1.26333
91621515	chr9:91621515:C:T	2.4424e-06	-1.16478e-10	-1.15272	0.000128084	-1.16478e-10	-1.17748
91621945	chr9:91621945:C:G	1.02872e-06	-1.58801	-0.429375	5.1906e-05	-1.58877	-0.491966
91622053	chr9:91622053:A:C	9.93755e-07	-1.3568	-0.695173	5.03855e-05	-1.38673	-0.723733
91622515	chr9:91622515:T:C	1.11364e-06	-1.51782	-0.420254	5.54065e-05	-1.54165	-0.473824
91622888	chr9:91622888:C:T	1.65784e-05	-1.16478e-10	0.762398	0.000899491	-1.16478e-10	0.771657
91623217	chr9:91623217:T:A	2.40575e-06	-1.16478e-10	-1.16784	0.000129795	-1.16478e-10	-1.16421
91623240	chr9:91623240:T:G	1.19147e-06	-1.58811	-0.282402	6.00562e-05	-1.58871	-0.346181
91623479	chr9:91623479:A:T	2.17971e-06	-1.16478e-10	-1.26651	0.000116651	-1.16478e-10	-1.27099
91623792	chr9:91623792:A:G	1.10329e-06	-1.37104	-0.576367	5.32364e-05	-1.42759	-0.627842
91623905	chr9:91623905:C:G	2.17795e-06	-1.16478e-10	-1.26732	0.000116852	-1.16478e-10	-1.26926
91624142	chr9:91624142:C:T	1.15888e-06	-1.52688	-0.371373	5.76402e-05	-1.54893	-0.427019
91624147	chr9:91624147:A:G	2.16709e-06	-1.16478e-10	-1.27232	0.000116509	-1.16478e-10	-1.2722
91624232	chr9:91624232:T:C	7.12757e-07	-1.14631	-1.23801	3.31322e-05	-1.2914	-1.23827
91624653	chr9:91624653:A:T	1.14938e-06	-0.638162	-1.26832	5.51108e-05	-0.752644	-1.26818
91624731	chr9:91624731:C:T	1.20643e-06	-1.38354	-0.474499	6.17722e-05	-1.45066	-0.456059
91624934	chr9:91624934:A:G	2.16662e-06	-1.16478e-10	-1.27254	0.000116302	-1.16478e-10	-1.27398
91625187	chr9:91625187:T:G	1.58842e-06	-1.58296	-2.95118e-10	8.50145e-05	-1.58735	-2.95118e-10
91625241	chr9:91625241:T:C	2.2158e-06	-1.16478e-10	-1.25009	0.000119157	-1.16478e-10	-1.24973
91625315	chr9:91625315:T:G	1.1088e-06	-1.52772	-0.414712	5.52664e-05	-1.54966	-0.468344
91625595	chr9:91625595:T:G	1.17346e-06	-1.53286	-0.352886	5.84148e-05	-1.55365	-0.408948
91625812	chr9:91625812:T:A	2.20945e-06	-1.16478e-10	-1.25296	0.000118812	-1.16478e-10	-1.25263
91625867	chr9:91625867:A:T	2.3158e-06	-1.16478e-10	-1.20595	0.000124586	-1.16478e-10	-1.20518
91626128	chr9:91626128:A:G	3.38508e-06	-1.16478e-10	-0.826328	0.000182238	-1.16478e-10	-0.824861
91626308	chr9:91626308:T:A	4.51586e-07	-1.58469	-1.25601	2.43111e-05	-1.58377	-1.25547
91626441	chr9:91626441:G:T	2.18055e-06	-1.16478e-10	-1.26613	0.000116972	-1.16478e-10	-1.26824
91626671	chr9:91626671:C:T	1.04189e-06	-1.40732	-0.597344	5.24348e-05	-1.43872	-0.631881
91627290	chr9:91627290:A:C	1.14798e-06	-1.52626	-0.381442	5.71336e-05	-1.54848	-0.436295
91627447	chr9:91627447:A:T	9.56989e-07	-0.819311	-1.27036	4.44631e-05	-0.965265	-1.27025
91627662	chr9:91627662:C:T	1.22559e-05	0.460307	-2.95118e-10	0.0018028	1.46692	-2.95118e-10
91627792	chr9:91627792:T:A	2.23399e-06	-1.16478e-10	-1.24191	0.000119477	-1.16478e-10	-1.24705
91627916	chr9:91627916:G:A	2.19954e-06	-1.16478e-10	-1.25746	0.000117364	-1.16478e-10	-1.26489
91628463	chr9:91628463:G:A	6.35614e-07	-1.2288	-1.27007	3.00162e-05	-1.35756	-1.27087
91628670	chr9:91628670:T:C	1.75679e-06	-1.48222	-2.95118e-10	8.83359e-05	-1.54903	-2.95118e-10
91628699	chr9:91628699:G:A	8.082e-07	-1.54724	-0.711411	4.09648e-05	-1.55334	-0.764114
91628848	chr9:91628848:T:C	9.89237e-07	-1.4563	-0.60022	4.83297e-05	-1.49866	-0.653466
91628981	chr9:91628981:T:C	5.5829e-07	-1.49071	-1.13787	2.97477e-05	-1.47142	-1.166
91629097	chr9:91629097:G:A	2.17758e-06	-1.16478e-10	-1.26749	0.000116835	-1.16478e-10	-1.26941
91629115	chr9:91629115:C:A	6.94964e-07	-1.16534	-1.24426	3.24129e-05	-1.30715	-1.24446
91629231	chr9:91629231:G:A	0.000360879	3.84284	-2.95118e-10	0.0200575	3.87619	-2.95118e-10
91629464	chr9:91629464:A:G	5.80341e-07	-1.47526	-1.11458	3.1038e-05	-1.44979	-1.14517
91630023	chr9:91630023:C:T	2.47507e-06	-1.13944	-2.95118e-10	0.000146857	-1.04071	-2.95118e-10
91630117	chr9:91630117:AT:A	1.71474e-06	-1.50644	-2.95118e-10	8.83703e-05	-1.54864	-2.95118e-10
91630433	chr9:91630433:C:A	2.18393e-06	-1.16478e-10	-1.26458	0.000117138	-1.16478e-10	-1.26682
91630586	chr9:91630586:T:A	6.62158e-06	-0.394923	0.239554	0.00037906	-0.352612	0.260136
91630707	chr9:91630707:T:C	7.8395e-07	-1.21704	-1.07207	4.31872e-05	-1.1917	-1.07292
91630721	chr9:91630721:A:G	5.62557e-07	-1.49128	-1.12968	2.99562e-05	-1.47189	-1.15854
91631014	chr9:91631014:C:A	8.19467e-07	-1.55165	-0.693152	4.14986e-05	-1.5575	-0.747009
91631184	chr9:91631184:TA:T	8.09627e-07	-1.19354	-1.06335	4.46692e-05	-1.16655	-1.06433
91631265	chr9:91631265:C:A	2.16495e-06	-1.16478e-10	-1.27331	0.000116424	-1.16478e-10	-1.27294
91631300	chr9:91631300:T:C	8.26848e-07	-1.54878	-0.687061	4.18496e-05	-1.55486	-0.74123
91631370	chr9:91631370:G:A	6.42563e-05	2.11718	-2.95118e-10	0.0141391	3.52653	-2.95118e-10
91631689	chr9:91631689:G:A	5.43264e-07	-1.4839	-1.17197	2.90426e-05	-1.46361	-1.1978
91631722	chr9:91631722:G:A	4.68322e-07	-1.56963	-1.23467	2.50323e-05	-1.57928	-1.23072
91631873	chr9:91631873:G:T	8.35983e-07	-1.51589	-0.70896	4.24359e-05	-1.5342	-0.747979
91632075	chr9:91632075:AC:A	1.75153e-06	-1.48521	-2.95118e-10	9.66947e-05	-1.45861	-2.95118e-10
91632275	chr9:91632275:G:A	5.39029e-07	-1.50243	-1.16126	2.87745e-05	-1.48417	-1.18652
91632358	chr9:91632358:C:T	8.65584e-07	-1.56692	-0.623138	4.37727e-05	-1.57199	-0.679169
91632492	chr9:91632492:C:T	2.53184e-06	-1.11676	-2.95118e-10	0.000146684	-1.04189	-2.95118e-10
91632557	chr9:91632557:T:C	2.18668e-06	-1.16478e-10	-1.26332	0.000117617	-1.16478e-10	-1.26274
91632563	chr9:91632563:T:C	4.45636e-06	0.184811	-0.736183	0.000218472	0.0836391	-0.727152
91633240	chr9:91633240:C:T	1.02863e-06	-1.42276	-0.594714	5.0572e-05	-1.46659	-0.640185
91633321	chr9:91633321:A:G	5.7792e-07	-1.51516	-1.07886	3.05401e-05	-1.49853	-1.1126
91633436	chr9:91633436:G:A	4.95571e-07	-1.58877	-1.15898	2.67823e-05	-1.5867	-1.15573
91633461	chr9:91633461:G:A	9.09268e-07	-1.54912	-0.591703	4.58162e-05	-1.55502	-0.650512
91633777	chr9:91633777:G:A	1.14127e-06	-1.40992	-0.503638	5.51528e-05	-1.45871	-0.561353
91633842	chr9:91633842:A:T	5.57515e-07	-1.55545	-1.07452	2.92711e-05	-1.54536	-1.10821
91633856	chr9:91633856:T:C	4.76772e-07	-1.56598	-1.22044	2.61179e-05	-1.54958	-1.21797
91634084	chr9:91634084:A:C	4.86763e-07	-1.58279	-1.1829	2.65102e-05	-1.57334	-1.1793
91634176	chr9:91634176:A:G	2.77891e-05	1.27894	-2.95118e-10	0.00523514	2.53298	-2.95118e-10
91634202	chr9:91634202:G:A	9.38545e-07	-1.49338	-0.61575	4.71994e-05	-1.50163	-0.674162
91634217	chr9:91634217:T:C	2.16605e-06	-1.16478e-10	-1.2728	0.000116453	-1.16478e-10	-1.27268
91634279	chr9:91634279:C:A	1.09847e-06	-1.47188	-0.479906	5.72183e-05	-1.52034	-0.462955
91634301	chr9:91634301:G:A	8.91904e-06	-1.16478e-10	0.142484	0.000483438	-1.16478e-10	0.150751
91634321	chr9:91634321:A:G	3.06121e-06	-0.926893	-2.95118e-10	0.000146322	-1.04436	-2.95118e-10
91634394	chr9:91634394:A:G	4.57247e-07	-1.58864	-1.23959	2.47413e-05	-1.58589	-1.2358
91634652	chr9:91634652:A:G	7.46396e-07	-1.26668	-1.07152	4.09045e-05	-1.24522	-1.07372
91634699	chr9:91634699:G:A	5.11004e-07	-1.4582	-1.25888	2.90617e-05	-1.4038	-1.25695
91635221	chr9:91635221:G:A	1.42834e-06	-1.4977	-0.191487	6.99186e-05	-1.52089	-0.261946
91635296	chr9:91635296:G:A	4.44629e-07	-1.58609	-1.27013	2.40873e-05	-1.57914	-1.26935
91635712	chr9:91635712:T:C	2.17054e-06	-1.16478e-10	-1.27073	0.000117387	-1.16478e-10	-1.2647
91635797	chr9:91635797:A:G	5.33264e-07	-1.55271	-1.12173	2.82033e-05	-1.5393	-1.15143
91635883	chr9:91635883:A:G	1.12437e-06	-1.56565	-0.362832	5.61288e-05	-1.5774	-0.425119
91636107	chr9:91636107:T:A	1.09953e-06	-1.39619	-0.554639	5.3114e-05	-1.44728	-0.610456
91636238	chr9:91636238:G:A	2.34333e-06	-1.16478e-10	-1.19413	0.000123689	-1.16478e-10	-1.2124
91636261	chr9:91636261:C:T	2.31027e-06	-1.16478e-10	-1.20834	0.000122962	-1.16478e-10	-1.2183
91636299	chr9:91636299:T:C	9.4847e-07	-1.41073	-0.687879	4.61416e-05	-1.45957	-0.738889
91636553	chr9:91636553:T:C	4.6874e-06	-1.16478e-10	-0.500826	0.000255775	-1.16478e-10	-0.485875
91636565	chr9:91636565:G:A	1.88152e-06	-1.41363	-2.95118e-10	9.2495e-05	-1.50302	-2.95118e-10
91636839	chr9:91636839:G:C	9.36273e-07	-1.3932	-0.718352	4.76228e-05	-1.41751	-0.749355
91636962	chr9:91636962:C:T	5.37813e-07	-1.5623	-1.10365	2.82836e-05	-1.55329	-1.1346
91638061	chr9:91638061:G:A	1.6667e-05	-1.16478e-10	0.767728	0.000903864	-1.16478e-10	0.776507
91638245	chr9:91638245:C:T	2.24569e-06	-1.16478e-10	-1.23669	0.000120972	-1.16478e-10	-1.23461
91638782	chr9:91638782:T:C	2.17819e-06	-1.16478e-10	-1.26721	0.000116598	-1.16478e-10	-1.27144
91638824	chr9:91638824:G:A	9.97151e-07	-1.44201	-0.606545	5.00266e-05	-1.46756	-0.650057
91639073	chr9:91639073:A:C	2.32893e-06	-1.16478e-10	-1.20029	0.00012389	-1.16478e-10	-1.21078
91639120	chr9:91639120:T:C	5.62735e-07	-1.57499	-1.04566	3.00103e-05	-1.55028	-1.07835
91639129	chr9:91639129:A:G	5.27125e-07	-1.5396	-1.14643	2.79536e-05	-1.52488	-1.17475
91639470	chr9:91639470:A:T	2.96108e-06	-0.960151	-2.95118e-10	0.000173877	-0.871826	-2.95118e-10
91639537	chr9:91639537:A:C	5.16763e-07	-1.55411	-1.15176	2.73015e-05	-1.54167	-1.18156
91639898	chr9:91639898:A:T	4.70154e-06	-0.497813	-2.95118e-10	0.000247141	-0.520211	-2.95118e-10
91640210	chr9:91640210:G:A	4.50015e-07	-1.58815	-1.25603	2.43395e-05	-1.58383	-1.25424
91640422	chr9:91640422:G:A	2.19148e-06	-1.16478e-10	-1.26113	0.000117481	-1.16478e-10	-1.2639
91640461	chr9:91640461:C:A	2.27275e-06	-1.16478e-10	-1.22472	0.000122452	-1.16478e-10	-1.22245
91640641	chr9:91640641:G:A	1.17309e-06	-1.42618	-0.459884	5.67421e-05	-1.47184	-0.519812
91641065	chr9:91641065:C:G	1.10803e-06	-1.47679	-0.466329	5.40623e-05	-1.51476	-0.525277
91641347	chr9:91641347:C:T	1.09796e-06	-1.46887	-0.483375	5.35289e-05	-1.50828	-0.541666
91641591	chr9:91641591:A:G	1.76309e-06	-1.47864	-2.95118e-10	8.85101e-05	-1.54706	-2.95118e-10
91642398	chr9:91642398:G:A	4.47061e-07	-1.5803	-1.27046	2.39069e-05	-1.58641	-1.26959
91642613	chr9:91642613:C:T	8.99504e-07	-1.4972	-0.654412	4.55337e-05	-1.51753	-0.694184
91642749	chr9:91642749:G:A	1.09433e-06	-1.45224	-0.503317	5.33277e-05	-1.49456	-0.559159
91642869	chr9:91642869:G:A	6.67033e-07	-1.20624	-1.24438	3.13696e-05	-1.33975	-1.24458
91643170	chr9:91643170:G:A	1.78656e-06	-1.46541	-2.95118e-10	9.11818e-05	-1.51732	-2.95118e-10
91643205	chr9:91643205:G:A	7.79922e-07	-1.44445	-0.849816	3.99065e-05	-1.4659	-0.87773
91643277	chr9:91643277:G:A	1.15649e-06	-1.41653	-0.483789	5.60048e-05	-1.46435	-0.540381
91643278	chr9:91643278:C:T	4.4679e-07	-1.58008	-1.27129	2.38843e-05	-1.58642	-1.27052
91643570	chr9:91643570:T:G	4.82288e-07	-1.56943	-1.20549	2.58049e-05	-1.57994	-1.19966
91643622	chr9:91643622:C:T	5.09084e-07	-1.53377	-1.18707	2.71112e-05	-1.5199	-1.21032
91643752	chr9:91643752:G:A	4.76238e-07	-1.57891	-1.20863	2.55713e-05	-1.58576	-1.20294
91643802	chr9:91643802:C:T	4.54374e-07	-1.57145	-1.26309	2.4224e-05	-1.58125	-1.26158
91644304	chr9:91644304:C:T	5.29099e-07	-1.58413	-1.09816	2.85884e-05	-1.58809	-1.08908
91644324	chr9:91644324:T:C	4.70472e-07	-1.58508	-1.21464	2.55536e-05	-1.57788	-1.21151
91644641	chr9:91644641:A:T	2.52856e-06	-1.16478e-10	-1.11805	0.000134848	-1.16478e-10	-1.12602
91644831	chr9:91644831:A:C	2.19227e-06	-1.16478e-10	-1.26077	0.000118121	-1.16478e-10	-1.25846
91645459	chr9:91645459:C:T	1.63397e-06	-1.46206	-0.0926292	7.95309e-05	-1.51414	-0.13989
91645557	chr9:91645557:G:A	4.92026e-07	-1.58847	-1.16646	2.72669e-05	-1.58693	-1.13756
91645649	chr9:91645649:C:T	4.83413e-07	-1.5366	-1.23599	2.56402e-05	-1.55042	-1.23559
91645835	chr9:91645835:A:C	8.62967e-07	-1.23726	-0.955819	4.70637e-05	-1.25244	-0.926234
91645898	chr9:91645898:A:G	9.26902e-07	-1.45426	-0.667352	5.75513e-05	-1.39169	-0.585809
91646018	chr9:91646018:T:A	1.69619e-06	-1.51732	-2.95118e-10	8.99413e-05	-1.53101	-2.95118e-10
91646501	chr9:91646501:T:G	9.03907e-07	-0.898915	-1.24782	5.01561e-05	-0.858166	-1.25687
91646741	chr9:91646741:G:A	7.11697e-07	-1.1404	-1.24541	3.90238e-05	-1.11114	-1.25486
91646839	chr9:91646839:G:T	2.44265e-06	-1.16478e-10	-1.15262	0.000129817	-1.16478e-10	-1.16404
91646949	chr9:91646949:A:G	7.3995e-07	-1.09897	-1.24791	4.052e-05	-1.07148	-1.2569
91647228	chr9:91647228:T:G	1.13401e-05	-1.16478e-10	0.382644	0.000657889	-1.16478e-10	0.458864
91647395	chr9:91647395:C:A	5.27211e-07	-1.49449	-1.19137	2.99499e-05	-1.44354	-1.1871
91647428	chr9:91647428:A:C	7.33342e-07	-1.11006	-1.24578	4.01566e-05	-1.08234	-1.25505
91647557	chr9:91647557:T:C	2.43132e-06	-1.16478e-10	-1.15727	0.000130334	-1.16478e-10	-1.16007
91647663	chr9:91647663:A:G	7.46543e-07	-1.09395	-1.24406	4.08806e-05	-1.06574	-1.25377
91647852	chr9:91647852:A:G	7.29609e-07	-1.11568	-1.24527	3.99375e-05	-1.08807	-1.25479
91647860	chr9:91647860:C:A	7.31463e-07	-1.10652	-1.25189	4.00974e-05	-1.07874	-1.26012
91647894	chr9:91647894:G:A	7.5231e-07	-1.11237	-1.21794	4.09848e-05	-1.08582	-1.23115
91648000	chr9:91648000:A:G	2.44566e-06	-1.16478e-10	-1.15139	0.0001303	-1.16478e-10	-1.16034
91648038	chr9:91648038:C:T	3.32191e-06	-1.16478e-10	-0.845165	0.000171662	-1.16478e-10	-0.884646
91648125	chr9:91648125:AG:A	7.27482e-07	-1.1115	-1.25237	3.98636e-05	-1.08423	-1.26048
91648170	chr9:91648170:T:A	7.21006e-07	-1.12347	-1.24934	3.94746e-05	-1.09646	-1.25806
91648171	chr9:91648171:C:G	7.22152e-07	-1.11859	-1.25263	3.95718e-05	-1.09137	-1.26068
91648175	chr9:91648175:C:A	7.14259e-07	-1.12912	-1.2531	3.91422e-05	-1.10191	-1.26106
91648275	chr9:91648275:G:A	7.18612e-07	-1.12359	-1.25255	3.93728e-05	-1.09646	-1.26064
91648428	chr9:91648428:A:G	1.85899e-06	-1.42567	-2.95118e-10	9.5671e-05	-1.46926	-2.95118e-10
91648526	chr9:91648526:G:A	1.20182e-05	-1.16478e-10	0.44072	0.000637312	-1.16478e-10	0.427088
91648573	chr9:91648573:A:G	1.7489e-06	-0.800101	-0.686618	0.000102571	-0.763771	-0.635842
91648596	chr9:91648596:G:A	2.1927e-06	-1.16478e-10	-1.26057	0.000118976	-1.16478e-10	-1.25125
91648674	chr9:91648674:C:T	1.64966e-06	-1.54513	-2.95118e-10	9.14883e-05	-1.51396	-2.95118e-10
91648745	chr9:91648745:A:G	7.40918e-07	-1.11382	-1.23175	4.04588e-05	-1.0864	-1.24348
91648842	chr9:91648842:A:G	7.34739e-07	-1.09418	-1.25976	4.03902e-05	-1.06536	-1.26622
91648861	chr9:91648861:G:A	8.34965e-07	-1.09168	-1.13439	4.34867e-05	-1.13031	-1.12741
91649075	chr9:91649075:A:C	7.43822e-07	-1.09679	-1.24486	4.0732e-05	-1.06874	-1.25442
91649114	chr9:91649114:T:A	7.32957e-07	-1.11922	-1.23715	4.00623e-05	-1.09172	-1.24801
91649520	chr9:91649520:A:C	7.58334e-07	-1.0788	-1.24354	4.15383e-05	-1.05035	-1.2532
91649624	chr9:91649624:C:T	7.54328e-07	-1.09267	-1.23496	4.12359e-05	-1.06471	-1.24615
91649646	chr9:91649646:G:A	7.63727e-07	-1.42866	-0.886587	4.08346e-05	-1.43992	-0.880725
91649922	chr9:91649922:C:G	7.25306e-07	-1.11334	-1.25353	3.97858e-05	-1.08526	-1.2614
91649937	chr9:91649937:C:T	4.31586e-06	-1.16478e-10	-0.583408	0.000228208	-1.16478e-10	-0.599913
91650040	chr9:91650040:C:T	2.85089e-06	-1.46052	0.462451	0.000191866	-1.39741	0.624037
91650124	chr9:91650124:G:A	6.18571e-07	-1.25361	-1.27244	4.25085e-05	-1.00946	-1.27101
91650258	chr9:91650258:C:A	7.69154e-07	-1.44445	-0.863722	4.50549e-05	-1.36441	-0.857883
91650263	chr9:91650263:A:G	7.41099e-07	-1.10099	-1.24434	4.05868e-05	-1.07271	-1.25402
91650287	chr9:91650287:A:G	1.90612e-06	-1.40063	-2.95118e-10	9.94433e-05	-1.43058	-2.95118e-10
91650484	chr9:91650484:A:G	6.18409e-07	-1.26016	-1.26615	4.24187e-05	-1.01935	-1.26323
91650883	chr9:91650883:G:GT	2.26905e-06	-1.16478e-10	-1.22634	0.00012187	-1.16478e-10	-1.22722
91651121	chr9:91651121:T:A	7.40108e-07	-1.10433	-1.24234	4.05126e-05	-1.07623	-1.25233
91651193	chr9:91651193:C:T	8.82277e-07	-1.28983	-0.881122	5.69004e-05	-1.11606	-0.872808
91651292	chr9:91651292:T:C	7.42949e-07	-1.09925	-1.24358	4.06869e-05	-1.07092	-1.25335
91651305	chr9:91651305:T:C	7.86431e-07	-1.43535	-0.850606	4.61337e-05	-1.35393	-0.844698
91651500	chr9:91651500:A:G	7.39462e-07	-1.09004	-1.2575	4.06174e-05	-1.06151	-1.26446
91651540	chr9:91651540:A:G	7.59693e-07	-1.08454	-1.236	4.15652e-05	-1.05587	-1.24703
91651661	chr9:91651661:G:A	5.90176e-07	-1.29906	-1.27398	3.99229e-05	-1.06939	-1.27383
91651861	chr9:91651861:A:T	5.54202e-07	-1.50518	-1.13075	3.13378e-05	-1.45608	-1.12927
91651907	chr9:91651907:A:G	7.55406e-07	-1.08793	-1.23828	4.1343e-05	-1.05933	-1.24893
91652175	chr9:91652175:A:G	5.58564e-07	-1.4954	-1.13269	3.16918e-05	-1.44291	-1.13121
91652331	chr9:91652331:T:C	1.59624e-06	-1.57805	-2.95118e-10	8.59406e-05	-1.57652	-2.95118e-10
91652502	chr9:91652502:G:A	7.44937e-07	-1.09842	-1.24174	4.07815e-05	-1.0701	-1.25185
91652640	chr9:91652640:T:C	1.03627e-05	-1.16478e-10	0.292512	0.000547957	-1.16478e-10	0.276026
91653363	chr9:91653363:TA:T	2.48362e-06	-1.16478e-10	-1.13599	0.000133104	-1.16478e-10	-1.13904
91653688	chr9:91653688:T:C	7.8034e-07	-1.05151	-1.24222	4.27526e-05	-1.0225	-1.25225
91653905	chr9:91653905:G:A	7.22326e-07	-1.1331	-1.23789	3.95204e-05	-1.10471	-1.24864
91654949	chr9:91654949:A:G	2.23965e-06	-1.23939	-2.95118e-10	0.000122568	-1.22151	-2.95118e-10
91655322	chr9:91655322:C:G	3.30702e-06	-1.16478e-10	-0.849655	0.000176646	-1.16478e-10	-0.856026
91655340	chr9:91655340:T:C	9.15242e-06	-1.16478e-10	0.168314	0.000482801	-1.16478e-10	0.149434
91655451	chr9:91655451:A:G	6.59913e-07	-1.42557	-1.03578	3.80612e-05	-1.35732	-1.03366
91655475	chr9:91655475:G:C	8.42262e-07	-1.11651	-1.10086	4.75209e-05	-1.0925	-1.0765
91655990	chr9:91655990:A:C	1.17094e-05	-1.16478e-10	0.414684	0.000674805	-1.16478e-10	0.484252
91656103	chr9:91656103:A:G	4.64314e-07	-1.57039	-1.24251	2.45504e-05	-1.58245	-1.24699
91656314	chr9:91656314:G:A	8.38939e-06	-1.16478e-10	0.0812644	0.000443821	-1.16478e-10	0.065249
91656469	chr9:91656469:C:G	2.19977e-06	-1.16478e-10	-1.25735	0.00011945	-1.16478e-10	-1.24727
91656607	chr9:91656607:A:G	1.05304e-06	-0.969211	-1.02481	5.99372e-05	-0.941884	-0.99499
91656832	chr9:91656832:G:A	2.38723e-06	-1.16478e-10	-1.17557	0.000127001	-1.16478e-10	-1.18597
91657243	chr9:91657243:G:A	3.56439e-06	-1.16478e-10	-0.77471	0.000184111	-1.16478e-10	-0.814635
91657259	chr9:91657259:G:A	4.76876e-07	-1.56258	-1.22362	2.50392e-05	-1.57795	-1.23178
91657319	chr9:91657319:T:C	5.9746e-07	-1.31725	-1.24352	3.56472e-05	-1.2122	-1.2443
91657430	chr9:91657430:T:C	1.34329e-06	-0.792589	-0.957991	9.70443e-05	-0.528321	-0.926683
91657858	chr9:91657858:T:C	1.44265e-06	-0.721362	-0.957857	0.000105379	-0.446829	-0.925775
91658014	chr9:91658014:C:A	1.26631e-05	-1.16478e-10	0.49299	0.000671011	-1.16478e-10	0.478613
91658130	chr9:91658130:A:T	2.5241e-06	-1.16478e-10	-1.11982	0.000132743	-1.16478e-10	-1.14176
91658551	chr9:91658551:C:T	1.22751e-06	-0.712029	-1.12868	7.2581e-05	-0.669014	-1.07645
91658906	chr9:91658906:C:T	1.49691e-06	-0.592914	-1.04938	9.07235e-05	-0.536309	-0.986046
91659728	chr9:91659728:A:G	1.18256e-06	-1.09929	-0.778728	8.63291e-05	-0.81143	-0.760574
91659730	chr9:91659730:G:A	2.24859e-06	-1.16478e-10	-1.2354	0.000120606	-1.16478e-10	-1.23764
91660008	chr9:91660008:A:G	5.18016e-06	-0.400867	-2.95118e-10	0.000298842	-0.330256	-2.95118e-10
91660215	chr9:91660215:C:G	2.70766e-06	-1.16478e-10	-1.04962	0.00015108	-1.16478e-10	-1.01236
91661096	chr9:91661096:T:C	9.14181e-06	-1.16478e-10	0.167154	0.000484251	-1.16478e-10	0.15243
91661208	chr9:91661208:T:C	3.44545e-06	-1.16478e-10	-0.80865	0.000178246	-1.16478e-10	-0.847006
91661252	chr9:91661252:CTT:C	4.74127e-07	-1.55491	-1.23707	2.49423e-05	-1.57164	-1.24197
91661307	chr9:91661307:A:G	1.97321e-06	-0.621982	-0.744059	0.0001473	-0.334615	-0.703085
91661309	chr9:91661309:G:A	1.57971e-06	-1.58846	-2.95118e-10	8.48983e-05	-1.58872	-2.95118e-10
91661746	chr9:91661746:G:A	2.22199e-06	-0.660864	-0.586435	0.000167884	-0.368967	-0.537934
91662586	chr9:91662586:C:G	1.55661e-06	-0.617035	-0.986158	0.000115139	-0.330859	-0.953171
91663155	chr9:91663155:C:T	2.58706e-06	-1.16478e-10	-1.09518	0.000140374	-1.16478e-10	-1.08586
91663188	chr9:91663188:C:T	4.72981e-07	-1.55399	-1.24042	2.49032e-05	-1.57052	-1.24465
91663430	chr9:91663430:A:G	2.61663e-06	-0.46395	-0.619867	0.000199898	-0.159633	-0.572734
91663467	chr9:91663467:A:G	2.1648e-06	-1.16478e-10	-1.27337	0.000116313	-1.16478e-10	-1.27389
91663599	chr9:91663599:T:C	1.68441e-06	-0.645278	-0.879011	0.000131892	-0.270151	-0.878039
91664560	chr9:91664560:A:G	2.16512e-06	-1.16478e-10	-1.27323	0.000116307	-1.16478e-10	-1.27393
91664939	chr9:91664939:C:T	2.29866e-06	-1.21338	-2.95118e-10	0.000131405	-1.15189	-2.95118e-10
91665538	chr9:91665538:C:T	6.00397e-07	-1.35282	-1.20305	3.52585e-05	-1.26572	-1.20174
91665747	chr9:91665747:T:C	2.23874e-06	-0.662567	-0.577223	0.000133374	-0.618538	-0.518478
91665788	chr9:91665788:G:A	4.45752e-05	-1.16478e-10	1.75147	0.00251889	-1.16478e-10	1.8014
91665826	chr9:91665826:C:T	9.23916e-07	-1.31126	-0.813581	5.46822e-05	-1.21589	-0.812749
91665867	chr9:91665867:T:G	1.48232e-06	-0.573337	-1.07876	8.8726e-05	-0.527234	-1.01738
91666159	chr9:91666159:C:T	5.54934e-07	-1.4251	-1.20951	3.02467e-05	-1.40777	-1.21301
91666342	chr9:91666342:C:T	2.16616e-06	-0.689867	-0.582882	0.00012902	-0.646146	-0.524056
91666528	chr9:91666528:C:T	2.39367e-06	-1.17288	-2.95118e-10	0.000137509	-1.10649	-2.95118e-10
91666628	chr9:91666628:G:A	1.15339e-06	-0.952904	-0.950093	6.59748e-05	-0.92575	-0.915149
91666714	chr9:91666714:G:T	3.47678e-06	-1.16478e-10	-0.799597	0.000179977	-1.16478e-10	-0.837342
91666789	chr9:91666789:T:A	7.10115e-07	-1.15349	-1.23455	4.29504e-05	-1.04795	-1.22218
91666858	chr9:91666858:AT:A	1.34909e-06	-1.01501	-0.731266	0.000100156	-0.711979	-0.711463
91667226	chr9:91667226:T:C	1.72458e-06	-0.61653	-0.88419	0.000135619	-0.237139	-0.88318
91667568	chr9:91667568:T:C	1.20625e-06	-0.904136	-0.954051	6.89218e-05	-0.878163	-0.919037
91667801	chr9:91667801:T:C	9.82846e-07	-1.20651	-0.856496	5.98195e-05	-1.08847	-0.850371
91668111	chr9:91668111:T:C	4.84611e-07	-1.53454	-1.23557	2.53775e-05	-1.55603	-1.24028
91668112	chr9:91668112:T:G	3.5027e-06	-1.16478e-10	-0.792171	0.000181266	-1.16478e-10	-0.830208
91668171	chr9:91668171:T:A	9.15934e-07	-1.19935	-0.934167	5.58899e-05	-1.07832	-0.928467
91668579	chr9:91668579:C:T	1.2251e-06	-0.56891	-1.27377	0.000107572	-0.0781937	-1.27381
91668826	chr9:91668826:T:C	2.23425e-06	-1.16478e-10	-1.2418	0.000118936	-1.16478e-10	-1.25159
91668844	chr9:91668844:G:A	7.33677e-07	-1.4075	-0.947894	4.30041e-05	-1.32248	-0.946398
91669092	chr9:91669092:T:G	6.65844e-07	-1.21632	-1.23608	3.99774e-05	-1.11793	-1.22393
91669629	chr9:91669629:T:C	1.00177e-05	-1.16478e-10	0.258653	0.000529162	-1.16478e-10	0.241123
91669718	chr9:91669718:T:G	4.7944e-06	-0.478255	-2.95118e-10	0.00025176	-0.501695	-2.95118e-10
91669736	chr9:91669736:G:A	1.63698e-06	-1.55285	-2.95118e-10	8.67305e-05	-1.56737	-2.95118e-10
91670224	chr9:91670224:A:G	2.38636e-06	-1.16478e-10	-1.17594	0.000126866	-1.16478e-10	-1.18704
91670329	chr9:91670329:C:G	2.36612e-06	-1.16478e-10	-1.18445	0.000128048	-1.16478e-10	-1.17777
91670414	chr9:91670414:G:T	4.79543e-07	-1.54474	-1.23588	2.5177e-05	-1.56366	-1.24058
91670547	chr9:91670547:C:A	7.45083e-07	-1.11455	-1.22542	4.51596e-05	-1.00857	-1.2114
91670752	chr9:91670752:G:A	4.86324e-06	-0.463999	-2.95118e-10	0.000243013	-0.537057	-2.95118e-10
91670918	chr9:91670918:T:C	2.58122e-06	-0.715533	-0.381909	0.000154966	-0.672432	-0.314536
91670944	chr9:91670944:A:G	5.12339e-07	-1.58126	-1.13321	2.76703e-05	-1.57372	-1.13609
91671332	chr9:91671332:G:T	4.84229e-07	-1.49695	-1.27395	2.65371e-05	-1.47783	-1.2738
91671396	chr9:91671396:C:T	7.49903e-07	-1.08109	-1.25243	4.40484e-05	-0.991371	-1.25351
91671441	chr9:91671441:CTTCT:C	1.00353e-06	-1.22558	-0.816604	6.12063e-05	-1.10589	-0.810028
91671467	chr9:91671467:G:A	9.70949e-06	-1.16478e-10	0.227399	0.000517384	-1.16478e-10	0.218614
91671542	chr9:91671542:A:C	1.51682e-06	-0.596669	-1.03242	9.14459e-05	-0.54999	-0.964435
91672306	chr9:91672306:C:T	4.21814e-06	-1.16478e-10	-0.60631	0.000216105	-1.16478e-10	-0.654407
91672622	chr9:91672622:G:A	5.59833e-07	-1.35185	-1.27397	3.07512e-05	-1.33039	-1.27385
91672682	chr9:91672682:G:A	1.86848e-06	-1.42058	-2.95118e-10	0.000100571	-1.41931	-2.95118e-10
91673173	chr9:91673173:C:T	4.90285e-07	-1.523	-1.23547	2.56178e-05	-1.54669	-1.24019
91673328	chr9:91673328:C:T	2.22043e-06	-1.16478e-10	-1.248	0.00011906	-1.16478e-10	-1.25054
91673349	chr9:91673349:G:T	1.38589e-06	-0.653397	-1.06596	8.28355e-05	-0.611125	-1.00219
91674472	chr9:91674472:T:C	2.16779e-06	-1.16478e-10	-1.27199	0.000116315	-1.16478e-10	-1.27387
91674710	chr9:91674710:T:C	4.7438e-07	-1.55489	-1.23656	2.49728e-05	-1.57121	-1.24117
91674801	chr9:91674801:T:C	6.34972e-07	-1.42858	-1.0713	3.64915e-05	-1.36467	-1.06843
91674939	chr9:91674939:G:A	1.15807e-06	-1.0592	-0.83975	6.63143e-05	-1.03699	-0.798775
91674969	chr9:91674969:C:T	4.79519e-07	-1.5465	-1.23418	2.51807e-05	-1.5651	-1.23899
91674970	chr9:91674970:G:A	2.38808e-06	-1.16478e-10	-1.17521	0.000127079	-1.16478e-10	-1.18537
91675012	chr9:91675012:T:C	1.19174e-06	-0.967119	-0.903168	6.82595e-05	-0.942098	-0.864758
91675991	chr9:91675991:G:C	4.19739e-06	-0.165136	-0.446105	0.000359541	0.236179	-0.381522
91676005	chr9:91676005:C:T	5.35945e-07	-1.39548	-1.27395	2.93767e-05	-1.37616	-1.27381
91677839	chr9:91677839:A:G	2.5353e-06	-1.16478e-10	-1.11539	0.000133179	-1.16478e-10	-1.13848
91677958	chr9:91677958:T:C	1.80472e-06	-0.942898	-0.512402	0.000106883	-0.906208	-0.452233
91678010	chr9:91678010:G:A	2.83795e-06	-1.00262	-2.95118e-10	0.00012873	-1.17245	-2.95118e-10
91679463	chr9:91679463:A:G	1.18316e-06	-1.25514	-0.622376	7.72981e-05	-1.06438	-0.618124
91680123	chr9:91680123:G:C	2.3197e-06	-1.16478e-10	-1.20427	0.000124026	-1.16478e-10	-1.20968
91680318	chr9:91680318:G:C	1.65926e-06	-0.268237	-1.27109	0.000104797	-0.110384	-1.26776
91680395	chr9:91680395:G:A	2.65888e-06	-1.16478e-10	-1.0678	0.000139095	-1.16478e-10	-1.09501
91680401	chr9:91680401:A:G	3.47318e-06	-1.16478e-10	-0.800634	0.000190565	-1.16478e-10	-0.78018
91681684	chr9:91681684:C:T	2.62849e-06	-1.16478e-10	-1.07929	0.000146327	-1.16478e-10	-1.04433
91682019	chr9:91682019:G:A	1.41972e-06	-1.01894	-0.676304	0.000107919	-0.659945	-0.688847
91682051	chr9:91682051:T:C	1.43951e-06	-1.01655	-0.664854	0.000109584	-0.656116	-0.677369
91682548	chr9:91682548:C:T	5.12304e-06	-0.0152092	-0.396746	0.000332669	0.11916	-0.342183
91682828	chr9:91682828:T:C	5.06041e-07	-1.52903	-1.19781	2.63873e-05	-1.55217	-1.20512
91682986	chr9:91682986:G:A	2.174e-06	-1.16478e-10	-1.26913	0.000116947	-1.16478e-10	-1.26845
91683527	chr9:91683527:A:G	4.13104e-06	-0.0658114	-0.561363	0.000406988	0.482675	-0.504064
91683661	chr9:91683661:G:A	1.12505e-06	-1.3612	-0.566676	7.54021e-05	-1.11976	-0.587575
91683939	chr9:91683939:T:G	3.88123e-06	0.0596165	-0.749169	0.000260011	0.187069	-0.656516
91684047	chr9:91684047:C:T	2.82637e-06	-0.0604053	-0.946307	0.000184279	0.0606849	-0.874408
91684048	chr9:91684048:G:A	2.16621e-06	-1.16478e-10	-1.27273	0.000116425	-1.16478e-10	-1.27292
91684123	chr9:91684123:G:C	2.17035e-06	-1.16478e-10	-1.27082	0.000116988	-1.16478e-10	-1.2681
91684253	chr9:91684253:C:T	2.97399e-06	-0.0192172	-0.936583	0.00019439	0.103458	-0.863765
91684301	chr9:91684301:C:T	2.16578e-06	-1.16478e-10	-1.27292	0.00011663	-1.16478e-10	-1.27117
91685126	chr9:91685126:A:G	2.69347e-06	-1.16478e-10	-1.05487	0.000141309	-1.16478e-10	-1.07923
91685311	chr9:91685311:G:A	2.91999e-06	-0.0429904	-0.931132	0.000190564	0.0782158	-0.858399
91685631	chr9:91685631:C:T	8.83923e-07	-1.07739	-1.09169	6.68143e-05	-0.733961	-1.09429
91686043	chr9:91686043:G:T	8.84383e-07	-1.23209	-0.936481	5.86655e-05	-1.03336	-0.924962
91686389	chr9:91686389:C:T	2.26308e-06	-1.16478e-10	-1.22898	0.000123204	-1.16478e-10	-1.21633
91686495	chr9:91686495:C:T	4.4825e-07	-1.57908	-1.26902	2.43253e-05	-1.57197	-1.26669
91687470	chr9:91687470:C:T	1.09921e-06	-0.724295	-1.22682	6.41347e-05	-0.649311	-1.21987
91687769	chr9:91687769:C:T	2.16392e-06	-1.16478e-10	-1.27378	0.000116461	-1.16478e-10	-1.27262
91687866	chr9:91687866:T:C	2.2446e-06	-0.529986	-0.707191	0.000136595	-0.48585	-0.627304
91687954	chr9:91687954:T:C	7.90122e-07	-1.58792	-0.69335	4.18289e-05	-1.58801	-0.708574
91687986	chr9:91687986:G:A	1.88783e-06	-1.41027	-2.95118e-10	9.32402e-05	-1.49499	-2.95118e-10
91688020	chr9:91688020:T:C	1.78767e-06	-0.868807	-0.595986	0.000156305	-0.459847	-0.518515
91688154	chr9:91688154:A:G	1.54891e-06	-0.844219	-0.763934	0.000130683	-0.431768	-0.725627
91688824	chr9:91688824:G:A	1.47644e-05	-0.430266	1.07678	0.00109797	-0.0144235	0.985467
91689101	chr9:91689101:T:A	2.16356e-06	-1.16478e-10	-1.27395	0.000116305	-1.16478e-10	-1.27396
91689716	chr9:91689716:G:A	1.46629e-06	-0.414682	-1.24828	8.02827e-05	-0.387107	-1.25751
91690028	chr9:91690028:GGTATTA:G	2.64711e-06	-1.16478e-10	-1.07224	0.00014195	-1.16478e-10	-1.0747
91690101	chr9:91690101:T:C	4.94114e-06	-1.16478e-10	-0.448109	0.000258089	-1.16478e-10	-0.476869
91690111	chr9:91690111:T:C	2.59695e-06	-1.16478e-10	-1.09136	0.000142585	-1.16478e-10	-1.07023
91690213	chr9:91690213:G:A	2.27147e-06	-1.16478e-10	-1.22528	0.000121636	-1.16478e-10	-1.22914
91690833	chr9:91690833:G:A	2.21003e-06	-1.16478e-10	-1.2527	0.000117839	-1.16478e-10	-1.26086
91691243	chr9:91691243:A:T	2.43523e-06	0.112087	-1.26775	0.000111922	-0.0457021	-1.26667
91691935	chr9:91691935:G:A	1.3659e-06	-0.463877	-1.27001	6.46655e-05	-0.590411	-1.27053
91692135	chr9:91692135:T:C	4.7282e-06	-1.16478e-10	-0.492159	0.000257343	-1.16478e-10	-0.479763
91692139	chr9:91692139:C:G	3.41058e-06	-1.16478e-10	-0.818823	0.00017957	-1.16478e-10	-0.839609
91692394	chr9:91692394:C:G	2.2346e-05	2.30714	-1.24619	0.00120747	2.30551	-1.2394
91692487	chr9:91692487:G:C	7.21616e-07	-1.56935	-0.802614	3.95081e-05	-1.52195	-0.831714
91692535	chr9:91692535:G:A	2.3098e-06	-1.16478e-10	-1.20854	0.000123674	-1.16478e-10	-1.21253
91692574	chr9:91692574:G:A	6.40615e-07	-1.22273	-1.2683	3.41561e-05	-1.228	-1.27123
91692723	chr9:91692723:G:A	6.26861e-07	-1.33452	-1.17821	3.29435e-05	-1.34343	-1.19195
91692828	chr9:91692828:C:T	1.76632e-05	2.09477	-1.269	0.000933777	2.077	-1.26793
91692889	chr9:91692889:G:A	2.49998e-05	2.41109	-1.23792	0.00134442	2.4054	-1.23185
91693064	chr9:91693064:C:A	2.27889e-06	-1.16478e-10	-1.22202	0.000122049	-1.16478e-10	-1.22575
91693589	chr9:91693589:A:G	7.10348e-06	0.084756	-0.169876	0.000457084	0.294845	-0.20015
91694208	chr9:91694208:A:G	1.15469e-06	-0.648052	-1.25382	5.56449e-05	-0.762511	-1.24867
91694221	chr9:91694221:C:T	7.8503e-07	-1.54455	-0.743191	4.35572e-05	-1.48057	-0.775522
91694361	chr9:91694361:G:C	2.10045e-06	-0.107912	-1.19564	0.000115241	-0.100064	-1.18309
91694366	chr9:91694366:G:T	2.25119e-06	-1.16478e-10	-1.23425	0.000119983	-1.16478e-10	-1.24282
91694934	chr9:91694934:C:T	2.2307e-06	-1.16478e-10	-1.24339	0.000119586	-1.16478e-10	-1.24614
91695068	chr9:91695068:T:C	2.53686e-06	-1.16478e-10	-1.11478	0.000135083	-1.16478e-10	-1.12429
91696205	chr9:91696205:T:C	4.62654e-07	-1.55314	-1.26334	2.62197e-05	-1.5009	-1.26276
91696277	chr9:91696277:G:A	6.81906e-06	-0.125982	-2.95118e-10	0.000330457	-0.229696	-2.95118e-10
91696574	chr9:91696574:T:A	3.96025e-05	2.15992	-0.526734	0.00207266	2.16153	-0.555115
91696909	chr9:91696909:C:A	5.08887e-06	-1.16478e-10	-0.418648	0.000276816	-1.16478e-10	-0.406819
91697240	chr9:91697240:C:T	2.29918e-06	-1.16478e-10	-1.21315	0.000122254	-1.16478e-10	-1.22407
91697351	chr9:91697351:T:A	6.49663e-06	-1.16478e-10	-0.17442	0.000352482	-1.16478e-10	-0.165171
91697484	chr9:91697484:A:G	2.07591e-06	-0.07537	-1.23993	0.000113788	-0.0644502	-1.23139
91697737	chr9:91697737:CCAGA:C	2.92206e-06	-1.16478e-10	-0.973416	0.00015446	-1.16478e-10	-0.990234
91698485	chr9:91698485:A:T	2.16735e-06	-1.16478e-10	-1.2722	0.000116413	-1.16478e-10	-1.27303
91698805	chr9:91698805:C:T	4.52877e-07	-1.56485	-1.27299	2.55449e-05	-1.51972	-1.27001
91699021	chr9:91699021:G:A	3.06537e-06	-1.16478e-10	-0.925537	0.00016257	-1.16478e-10	-0.939065
91699184	chr9:91699184:T:G	5.36728e-06	-1.16478e-10	-0.365383	0.0002927	-1.16478e-10	-0.351025
91700630	chr9:91700630:T:C	3.26503e-06	-1.16478e-10	-0.862435	0.000172791	-1.16478e-10	-0.878089
91700719	chr9:91700719:C:A	2.03121e-06	-0.104879	-1.23219	0.000111081	-0.0965907	-1.22332
91701024	chr9:91701024:T:C	4.88713e-06	-1.16478e-10	-0.4591	0.000267253	-1.16478e-10	-0.441976
91701131	chr9:91701131:A:G	2.42707e-06	-1.16478e-10	-1.15902	0.000132737	-1.16478e-10	-1.1418
91701210	chr9:91701210:G:A	7.14681e-07	-1.54222	-0.839399	3.98738e-05	-1.47713	-0.86732
91701250	chr9:91701250:C:T	4.5459e-07	-1.56114	-1.27292	2.56891e-05	-1.51369	-1.27041
91701300	chr9:91701300:G:C	2.86133e-06	-1.16478e-10	-0.994417	0.000152424	-1.16478e-10	-1.0035
91701334	chr9:91701334:T:C	1.86073e-06	-0.182551	-1.24218	0.00010071	-0.183407	-1.23452
91701662	chr9:91701662:C:T	2.19102e-06	-1.16478e-10	-1.26134	0.000117006	-1.16478e-10	-1.26794
91701672	chr9:91701672:C:A	2.86133e-06	-1.16478e-10	-0.994417	0.000152424	-1.16478e-10	-1.0035
91702011	chr9:91702011:CTCT:C	1.58172e-06	-1.58719	-2.95118e-10	8.49065e-05	-1.58862	-2.95118e-10
91702853	chr9:91702853:A:T	2.79101e-06	-1.16478e-10	-1.0193	0.0001496	-1.16478e-10	-1.02221
91703050	chr9:91703050:AC:A	1.2862e-06	-0.527511	-1.2665	6.19114e-05	-0.636375	-1.26809
91703447	chr9:91703447:T:TA	1.82008e-06	-1.44683	-2.95118e-10	9.62736e-05	-1.46298	-2.95118e-10
91704089	chr9:91704089:T:G	1.20936e-06	-0.585401	-1.27021	5.84627e-05	-0.690451	-1.27133
91704102	chr9:91704102:T:G	3.78892e-06	-0.713622	-2.95118e-10	0.000167193	-0.911026	-2.95118e-10
91704317	chr9:91704317:T:C	2.56667e-06	-1.10309	-2.95118e-10	0.00014514	-1.05247	-2.95118e-10
91704982	chr9:91704982:G:A	2.2867e-06	-1.16478e-10	-1.21859	0.000121294	-1.16478e-10	-1.23195
91706390	chr9:91706390:G:T	3.41984e-06	-0.816111	-2.95118e-10	0.00019449	-0.759789	-2.95118e-10
91706510	chr9:91706510:C:A	8.97033e-06	-1.16478e-10	0.148219	0.000466195	-1.16478e-10	0.114432
91706568	chr9:91706568:T:C	2.17449e-06	-1.16478e-10	-1.26891	0.000116625	-1.16478e-10	-1.2712
91706798	chr9:91706798:T:C	2.56844e-06	-1.16478e-10	-1.1024	0.000138314	-1.16478e-10	-1.10064
91706918	chr9:91706918:C:T	2.16358e-06	-1.16478e-10	-1.27394	0.000116316	-1.16478e-10	-1.27386
91707057	chr9:91707057:T:C	1.19274e-06	-0.615938	-1.25352	6.01376e-05	-0.678717	-1.25482
91707255	chr9:91707255:G:A	8.7741e-07	-1.54199	-0.634498	4.88974e-05	-1.47741	-0.663033
91707286	chr9:91707286:C:T	2.78766e-06	-1.16478e-10	-1.0205	0.000149417	-1.16478e-10	-1.02343
91707354	chr9:91707354:C:G	1.48774e-06	-0.417098	-1.23135	7.08162e-05	-0.539537	-1.23055
91707588	chr9:91707588:G:A	7.01496e-07	-1.55759	-0.84265	3.87731e-05	-1.50198	-0.870463
91707595	chr9:91707595:C:T	4.54691e-07	-1.5618	-1.27204	2.55706e-05	-1.51496	-1.27376
91707728	chr9:91707728:G:A	3.24836e-06	-1.16478e-10	-0.867553	0.000172388	-1.16478e-10	-0.880421
91707750	chr9:91707750:T:C	4.36217e-05	2.43593	-0.706078	0.0022723	2.42971	-0.73134
91708078	chr9:91708078:TTATTA:T	2.39322e-06	-1.16478e-10	-1.17306	0.000131797	-1.16478e-10	-1.14891
91708086	chr9:91708086:TA:T	2.32448e-06	-1.16478e-10	-1.20221	0.000124019	-1.16478e-10	-1.20974
91708088	chr9:91708088:T:TA	2.16503e-06	-1.16478e-10	-1.27327	0.000116349	-1.16478e-10	-1.27357
91708089	chr9:91708089:T:A	5.76458e-07	-1.46906	-1.12749	3.36744e-05	-1.37696	-1.13648
91708333	chr9:91708333:C:T	4.89432e-06	-1.16478e-10	-0.457629	0.000267576	-1.16478e-10	-0.440767
91708850	chr9:91708850:G:A	2.19123e-06	-0.0374911	-1.22375	0.000120581	-0.0236216	-1.21423
91708861	chr9:91708861:A:C	2.1695e-06	-1.16478e-10	-1.27121	0.000116449	-1.16478e-10	-1.27272
91709015	chr9:91709015:C:T	1.28862e-06	-0.548302	-1.24383	6.17865e-05	-0.665225	-1.24126
91709146	chr9:91709146:A:G	4.87286e-07	-1.57001	-1.1946	2.72014e-05	-1.53346	-1.19345
91709258	chr9:91709258:T:C	1.235e-06	-0.562548	-1.27209	5.96879e-05	-0.667627	-1.27342
91709266	chr9:91709266:G:C	7.94034e-06	-1.16478e-10	0.0262516	0.000434078	-1.16478e-10	0.0430525
91709451	chr9:91709451:A:G	2.01899e-06	-0.107593	-1.23552	0.000111285	-0.0931468	-1.22493
91709635	chr9:91709635:C:T	5.14436e-06	-1.16478e-10	-0.407802	0.000281392	-1.16478e-10	-0.390422
91709649	chr9:91709649:T:A	2.40106e-06	-1.16478e-10	-1.16979	0.000127505	-1.16478e-10	-1.18202
91709650	chr9:91709650:T:G	3.11194e-06	-1.16478e-10	-0.910457	0.000169065	-1.16478e-10	-0.899887
91709817	chr9:91709817:T:C	1.38992e-06	-0.52772	-1.18874	6.67701e-05	-0.630652	-1.19827
91709846	chr9:91709846:A:G	2.39151e-06	-1.16478e-10	-1.17378	0.000127028	-1.16478e-10	-1.18576
91710038	chr9:91710038:A:G	7.10868e-07	-1.14506	-1.24192	4.02129e-05	-1.08353	-1.25245
91710456	chr9:91710456:A:G	2.2198e-06	-1.16478e-10	-1.24829	0.000118694	-1.16478e-10	-1.25362
91710562	chr9:91710562:C:T	2.17327e-06	-1.16478e-10	-1.26947	0.000117433	-1.16478e-10	-1.26431
91710606	chr9:91710606:C:A	2.22124e-06	-1.16478e-10	-1.24764	0.000117907	-1.16478e-10	-1.26028
91710662	chr9:91710662:A:G	2.21867e-06	-1.16478e-10	-1.2488	0.00011863	-1.16478e-10	-1.25416
91711027	chr9:91711027:G:A	2.17911e-06	-1.16478e-10	-1.26679	0.000116782	-1.16478e-10	-1.26986
91711167	chr9:91711167:T:A	2.21559e-06	-1.16478e-10	-1.25018	0.000118073	-1.16478e-10	-1.25887
91711341	chr9:91711341:G:A	2.16349e-06	-1.16478e-10	-1.27398	0.000116353	-1.16478e-10	-1.27354
91711379	chr9:91711379:T:C	2.16962e-06	-1.16478e-10	-1.27115	0.000116754	-1.16478e-10	-1.2701
91711399	chr9:91711399:T:C	8.29056e-06	0.0694135	-2.95118e-10	0.00049084	0.165945	-2.95118e-10
91711425	chr9:91711425:G:A	2.45439e-06	-1.16478e-10	-1.14783	0.000130588	-1.16478e-10	-1.15812
91711470	chr9:91711470:G:T	2.22684e-06	-1.16478e-10	-1.24512	0.000120512	-1.16478e-10	-1.23842
91711549	chr9:91711549:TGTATGTGTGTGGTGTGTGCAAG:T	2.81574e-06	-1.16478e-10	-1.01048	0.00015092	-1.16478e-10	-1.01342
91712339	chr9:91712339:C:T	1.49349e-06	-0.372387	-1.2722	8.16665e-05	-0.358201	-1.26933
91712494	chr9:91712494:C:G	1.81581e-05	-1.16478e-10	0.85341	0.00099063	-1.16478e-10	0.868169
91712589	chr9:91712589:T:C	5.86127e-06	-0.277338	-2.95118e-10	0.000406971	-0.0214288	-2.95118e-10
91713017	chr9:91713017:T:G	2.16858e-06	-1.16478e-10	-1.27163	0.000116835	-1.16478e-10	-1.26941
91713616	chr9:91713616:C:T	1.12171e-06	-0.700075	-1.23077	6.01629e-05	-0.701923	-1.23119
91713649	chr9:91713649:T:C	1.37133e-05	-1.16478e-10	0.57266	0.000770383	-1.16478e-10	0.616716
91714103	chr9:91714103:T:C	3.58272e-06	-1.16478e-10	-0.769582	0.000193767	-1.16478e-10	-0.763517
91714105	chr9:91714105:T:A	3.49944e-06	-1.16478e-10	-0.793101	0.000189239	-1.16478e-10	-0.78716
91714220	chr9:91714220:C:T	2.61515e-06	-1.16478e-10	-1.08438	0.0001368	-1.16478e-10	-1.11165
91714442	chr9:91714442:T:C	4.5997e-07	-1.55166	-1.27064	2.60912e-05	-1.49542	-1.27315
91714675	chr9:91714675:G:A	5.14827e-06	-1.16478e-10	-0.407042	0.000281846	-1.16478e-10	-0.388809
91714786	chr9:91714786:C:T	2.50391e-06	-1.16478e-10	-1.12785	0.000132747	-1.16478e-10	-1.14172
91715926	chr9:91715926:T:A	2.1636e-06	-1.16478e-10	-1.27393	0.000116316	-1.16478e-10	-1.27386
91716149	chr9:91716149:T:A	1.90679e-06	-1.40028	-2.95118e-10	0.000106778	-1.35942	-2.95118e-10
91716653	chr9:91716653:C:G	2.80235e-06	-1.16478e-10	-1.01525	0.000146497	-1.16478e-10	-1.04317
91716732	chr9:91716732:A:G	5.2553e-06	-1.16478e-10	-0.386466	0.000289322	-1.16478e-10	-0.362631
91716781	chr9:91716781:C:T	5.79748e-07	-1.57094	-1.01992	3.19396e-05	-1.52599	-1.04033
91717230	chr9:91717230:C:A	2.16466e-06	-1.16478e-10	-1.27344	0.000116386	-1.16478e-10	-1.27326
91717677	chr9:91717677:T:C	4.9944e-07	-1.57441	-1.16556	2.74196e-05	-1.57472	-1.14419
91717863	chr9:91717863:A:G	5.24118e-07	-1.55979	-1.13195	2.88722e-05	-1.56162	-1.10567
91718052	chr9:91718052:A:G	2.36635e-06	-1.16478e-10	-1.18436	0.000125069	-1.16478e-10	-1.2013
91718087	chr9:91718087:G:C	1.0785e-05	1.55677	-1.22431	0.000618662	1.60991	-1.21252
91718329	chr9:91718329:C:T	2.23729e-06	-1.16478e-10	-1.24044	0.000118768	-1.16478e-10	-1.253
91718452	chr9:91718452:GTAGCTGCCATCCTGGGGGAGTTA:G	8.04475e-07	-1.20957	-1.0537	4.43323e-05	-1.21817	-1.02029
91719626	chr9:91719626:A:G	9.57471e-06	1.33831	-1.12489	0.000663121	1.57856	-1.11178
91719759	chr9:91719759:G:A	6.00122e-07	-1.5769	-0.97943	3.34342e-05	-1.57804	-0.942555
91719796	chr9:91719796:T:C	4.46162e-07	-1.58115	-1.27163	2.47225e-05	-1.55002	-1.27244
91719812	chr9:91719812:A:G	2.1751e-06	-1.16478e-10	-1.26863	0.000116467	-1.16478e-10	-1.27257
91719992	chr9:91719992:TA:T	2.16887e-06	-1.2715	-2.95118e-10	0.000111681	-1.31453	-2.95118e-10
91720035	chr9:91720035:G:A	3.99278e-06	-1.16478e-10	-0.661217	0.00021413	-1.16478e-10	-0.663587
91720096	chr9:91720096:GGACT:G	2.2245e-06	-1.16478e-10	-1.24617	0.000120747	-1.16478e-10	-1.23647
91720569	chr9:91720569:A:T	3.00225e-06	-1.16478e-10	-0.946342	0.000160424	-1.16478e-10	-0.952354
91720737	chr9:91720737:C:G	2.90798e-06	-1.16478e-10	-0.978244	0.000153997	-1.16478e-10	-0.993238
91720916	chr9:91720916:T:C	1.18763e-05	1.30053	-0.871696	0.000830004	1.5343	-0.843041
91721477	chr9:91721477:A:G	6.57564e-07	-1.5667	-0.898221	3.68383e-05	-1.56511	-0.85852
91721516	chr9:91721516:C:T	6.63399e-07	-1.56306	-0.893023	3.71843e-05	-1.56133	-0.852953
91721655	chr9:91721655:G:A	6.70607e-07	-1.56218	-0.883093	3.7608e-05	-1.56046	-0.842493
91721672	chr9:91721672:C:A	6.87562e-07	-1.56288	-0.857425	3.86131e-05	-1.56097	-0.815606
91722061	chr9:91722061:C:T	1.77659e-06	-1.47101	-2.95118e-10	9.5343e-05	-1.47269	-2.95118e-10
91722337	chr9:91722337:T:C	6.45874e-07	-1.53759	-0.945264	3.61311e-05	-1.53524	-0.907776
91722646	chr9:91722646:A:C	5.86871e-07	-1.58228	-0.996377	3.18771e-05	-1.55057	-1.01772
91722926	chr9:91722926:T:C	2.34162e-06	-1.16478e-10	-1.19486	0.000124878	-1.16478e-10	-1.20283
91723125	chr9:91723125:G:A	2.21984e-06	-1.16478e-10	-1.24827	0.000117502	-1.16478e-10	-1.26372
91723417	chr9:91723417:T:C	2.21e-06	-1.16478e-10	-1.25271	0.00011984	-1.16478e-10	-1.24402
91723426	chr9:91723426:C:T	4.17706e-06	-1.16478e-10	-0.616096	0.000228964	-1.16478e-10	-0.596609
91723433	chr9:91723433:G:A	2.22272e-06	-1.16478e-10	-1.24697	0.000118402	-1.16478e-10	-1.25608
91723646	chr9:91723646:C:T	1.02034e-05	1.17584	-0.89882	0.000700155	1.39224	-0.871107
91723767	chr9:91723767:C:T	2.24851e-06	-1.16478e-10	-1.23544	0.000119564	-1.16478e-10	-1.24632
91724039	chr9:91724039:C:T	3.44711e-06	-0.0978462	-0.710323	0.0002747	0.269839	-0.684333
91724340	chr9:91724340:G:A	4.49228e-07	-1.58843	-1.2575	2.42618e-05	-1.57913	-1.26214
91724406	chr9:91724406:G:A	6.06475e-07	-1.54063	-1.00516	3.35382e-05	-1.54222	-0.975263
91724784	chr9:91724784:C:T	7.26247e-06	-0.0629836	-2.95118e-10	0.000350705	-0.170226	-2.95118e-10
91725364	chr9:91725364:C:G	2.59635e-06	-1.16478e-10	-1.0916	0.00013462	-1.16478e-10	-1.12772
91725483	chr9:91725483:T:C	5.44225e-07	-1.44594	-1.20816	2.72073e-05	-1.52199	-1.20469
91725716	chr9:91725716:G:A	2.30974e-06	-1.16478e-10	-1.20857	0.000122302	-1.16478e-10	-1.22368
91725748	chr9:91725748:T:TA	2.28241e-06	-1.16478e-10	-1.22047	0.000121021	-1.16478e-10	-1.23421
91725749	chr9:91725749:C:A	2.27083e-06	-1.16478e-10	-1.22556	0.000120493	-1.16478e-10	-1.23858
91725761	chr9:91725761:C:T	2.3634e-06	-1.16478e-10	-1.1856	0.000126623	-1.16478e-10	-1.18896
91726203	chr9:91726203:A:G	2.6321e-06	-1.16478e-10	-1.07792	0.000138923	-1.16478e-10	-1.09625
91726278	chr9:91726278:G:T	2.49161e-06	-1.16478e-10	-1.13278	0.000130545	-1.16478e-10	-1.15845
91726308	chr9:91726308:A:G	2.24995e-06	-1.16478e-10	-1.2348	0.000121561	-1.16478e-10	-1.22976
91726406	chr9:91726406:G:A	1.04158e-05	-1.16478e-10	0.297616	0.000565714	-1.16478e-10	0.307917
91726930	chr9:91726930:C:T	1.28065e-06	-0.575563	-1.22278	6.5115e-05	-0.617076	-1.23694
91727315	chr9:91727315:G:C	1.58504e-06	-1.58509	-2.95118e-10	8.5753e-05	-1.5787	-2.95118e-10
91727523	chr9:91727523:A:G	2.84346e-06	-1.16478e-10	-1.00068	0.000158633	-1.16478e-10	-0.96358
91727682	chr9:91727682:C:T	7.73013e-07	-1.4598	-0.843363	4.24477e-05	-1.45354	-0.828357
91727687	chr9:91727687:TTC:T	3.1555e-06	-1.16478e-10	-0.896557	0.000177036	-1.16478e-10	-0.853816
91727849	chr9:91727849:T:C	2.50558e-06	-1.57517	0.447987	0.000146235	-1.56872	0.523763
91727961	chr9:91727961:A:G	2.6229e-06	-1.16478e-10	-1.08142	0.000137223	-1.16478e-10	-1.10856
91728328	chr9:91728328:G:A	2.16348e-06	-1.16478e-10	-1.27398	0.000116348	-1.16478e-10	-1.27359
91728556	chr9:91728556:G:A	2.09296e-06	-1.33329	0.0261643	0.000128993	-1.2638	0.0933849
91728603	chr9:91728603:A:G	2.90701e-06	-1.16478e-10	-0.978579	0.000162315	-1.16478e-10	-0.940631
91728711	chr9:91728711:G:A	6.49865e-06	-0.17411	-2.95118e-10	0.00032348	-0.251033	-2.95118e-10
91728881	chr9:91728881:C:T	2.8774e-06	-0.988817	-2.95118e-10	0.000153952	-0.993531	-2.95118e-10
91729841	chr9:91729841:G:A	2.79526e-06	-1.16478e-10	-1.01778	0.000154694	-1.16478e-10	-0.98872
91730169	chr9:91730169:C:G	2.83074e-06	-1.16478e-10	-1.00516	0.000156446	-1.16478e-10	-0.977464
91730221	chr9:91730221:G:A	5.94936e-06	-0.262421	-2.95118e-10	0.000339694	-0.202128	-2.95118e-10
91730396	chr9:91730396:T:C	1.71334e-06	-0.491839	-1.01542	8.9623e-05	-0.535894	-0.998665
91730733	chr9:91730733:C:T	2.28899e-06	-1.16478e-10	-1.21759	0.00012108	-1.16478e-10	-1.23372
91731188	chr9:91731188:G:A	1.18754e-06	-0.612514	-1.26131	6.08647e-05	-0.655804	-1.26572
91731598	chr9:91731598:G:A	2.18089e-06	-1.16478e-10	-1.26597	0.000117722	-1.16478e-10	-1.26185
91731662	chr9:91731662:C:A	2.63553e-06	-1.16478e-10	-1.07662	0.000141026	-1.16478e-10	-1.08123
91731690	chr9:91731690:G:A	7.40759e-07	-1.44083	-0.904953	4.34771e-05	-1.3737	-0.884242
91731855	chr9:91731855:C:A	2.50262e-06	-1.16478e-10	-1.12837	0.000135399	-1.16478e-10	-1.12195
91732189	chr9:91732189:C:T	5.34809e-06	0.878865	-1.24783	0.00030987	0.952291	-1.24631
91732476	chr9:91732476:T:C	5.90846e-07	-1.31515	-1.25675	3.0756e-05	-1.34697	-1.25711
91732581	chr9:91732581:C:T	4.05024e-06	-1.16478e-10	-0.646927	0.000212474	-1.16478e-10	-0.671351
91732978	chr9:91732978:C:CT	2.18498e-06	-1.16478e-10	-1.2641	0.000117994	-1.16478e-10	-1.25954
91733003	chr9:91733003:G:A	9.14553e-07	-1.41792	-0.717105	5.03344e-05	-1.41107	-0.700409
91733004	chr9:91733004:G:A	2.04935e-06	-1.3027	-0.0254757	0.000126685	-1.22862	0.0401443
91733326	chr9:91733326:T:C	7.12719e-07	-1.13765	-1.24673	4.57374e-05	-0.956825	-1.25043
91733342	chr9:91733342:G:A	2.22761e-06	-1.16478e-10	-1.24477	0.000119707	-1.16478e-10	-1.24512
91733718	chr9:91733718:G:GA	2.20887e-06	-1.16478e-10	-1.25322	0.000118867	-1.16478e-10	-1.25217
91733756	chr9:91733756:T:C	5.09087e-07	-1.45354	-1.2673	2.92126e-05	-1.3879	-1.26767
91733830	chr9:91733830:C:A	2.06067e-06	-1.32267	-2.95118e-10	0.000110958	-1.32102	-2.95118e-10
91734668	chr9:91734668:C:G	6.86292e-07	-1.4586	-0.963555	4.00776e-05	-1.39315	-0.946206
91734760	chr9:91734760:C:T	6.45723e-07	-1.45031	-1.03277	3.68768e-05	-1.40172	-1.02087
91735398	chr9:91735398:A:C	6.85391e-07	-1.15344	-1.27003	4.37344e-05	-0.980508	-1.27153
91735502	chr9:91735502:G:A	2.31663e-06	-1.16478e-10	-1.20559	0.000125836	-1.16478e-10	-1.19519
91735748	chr9:91735748:C:A	3.00651e-06	-0.944925	-2.95118e-10	0.000151279	-1.01104	-2.95118e-10
91735945	chr9:91735945:A:G	2.12228e-06	-1.29321	-2.95118e-10	0.000101027	-1.41479	-2.95118e-10
91736007	chr9:91736007:G:A	2.48526e-06	-1.16478e-10	-1.13533	0.000135506	-1.16478e-10	-1.12116
91736010	chr9:91736010:G:T	2.40913e-06	-1.16478e-10	-1.16644	0.000130543	-1.16478e-10	-1.15847
91736088	chr9:91736088:A:G	2.19218e-06	-1.16961	-0.0912013	0.000136499	-1.08246	-0.0313901
91736268	chr9:91736268:C:T	1.5836e-06	-1.27557	-0.310428	9.69853e-05	-1.19855	-0.257066
91737336	chr9:91737336:G:A	1.69759e-06	-1.35913	-0.157365	0.00010335	-1.29262	-0.0994369
91737515	chr9:91737515:A:G	5.83942e-07	-1.54237	-1.04129	3.16694e-05	-1.54023	-1.03459
91737682	chr9:91737682:T:C	2.32195e-06	-1.2033	-2.95118e-10	0.000108399	-1.34435	-2.95118e-10
91737683	chr9:91737683:G:A	5.4468e-07	-1.4095	-1.24376	3.17166e-05	-1.33564	-1.2377
91738065	chr9:91738065:C:T	2.17531e-06	-1.16478e-10	-1.26853	0.000117346	-1.16478e-10	-1.26505
91738071	chr9:91738071:T:G	2.26504e-06	-1.16478e-10	-1.22811	0.000119727	-1.16478e-10	-1.24496
91738090	chr9:91738090:T:C	2.26217e-06	-1.16478e-10	-1.22938	0.000119607	-1.16478e-10	-1.24596
91738494	chr9:91738494:A:G	1.68097e-06	-1.56893	0.0425985	9.69098e-05	-1.56129	0.104897
91739186	chr9:91739186:G:A	2.40301e-06	-1.16478e-10	-1.16898	0.000131005	-1.16478e-10	-1.15494
91739454	chr9:91739454:C:T	2.16349e-06	-1.16478e-10	-1.27398	0.000116323	-1.16478e-10	-1.2738
91739609	chr9:91739609:A:G	1.3944e-05	1.62867	-1.03933	0.000908224	1.8307	-1.04938
91739873	chr9:91739873:T:A	2.17055e-06	-1.16478e-10	-1.27072	0.000116857	-1.16478e-10	-1.26922
91740096	chr9:91740096:C:A	2.21869e-06	-1.16478e-10	-1.24879	0.000119738	-1.16478e-10	-1.24486
91740276	chr9:91740276:C:T	2.31273e-06	-1.16478e-10	-1.20728	0.000124578	-1.16478e-10	-1.20524
91740357	chr9:91740357:G:A	2.4239e-06	-1.16478e-10	-1.16033	0.000131167	-1.16478e-10	-1.1537
91740947	chr9:91740947:T:C	2.19936e-06	-1.16478e-10	-1.25754	0.000117399	-1.16478e-10	-1.26459
91741108	chr9:91741108:T:C	2.53821e-06	-1.56799	0.453749	0.000155222	-1.54488	0.559563
91741143	chr9:91741143:A:G	2.34785e-06	-1.16478e-10	-1.1922	0.000127628	-1.16478e-10	-1.18105
91742118	chr9:91742118:G:A	1.09556e-06	-0.682045	-1.27239	4.67066e-05	-0.918077	-1.26821
91742375	chr9:91742375:T:C	5.00466e-07	-1.5506	-1.18732	2.6247e-05	-1.58246	-1.18016
91742498	chr9:91742498:C:T	1.05811e-06	-0.923439	-1.06578	5.47657e-05	-0.954404	-1.0727
91742811	chr9:91742811:C:A	9.54289e-07	-0.873361	-1.21913	5.21755e-05	-0.858128	-1.21743
91742950	chr9:91742950:G:A	1.15594e-06	-0.751053	-1.14974	6.38173e-05	-0.731675	-1.14247
91743018	chr9:91743018:T:C	2.34117e-06	-1.16478e-10	-1.19506	0.000124221	-1.16478e-10	-1.20811
91743246	chr9:91743246:T:A	2.20698e-06	-1.16478e-10	-1.25408	0.000120218	-1.16478e-10	-1.24086
91743293	chr9:91743293:C:T	1.03529e-06	-0.861723	-1.1493	5.6695e-05	-0.846374	-1.14611
91743529	chr9:91743529:C:T	2.93754e-06	-1.16478e-10	-0.968131	0.000156704	-1.16478e-10	-0.975814
91743871	chr9:91743871:A:G	1.29695e-06	-0.583068	-1.20262	7.18944e-05	-0.542035	-1.21294
91744049	chr9:91744049:A:C	2.36346e-06	-1.16478e-10	-1.18558	0.000128652	-1.16478e-10	-1.17306
91744423	chr9:91744423:A:G	1.66971e-06	-1.53306	-2.95118e-10	8.50285e-05	-1.58719	-2.95118e-10
91744430	chr9:91744430:G:T	1.44671e-06	-0.406621	-1.26979	7.79086e-05	-0.411858	-1.26278
91744572	chr9:91744572:C:T	1.19496e-06	-0.630668	-1.23692	6.48609e-05	-0.618943	-1.23898
91744648	chr9:91744648:C:A	8.50098e-07	-1.58369	-0.624418	4.78808e-05	-1.58793	-0.573525
91744677	chr9:91744677:A:T	1.31806e-06	-0.570652	-1.19889	7.30795e-05	-0.529197	-1.20943
91744701	chr9:91744701:A:C	1.67804e-06	-1.52808	-2.95118e-10	8.51084e-05	-1.58625	-2.95118e-10
91744883	chr9:91744883:C:T	2.27319e-06	-1.16478e-10	-1.22452	0.000120775	-1.16478e-10	-1.23625
91745103	chr9:91745103:C:T	9.18338e-06	0.171692	-2.95118e-10	0.000504871	0.19413	-2.95118e-10
91745172	chr9:91745172:G:C	1.28746e-06	-0.602756	-1.19027	7.12882e-05	-0.562021	-1.20142
91745285	chr9:91745285:C:T	3.14234e-06	-0.900735	-2.95118e-10	0.000169534	-0.897115	-2.95118e-10
91745511	chr9:91745511:C:T	8.75547e-07	-1.03082	-1.14779	4.49322e-05	-1.05584	-1.16918
91745668	chr9:91745668:C:T	2.29483e-06	-1.16478e-10	-1.21504	0.000124608	-1.16478e-10	-1.205
91745832	chr9:91745832:A:G	1.28836e-06	-0.579735	-1.2126	7.15483e-05	-0.537813	-1.22199
91745844	chr9:91745844:G:A	9.91722e-07	-0.812196	-1.24182	5.13339e-05	-0.839234	-1.25259
91746055	chr9:91746055:T:G	1.796e-06	-1.46014	-2.95118e-10	8.71128e-05	-1.56297	-2.95118e-10
91746062	chr9:91746062:TTTTG:T	6.38859e-06	-0.19119	-2.95118e-10	0.000309036	-0.296715	-2.95118e-10
91746381	chr9:91746381:C:T	1.20106e-06	-0.607855	-1.25465	6.6727e-05	-0.569581	-1.25998
91746418	chr9:91746418:T:C	6.34927e-07	-1.58877	-0.911182	3.54271e-05	-1.5786	-0.884099
91746924	chr9:91746924:G:T	7.06091e-07	-1.32166	-1.07206	3.31243e-05	-1.46695	-1.06296
91747347	chr9:91747347:A:G	8.25632e-07	-1.0673	-1.17001	4.52515e-05	-1.05184	-1.1661
91747520	chr9:91747520:C:T	2.25396e-06	-1.16478e-10	-1.23302	0.000122297	-1.16478e-10	-1.22372
91747758	chr9:91747758:G:A	5.76786e-07	-1.35463	-1.24136	2.84006e-05	-1.45459	-1.22917
91747762	chr9:91747762:T:C	2.79026e-06	-1.16478e-10	-1.01957	0.00015287	-1.16478e-10	-1.00058
91747863	chr9:91747863:G:A	5.24391e-06	-0.585684	0.197047	0.000247798	-0.787186	0.26963
91747911	chr9:91747911:A:G	3.28528e-06	-1.16478e-10	-0.856252	0.000173711	-1.16478e-10	-0.872777
91748306	chr9:91748306:C:CT	2.30986e-06	0.0337692	-1.24229	9.67423e-05	-0.229989	-1.22813
91748353	chr9:91748353:A:G	1.02271e-06	-0.749335	-1.27392	5.66494e-05	-0.719478	-1.27381
91748418	chr9:91748418:A:G	4.54915e-07	-1.56915	-1.2642	2.43774e-05	-1.56417	-1.27234
91749028	chr9:91749028:A:G	2.18743e-06	-1.16478e-10	-1.26298	0.000117885	-1.16478e-10	-1.26046
91749302	chr9:91749302:C:T	1.31075e-06	-1.16683	-0.608276	7.93696e-05	-1.07441	-0.581642
91749677	chr9:91749677:C:T	3.20013e-06	0.387823	-1.27034	0.000168637	0.370353	-1.27278
91750607	chr9:91750607:T:C	1.69682e-06	-1.51695	-2.95118e-10	8.52603e-05	-1.58446	-2.95118e-10
91750811	chr9:91750811:GAATCTGAA:G	1.61108e-06	-1.5688	-2.95118e-10	8.74036e-05	-1.55963	-2.95118e-10
91751039	chr9:91751039:T:C	2.21051e-06	-1.25248	-2.95118e-10	0.000113	-1.30278	-2.95118e-10
91751166	chr9:91751166:A:G	1.67802e-06	-1.52809	-2.95118e-10	8.50595e-05	-1.58682	-2.95118e-10
91751702	chr9:91751702:TAATACTC:T	3.57761e-06	-1.16478e-10	-0.77101	0.000188319	-1.16478e-10	-0.792034
91751804	chr9:91751804:C:T	3.58819e-06	-1.16478e-10	-0.768055	0.000198494	-1.16478e-10	-0.739413
91752010	chr9:91752010:G:A	1.06138e-06	-0.713219	-1.27291	5.88429e-05	-0.684269	-1.27103
91752040	chr9:91752040:A:G	1.25717e-06	-0.548691	-1.26815	7.05549e-05	-0.509263	-1.26452
91752112	chr9:91752112:T:C	2.94114e-06	-0.966906	-2.95118e-10	0.000159189	-0.96008	-2.95118e-10
91752172	chr9:91752172:C:T	3.50484e-06	-0.791558	-2.95118e-10	0.000197194	-0.745986	-2.95118e-10
91752642	chr9:91752642:G:C	2.26856e-06	-1.16478e-10	-1.22656	0.000121887	-1.16478e-10	-1.22708
91752643	chr9:91752643:G:C	1.14724e-06	-0.663408	-1.24494	7.42467e-05	-0.477513	-1.24527
91753134	chr9:91753134:C:T	1.69747e-06	-0.242916	-1.27365	9.47229e-05	-0.206735	-1.27248
91753283	chr9:91753283:G:A	1.66494e-06	-0.275429	-1.26048	9.3054e-05	-0.241461	-1.25553
91753480	chr9:91753480:G:A	4.26839e-06	0.659028	-1.25349	0.000228416	0.648348	-1.24735
91753949	chr9:91753949:T:A	1.71554e-06	-1.50598	-2.95118e-10	8.5515e-05	-1.58148	-2.95118e-10
91754095	chr9:91754095:G:A	4.42448e-07	-1.58846	-1.27268	2.3776e-05	-1.58877	-1.27272
91754114	chr9:91754114:C:T	2.17277e-06	-1.16478e-10	-1.2697	0.000116825	-1.16478e-10	-1.26949
91754455	chr9:91754455:G:A	2.30694e-06	-1.16478e-10	-1.20978	0.000125374	-1.16478e-10	-1.19887
91754752	chr9:91754752:C:T	8.56453e-07	-1.37334	-0.827319	5.13481e-05	-1.29494	-0.796606
91755274	chr9:91755274:C:T	6.42325e-06	-0.18578	-2.95118e-10	0.000318516	-0.266501	-2.95118e-10
91756046	chr9:91756046:C:T	8.18662e-07	-0.976526	-1.26926	5.28997e-05	-0.794858	-1.26692
91756047	chr9:91756047:G:A	2.20922e-06	-1.16478e-10	-1.25306	0.000118025	-1.16478e-10	-1.25927
91756094	chr9:91756094:C:T	6.61461e-06	-1.16478e-10	-0.156424	0.000345813	-1.16478e-10	-0.184274
91756243	chr9:91756243:G:A	2.22331e-06	-1.16478e-10	-1.24671	0.000120002	-1.16478e-10	-1.24266
91756507	chr9:91756507:C:T	2.71602e-06	-1.04654	-2.95118e-10	0.000113302	-1.30012	-2.95118e-10
91756514	chr9:91756514:A:G	2.67746e-06	-1.06083	-2.95118e-10	0.000112129	-1.31052	-2.95118e-10
91756518	chr9:91756518:A:T	2.98468e-06	-0.00313751	-0.949074	0.000169994	0.0558746	-0.950286
91756541	chr9:91756541:C:T	2.44002e-06	-1.16478e-10	-1.1537	0.000129708	-1.16478e-10	-1.16489
91756896	chr9:91756896:G:A	1.61664e-06	-0.786241	-0.779115	6.7423e-05	-1.041	-0.778189
91757079	chr9:91757079:C:T	1.04896e-05	1.56155	-1.25686	0.000763467	1.86679	-1.25909
91757459	chr9:91757459:G:A	2.16944e-06	-1.16478e-10	-1.27123	0.000116393	-1.16478e-10	-1.2732
91757674	chr9:91757674:C:T	8.6782e-07	-1.56988	-0.61759	4.77226e-05	-1.5886	-0.576169
91757878	chr9:91757878:G:A	2.22638e-06	-1.16478e-10	-1.24533	0.000118717	-1.16478e-10	-1.25343
91758370	chr9:91758370:G:A	2.40065e-06	-1.16478e-10	-1.16996	0.000127069	-1.16478e-10	-1.18544
91758602	chr9:91758602:C:T	2.48241e-06	-1.16478e-10	-1.13647	0.000132703	-1.16478e-10	-1.14206
91758639	chr9:91758639:G:A	1.81448e-05	1.85576	-1.00308	0.00131645	2.17089	-1.01837
91758835	chr9:91758835:G:A	1.88005e-05	2.11728	-1.2291	0.00139774	2.43729	-1.22485
91759243	chr9:91759243:G:A	1.73368e-05	2.08098	-1.27385	0.00131267	2.42357	-1.27392
91760121	chr9:91760121:T:C	1.46789e-05	1.91384	-1.27313	0.00110386	2.24772	-1.27132
91760251	chr9:91760251:T:C	2.4074e-06	-1.16478e-10	-1.16715	0.00012736	-1.16478e-10	-1.18315
91760270	chr9:91760270:C:G	2.2543e-06	-1.16478e-10	-1.23286	0.000119973	-1.16478e-10	-1.24291
91760338	chr9:91760338:G:C	2.50054e-06	-1.16478e-10	-1.1292	0.000133177	-1.16478e-10	-1.13849
91760361	chr9:91760361:C:T	8.02642e-07	-1.57517	-0.690381	4.42723e-05	-1.58871	-0.651104
91760404	chr9:91760404:C:T	1.6473e-06	-1.54657	-2.95118e-10	8.82481e-05	-1.55002	-2.95118e-10
91760620	chr9:91760620:C:T	1.60884e-05	1.78457	-1.05218	0.00117432	2.10359	-1.06532
91760676	chr9:91760676:A:G	2.27426e-06	-1.16478e-10	-1.22405	0.000120898	-1.16478e-10	-1.23522
91760911	chr9:91760911:T:C	2.57625e-06	-1.16478e-10	-1.09937	0.000135773	-1.16478e-10	-1.11919
91760940	chr9:91760940:C:T	2.38173e-06	-1.16478e-10	-1.17788	0.000126117	-1.16478e-10	-1.19296
91761009	chr9:91761009:T:C	2.54008e-06	-1.16478e-10	-1.11351	0.000136803	-1.16478e-10	-1.11163
91761419	chr9:91761419:C:T	2.31961e-06	-1.16478e-10	-1.20431	0.000123264	-1.16478e-10	-1.21585
91761522	chr9:91761522:T:G	1.17514e-06	-1.04593	-0.838387	5.16708e-05	-1.24905	-0.836233
91761566	chr9:91761566:G:A	7.96416e-07	-1.57097	-0.702372	4.37097e-05	-1.58869	-0.66391
91762025	chr9:91762025:T:G	1.89629e-06	-1.40581	-2.95118e-10	0.000105207	-1.37424	-2.95118e-10
91762391	chr9:91762391:CAAT:C	1.55932e-05	1.96998	-1.26885	0.00117777	2.30615	-1.26494
91762739	chr9:91762739:C:T	1.88647e-05	2.16552	-1.27393	0.00140426	2.49083	-1.27373
91762849	chr9:91762849:T:A	1.74579e-05	2.07062	-1.25654	0.00129856	2.39286	-1.25402
91762879	chr9:91762879:C:T	1.62513e-06	-0.570608	-0.989508	0.000142955	-0.102403	-0.965237
91763170	chr9:91763170:G:A	1.88153e-05	2.13501	-1.24604	0.00140422	2.45997	-1.2429
91763314	chr9:91763314:C:T	6.95039e-07	-1.1548	-1.25469	3.16177e-05	-1.32999	-1.24646
91763324	chr9:91763324:A:G	1.66237e-06	-1.53746	-2.95118e-10	8.80941e-05	-1.55177	-2.95118e-10
91763610	chr9:91763610:G:C	1.25005e-05	-1.16478e-10	0.480064	0.000687745	-1.16478e-10	0.503246
91763709	chr9:91763709:A:C	2.84445e-06	-0.229264	-0.77107	0.000228362	0.189451	-0.788689
91763737	chr9:91763737:C:T	2.24429e-06	-1.16478e-10	-1.23732	0.00011952	-1.16478e-10	-1.24669
91763912	chr9:91763912:G:A	1.46696e-05	1.73332	-1.09325	0.00106353	2.04526	-1.10608
91764043	chr9:91764043:G:A	1.70501e-05	2.04131	-1.25086	0.00127761	2.3801	-1.25752
91764367	chr9:91764367:T:C	1.51484e-05	1.75488	-1.08269	0.0010985	2.06737	-1.09584
91764368	chr9:91764368:T:A	2.31301e-06	-1.16478e-10	-1.20716	0.000122943	-1.16478e-10	-1.21845
91764371	chr9:91764371:T:A	2.31122e-06	-1.16478e-10	-1.20793	0.000122861	-1.16478e-10	-1.21912
91764557	chr9:91764557:CTT:C	2.66645e-06	-1.06496	-2.95118e-10	0.00011639	-1.27323	-2.95118e-10
91765105	chr9:91765105:T:C	1.73726e-05	1.89979	-1.0906	0.00127011	2.22012	-1.10344
91765336	chr9:91765336:T:C	3.57644e-06	-1.16478e-10	-0.771335	0.000198274	-1.16478e-10	-0.740521
91765375	chr9:91765375:G:A	5.88567e-07	-1.56606	-1.00971	3.16748e-05	-1.58809	-0.986562
91765730	chr9:91765730:C:T	1.12667e-06	-1.04456	-0.881879	4.95433e-05	-1.24731	-0.880018
91765849	chr9:91765849:G:A	3.00825e-06	-1.16478e-10	-0.944344	0.000149907	-1.16478e-10	-1.02016
91766245	chr9:91766245:C:A	1.14177e-06	-1.07581	-0.837316	5.05334e-05	-1.27237	-0.835168
91766462	chr9:91766462:G:A	8.19516e-07	-1.56911	-0.675636	4.50193e-05	-1.58853	-0.634552
91767036	chr9:91767036:C:A	3.5113e-06	-1.16478e-10	-0.789719	0.000194591	-1.16478e-10	-0.759272
91767103	chr9:91767103:G:T	1.84899e-06	-0.631869	-0.799193	0.000162228	-0.175105	-0.766064
91767191	chr9:91767191:C:T	4.58399e-06	-1.16478e-10	-0.523134	0.000256377	-1.16478e-10	-0.483522
91767422	chr9:91767422:G:A	3.5728e-06	-1.16478e-10	-0.772354	0.000198122	-1.16478e-10	-0.741287
91767768	chr9:91767768:C:T	6.80252e-07	-1.57043	-0.860569	3.7011e-05	-1.58866	-0.830294
91768538	chr9:91768538:G:A	8.44821e-07	-1.5642	-0.650132	4.62566e-05	-1.58778	-0.608188
91768584	chr9:91768584:C:T	2.24196e-06	-1.16478e-10	-1.23835	0.000119408	-1.16478e-10	-1.24763
91768707	chr9:91768707:G:A	4.94451e-07	-1.50943	-1.24058	3.03627e-05	-1.38658	-1.23038
91768826	chr9:91768826:T:A	2.46242e-06	-1.16478e-10	-1.14456	0.000131728	-1.16478e-10	-1.14943
91768965	chr9:91768965:C:T	2.25811e-06	-1.16478e-10	-1.23117	0.000120319	-1.16478e-10	-1.24002
91769048	chr9:91769048:G:A	1.76597e-05	1.7699	-0.944315	0.00128268	2.08669	-0.960153
91769204	chr9:91769204:G:A	2.74792e-06	-1.16478e-10	-1.03486	0.000145425	-1.16478e-10	-1.05051
91769551	chr9:91769551:G:A	1.48098e-05	1.92351	-1.27393	0.00111368	2.25895	-1.2737
91769704	chr9:91769704:C:A	1.90548e-06	-1.40097	-2.95118e-10	0.000119903	-1.24349	-2.95118e-10
91770024	chr9:91770024:A:G	6.12131e-07	-1.53379	-1.00272	3.22803e-05	-1.57678	-0.978931
91770100	chr9:91770100:A:C	1.94299e-06	-0.596539	-0.784936	0.000171842	-0.132409	-0.751189
91770839	chr9:91770839:G:A	3.99159e-06	-1.16478e-10	-0.661515	0.000222833	-1.16478e-10	-0.62375
91770963	chr9:91770963:C:G	2.19252e-05	2.07383	-1.0319	0.00161356	2.40315	-1.04712
91771207	chr9:91771207:T:C	4.05924e-06	-1.16478e-10	-0.644707	0.000226716	-1.16478e-10	-0.606474
91771857	chr9:91771857:T:C	2.42706e-06	-1.16478e-10	-1.15902	0.00012953	-1.16478e-10	-1.16626
91772374	chr9:91772374:T:C	3.06906e-06	-1.16478e-10	-0.924334	0.000170623	-1.16478e-10	-0.890713
91772495	chr9:91772495:G:C	1.37184e-05	1.6844	-1.11137	0.000995927	1.99611	-1.12261
91772530	chr9:91772530:T:A	4.62265e-06	-1.16478e-10	-0.514736	0.000259458	-1.16478e-10	-0.471578
91772728	chr9:91772728:T:C	1.91401e-06	-1.37501	-0.0214873	9.96195e-05	-1.40739	-0.0214196
91773130	chr9:91773130:T:C	4.39431e-06	-1.16478e-10	-0.565392	0.000248073	-1.16478e-10	-0.516448
91773350	chr9:91773350:A:G	1.44961e-06	-0.771811	-0.902598	0.00012431	-0.337796	-0.8696
91773729	chr9:91773729:C:T	2.17106e-06	-1.16478e-10	-1.27049	0.000116766	-1.16478e-10	-1.27
91773736	chr9:91773736:A:T	1.74024e-06	-1.49168	-2.95118e-10	8.55309e-05	-1.58129	-2.95118e-10
91773906	chr9:91773906:AGGCCACTT:A	1.63271e-06	-1.55546	-2.95118e-10	8.50139e-05	-1.58736	-2.95118e-10
91773909	chr9:91773909:C:T	2.05754e-06	-1.36692	0.0427312	0.000105818	-1.41167	0.0432259
91775024	chr9:91775024:C:T	2.19235e-06	-1.16478e-10	-1.26073	0.000117788	-1.16478e-10	-1.26129
91775833	chr9:91775833:C:G	8.26933e-07	-0.999459	-1.23628	4.96489e-05	-0.884505	-1.24069
91775918	chr9:91775918:C:T	2.37081e-06	-1.16478e-10	-1.18247	0.000130017	-1.16478e-10	-1.16251
91776022	chr9:91776022:C:T	1.84836e-06	-1.43141	-2.95118e-10	9.66588e-05	-1.45898	-2.95118e-10
91776218	chr9:91776218:C:T	7.26597e-07	-1.10865	-1.25644	4.31655e-05	-1.00378	-1.26135
91776736	chr9:91776736:C:A	5.15356e-07	-1.54742	-1.16118	3.18022e-05	-1.42966	-1.14098
91776753	chr9:91776753:C:T	2.19535e-05	2.16264	-1.11942	0.00163897	2.49964	-1.12799
91777154	chr9:91777154:A:G	2.3744e-06	-1.16478e-10	-1.18096	0.000130261	-1.16478e-10	-1.16063
91777210	chr9:91777210:A:G	1.63991e-06	-1.55106	-2.95118e-10	8.59237e-05	-1.57671	-2.95118e-10
91777554	chr9:91777554:C:T	2.25012e-06	-1.16478e-10	-1.23472	0.000120854	-1.16478e-10	-1.23559
91777620	chr9:91777620:C:T	4.55811e-07	-1.57005	-1.26133	2.59742e-05	-1.50586	-1.26721
91777723	chr9:91777723:C:T	1.78538e-06	-1.46607	-2.95118e-10	9.37128e-05	-1.48994	-2.95118e-10
91777813	chr9:91777813:A:G	2.6035e-05	2.26152	-1.04778	0.00194861	2.60159	-1.05689
91777995	chr9:91777995:A:T	1.72451e-06	-1.50076	-2.95118e-10	9.0931e-05	-1.52007	-2.95118e-10
91778062	chr9:91778062:G:T	2.06616e-06	-1.32001	-2.95118e-10	0.000106869	-1.35857	-2.95118e-10
91778154	chr9:91778154:T:A	7.9599e-07	-1.00326	-1.27061	4.79073e-05	-0.889009	-1.2719
91778360	chr9:91778360:G:A	3.96194e-06	-1.16478e-10	-0.668971	0.000208675	-1.16478e-10	-0.689393
91778765	chr9:91778765:T:C	1.1322e-06	-0.962803	-0.958736	5.83504e-05	-0.981756	-0.98195
91778957	chr9:91778957:G:T	6.94297e-07	-1.13851	-1.27205	4.12206e-05	-1.03835	-1.27288
91779100	chr9:91779100:T:A	1.82527e-06	-1.44398	-2.95118e-10	9.55759e-05	-1.47025	-2.95118e-10
91779213	chr9:91779213:G:A	1.81432e-06	-1.45	-2.95118e-10	9.50628e-05	-1.47563	-2.95118e-10
91779230	chr9:91779230:T:C	2.40177e-06	-1.16478e-10	-1.1695	0.000131896	-1.16478e-10	-1.14816
91779452	chr9:91779452:C:A	1.09749e-06	-1.0198	-0.932878	5.66298e-05	-1.03568	-0.957952
91779531	chr9:91779531:C:T	2.46516e-06	-1.16478e-10	-1.14345	0.000135697	-1.16478e-10	-1.11975
91779737	chr9:91779737:A:C	7.4673e-07	-1.06807	-1.26968	4.487e-05	-0.955325	-1.27108
91779880	chr9:91779880:G:A	8.14087e-07	-1.02573	-1.22566	4.87129e-05	-0.913784	-1.23044
91779980	chr9:91779980:G:A	7.40081e-07	-1.0728	-1.2739	4.42823e-05	-0.965607	-1.27398
91780149	chr9:91780149:T:G	3.92942e-06	-1.16478e-10	-0.677212	0.000207074	-1.16478e-10	-0.697096
91780246	chr9:91780246:A:G	7.2318e-07	-1.10066	-1.26914	4.30751e-05	-0.996595	-1.27063
91780607	chr9:91780607:G:A	1.34935e-06	-1.04359	-0.702498	6.92408e-05	-1.06232	-0.730261
91780638	chr9:91780638:A:G	1.59744e-06	-1.5773	-2.95118e-10	9.77318e-05	-1.44795	-2.95118e-10
91781083	chr9:91781083:G:A	5.31177e-07	-1.53874	-1.13963	3.31095e-05	-1.41258	-1.11777
91781236	chr9:91781236:C:T	8.1661e-07	-1.00347	-1.24483	4.90489e-05	-0.889076	-1.24828
91781299	chr9:91781299:C:T	2.58618e-06	-1.16478e-10	-1.09552	0.000141626	-1.16478e-10	-1.07698
91781767	chr9:91781767:T:C	3.02805e-06	-1.16478e-10	-0.937784	0.000150905	-1.16478e-10	-1.01352
91782000	chr9:91782000:G:C	5.0756e-07	-1.57565	-1.1482	3.03199e-05	-1.49176	-1.12661
91782137	chr9:91782137:G:C	6.56379e-06	-1.16478e-10	-0.164135	0.000314177	-1.16478e-10	-0.280216
91782340	chr9:91782340:G:A	1.83266e-06	-1.43994	-2.95118e-10	9.59341e-05	-1.46651	-2.95118e-10
91782500	chr9:91782500:T:G	1.85296e-06	-1.42892	-2.95118e-10	9.69007e-05	-1.45649	-2.95118e-10
91782715	chr9:91782715:G:A	3.81963e-06	-1.16478e-10	-0.70555	0.000202025	-1.16478e-10	-0.72178
91783081	chr9:91783081:A:G	5.39478e-07	-1.57897	-1.08389	3.22047e-05	-1.50145	-1.05661
91783260	chr9:91783260:A:G	6.4004e-07	-1.23759	-1.25433	3.78528e-05	-1.14607	-1.2504
91783428	chr9:91783428:C:T	2.42101e-06	-1.16478e-10	-1.16152	0.000131691	-1.16478e-10	-1.14972
91783548	chr9:91783548:C:G	2.18977e-06	-1.16478e-10	-1.26191	0.000119303	-1.16478e-10	-1.2485
91784150	chr9:91784150:G:A	1.6732e-06	-1.53097	-2.95118e-10	8.94183e-05	-1.53685	-2.95118e-10
91784222	chr9:91784222:G:T	2.30185e-06	-1.16478e-10	-1.21199	0.000126092	-1.16478e-10	-1.19316
91784282	chr9:91784282:C:T	3.07195e-06	0.349816	-1.27321	0.000237733	0.713202	-1.27223
91784337	chr9:91784337:T:C	2.10553e-06	-0.0612606	-1.23988	0.000151547	0.225269	-1.23455
91784701	chr9:91784701:A:T	4.75198e-07	-1.51648	-1.27325	2.40034e-05	-1.57799	-1.27398
91784776	chr9:91784776:C:T	4.80135e-07	-1.50609	-1.2733	2.41954e-05	-1.57314	-1.27087
91784791	chr9:91784791:C:G	2.00001e-06	-1.35255	-2.95118e-10	0.000108549	-1.34297	-2.95118e-10
91785086	chr9:91785086:C:T	2.72152e-06	-1.16478e-10	-1.04451	0.000150955	-1.16478e-10	-1.01319
91785112	chr9:91785112:G:C	2.54093e-06	-1.16478e-10	-1.11317	0.000136916	-1.16478e-10	-1.1108
91785173	chr9:91785173:T:C	4.96573e-07	-1.58846	-1.15727	2.67238e-05	-1.58403	-1.16059
91785201	chr9:91785201:T:C	2.16808e-06	-1.16478e-10	-1.27186	0.000116556	-1.16478e-10	-1.2718
91785641	chr9:91785641:A:G	2.50616e-06	-1.16478e-10	-1.12695	0.000138311	-1.16478e-10	-1.10067
91785715	chr9:91785715:G:A	1.59479e-06	-1.57896	-2.95118e-10	8.60584e-05	-1.57515	-2.95118e-10
91786037	chr9:91786037:C:T	2.59426e-06	-1.16478e-10	-1.0924	0.000139953	-1.16478e-10	-1.08887
91786208	chr9:91786208:A:T	4.87086e-07	-1.58738	-1.17763	2.60663e-05	-1.58861	-1.18091
91786223	chr9:91786223:A:AGACTGAGG	2.37571e-06	-1.16478e-10	-1.18041	0.000130428	-1.16478e-10	-1.15935
91786624	chr9:91786624:C:T	1.11518e-06	-0.814875	-1.12181	5.77971e-05	-0.846797	-1.12644
91786626	chr9:91786626:T:C	2.78025e-06	-1.16478e-10	-1.02316	0.000154345	-1.16478e-10	-0.99098
91786627	chr9:91786627:G:A	2.77617e-06	-1.16478e-10	-1.02463	0.000154093	-1.16478e-10	-0.992617
91786859	chr9:91786859:T:A	2.93235e-06	-1.16478e-10	-0.969902	0.000164365	-1.16478e-10	-0.928083
91786890	chr9:91786890:C:T	2.61072e-06	-1.16478e-10	-1.08608	0.000140852	-1.16478e-10	-1.08246
91787133	chr9:91787133:T:C	2.39484e-06	-1.16478e-10	-1.17239	0.000131573	-1.16478e-10	-1.15061
91787165	chr9:91787165:A:G	1.59709e-06	-1.57752	-2.95118e-10	8.621e-05	-1.57339	-2.95118e-10
91787361	chr9:91787361:A:G	1.95009e-06	-1.37783	-2.95118e-10	0.000128412	-1.17493	-2.95118e-10
91787904	chr9:91787904:A:C	5.11384e-07	-1.46209	-1.25425	2.48722e-05	-1.55182	-1.2646
91787932	chr9:91787932:G:A	9.77634e-07	-1.55813	-0.510198	5.15451e-05	-1.58189	-0.505822
91788157	chr9:91788157:G:C	1.59435e-06	-1.57924	-2.95118e-10	8.60312e-05	-1.57546	-2.95118e-10
91788443	chr9:91788443:G:A	1.96142e-06	-1.37203	-2.95118e-10	0.000109186	-1.33712	-2.95118e-10
91788444	chr9:91788444:C:A	1.96686e-06	-1.36926	-2.95118e-10	0.000109513	-1.33413	-2.95118e-10
91788464	chr9:91788464:A:G	2.62532e-06	-1.16478e-10	-1.0805	0.000145343	-1.16478e-10	-1.05107
91788623	chr9:91788623:G:A	2.54133e-06	-1.16478e-10	-1.11302	0.000140417	-1.16478e-10	-1.08556
91788734	chr9:91788734:G:A	5.57108e-07	-1.57322	-1.05748	2.97024e-05	-1.58859	-1.05035
91789110	chr9:91789110:T:C	2.73838e-06	-1.16478e-10	-1.03834	0.000151865	-1.16478e-10	-1.00718
91789400	chr9:91789400:G:C	1.10691e-06	-0.715414	-1.22872	5.70287e-05	-0.755233	-1.23138
91790219	chr9:91790219:A:G	2.83289e-06	-1.16478e-10	-1.00441	0.000157834	-1.16478e-10	-0.968631
91790465	chr9:91790465:G:A	2.77324e-06	-1.16478e-10	-1.02569	0.000146531	-1.16478e-10	-1.04294
91790467	chr9:91790467:G:A	2.58774e-06	-1.16478e-10	-1.09492	0.000143385	-1.16478e-10	-1.06464
91790473	chr9:91790473:G:A	3.03491e-06	-1.16478e-10	-0.935521	0.000170727	-1.16478e-10	-0.890107
91790794	chr9:91790794:A:G	1.33977e-06	-0.520558	-1.23264	6.9794e-05	-0.549041	-1.23558
91790887	chr9:91790887:G:A	1.07564e-06	-0.720145	-1.25264	5.57726e-05	-0.754318	-1.25457
91791250	chr9:91791250:C:T	1.7293e-05	-1.16478e-10	0.804598	0.000946022	-1.16478e-10	0.822094
91791372	chr9:91791372:T:C	2.16598e-06	-1.16478e-10	-1.27283	0.000116399	-1.16478e-10	-1.27315
91791455	chr9:91791455:C:G	2.22624e-06	-1.24539	-2.95118e-10	0.000123887	-1.21081	-2.95118e-10
91791591	chr9:91791591:A:G	2.19113e-06	-1.16478e-10	-1.26129	0.000118086	-1.16478e-10	-1.25876
91791757	chr9:91791757:A:AC	2.73048e-06	-1.16478e-10	-1.04123	0.000151746	-1.16478e-10	-1.00796
91791957	chr9:91791957:C:T	2.23766e-06	-1.16478e-10	-1.24027	0.000120358	-1.16478e-10	-1.2397
91791967	chr9:91791967:C:T	2.94582e-06	-1.16478e-10	-0.965315	0.000162457	-1.16478e-10	-0.939758
91792332	chr9:91792332:G:C	3.0496e-06	-1.16478e-10	-0.930693	0.000168228	-1.16478e-10	-0.904854
91792369	chr9:91792369:G:A	4.94733e-06	0.727425	-1.17428	0.000213886	0.498651	-1.16338
91792391	chr9:91792391:TC:T	4.8237e-07	-1.50126	-1.27349	3.09714e-05	-1.32495	-1.27216
91792559	chr9:91792559:T:C	6.92243e-07	-1.14565	-1.26787	4.16119e-05	-1.03564	-1.26615
91793332	chr9:91793332:T:C	1.66083e-06	-1.53838	-2.95118e-10	8.97561e-05	-1.53308	-2.95118e-10
91793529	chr9:91793529:G:A	6.75051e-07	-1.16697	-1.2717	3.22315e-05	-1.2848	-1.27243
91793784	chr9:91793784:A:G	2.19122e-06	-1.16478e-10	-1.26125	0.000118205	-1.16478e-10	-1.25775
91793909	chr9:91793909:G:T	2.49671e-06	-1.16478e-10	-1.13073	0.000135964	-1.16478e-10	-1.11778
91793936	chr9:91793936:T:C	4.48601e-06	-1.16478e-10	-0.54474	0.000220344	-1.16478e-10	-0.634983
91793985	chr9:91793985:C:G	2.30323e-06	-1.16478e-10	-1.21139	0.000123829	-1.16478e-10	-1.21127
91794586	chr9:91794586:T:C	4.34501e-06	-1.16478e-10	-0.576677	0.000236854	-1.16478e-10	-0.56273
91794849	chr9:91794849:C:T	2.44638e-06	-1.16478e-10	-1.1511	0.000132784	-1.16478e-10	-1.14145
91794850	chr9:91794850:A:G	8.10545e-07	-1.20821	-1.04755	4.04177e-05	-1.29747	-1.03343
91795359	chr9:91795359:A:G	8.09308e-07	-1.2218	-1.03548	4.0438e-05	-1.30948	-1.02092
91795776	chr9:91795776:A:G	8.14924e-07	-1.22252	-1.02784	4.07253e-05	-1.31012	-1.0132
91795844	chr9:91795844:T:C	7.36743e-07	-1.28393	-1.06729	3.7121e-05	-1.36212	-1.05386
91796116	chr9:91796116:C:A	4.21325e-06	0.547303	-1.15477	0.00022781	0.529776	-1.13143
91798783	chr9:91798783:T:C	4.88056e-06	0.398385	-0.85883	0.000228269	0.202698	-0.802344
91798908	chr9:91798908:C:T	2.46333e-06	-1.16478e-10	-1.14419	0.000133789	-1.16478e-10	-1.13391
91799217	chr9:91799217:A:T	3.31755e-06	-1.16478e-10	-0.846476	0.000174079	-1.16478e-10	-0.870665
91799448	chr9:91799448:T:C	5.31154e-06	0.394676	-0.770499	0.000249897	0.198859	-0.707983
91799888	chr9:91799888:C:T	5.44189e-06	-0.351578	-2.95118e-10	0.000252473	-0.498867	-2.95118e-10
91800161	chr9:91800161:G:A	1.63512e-06	-1.55399	-2.95118e-10	8.82701e-05	-1.54977	-2.95118e-10
91800274	chr9:91800274:G:A	2.25781e-06	-1.16478e-10	-1.23131	0.000122329	-1.16478e-10	-1.22346
91800399	chr9:91800399:T:C	7.6475e-07	-1.41987	-0.894042	4.95509e-05	-1.201	-0.926172
91800892	chr9:91800892:C:A	9.06161e-07	-1.13296	-1.01128	4.48409e-05	-1.23468	-0.992373
91801195	chr9:91801195:C:T	9.57267e-07	-1.11148	-0.977897	4.73012e-05	-1.21571	-0.957923
91801228	chr9:91801228:T:C	4.63337e-06	0.632179	-1.1446	0.000250805	0.614789	-1.12028
91802037	chr9:91802037:A:C	3.62841e-06	-1.16478e-10	-0.75691	0.000190006	-1.16478e-10	-0.783115
91802222	chr9:91802222:C:T	9.60467e-07	-1.10262	-0.983418	4.74208e-05	-1.20746	-0.963654
91802676	chr9:91802676:T:TCC	2.49762e-06	-1.16478e-10	-1.13037	0.000135707	-1.16478e-10	-1.11967
91802697	chr9:91802697:C:T	2.4319e-06	-1.16478e-10	-1.15703	0.000133322	-1.16478e-10	-1.1374
91802833	chr9:91802833:G:C	1.75829e-06	-1.48136	-2.95118e-10	9.55399e-05	-1.47063	-2.95118e-10
91803007	chr9:91803007:C:T	9.63283e-07	-1.09902	-0.984093	4.75013e-05	-1.20483	-0.964587
91803582	chr9:91803582:CAGA:C	3.51284e-05	2.64998	-1.13668	0.00180972	2.59112	-1.12036
91803659	chr9:91803659:G:C	2.21764e-06	-1.16478e-10	-1.24926	0.000120406	-1.16478e-10	-1.2393
91804179	chr9:91804179:G:T	1.78892e-05	0.838494	-2.95118e-10	0.00071568	0.543062	-2.95118e-10
91804361	chr9:91804361:C:T	9.46783e-07	-1.06368	-1.0367	4.64096e-05	-1.17371	-1.01895
91804419	chr9:91804419:G:A	9.13374e-06	1.42487	-1.25859	0.000477338	1.3874	-1.24934
91804610	chr9:91804610:A:G	4.71222e-06	0.528139	-1.02368	0.000213143	0.31123	-0.979437
91805255	chr9:91805255:G:A	1.00429e-06	-1.0304	-1.01102	4.90846e-05	-1.14421	-0.992417
91805524	chr9:91805524:C:A	1.61692e-06	-1.56518	-2.95118e-10	8.73483e-05	-1.56027	-2.95118e-10
91805538	chr9:91805538:A:G	1.98568e-06	-1.35974	-2.95118e-10	9.80673e-05	-1.44452	-2.95118e-10
91805553	chr9:91805553:A:G	3.66876e-06	0.305806	-1.05166	0.000167833	0.104761	-1.01197
91805695	chr9:91805695:G:A	9.89168e-07	-1.02528	-1.03131	4.8257e-05	-1.13981	-1.01382
91805726	chr9:91805726:T:C	2.45988e-06	-1.14559	-2.95118e-10	0.000125699	-1.19628	-2.95118e-10
91806036	chr9:91806036:T:G	2.27414e-06	-1.16478e-10	-1.2241	0.000122503	-1.16478e-10	-1.22204
91806166	chr9:91806166:A:G	7.65723e-07	-1.16064	-1.152	3.77788e-05	-1.2579	-1.14053
91806969	chr9:91806969:A:G	3.22907e-06	-1.16478e-10	-0.873511	0.000176026	-1.16478e-10	-0.85954
91807276	chr9:91807276:G:A	1.66833e-06	-1.53388	-2.95118e-10	9.06415e-05	-1.52326	-2.95118e-10
91807318	chr9:91807318:C:T	2.38913e-06	-1.16478e-10	-1.17478	0.000128649	-1.16478e-10	-1.17308
91807474	chr9:91807474:A:G	1.35288e-06	-0.772262	-0.971207	6.29697e-05	-0.915872	-0.971645
91807843	chr9:91807843:T:C	1.72712e-06	-0.515929	-0.983319	7.85886e-05	-0.687481	-0.978465
91807956	chr9:91807956:C:T	1.78474e-06	-1.46643	-2.95118e-10	9.56951e-05	-1.469	-2.95118e-10
91808091	chr9:91808091:C:G	4.82268e-06	-1.16478e-10	-0.472374	0.000259462	-1.16478e-10	-0.471562
91808154	chr9:91808154:T:C	1.633e-06	-0.499181	-1.0561	7.42177e-05	-0.671188	-1.05198
91808301	chr9:91808301:A:G	1.64004e-06	-0.510462	-1.04052	7.46276e-05	-0.681581	-1.03608
91808734	chr9:91808734:G:A	1.19023e-06	-0.833085	-1.03847	6.09235e-05	-0.881744	-1.03881
91808919	chr9:91808919:C:A	5.1457e-07	-1.43977	-1.27036	2.60873e-05	-1.49856	-1.27016
91808951	chr9:91808951:T:C	1.53621e-06	-0.537107	-1.07928	6.99234e-05	-0.707295	-1.07548
91809167	chr9:91809167:A:T	4.2914e-06	-1.16478e-10	-0.589091	0.000239501	-1.16478e-10	-0.551615
91809433	chr9:91809433:A:G	1.17138e-05	0.415064	-2.95118e-10	0.000748065	0.587318	-2.95118e-10
91809958	chr9:91809958:C:T	6.3026e-07	-1.35293	-1.1544	3.13663e-05	-1.43305	-1.15139
91810030	chr9:91810030:G:A	5.70035e-07	-1.36376	-1.244	2.80922e-05	-1.4441	-1.25058
91810389	chr9:91810389:G:A	1.61594e-06	-1.56578	-2.95118e-10	8.60355e-05	-1.57541	-2.95118e-10
91810440	chr9:91810440:G:A	1.20036e-06	-0.77329	-1.08979	6.37249e-05	-0.806314	-1.06928
91810744	chr9:91810744:G:T	1.58168e-06	-1.58722	-2.95118e-10	8.70697e-05	-1.56346	-2.95118e-10
91811471	chr9:91811471:A:G	2.54021e-06	-0.268842	-0.844616	0.000136105	-0.290892	-0.825853
91811637	chr9:91811637:T:C	6.4998e-07	-1.28506	-1.19146	3.48633e-05	-1.28868	-1.19006
91811733	chr9:91811733:T:C	2.16931e-06	-1.16478e-10	-1.27129	0.000116487	-1.16478e-10	-1.27239
91811792	chr9:91811792:C:T	1.75464e-06	-1.48344	-2.95118e-10	9.69114e-05	-1.45637	-2.95118e-10
91812131	chr9:91812131:T:C	1.83054e-06	-0.683963	-0.757132	9.83966e-05	-0.708642	-0.732523
91812317	chr9:91812317:G:T	2.63745e-06	-1.16478e-10	-1.07589	0.000141435	-1.16478e-10	-1.07833
91812401	chr9:91812401:G:A	2.16959e-06	-1.16478e-10	-1.27117	0.000116535	-1.16478e-10	-1.27198
91812648	chr9:91812648:G:A	2.16645e-06	-1.16478e-10	-1.27262	0.000116546	-1.16478e-10	-1.27188
91812893	chr9:91812893:C:G	4.89059e-07	-1.54291	-1.21806	2.61131e-05	-1.55859	-1.20914
91813118	chr9:91813118:A:C	5.85859e-07	-1.30872	-1.27166	3.23593e-05	-1.28036	-1.27291
91813140	chr9:91813140:G:A	2.57407e-06	-1.16478e-10	-1.10021	0.000140495	-1.16478e-10	-1.085
91813738	chr9:91813738:CCTCT:C	7.51515e-06	-1.16478e-10	-0.0287836	0.000401333	-1.16478e-10	-0.0353796
91813928	chr9:91813928:G:A	1.66218e-06	-1.53757	-2.95118e-10	8.80371e-05	-1.55241	-2.95118e-10
91814220	chr9:91814220:G:A	9.67732e-07	-0.874955	-1.20355	5.07716e-05	-0.91087	-1.19197
91814232	chr9:91814232:G:A	1.64632e-06	-1.54716	-2.95118e-10	8.73429e-05	-1.56033	-2.95118e-10
91814354	chr9:91814354:G:A	1.78324e-06	-0.61879	-0.848481	0.000114547	-0.39856	-0.890627
91815668	chr9:91815668:C:T	1.64794e-06	-1.54618	-2.95118e-10	8.74147e-05	-1.55951	-2.95118e-10
91815704	chr9:91815704:C:T	2.89599e-06	-0.982376	-2.95118e-10	0.000156982	-0.974042	-2.95118e-10
91815852	chr9:91815852:C:T	2.47151e-06	-1.16478e-10	-1.14087	0.000132396	-1.16478e-10	-1.14438
91816019	chr9:91816019:G:A	2.17486e-06	-1.16478e-10	-1.26874	0.00011709	-1.16478e-10	-1.26723
91816213	chr9:91816213:T:C	6.12663e-07	-1.511	-1.02464	3.31866e-05	-1.52574	-1.00229
91816624	chr9:91816624:G:A	2.29514e-06	-1.16478e-10	-1.21491	0.000124863	-1.16478e-10	-1.20296
91816875	chr9:91816875:C:T	2.23072e-06	-1.16478e-10	-1.24338	0.000120323	-1.16478e-10	-1.23999
91817427	chr9:91817427:T:C	4.28579e-06	-1.16478e-10	-0.5904	0.000232491	-1.16478e-10	-0.581319
91817506	chr9:91817506:T:C	2.22929e-06	-1.16478e-10	-1.24402	0.000120749	-1.16478e-10	-1.23646
91817682	chr9:91817682:C:T	2.10619e-06	-1.30082	-2.95118e-10	0.000114028	-1.29373	-2.95118e-10
91818057	chr9:91818057:C:T	8.5974e-07	-0.923816	-1.27301	4.08152e-05	-1.04871	-1.2724
91818142	chr9:91818142:A:T	2.21988e-06	-1.16478e-10	-1.24825	0.000119978	-1.16478e-10	-1.24286
91818587	chr9:91818587:G:A	2.43057e-06	-1.16478e-10	-1.15758	0.000132839	-1.16478e-10	-1.14103
91818662	chr9:91818662:G:A	2.177e-06	-1.16478e-10	-1.26776	0.000117473	-1.16478e-10	-1.26397
91818710	chr9:91818710:A:G	2.21884e-06	-1.16478e-10	-1.24872	0.000119738	-1.16478e-10	-1.24487
91818976	chr9:91818976:T:C	7.12372e-07	-1.11993	-1.26493	5.04244e-05	-0.840141	-1.26956
91819004	chr9:91819004:G:A	2.55534e-06	-1.16478e-10	-1.10752	0.00013911	-1.16478e-10	-1.09491
91819013	chr9:91819013:A:G	1.87528e-06	-1.41695	-2.95118e-10	9.75403e-05	-1.44991	-2.95118e-10
91819346	chr9:91819346:G:T	2.22003e-06	-1.16478e-10	-1.24818	0.000119259	-1.16478e-10	-1.24888
91819401	chr9:91819401:G:A	2.75256e-06	-1.16478e-10	-1.03317	0.000146951	-1.16478e-10	-1.04007
91820175	chr9:91820175:T:C	7.9818e-07	-1.00044	-1.27068	5.03623e-05	-0.837821	-1.27311
91820287	chr9:91820287:G:A	7.33235e-07	-1.29991	-1.05608	3.7459e-05	-1.3151	-1.09183
91820556	chr9:91820556:G:A	1.58409e-06	-1.5857	-2.95118e-10	8.49476e-05	-1.58814	-2.95118e-10
91820687	chr9:91820687:C:T	4.75583e-07	-1.57003	-1.21888	2.84247e-05	-1.472	-1.21092
91821008	chr9:91821008:G:A	4.93252e-06	-1.16478e-10	-0.449854	0.000260112	-1.16478e-10	-0.469059
91821548	chr9:91821548:C:T	2.16412e-06	-1.16478e-10	-1.27369	0.000116407	-1.16478e-10	-1.27308
91821695	chr9:91821695:A:G	2.28314e-06	-1.16478e-10	-1.22015	0.000122148	-1.16478e-10	-1.22494
91821742	chr9:91821742:C:T	2.16349e-06	-1.16478e-10	-1.27398	0.000116322	-1.16478e-10	-1.27381
91821755	chr9:91821755:G:A	2.16622e-06	-1.16478e-10	-1.27272	0.000116575	-1.16478e-10	-1.27164
91821788	chr9:91821788:G:A	2.95818e-06	-1.16478e-10	-0.961129	0.00016034	-1.16478e-10	-0.952873
91821991	chr9:91821991:T:C	5.34431e-07	-1.58877	-1.08349	3.01949e-05	-1.5418	-1.0807
91822083	chr9:91822083:C:T	4.78323e-07	-1.58697	-1.19621	2.58489e-05	-1.58861	-1.18929
91822777	chr9:91822777:T:C	2.17624e-06	-1.16478e-10	-1.26811	0.000117227	-1.16478e-10	-1.26606
91823384	chr9:91823384:G:A	4.79868e-07	-1.50822	-1.27173	3.04074e-05	-1.34216	-1.27333
91823532	chr9:91823532:T:C	2.18732e-06	-1.16478e-10	-1.26303	0.000117922	-1.16478e-10	-1.26015
91823621	chr9:91823621:A:G	2.17791e-06	-1.16478e-10	-1.26734	0.000117344	-1.16478e-10	-1.26506
91823681	chr9:91823681:A:G	2.18701e-06	-1.16478e-10	-1.26317	0.000117335	-1.16478e-10	-1.26514
91823755	chr9:91823755:G:A	2.29735e-06	-1.16478e-10	-1.21395	0.000124296	-1.16478e-10	-1.2075
91823921	chr9:91823921:G:A	2.29838e-06	-1.16478e-10	-1.2135	0.000124356	-1.16478e-10	-1.20703
91823974	chr9:91823974:A:G	4.82073e-07	-1.50398	-1.27138	3.06498e-05	-1.33464	-1.27291
91824183	chr9:91824183:G:A	2.29838e-06	-1.16478e-10	-1.2135	0.000124356	-1.16478e-10	-1.20703
91824274	chr9:91824274:C:T	1.30298e-06	-0.754967	-1.02608	8.8369e-05	-0.515918	-1.03273
91824852	chr9:91824852:C:T	2.33658e-06	-1.16478e-10	-1.19701	0.000126513	-1.16478e-10	-1.18983
91824988	chr9:91824988:C:T	2.29838e-06	-1.16478e-10	-1.2135	0.000124356	-1.16478e-10	-1.20703
91825185	chr9:91825185:C:T	2.26316e-06	-1.16478e-10	-1.22894	0.000121412	-1.16478e-10	-1.23098
91825200	chr9:91825200:G:A	3.03926e-06	-1.16478e-10	-0.934091	0.000161899	-1.16478e-10	-0.9432
91825553	chr9:91825553:CA:C	2.29838e-06	-1.16478e-10	-1.2135	0.000124356	-1.16478e-10	-1.20703
91825750	chr9:91825750:A:G	2.34643e-06	-1.16478e-10	-1.19281	0.000127065	-1.16478e-10	-1.18547
91825761	chr9:91825761:G:A	2.66838e-06	-1.16478e-10	-1.06423	0.000145549	-1.16478e-10	-1.04966
91826041	chr9:91826041:A:G	2.30114e-06	-1.16478e-10	-1.2123	0.000124513	-1.16478e-10	-1.20576
91826182	chr9:91826182:C:T	2.29838e-06	-1.16478e-10	-1.2135	0.000124356	-1.16478e-10	-1.20703
91826312	chr9:91826312:C:T	2.29838e-06	-1.16478e-10	-1.2135	0.000124356	-1.16478e-10	-1.20703
91826343	chr9:91826343:C:T	7.28499e-07	-1.38344	-0.979036	3.90665e-05	-1.37823	-0.986676
91826640	chr9:91826640:C:T	1.58816e-06	-1.58313	-2.95118e-10	8.50157e-05	-1.58734	-2.95118e-10
91826827	chr9:91826827:T:G	7.01851e-07	-1.41952	-0.980216	3.76196e-05	-1.4146	-0.988043
91826853	chr9:91826853:A:G	4.81341e-07	-1.50352	-1.27337	3.06299e-05	-1.33426	-1.27393
91826881	chr9:91826881:A:C	7.28739e-07	-1.37869	-0.983458	3.92026e-05	-1.36668	-0.994752
91827008	chr9:91827008:T:C	2.30154e-06	-1.16478e-10	-1.21213	0.000124575	-1.16478e-10	-1.20527
91827548	chr9:91827548:T:C	3.07912e-05	-1.16478e-10	1.38152	0.00158778	-1.16478e-10	1.33992
91827590	chr9:91827590:A:C	2.45448e-06	-1.14779	-2.95118e-10	0.000150918	-1.01344	-2.95118e-10
91827647	chr9:91827647:C:T	2.30185e-06	-1.16478e-10	-1.21199	0.000124592	-1.16478e-10	-1.20513
91827917	chr9:91827917:T:C	7.84466e-07	-1.26191	-1.02655	4.00501e-05	-1.27679	-1.06325
91828082	chr9:91828082:A:G	7.61755e-07	-1.29536	-1.02248	3.89516e-05	-1.30836	-1.0595
91828157	chr9:91828157:T:C	2.07956e-06	-1.31355	-2.95118e-10	0.000112031	-1.3114	-2.95118e-10
91828736	chr9:91828736:C:T	2.4301e-06	-1.16478e-10	-1.15777	0.000132023	-1.16478e-10	-1.1472
91829334	chr9:91829334:G:C	2.40839e-06	-1.16478e-10	-1.16675	0.000128872	-1.16478e-10	-1.17135
91829507	chr9:91829507:G:A	4.46995e-07	-1.58562	-1.26529	2.57199e-05	-1.51305	-1.26986
91830104	chr9:91830104:A:G	7.08361e-06	-1.16478e-10	-0.0879205	0.000383437	-1.16478e-10	-0.0809974
91830693	chr9:91830693:A:AG	4.71046e-07	-1.54401	-1.2545	2.85144e-05	-1.42367	-1.25609
91831457	chr9:91831457:G:T	1.57923e-06	-1.58877	-2.95118e-10	8.49822e-05	-1.58773	-2.95118e-10
91831538	chr9:91831538:G:A	2.44942e-06	-1.16478e-10	-1.14985	0.00013102	-1.16478e-10	-1.15482
91831643	chr9:91831643:C:T	5.86581e-07	-1.41432	-1.16483	3.86036e-05	-1.1934	-1.18342
91831688	chr9:91831688:T:A	1.90903e-06	-1.39911	-2.95118e-10	0.000104875	-1.37741	-2.95118e-10
91831733	chr9:91831733:T:A	2.29683e-06	-1.16478e-10	-1.21417	0.000124605	-1.16478e-10	-1.20502
91832093	chr9:91832093:T:C	5.64864e-07	-1.38359	-1.23329	3.78175e-05	-1.15159	-1.24581
91832223	chr9:91832223:C:T	5.60252e-07	-1.39662	-1.22845	3.72583e-05	-1.17051	-1.24179
91832449	chr9:91832449:T:C	5.58735e-07	-1.52676	-1.10103	3.40398e-05	-1.38119	-1.12145
91832853	chr9:91832853:G:A	2.35563e-06	-1.16478e-10	-1.1889	0.000125433	-1.16478e-10	-1.1984
91833009	chr9:91833009:G:C	2.40916e-06	-1.16478e-10	-1.16642	0.000128013	-1.16478e-10	-1.17804
91833073	chr9:91833073:A:C	5.06574e-07	-1.53608	-1.18971	3.10983e-05	-1.38761	-1.20541
91833212	chr9:91833212:A:G	6.33821e-07	-1.37827	-1.12342	4.231e-05	-1.13919	-1.14596
91833540	chr9:91833540:G:A	3.9082e-06	-1.16478e-10	-0.682626	0.000208581	-1.16478e-10	-0.689846
91833686	chr9:91833686:A:T	5.24897e-07	-1.43736	-1.25289	2.86516e-05	-1.42386	-1.2511
91833782	chr9:91833782:A:T	1.5796e-06	-1.58853	-2.95118e-10	8.49135e-05	-1.58854	-2.95118e-10
91833828	chr9:91833828:A:C	2.42284e-06	-1.16478e-10	-1.16076	0.000129628	-1.16478e-10	-1.1655
91834168	chr9:91834168:G:A	4.72902e-07	-1.53065	-1.26393	2.89804e-05	-1.40208	-1.26148
91834499	chr9:91834499:T:C	4.71172e-07	-1.53877	-1.25947	2.8686e-05	-1.41682	-1.25694
91834592	chr9:91834592:G:A	2.54769e-06	-1.16478e-10	-1.11052	0.000138807	-1.16478e-10	-1.09708
91834823	chr9:91834823:G:A	4.48688e-07	-1.58876	-1.25838	2.40556e-05	-1.58756	-1.26225
91835065	chr9:91835065:T:C	2.46729e-06	-1.16478e-10	-1.14258	0.000132092	-1.16478e-10	-1.14667
91835364	chr9:91835364:G:A	4.66361e-07	-1.53688	-1.27162	2.90023e-05	-1.38929	-1.27351
91835530	chr9:91835530:G:A	4.93622e-07	-1.57809	-1.17359	2.91185e-05	-1.48512	-1.17368
91835832	chr9:91835832:A:C	2.41034e-06	-1.16478e-10	-1.16594	0.000128975	-1.16478e-10	-1.17055
91835928	chr9:91835928:C:T	3.86032e-06	-1.16478e-10	-0.694954	0.000194808	-1.16478e-10	-0.758156
91836404	chr9:91836404:G:A	1.58021e-06	-1.58815	-2.95118e-10	8.4897e-05	-1.58873	-2.95118e-10
91836717	chr9:91836717:G:A	1.58055e-06	-1.58793	-2.95118e-10	8.48941e-05	-1.58877	-2.95118e-10
91836911	chr9:91836911:C:G	7.30683e-07	-1.36969	-0.989791	3.91747e-05	-1.35921	-1.00293
91836981	chr9:91836981:C:T	5.51786e-07	-1.58724	-1.05306	2.97662e-05	-1.58876	-1.04804
91837579	chr9:91837579:C:A	2.33014e-06	-1.16478e-10	-1.19978	0.000126172	-1.16478e-10	-1.19252
91837662	chr9:91837662:A:G	2.38216e-06	-1.16478e-10	-1.1777	0.000127505	-1.16478e-10	-1.18201
91837681	chr9:91837681:T:A	3.81017e-06	-1.16478e-10	-0.708029	0.000208231	-1.16478e-10	-0.691522
91837685	chr9:91837685:T:C	4.62525e-07	-1.54513	-1.27163	2.85377e-05	-1.40544	-1.27351
91837820	chr9:91837820:T:C	5.41379e-07	-1.55145	-1.10789	3.29033e-05	-1.44457	-1.09203
91837925	chr9:91837925:G:A	9.98466e-07	-0.878376	-1.16886	6.63728e-05	-0.681045	-1.15384
91837965	chr9:91837965:AT:A	2.19383e-06	-1.16478e-10	-1.26006	0.000117514	-1.16478e-10	-1.26362
91837994	chr9:91837994:C:T	4.05773e-06	-1.16478e-10	-0.645081	0.000217966	-1.16478e-10	-0.645834
91838061	chr9:91838061:T:C	4.97624e-07	-1.55657	-1.18705	2.65122e-05	-1.5621	-1.19046
91838246	chr9:91838246:A:G	5.0395e-07	-1.55696	-1.17403	2.68382e-05	-1.5625	-1.17785
91838387	chr9:91838387:C:A	2.50885e-06	-1.16478e-10	-1.12588	0.000134039	-1.16478e-10	-1.13204
91838628	chr9:91838628:A:G	4.54741e-07	-1.56022	-1.27351	2.4335e-05	-1.56512	-1.27314
91838690	chr9:91838690:G:A	2.20647e-06	-1.16478e-10	-1.25431	0.000119327	-1.16478e-10	-1.24831
91838712	chr9:91838712:GA:G	4.58845e-07	-1.55341	-1.27133	2.8165e-05	-1.42483	-1.26726
91838811	chr9:91838811:A:G	5.23269e-07	-1.5781	-1.11527	2.80967e-05	-1.5801	-1.11442
91838951	chr9:91838951:T:C	6.59688e-07	-1.43608	-1.02561	3.5646e-05	-1.42736	-1.02918
91839190	chr9:91839190:C:T	4.74428e-07	-1.56544	-1.22591	2.91039e-05	-1.45133	-1.20797
91839467	chr9:91839467:A:T	5.15134e-07	-1.51478	-1.19425	2.73382e-05	-1.52592	-1.19597
91839474	chr9:91839474:T:C	2.35553e-06	-1.16478e-10	-1.18894	0.000127611	-1.16478e-10	-1.18119
91839572	chr9:91839572:G:A	3.19261e-06	-0.884865	-2.95118e-10	0.000185996	-0.804448	-2.95118e-10
91840035	chr9:91840035:G:A	7.25503e-06	-1.16478e-10	-0.0640092	0.000424632	-1.16478e-10	0.021051
91840367	chr9:91840367:C:T	2.42014e-06	-1.16478e-10	-1.16188	0.000129917	-1.16478e-10	-1.16328
91840851	chr9:91840851:G:T	2.61203e-06	-1.16478e-10	-1.08558	0.000138334	-1.16478e-10	-1.1005
91840935	chr9:91840935:T:C	4.93928e-07	-1.51983	-1.23124	2.62291e-05	-1.53164	-1.23166
91841426	chr9:91841426:A:T	4.92921e-07	-1.51917	-1.23395	2.6175e-05	-1.53101	-1.23435
91841650	chr9:91841650:G:A	2.32461e-06	-1.16478e-10	-1.20215	0.000125908	-1.16478e-10	-1.19462
91841688	chr9:91841688:C:T	4.93974e-07	-1.52159	-1.22939	2.62367e-05	-1.53322	-1.2298
91842008	chr9:91842008:C:T	1.58293e-06	-1.58643	-2.95118e-10	8.49216e-05	-1.58844	-2.95118e-10
91842121	chr9:91842121:A:G	1.59227e-06	-1.58055	-2.95118e-10	8.52006e-05	-1.58516	-2.95118e-10
91842192	chr9:91842192:C:T	4.9307e-07	-1.51737	-1.23544	2.618e-05	-1.52937	-1.23581
91842193	chr9:91842193:T:C	4.92351e-07	-1.51911	-1.23515	2.61449e-05	-1.53097	-1.23554
91842282	chr9:91842282:C:T	1.21437e-05	-1.16478e-10	0.451106	0.000670702	-1.16478e-10	0.478154
91842484	chr9:91842484:G:A	1.58971e-06	-1.58216	-2.95118e-10	8.51154e-05	-1.58616	-2.95118e-10
91842713	chr9:91842713:G:T	2.32309e-06	-1.16478e-10	-1.2028	0.000124349	-1.16478e-10	-1.20708
91842966	chr9:91842966:G:A	2.44281e-06	-1.16478e-10	-1.15256	0.000132917	-1.16478e-10	-1.14045
91843112	chr9:91843112:G:A	2.27901e-06	-1.16478e-10	-1.22196	0.000122209	-1.16478e-10	-1.22444
91843263	chr9:91843263:G:A	4.93927e-07	-1.52428	-1.22679	2.62431e-05	-1.53558	-1.22719
91843626	chr9:91843626:A:G	4.55462e-07	-1.56009	-1.27206	2.71086e-05	-1.45928	-1.27104
91843825	chr9:91843825:C:T	2.52422e-06	-1.16478e-10	-1.11977	0.000133999	-1.16478e-10	-1.13234
91843833	chr9:91843833:T:C	5.41657e-07	-1.55673	-1.1021	2.8886e-05	-1.56307	-1.10375
91843930	chr9:91843930:T:C	4.97129e-07	-1.57503	-1.16958	2.92945e-05	-1.49626	-1.15651
91844452	chr9:91844452:G:T	1.57997e-06	-1.5883	-2.95118e-10	8.49012e-05	-1.58868	-2.95118e-10
91844453	chr9:91844453:G:T	1.5801e-06	-1.58822	-2.95118e-10	8.48986e-05	-1.58871	-2.95118e-10
91844496	chr9:91844496:C:T	2.40627e-06	-1.16478e-10	-1.16763	0.000129181	-1.16478e-10	-1.16896
91844588	chr9:91844588:T:C	1.57992e-06	-1.58833	-2.95118e-10	8.49021e-05	-1.58867	-2.95118e-10
91844872	chr9:91844872:G:A	5.13674e-07	-1.49471	-1.21716	3.38513e-05	-1.31409	-1.1941
91845012	chr9:91845012:G:A	5.05129e-07	-1.54125	-1.18739	3.21703e-05	-1.39686	-1.16227
91845051	chr9:91845051:G:A	5.23349e-07	-1.43694	-1.25627	3.43292e-05	-1.22807	-1.26611
91845059	chr9:91845059:T:C	5.28824e-07	-1.42685	-1.25595	3.48679e-05	-1.21269	-1.26591
91845413	chr9:91845413:C:T	3.2235e-05	1.42735	-2.95118e-10	0.00112833	0.998321	-2.95118e-10
91845703	chr9:91845703:G:A	7.96087e-07	-1.02477	-1.24898	4.16852e-05	-1.04026	-1.25977
91845781	chr9:91845781:C:T	6.55603e-07	-1.2201	-1.2478	3.45374e-05	-1.2299	-1.25823
91846116	chr9:91846116:C:T	1.59465e-06	-1.57905	-2.95118e-10	8.52919e-05	-1.58409	-2.95118e-10
91846124	chr9:91846124:C:T	1.59456e-06	-1.5791	-2.95118e-10	8.52906e-05	-1.58411	-2.95118e-10
91846201	chr9:91846201:C:T	2.16727e-06	-1.16478e-10	-1.27224	0.000116388	-1.16478e-10	-1.27325
91846305	chr9:91846305:A:C	5.12124e-07	-1.441	-1.27389	3.38203e-05	-1.23742	-1.27169
91846532	chr9:91846532:G:A	4.83393e-07	-1.54582	-1.22681	2.60328e-05	-1.54505	-1.22577
91846561	chr9:91846561:A:C	5.11503e-07	-1.44249	-1.27362	3.37773e-05	-1.23966	-1.27072
91846748	chr9:91846748:G:A	5.09678e-07	-1.51424	-1.20544	3.31678e-05	-1.34832	-1.18027
91847144	chr9:91847144:T:A	2.17335e-06	-1.16478e-10	-1.26943	0.000116694	-1.16478e-10	-1.27062
91847194	chr9:91847194:A:G	6.28688e-07	-1.25971	-1.25012	3.31898e-05	-1.26761	-1.26032
91847216	chr9:91847216:AC:A	2.41204e-06	-1.16478e-10	-1.16523	0.000130696	-1.16478e-10	-1.1573
91847602	chr9:91847602:G:A	6.92884e-07	-1.39827	-1.01433	3.73597e-05	-1.39267	-1.01691
91848415	chr9:91848415:G:A	5.91695e-07	-1.46979	-1.10068	3.16221e-05	-1.46441	-1.1119
91848419	chr9:91848419:A:G	2.17069e-06	-1.16478e-10	-1.27066	0.000116514	-1.16478e-10	-1.27216
91848521	chr9:91848521:G:A	2.16947e-06	-1.16478e-10	-1.27122	0.000116469	-1.16478e-10	-1.27254
91848647	chr9:91848647:G:A	2.17945e-06	-1.16478e-10	-1.26663	0.000116792	-1.16478e-10	-1.26978
91848699	chr9:91848699:G:A	4.64523e-07	-1.55316	-1.25928	2.87037e-05	-1.42333	-1.24982
91848733	chr9:91848733:C:T	2.17525e-06	-1.16478e-10	-1.26856	0.000116774	-1.16478e-10	-1.26993
91848822	chr9:91848822:T:C	2.96774e-06	-1.16478e-10	-0.957904	0.000155991	-1.16478e-10	-0.980376
91848905	chr9:91848905:T:C	2.69066e-06	-1.16478e-10	-1.05592	0.000144733	-1.16478e-10	-1.05528
91848917	chr9:91848917:A:G	2.91541e-06	-0.616234	-0.35946	0.00021395	-0.241228	-0.423201
91849106	chr9:91849106:C:T	2.95167e-06	-1.16478e-10	-0.963334	0.000155169	-1.16478e-10	-0.985654
91849108	chr9:91849108:C:A	4.6932e-07	-1.57074	-1.23144	2.84417e-05	-1.46426	-1.21805
91849272	chr9:91849272:T:C	4.90184e-07	-1.4919	-1.26677	3.1173e-05	-1.31876	-1.27186
91849329	chr9:91849329:T:C	2.18258e-06	-1.16478e-10	-1.26519	0.000117021	-1.16478e-10	-1.26782
91850109	chr9:91850109:T:C	4.89524e-07	-1.48986	-1.27016	3.12215e-05	-1.31561	-1.27345
91850334	chr9:91850334:C:T	2.21941e-06	-1.16478e-10	-1.24846	0.00012006	-1.16478e-10	-1.24218
91850361	chr9:91850361:A:G	2.17225e-06	-1.16478e-10	-1.26994	0.000116579	-1.16478e-10	-1.2716
91850412	chr9:91850412:AC:A	4.71787e-07	-1.56896	-1.22797	2.86821e-05	-1.45975	-1.21415
91850681	chr9:91850681:CTAAG:C	4.17192e-05	1.68526	-2.95118e-10	0.00252192	1.8026	-2.95118e-10
91851149	chr9:91851149:G:A	4.7137e-07	-1.56758	-1.23024	2.49808e-05	-1.57453	-1.23753
91851215	chr9:91851215:G:A	4.68776e-07	-1.55134	-1.252	2.48346e-05	-1.5608	-1.25713
91851252	chr9:91851252:T:C	4.76468e-07	-1.56611	-1.22095	2.91265e-05	-1.45249	-1.20603
91851486	chr9:91851486:G:A	6.59513e-07	-1.34284	-1.11912	3.5377e-05	-1.33627	-1.12784
91851833	chr9:91851833:G:A	1.59082e-06	-1.58146	-2.95118e-10	8.54048e-05	-1.58277	-2.95118e-10
91851841	chr9:91851841:T:C	2.17154e-06	-1.16478e-10	-1.27027	0.00011655	-1.16478e-10	-1.27185
91852320	chr9:91852320:C:T	4.68657e-07	-1.53986	-1.26372	2.83859e-05	-1.41853	-1.26575
91852503	chr9:91852503:C:G	2.51894e-06	-1.16478e-10	-1.12187	0.000133347	-1.16478e-10	-1.13722
91852782	chr9:91852782:T:C	1.01721e-06	-1.43163	-0.59701	5.57225e-05	-1.40406	-0.605723
91852948	chr9:91852948:C:T	5.33317e-07	-1.43144	-1.2429	3.42218e-05	-1.24157	-1.25574
91853040	chr9:91853040:C:T	2.90054e-06	-1.16478e-10	-0.980807	0.000159287	-1.16478e-10	-0.959465
91853310	chr9:91853310:G:A	2.55099e-06	-1.16478e-10	-1.10922	0.000134966	-1.16478e-10	-1.12515
91853621	chr9:91853621:A:G	6.85095e-07	-1.4022	-1.0217	3.66449e-05	-1.39586	-1.03304
91853704	chr9:91853704:A:G	5.02456e-07	-1.49277	-1.24118	3.17009e-05	-1.31828	-1.25555
91853748	chr9:91853748:G:A	4.72518e-07	-1.54762	-1.24776	2.94318e-05	-1.41316	-1.23494
91853821	chr9:91853821:G:A	4.97153e-07	-1.56919	-1.17537	3.0365e-05	-1.46022	-1.15666
91853827	chr9:91853827:T:TG	2.46456e-06	-1.16478e-10	-1.14369	0.000133737	-1.16478e-10	-1.1343
91854716	chr9:91854716:G:C	4.61432e-07	-1.56041	-1.25872	2.45031e-05	-1.56844	-1.26294
91854796	chr9:91854796:C:T	2.22371e-06	-1.16478e-10	-1.24653	0.000119409	-1.16478e-10	-1.24762
91855427	chr9:91855427:G:A	4.69967e-07	-1.52757	-1.27323	2.87643e-05	-1.39734	-1.27369
91855598	chr9:91855598:CA:C	2.95419e-06	-1.16478e-10	-0.962479	0.000155215	-1.16478e-10	-0.985358
91856047	chr9:91856047:A:G	4.63167e-07	-1.55696	-1.25841	2.45812e-05	-1.56552	-1.26267
91856395	chr9:91856395:T:C	3.00088e-06	-1.16478e-10	-0.946799	0.000157607	-1.16478e-10	-0.97007
91856994	chr9:91856994:T:C	4.55779e-07	-1.56207	-1.26938	2.70206e-05	-1.46275	-1.27082
91857493	chr9:91857493:C:A	2.63263e-06	-1.16478e-10	-1.07772	0.000141578	-1.16478e-10	-1.07732
91857516	chr9:91857516:G:A	4.71565e-07	-1.57559	-1.22182	2.8383e-05	-1.4773	-1.20708
91857527	chr9:91857527:G:A	4.63551e-07	-1.55568	-1.25886	2.4601e-05	-1.56432	-1.26306
91857687	chr9:91857687:C:A	2.32325e-06	-1.16478e-10	-1.20274	0.000123453	-1.16478e-10	-1.21431
91857995	chr9:91857995:A:T	4.93309e-07	-1.56042	-1.1919	2.96355e-05	-1.45306	-1.18814
91858101	chr9:91858101:C:T	3.26234e-06	-1.16478e-10	-0.863258	0.000175579	-1.16478e-10	-0.862082
91858209	chr9:91858209:GCTAA:G	2.19836e-06	-1.16478e-10	-1.25799	0.000117773	-1.16478e-10	-1.26142
91858300	chr9:91858300:C:T	2.1752e-06	-1.16478e-10	-1.26858	0.000117091	-1.16478e-10	-1.26722
91858325	chr9:91858325:A:G	4.57531e-07	-1.56197	-1.26564	2.45571e-05	-1.55778	-1.27139
91858449	chr9:91858449:C:T	6.39302e-07	-1.35639	-1.1367	3.42822e-05	-1.35051	-1.14504
91858470	chr9:91858470:A:G	4.62348e-07	-1.56433	-1.25281	2.47021e-05	-1.56034	-1.26295
91858567	chr9:91858567:C:G	4.75243e-07	-1.52763	-1.262	2.5229e-05	-1.53655	-1.26563
91858604	chr9:91858604:G:A	2.41119e-06	-1.16478e-10	-1.16558	0.000128684	-1.16478e-10	-1.17281
91858708	chr9:91858708:T:C	4.76124e-07	-1.52561	-1.26217	2.52763e-05	-1.53453	-1.26577
91858773	chr9:91858773:C:T	5.24177e-07	-1.42262	-1.26901	3.42495e-05	-1.22528	-1.27122
91858983	chr9:91858983:A:G	5.07626e-07	-1.45477	-1.26894	3.26281e-05	-1.27386	-1.27114
91859009	chr9:91859009:G:A	2.22532e-06	-1.16478e-10	-1.2458	0.000118771	-1.16478e-10	-1.25298
91859010	chr9:91859010:A:T	2.2239e-06	-1.16478e-10	-1.24644	0.000118705	-1.16478e-10	-1.25353
91859113	chr9:91859113:C:A	6.74259e-07	-1.30663	-1.13321	3.62079e-05	-1.29956	-1.14134
91859363	chr9:91859363:C:T	6.46784e-07	-1.36758	-1.11387	3.46513e-05	-1.36162	-1.12322
91859524	chr9:91859524:G:GA	2.8311e-06	-1.16478e-10	-1.00504	0.000149412	-1.16478e-10	-1.02347
91859584	chr9:91859584:A:G	5.29191e-07	-1.52589	-1.15622	3.39831e-05	-1.36889	-1.13542
91860169	chr9:91860169:G:A	4.50018e-07	-1.58196	-1.26221	2.40391e-05	-1.58468	-1.26581
91860227	chr9:91860227:G:A	6.57202e-07	-1.22469	-1.24078	4.16626e-05	-1.05838	-1.24219
91860238	chr9:91860238:G:A	2.28768e-06	-1.16478e-10	-1.21817	0.000122423	-1.16478e-10	-1.22269
91860254	chr9:91860254:A:G	4.69466e-07	-1.52856	-1.2733	2.54122e-05	-1.52096	-1.27398
91860887	chr9:91860887:G:A	2.17919e-06	-1.16478e-10	-1.26675	0.000117556	-1.16478e-10	-1.26326
91861147	chr9:91861147:G:C	2.6715e-06	-1.16478e-10	-1.06306	0.000144745	-1.16478e-10	-1.0552
91861214	chr9:91861214:C:T	2.3116e-06	-1.16478e-10	-1.20776	0.000125482	-1.16478e-10	-1.19801
91861243	chr9:91861243:GGTTTT:G	6.35994e-07	-1.45337	-1.0449	3.51732e-05	-1.44411	-1.02578
91861301	chr9:91861301:G:A	4.62677e-07	-1.5589	-1.25753	2.47785e-05	-1.55389	-1.2663
91861329	chr9:91861329:A:C	6.32722e-07	-1.35637	-1.14706	3.39168e-05	-1.35096	-1.1553
91861393	chr9:91861393:C:G	2.24726e-06	-1.16478e-10	-1.23599	0.000120605	-1.16478e-10	-1.23765
91861956	chr9:91861956:C:T	7.45441e-07	-1.08097	-1.25851	3.91823e-05	-1.09545	-1.2665
91862187	chr9:91862187:G:A	4.60558e-07	-1.56311	-1.25791	2.46505e-05	-1.55872	-1.26665
91862245	chr9:91862245:G:A	2.66568e-06	-1.16478e-10	-1.06524	0.000143504	-1.16478e-10	-1.06381
91862387	chr9:91862387:G:T	2.19708e-06	-1.16478e-10	-1.25858	0.000117718	-1.16478e-10	-1.26188
91862788	chr9:91862788:C:T	6.43401e-07	-1.33127	-1.15543	3.45088e-05	-1.32544	-1.16352
91863278	chr9:91863278:G:A	6.78083e-07	-1.27598	-1.15821	3.638e-05	-1.26981	-1.16634
91863554	chr9:91863554:G:A	2.46798e-06	-1.16478e-10	-1.1423	0.000130716	-1.16478e-10	-1.15714
91863672	chr9:91863672:G:A	4.54825e-07	-1.5614	-1.27215	2.42663e-05	-1.56771	-1.27337
91863678	chr9:91863678:G:A	5.44717e-07	-1.39557	-1.25763	3.65284e-05	-1.16674	-1.26534
91863757	chr9:91863757:A:G	4.50492e-07	-1.57683	-1.26629	2.42222e-05	-1.57291	-1.26999
91863785	chr9:91863785:A:G	1.53567e-06	-0.714114	-0.902626	8.96844e-05	-0.632901	-0.900974
91864261	chr9:91864261:A:G	4.61813e-07	-1.55157	-1.26672	2.76882e-05	-1.44052	-1.26865
91864739	chr9:91864739:AT:A	4.77159e-07	-1.5381	-1.2475	2.55076e-05	-1.53177	-1.25942
91864745	chr9:91864745:G:A	4.78339e-07	-1.53609	-1.24705	2.55711e-05	-1.52963	-1.25908
91865978	chr9:91865978:T:A	2.33773e-06	-1.16478e-10	-1.19653	0.000124381	-1.16478e-10	-1.20682
91866047	chr9:91866047:T:C	4.59808e-07	-1.54889	-1.27376	2.76823e-05	-1.4354	-1.27398
91866564	chr9:91866564:C:T	5.35993e-07	-1.45889	-1.21045	3.61827e-05	-1.25005	-1.19154
91866600	chr9:91866600:T:C	4.61077e-07	-1.56293	-1.25696	2.80473e-05	-1.44775	-1.24853
91866626	chr9:91866626:G:A	4.52645e-07	-1.56508	-1.27327	2.41732e-05	-1.57102	-1.27391
91867310	chr9:91867310:A:G	4.67893e-07	-1.54341	-1.26181	2.91528e-05	-1.40373	-1.25389
91867512	chr9:91867512:G:A	2.55075e-06	-0.679488	-0.429827	0.000148817	-0.598348	-0.429104
91867750	chr9:91867750:A:C	2.37324e-06	-1.16478e-10	-1.18145	0.000126258	-1.16478e-10	-1.19185
91867782	chr9:91867782:A:ACAT	4.64872e-07	-1.53784	-1.27386	2.51713e-05	-1.5314	-1.27307
91867806	chr9:91867806:C:A	2.30214e-06	-1.16478e-10	-1.21187	0.000122623	-1.16478e-10	-1.22105
91868069	chr9:91868069:T:A	9.52971e-07	-0.820708	-1.27317	5.02537e-05	-0.839174	-1.27391
91868378	chr9:91868378:C:T	3.52416e-06	-0.786063	-2.95118e-10	0.000197445	-0.74471	-2.95118e-10
91868402	chr9:91868402:A:T	4.74234e-07	-1.51842	-1.27334	2.56636e-05	-1.51137	-1.27373
91868438	chr9:91868438:G:A	2.82711e-06	-1.16478e-10	-1.00645	0.00015509	-1.16478e-10	-0.986168
91868666	chr9:91868666:C:G	4.71839e-07	-1.53003	-1.26679	2.54019e-05	-1.52323	-1.27212
91868760	chr9:91868760:G:A	4.67165e-07	-1.53636	-1.27042	2.51949e-05	-1.52987	-1.27366
91868769	chr9:91868769:A:G	2.21746e-06	-1.16478e-10	-1.24934	0.000120865	-1.16478e-10	-1.2355
91869049	chr9:91869049:G:A	5.79737e-07	-1.36371	-1.22717	3.12326e-05	-1.3575	-1.23121
91869094	chr9:91869094:A:G	5.62092e-07	-1.39195	-1.22984	3.02833e-05	-1.38591	-1.23366
91869216	chr9:91869216:C:T	1.28777e-06	-0.523309	-1.26948	6.83617e-05	-0.532257	-1.2731
91869263	chr9:91869263:T:G	1.37946e-06	-0.451409	-1.2726	7.33831e-05	-0.460494	-1.27398
91869348	chr9:91869348:C:T	5.13275e-07	-1.45411	-1.25854	3.28484e-05	-1.27276	-1.26551
91869710	chr9:91869710:A:G	7.66244e-07	-1.04356	-1.2684	4.10517e-05	-1.0423	-1.27304
91869771	chr9:91869771:T:C	4.54577e-07	-1.5619	-1.27219	2.4254e-05	-1.5682	-1.2734
91869988	chr9:91869988:T:A	2.17049e-06	-1.16478e-10	-1.27075	0.000116772	-1.16478e-10	-1.26995
91870139	chr9:91870139:A:G	8.36071e-07	-0.965474	-1.25927	4.38202e-05	-0.982897	-1.26718
91870231	chr9:91870231:G:A	2.17787e-06	-1.16478e-10	-1.26736	0.000116817	-1.16478e-10	-1.26957
91870376	chr9:91870376:G:A	2.7573e-06	-1.16478e-10	-1.03145	0.000145973	-1.16478e-10	-1.04675
91870467	chr9:91870467:A:G	4.52052e-07	-1.56753	-1.27214	2.41356e-05	-1.57312	-1.27336
91870734	chr9:91870734:T:C	9.03021e-07	-0.939599	-1.20811	4.69111e-05	-0.956328	-1.22559
91870788	chr9:91870788:G:A	2.48767e-06	-1.16478e-10	-1.13436	0.000133292	-1.16478e-10	-1.13763
91870874	chr9:91870874:T:A	2.17968e-06	-1.16478e-10	-1.26652	0.000116917	-1.16478e-10	-1.26871
91871124	chr9:91871124:G:A	4.70696e-07	-1.54994	-1.2493	2.92098e-05	-1.41708	-1.23858
91871216	chr9:91871216:T:A	4.55638e-07	-1.55955	-1.27221	2.43041e-05	-1.56612	-1.2734
91871511	chr9:91871511:G:A	2.19943e-06	-1.16478e-10	-1.25751	0.000118009	-1.16478e-10	-1.25941
91871630	chr9:91871630:C:T	5.93596e-07	-1.35858	-1.20868	3.19789e-05	-1.35182	-1.21328
91872315	chr9:91872315:C:T	2.18905e-06	-1.16478e-10	-1.26224	0.000117294	-1.16478e-10	-1.26549
91872386	chr9:91872386:A:G	1.86416e-06	-1.4229	-2.95118e-10	0.000124631	-1.20481	-2.95118e-10
91872979	chr9:91872979:A:G	2.20482e-06	-1.16478e-10	-1.25506	0.000119187	-1.16478e-10	-1.24948
91873007	chr9:91873007:T:C	2.39107e-06	-1.16478e-10	-1.17396	0.000128136	-1.16478e-10	-1.17708
91873179	chr9:91873179:TA:T	4.42749e-07	-1.58841	-1.27204	2.37967e-05	-1.58873	-1.27189
91873204	chr9:91873204:TCTACCA:T	4.59178e-07	-1.55698	-1.26705	2.76054e-05	-1.45008	-1.26209
91873408	chr9:91873408:TA:T	4.69839e-07	-1.56298	-1.23809	2.79182e-05	-1.46716	-1.23373
91873452	chr9:91873452:A:G	4.42221e-07	-1.5887	-1.27295	2.37796e-05	-1.58849	-1.27285
91873463	chr9:91873463:C:T	8.36537e-06	-1.16478e-10	0.0783968	0.000444821	-1.16478e-10	0.0674992
91873646	chr9:91873646:T:C	4.44253e-07	-1.5835	-1.27356	2.38082e-05	-1.58664	-1.2735
91873775	chr9:91873775:G:C	4.45079e-07	-1.58472	-1.27049	2.38675e-05	-1.58733	-1.27032
91873793	chr9:91873793:T:C	4.59128e-07	-1.55202	-1.27211	2.75381e-05	-1.44158	-1.27302
91873808	chr9:91873808:G:A	8.12848e-07	-1.01413	-1.23878	4.23948e-05	-1.03127	-1.25188
91874078	chr9:91874078:A:G	4.45691e-07	-1.58702	-1.26681	2.39287e-05	-1.58851	-1.26658
91874232	chr9:91874232:T:C	4.44033e-07	-1.58586	-1.2717	2.38225e-05	-1.58797	-1.27157
91874311	chr9:91874311:C:T	4.44118e-07	-1.58619	-1.27118	2.38315e-05	-1.58814	-1.27102
91874421	chr9:91874421:T:TGAG	4.44529e-07	-1.5836	-1.27285	2.38248e-05	-1.5867	-1.27274
91874444	chr9:91874444:T:C	4.5242e-07	-1.5667	-1.27215	2.4154e-05	-1.57235	-1.27337
91874499	chr9:91874499:G:A	2.74353e-06	-1.16478e-10	-1.03646	0.000144134	-1.16478e-10	-1.05943
91874878	chr9:91874878:T:G	4.42293e-07	-1.58751	-1.27398	2.37481e-05	-1.58869	-1.27398
91874883	chr9:91874883:T:C	4.49586e-07	-1.5731	-1.27203	2.68539e-05	-1.47154	-1.26823
91875024	chr9:91875024:T:G	1.09798e-05	-1.16478e-10	0.350351	0.000615432	-1.16478e-10	0.392153
91875039	chr9:91875039:T:C	7.44176e-06	-1.16478e-10	-0.0385965	0.000412533	-1.16478e-10	-0.00785663
91875103	chr9:91875103:T:C	1.03028e-06	-0.793488	-1.22238	5.34392e-05	-0.813094	-1.23853
91875460	chr9:91875460:A:G	2.2189e-06	-1.16478e-10	-1.24869	0.000118687	-1.16478e-10	-1.25368
91875726	chr9:91875726:G:A	4.51069e-07	-1.57561	-1.26623	2.65625e-05	-1.47978	-1.27089
91875813	chr9:91875813:A:C	4.44419e-07	-1.58706	-1.26963	2.38545e-05	-1.58844	-1.26976
91876046	chr9:91876046:G:A	2.54132e-06	-1.16478e-10	-1.11302	0.000135404	-1.16478e-10	-1.12191
91876141	chr9:91876141:G:A	2.16685e-06	-1.16478e-10	-1.27243	0.000116702	-1.16478e-10	-1.27054
91876522	chr9:91876522:C:T	6.39359e-07	-1.49424	-0.99875	4.31335e-05	-1.31245	-0.953426
91876623	chr9:91876623:A:T	2.71069e-06	-1.16478e-10	-1.0485	0.000148557	-1.16478e-10	-1.0292
91876680	chr9:91876680:C:T	5.52945e-07	-1.57438	-1.06382	3.42213e-05	-1.47425	-1.02308
91877079	chr9:91877079:C:T	3.15969e-06	-1.16478e-10	-0.89523	0.000167319	-1.16478e-10	-0.91027
91877136	chr9:91877136:T:A	5.72171e-07	-1.55901	-1.04501	3.06614e-05	-1.56533	-1.04184
91877139	chr9:91877139:C:T	5.57606e-07	-1.56925	-1.06056	3.48143e-05	-1.46002	-1.02013
91877456	chr9:91877456:C:T	1.58435e-06	-1.58553	-2.95118e-10	8.53873e-05	-1.58297	-2.95118e-10
91877547	chr9:91877547:T:C	5.6439e-07	-1.56558	-1.05214	3.5441e-05	-1.45115	-1.01116
91878102	chr9:91878102:G:A	2.24668e-06	-1.16478e-10	-1.23625	0.00011984	-1.16478e-10	-1.24401
91878339	chr9:91878339:G:A	4.5622e-07	-1.57239	-1.2581	2.40738e-05	-1.58701	-1.26204
91878340	chr9:91878340:G:A	2.42411e-06	-1.16024	-2.95118e-10	0.000127859	-1.17924	-2.95118e-10
91878518	chr9:91878518:C:T	0.000107722	3.27499	-0.641143	0.00683435	3.43332	-0.633779
91878523	chr9:91878523:G:A	2.48994e-06	-1.16478e-10	-1.13345	0.000133117	-1.16478e-10	-1.13894
91878602	chr9:91878602:T:G	4.92044e-07	-1.54137	-1.21353	3.04352e-05	-1.42231	-1.19226
91878653	chr9:91878653:T:C	4.86288e-07	-1.52294	-1.24372	2.95588e-05	-1.39065	-1.25314
91878967	chr9:91878967:G:A	1.60459e-06	-1.57283	-2.95118e-10	8.55421e-05	-1.58116	-2.95118e-10
91879509	chr9:91879509:CT:C	5.173e-07	-1.57356	-1.13127	2.92326e-05	-1.49484	-1.16005
91879847	chr9:91879847:C:T	4.95463e-07	-1.48503	-1.26294	3.12608e-05	-1.32967	-1.25814
91879929	chr9:91879929:GAGGTC:G	2.18342e-06	-1.16478e-10	-1.26481	0.000117359	-1.16478e-10	-1.26493
91879959	chr9:91879959:G:A	5.16646e-06	-1.16478e-10	-0.403517	0.000295034	-1.16478e-10	-0.343081
91880058	chr9:91880058:T:C	1.38117e-06	-1.49777	-0.22501	8.32251e-05	-1.35558	-0.253041
91880095	chr9:91880095:T:C	1.76244e-06	-1.479	-2.95118e-10	9.65654e-05	-1.45995	-2.95118e-10
91880168	chr9:91880168:A:G	1.29493e-06	-1.51598	-0.271266	7.71931e-05	-1.38498	-0.298884
91880284	chr9:91880284:C:G	2.72956e-06	-1.04156	-2.95118e-10	0.000167421	-0.909658	-2.95118e-10
91880480	chr9:91880480:C:T	5.36287e-07	-1.44243	-1.22636	3.486e-05	-1.26311	-1.21572
91881264	chr9:91881264:C:G	1.09561e-06	-1.38085	-0.573548	7.11414e-05	-1.17618	-0.589318
91881334	chr9:91881334:A:G	7.40634e-07	-1.57957	-0.76638	4.01741e-05	-1.58323	-0.753718
91881538	chr9:91881538:A:G	3.92465e-06	-1.16478e-10	-0.678426	0.000224483	-1.16478e-10	-0.61637
91881549	chr9:91881549:T:C	5.40854e-07	-1.38833	-1.27198	2.88232e-05	-1.39567	-1.27332
91881834	chr9:91881834:T:C	3.02819e-06	-0.93774	-2.95118e-10	0.00019199	-0.77273	-2.95118e-10
91881906	chr9:91881906:G:A	2.23262e-06	-1.16478e-10	-1.24253	0.000119552	-1.16478e-10	-1.24642
91881996	chr9:91881996:A:G	4.06397e-06	-1.16478e-10	-0.643544	0.000238676	-1.16478e-10	-0.555063
91882176	chr9:91882176:C:T	1.83025e-05	-1.16478e-10	0.861332	0.000863477	-1.16478e-10	0.730795
91882532	chr9:91882532:A:T	5.23557e-07	-1.47606	-1.21676	3.34734e-05	-1.31448	-1.20495
91882697	chr9:91882697:C:T	1.11293e-06	-1.36409	-0.574613	7.27965e-05	-1.15223	-0.590272
91882757	chr9:91882757:G:A	7.44422e-07	-1.55461	-0.786238	4.01284e-05	-1.56182	-0.776273
91883428	chr9:91883428:G:T	2.79534e-06	-1.16478e-10	-1.01775	0.000152708	-1.16478e-10	-1.00165
91883476	chr9:91883476:C:T	5.29319e-07	-1.47102	-1.21085	3.39532e-05	-1.3068	-1.19839
91883561	chr9:91883561:T:C	6.4583e-07	-1.39437	-1.08856	4.00174e-05	-1.26981	-1.07105
91883689	chr9:91883689:T:A	5.35206e-07	-1.46761	-1.2032	3.44226e-05	-1.30142	-1.19004
91883891	chr9:91883891:A:T	2.2285e-06	-1.16478e-10	-1.24438	0.000119794	-1.16478e-10	-1.2444
91883976	chr9:91883976:T:C	3.5055e-06	-1.16478e-10	-0.79137	0.0001912	-1.16478e-10	-0.776852
91884036	chr9:91884036:C:A	1.32467e-06	-1.58844	-0.176097	7.24452e-05	-1.58877	-0.158576
91884288	chr9:91884288:A:G	1.46075e-06	-1.58644	-0.0803141	8.46983e-05	-1.58776	-0.00331885
91884346	chr9:91884346:G:A	1.17009e-06	-1.58095	-0.30767	6.74994e-05	-1.58415	-0.2339
91884515	chr9:91884515:C:T	6.39085e-07	-1.53517	-0.958249	3.39443e-05	-1.58308	-0.922367
91884676	chr9:91884676:T:C	4.99622e-07	-1.56307	-1.17654	2.65662e-05	-1.58813	-1.1624
91884677	chr9:91884677:G:A	2.54055e-06	-1.16478e-10	-1.11333	0.000136443	-1.16478e-10	-1.11427
91884701	chr9:91884701:T:C	6.01314e-07	-1.56267	-0.991673	3.24333e-05	-1.58819	-0.962798
91884896	chr9:91884896:A:G	4.97165e-06	-1.16478e-10	-0.441953	0.000274647	-1.16478e-10	-0.414685
91885325	chr9:91885325:G:A	8.65752e-06	-1.16478e-10	0.112725	0.000473402	-1.16478e-10	0.129774
91885528	chr9:91885528:G:A	3.58301e-06	-1.16478e-10	-0.7695	0.000195245	-1.16478e-10	-0.755917
91885577	chr9:91885577:T:C	3.22049e-06	-1.16478e-10	-0.87617	0.000180486	-1.16478e-10	-0.834518
91885763	chr9:91885763:T:C	3.86003e-06	-1.57854	0.883506	0.000214813	-1.58432	0.923912
91886020	chr9:91886020:T:C	6.51328e-07	-1.5848	-0.889642	3.87847e-05	-1.52653	-0.845614
91886094	chr9:91886094:C:A	2.67082e-06	-1.16478e-10	-1.06332	0.000143684	-1.16478e-10	-1.06255
91886352	chr9:91886352:A:T	2.16783e-06	-1.16478e-10	-1.27198	0.000116548	-1.16478e-10	-1.27186
91886397	chr9:91886397:G:A	6.99003e-07	-1.56595	-0.837859	3.97269e-05	-1.47652	-0.871621
91886629	chr9:91886629:T:G	5.32628e-07	-1.58743	-1.0882	2.96147e-05	-1.56546	-1.07644
91886649	chr9:91886649:C:T	6.97123e-07	-1.5549	-0.851598	4.01575e-05	-1.45399	-0.883376
91886822	chr9:91886822:G:A	6.79419e-07	-1.53775	-0.894473	3.97769e-05	-1.4209	-0.925982
91887140	chr9:91887140:G:T	2.93518e-06	-1.16478e-10	-0.968936	0.000153582	-1.16478e-10	-0.995935
91887304	chr9:91887304:T:C	3.39056e-06	-1.57054	0.745831	0.000188694	-1.57868	0.788634
91888156	chr9:91888156:T:A	2.17913e-06	-1.16478e-10	-1.26678	0.000117156	-1.16478e-10	-1.26667
91888198	chr9:91888198:T:C	4.26715e-06	-1.16478e-10	-0.594758	0.00023519	-1.16478e-10	-0.569779
91888213	chr9:91888213:T:G	3.07739e-06	-1.16478e-10	-0.921623	0.000164204	-1.16478e-10	-0.929059
91888390	chr9:91888390:G:A	3.07987e-06	-1.16478e-10	-0.920816	0.000164334	-1.16478e-10	-0.92827
91888483	chr9:91888483:A:C	2.16442e-06	-1.16478e-10	-1.27355	0.000116544	-1.16478e-10	-1.2719
91888773	chr9:91888773:G:A	2.16849e-06	-1.16478e-10	-1.27167	0.000116571	-1.16478e-10	-1.27167
91889133	chr9:91889133:A:G	8.33792e-07	-1.33457	-0.892905	3.95154e-05	-1.46971	-0.883771
91889420	chr9:91889420:A:G	5.80234e-07	-1.49865	-1.09138	2.98419e-05	-1.56735	-1.06691
91889510	chr9:91889510:T:C	1.58743e-06	-1.58359	-2.95118e-10	8.50889e-05	-1.58648	-2.95118e-10
91889589	chr9:91889589:A:G	9.24324e-07	-1.29938	-0.825013	4.38156e-05	-1.44378	-0.806404
91889691	chr9:91889691:C:T	2.1954e-06	-1.16478e-10	-1.25934	0.000118441	-1.16478e-10	-1.25576
91889702	chr9:91889702:T:C	6.74597e-07	-1.57863	-0.860713	3.7899e-05	-1.50672	-0.888523
91889786	chr9:91889786:T:C	3.00164e-06	-1.16478e-10	-0.946547	0.000160916	-1.16478e-10	-0.949292
91890299	chr9:91890299:G:A	5.99148e-07	-1.47043	-1.08752	3.03405e-05	-1.55238	-1.06531
91890331	chr9:91890331:G:A	1.02247e-06	-1.55473	-0.46875	5.89263e-05	-1.4517	-0.50218
91892055	chr9:91892055:A:G	2.07731e-06	-1.31463	-2.95118e-10	0.000139964	-1.08879	-2.95118e-10
91892260	chr9:91892260:G:C	2.70535e-06	-1.16478e-10	-1.05047	0.000146172	-1.16478e-10	-1.04539
91892473	chr9:91892473:G:A	2.86876e-06	-1.16478e-10	-0.991823	0.000155735	-1.16478e-10	-0.982014
91892500	chr9:91892500:G:C	1.05719e-06	-1.58363	-0.406459	5.8365e-05	-1.52295	-0.440501
91892642	chr9:91892642:T:G	2.23929e-06	-1.16478e-10	-1.23955	0.000120601	-1.16478e-10	-1.23769
91892739	chr9:91892739:A:G	8.0336e-07	-1.31086	-0.953794	3.81849e-05	-1.45189	-0.935839
91893171	chr9:91893171:A:G	3.0879e-06	-1.30006	0.381843	0.000173762	-1.27944	0.406951
91893372	chr9:91893372:G:A	2.18072e-06	-1.16478e-10	-1.26605	0.000117512	-1.16478e-10	-1.26363
91893488	chr9:91893488:C:A	2.06995e-06	-1.31818	-2.95118e-10	0.000112887	-1.30378	-2.95118e-10
91893517	chr9:91893517:G:A	2.72355e-06	-1.16478e-10	-1.04377	0.000147714	-1.16478e-10	-1.0349
91893580	chr9:91893580:T:G	1.14593e-06	-1.58474	-0.324748	6.2939e-05	-1.52729	-0.360717
91893734	chr9:91893734:A:G	2.0691e-06	-1.37666	0.0580657	0.000113543	-1.36007	0.0620804
91893755	chr9:91893755:C:G	1.96314e-06	-1.37116	-2.95118e-10	0.000108947	-1.33931	-2.95118e-10
91893775	chr9:91893775:G:A	6.70213e-07	-1.54103	-0.904832	3.56063e-05	-1.58481	-0.87284
91893788	chr9:91893788:C:T	2.1801e-06	-1.16478e-10	-1.26633	0.000117476	-1.16478e-10	-1.26394
91894128	chr9:91894128:G:A	2.82428e-06	-1.16478e-10	-1.00745	0.000154102	-1.16478e-10	-0.992556
91894414	chr9:91894414:G:A	2.1738e-06	-1.16478e-10	-1.26923	0.000116685	-1.16478e-10	-1.2707
91894473	chr9:91894473:G:A	2.21515e-06	-1.16478e-10	-1.25039	0.00011868	-1.16478e-10	-1.25374
91894800	chr9:91894800:G:A	2.79555e-06	-1.16478e-10	-1.01767	0.000151693	-1.16478e-10	-1.00831
91894848	chr9:91894848:C:T	7.67243e-07	-1.58536	-0.7253	4.2552e-05	-1.52903	-0.750415
91894963	chr9:91894963:A:C	2.2607e-06	-1.16478e-10	-1.23003	0.000121802	-1.16478e-10	-1.22777
91895271	chr9:91895271:G:A	6.36003e-07	-1.57285	-0.925409	3.46485e-05	-1.55821	-0.926711
91895418	chr9:91895418:T:C	2.18559e-06	-1.16478e-10	-1.26382	0.000117804	-1.16478e-10	-1.26115
91895647	chr9:91895647:C:T	2.18758e-06	-1.16478e-10	-1.26291	0.000117925	-1.16478e-10	-1.26012
91895831	chr9:91895831:G:A	2.23812e-06	-1.16478e-10	-1.24007	0.000120885	-1.16478e-10	-1.23534
91896075	chr9:91896075:C:G	3.0081e-06	-1.16478e-10	-0.944394	0.000163326	-1.16478e-10	-0.934426
91896099	chr9:91896099:T:C	8.79176e-07	-1.26474	-0.909732	4.58477e-05	-1.28033	-0.924521
91896316	chr9:91896316:T:C	7.88012e-06	-1.07311	1.09175	0.000414821	-1.06052	1.0582
91896937	chr9:91896937:T:C	1.94958e-06	-1.37809	-2.95118e-10	0.00010716	-1.35585	-2.95118e-10
91897075	chr9:91897075:G:A	3.0081e-06	-1.16478e-10	-0.944394	0.000163326	-1.16478e-10	-0.934426
91897264	chr9:91897264:T:C	6.51438e-07	-1.20928	-1.265	3.07868e-05	-1.34495	-1.25813
91897616	chr9:91897616:C:T	1.35646e-05	-1.16478e-10	0.561759	0.000718053	-1.16478e-10	0.546372
91897713	chr9:91897713:G:A	2.79118e-06	-1.16478e-10	-1.01924	0.000150919	-1.16478e-10	-1.01343
91898754	chr9:91898754:C:A	1.60712e-06	-1.57126	-2.95118e-10	8.59585e-05	-1.57631	-2.95118e-10
91898833	chr9:91898833:G:A	8.84412e-07	-1.27096	-0.897578	5.39795e-05	-1.14042	-0.901152
91898870	chr9:91898870:C:T	2.60079e-06	-1.16478e-10	-1.08989	0.000142548	-1.16478e-10	-1.07049
91898943	chr9:91898943:G:A	5.11912e-06	-1.16478e-10	-0.412721	0.000283008	-1.16478e-10	-0.384695
91899022	chr9:91899022:G:A	2.21543e-06	-1.16478e-10	-1.25026	0.000119596	-1.16478e-10	-1.24605
91899255	chr9:91899255:G:A	8.91518e-07	-1.31918	-0.84135	6.11748e-05	-1.0602	-0.856236
91899307	chr9:91899307:G:A	1.72022e-06	-1.50325	-2.95118e-10	8.51918e-05	-1.58527	-2.95118e-10
91899514	chr9:91899514:G:A	8.51423e-07	-1.48026	-0.726294	5.40319e-05	-1.29856	-0.742038
91899810	chr9:91899810:G:A	2.57996e-06	-1.57424	0.476306	0.000136181	-1.58432	0.468135
91899839	chr9:91899839:C:G	6.22894e-07	-1.57527	-0.943815	3.36375e-05	-1.57506	-0.939467
91899855	chr9:91899855:A:C	4.33551e-06	-0.578864	-2.95118e-10	0.000269842	-0.432336	-2.95118e-10
91899898	chr9:91899898:T:C	6.17806e-07	-1.58749	-0.939799	3.33567e-05	-1.5876	-0.93531
91900287	chr9:91900287:C:T	2.16997e-06	-1.27099	-2.95118e-10	0.000120814	-1.23592	-2.95118e-10
91900322	chr9:91900322:A:G	2.18456e-06	-1.50789	0.243598	0.000132729	-1.35904	0.217173
91900375	chr9:91900375:A:G	1.31046e-06	-1.56185	-0.213476	7.80946e-05	-1.45644	-0.215807
91900411	chr9:91900411:G:A	3.20642e-06	-1.16478e-10	-0.880549	0.000168344	-1.16478e-10	-0.904165
```
