## Supplementary material for "Characterization of shared and ancestry-specific signals driving complex traits using multi-ancestry fine-mapping": susiex_nc3.cs80.summary

```
# chr9:90900472-91900472
CS_ID	CS_LENGTH	CS_PURITY	MAX_PIP_SNP	BP	REF_ALLELE	ALT_ALLELE	REF_FRQ	BETA	SE	-LOG10P	MAX_PIP	POST-HOC_PROB_POP1	POST-HOC_PROB_POP2
1	30	0.887826	chr9:91181918:G:A	91181918	A,A	G,G	1,1	-inf,inf	inf,inf	5.30835,2.10297	0.115844	0.969224	0.541198
2	1548	0	chr9:91503713:G:A	91503713	A,NA	G,NA	1,NA	-inf,NA	inf,NA	3.471,NA	0.0712569	0.444437	0.413957
```
