## Supplementary material for "Characterization of shared and ancestry-specific signals driving complex traits using multi-ancestry fine-mapping": susiex_nc1.cs80.cs

```
CS_ID	SNP	BP	REF_ALLELE	ALT_ALLELE	REF_FRQ	BETA	SE	-LOG10P	CS_PIP	OVRL_PIP
1	chr9:96327661:G:A	96327661	A,A	G,G	1,1	-inf,-inf	inf,inf	10.4531,0.337753	0.669904	0.669904
1	chr9:96343138:G:A	96343138	A,A	G,G	1,1	-inf,-inf	inf,inf	9.95819,0.143684	0.185784	0.185784
```
