## Supplementary material for "Characterization of shared and ancestry-specific signals driving complex traits using multi-ancestry fine-mapping": susiex_nc1.cs80.snp

```
BP	SNP	PIP(CS1)	LogBF(CS1,Pop1)	LogBF(CS1,Pop2)
95827732	chr9:95827732:T:C	4.65632e-10	-1.65422	-0.910039
95827862	chr9:95827862:A:G	4.10357e-10	-1.66418	-1.02645
95827999	chr9:95827999:GT:G	1.71272e-09	-2.22283e-10	-1.26182
95828499	chr9:95828499:C:T	5.95377e-09	-2.22283e-10	-0.015875
95828646	chr9:95828646:A:G	2.98475e-09	-2.22283e-10	-0.706383
95829471	chr9:95829471:T:C	3.03936e-09	-2.22283e-10	-0.688252
95830138	chr9:95830138:C:T	5.10777e-09	-2.22283e-10	-0.169137
95830629	chr9:95830629:T:C	2.95549e-10	-1.88684	-1.13198
95830971	chr9:95830971:G:A	1.81266e-09	-2.22283e-10	-1.2051
95831110	chr9:95831110:G:A	2.33125e-09	-0.953495	-2.98501e-10
95831462	chr9:95831462:C:G	6.07988e-10	-1.43467	-0.86283
95831522	chr9:95831522:C:T	1.80758e-09	-2.22283e-10	-1.20791
95831713	chr9:95831713:C:G	8.8606e-10	-1.75937	-0.161503
95832060	chr9:95832060:A:G	3.30006e-10	-1.66433	-1.24421
95832331	chr9:95832331:G:A	8.05609e-09	0.286529	-2.98501e-10
95832517	chr9:95832517:C:T	1.68623e-09	-2.22283e-10	-1.27741
95832845	chr9:95832845:T:C	1.73748e-09	-2.22283e-10	-1.24747
95833062	chr9:95833062:T:C	5.18133e-09	-2.22283e-10	-0.154839
95833249	chr9:95833249:G:T	5.64643e-10	-1.45019	-0.921275
95833293	chr9:95833293:T:G	3.65733e-10	-1.63107	-1.17468
95833522	chr9:95833522:C:T	1.80271e-09	-2.22283e-10	-1.21061
95833556	chr9:95833556:G:A	1.4738e-09	-1.41205	-2.98501e-10
95833707	chr9:95833707:G:GA	4.35197e-10	-1.61461	-1.01724
95834463	chr9:95834463:A:G	9.30029e-10	-1.78291	-0.0895304
95834919	chr9:95834919:C:A	3.05737e-09	-2.22283e-10	-0.682346
95834920	chr9:95834920:T:C	8.94413e-10	-1.75298	-0.158509
95835693	chr9:95835693:G:T	5.15522e-09	-2.22283e-10	-0.159891
95836062	chr9:95836062:ATGCATGAATCAGTGTCCC:A	3.26473e-10	-1.67356	-1.24575
95836685	chr9:95836685:T:C	9.58018e-10	-1.45331	-0.389476
95836991	chr9:95836991:T:C	3.85308e-10	-1.71368	-1.03993
95837325	chr9:95837325:T:C	8.17461e-10	-1.81896	-0.182492
95837406	chr9:95837406:T:C	6.00768e-08	-2.22283e-10	2.29572
95837538	chr9:95837538:G:A	1.89332e-09	-2.22283e-10	-1.16157
95837576	chr9:95837576:C:T	4.26232e-09	-2.22283e-10	-0.350088
95838391	chr9:95838391:T:C	2.16968e-09	-2.22283e-10	-1.02532
95838543	chr9:95838543:C:T	5.91815e-10	-1.48005	-0.84441
95838602	chr9:95838602:T:C	3.60759e-10	-1.64426	-1.17518
95838611	chr9:95838611:G:A	2.06415e-09	-1.07518	-2.98501e-10
95839080	chr9:95839080:T:C	1.89438e-09	-2.22283e-10	-1.16101
95839208	chr9:95839208:G:A	2.66394e-09	-2.22283e-10	-0.820096
95839465	chr9:95839465:C:T	2.57964e-09	-2.22283e-10	-0.852251
95839592	chr9:95839592:CTGCCTCTAGCA:C	2.95246e-10	-1.74333	-1.27651
95839637	chr9:95839637:G:A	3.68246e-09	-2.22283e-10	-0.49632
95839715	chr9:95839715:T:C	1.13721e-09	-1.72621	0.0548881
95840123	chr9:95840123:T:C	1.74746e-09	-2.22283e-10	-1.24173
95840724	chr9:95840724:G:T	6.69751e-09	-1.39331	1.49515
95840813	chr9:95840813:C:T	3.10829e-09	-2.22283e-10	-0.665827
95841010	chr9:95841010:G:A	1.82694e-09	-2.22283e-10	-1.19726
95841023	chr9:95841023:T:C	6.70128e-10	-1.71293	-0.487253
95841196	chr9:95841196:C:A	1.12533e-09	-1.68182	-2.98501e-10
95841352	chr9:95841352:T:C	3.21791e-10	-1.81972	-1.11403
95842203	chr9:95842203:G:A	4.96421e-09	-2.22283e-10	-0.197646
95842916	chr9:95842916:T:C	1.68333e-09	-2.22283e-10	-1.27912
95842969	chr9:95842969:A:G	2.25293e-09	-0.987667	-2.98501e-10
95843687	chr9:95843687:A:G	1.37359e-09	-1.48247	-2.98501e-10
95844165	chr9:95844165:A:C	2.36986e-09	-2.22283e-10	-0.937069
95844193	chr9:95844193:T:G	5.22661e-09	-2.22283e-10	-0.146137
95844270	chr9:95844270:T:C	4.54367e-10	-1.62394	-0.964809
95844287	chr9:95844287:C:T	1.85059e-09	-2.22283e-10	-1.1844
95844305	chr9:95844305:G:A	4.78603e-09	-2.22283e-10	-0.234199
95844450	chr9:95844450:G:A	1.79984e-09	-2.22283e-10	-1.2122
95844483	chr9:95844483:G:A	5.17071e-09	-2.22283e-10	-0.156891
95844856	chr9:95844856:G:A	1.68319e-09	-2.22283e-10	-1.27921
95844924	chr9:95844924:G:C	1.69157e-09	-2.22283e-10	-1.27424
95845051	chr9:95845051:C:T	1.68517e-09	-2.22283e-10	-1.27804
95845154	chr9:95845154:T:C	1.72323e-09	-2.22283e-10	-1.2557
95845707	chr9:95845707:G:T	2.52711e-09	-1.56266	0.689833
95845805	chr9:95845805:T:C	9.74861e-10	-1.82536	-2.98501e-10
95846707	chr9:95846707:G:A	1.95356e-09	-1.81622	0.685968
95846938	chr9:95846938:G:T	1.31614e-09	-1.41814	-0.107059
95847043	chr9:95847043:C:T	1.61105e-09	-1.82176	0.49875
95847065	chr9:95847065:A:C	5.04586e-10	-1.69862	-0.785293
95847169	chr9:95847169:C:T	3.3059e-09	-2.22283e-10	-0.604193
95847220	chr9:95847220:C:A	1.51526e-08	-2.22283e-10	0.91827
95847407	chr9:95847407:A:G	9.41136e-10	-1.86057	-2.98501e-10
95847535	chr9:95847535:A:G	2.50587e-09	-2.22283e-10	-0.881262
95847873	chr9:95847873:G:A	1.29169e-09	-1.4393	-0.104645
95848094	chr9:95848094:G:A	1.25812e-09	-1.44421	-0.126069
95848332	chr9:95848332:G:A	1.74722e-09	-2.22283e-10	-1.24187
95848471	chr9:95848471:G:A	3.65582e-09	-2.22283e-10	-0.503579
95848683	chr9:95848683:A:T	4.2665e-09	-2.22283e-10	-0.349107
95848716	chr9:95848716:C:T	1.73351e-09	-2.22283e-10	-1.24975
95848968	chr9:95848968:A:G	1.35471e-09	-1.42844	-0.0678739
95849862	chr9:95849862:C:T	5.0598e-09	-2.22283e-10	-0.178574
95850162	chr9:95850162:G:A	1.74854e-09	-2.22283e-10	-1.24112
95850234	chr9:95850234:A:G	5.7784e-09	-1.52253	1.47676
95850274	chr9:95850274:A:G	1.73863e-09	-2.22283e-10	-1.2468
95851200	chr9:95851200:T:C	4.25697e-09	-2.22283e-10	-0.351343
95851263	chr9:95851263:T:TC	2.34778e-09	-0.946431	-2.98501e-10
95851289	chr9:95851289:G:A	3.40661e-09	-2.22283e-10	-0.574182
95851337	chr9:95851337:A:G	3.00953e-08	-1.63695	3.24141
95851350	chr9:95851350:C:T	8.43848e-09	-2.22283e-10	0.332901
95851382	chr9:95851382:C:T	2.70669e-10	-1.83115	-1.27561
95851473	chr9:95851473:T:A	2.69647e-09	-2.22283e-10	-0.807957
95851501	chr9:95851501:G:A	7.32214e-10	-1.83924	-0.272347
95851644	chr9:95851644:T:C	1.73681e-09	-2.22283e-10	-1.24785
95852134	chr9:95852134:T:C	3.17407e-10	-1.83289	-1.11458
95852897	chr9:95852897:T:G	5.76797e-09	-1.51016	1.46258
95853125	chr9:95853125:G:A	1.74122e-09	-1.83344	0.588126
95853340	chr9:95853340:A:G	1.73581e-09	-2.22283e-10	-1.24843
95853549	chr9:95853549:TTCATGTGCTATG:T	8.80538e-09	0.375462	-2.98501e-10
95853821	chr9:95853821:C:T	5.1761e-09	-2.22283e-10	-0.155849
95853844	chr9:95853844:A:C	7.55817e-09	-1.51896	1.74169
95854422	chr9:95854422:T:C	1.85739e-09	-2.22283e-10	-1.18073
95854461	chr9:95854461:G:A	4.08831e-10	-1.79106	-0.903292
95854875	chr9:95854875:T:G	2.04555e-09	-2.22283e-10	-1.08423
95854952	chr9:95854952:C:CT	5.11868e-09	-2.22283e-10	-0.167003
95855263	chr9:95855263:G:A	3.27537e-09	-2.22283e-10	-0.613469
95855656	chr9:95855656:A:G	2.03922e-09	-2.22283e-10	-1.08733
95855987	chr9:95855987:G:T	9.37222e-10	-1.86474	-2.98501e-10
95856694	chr9:95856694:A:G	5.38595e-09	-0.116106	-2.98501e-10
95856805	chr9:95856805:T:G	2.12963e-09	-1.04395	-2.98501e-10
95856912	chr9:95856912:C:T	9.05669e-10	-1.89898	-2.98501e-10
95857242	chr9:95857242:G:A	2.52255e-09	-2.22283e-10	-0.874629
95857477	chr9:95857477:TC:T	3.35416e-09	-2.22283e-10	-0.589699
95857698	chr9:95857698:G:A	5.18481e-10	-1.52909	-0.927661
95858489	chr9:95858489:C:CGATT	1.68322e-09	-2.22283e-10	-1.27919
95859068	chr9:95859068:T:C	4.65982e-10	-1.56021	-1.0033
95859094	chr9:95859094:G:A	2.11056e-09	-2.22283e-10	-1.05295
95859876	chr9:95859876:T:G	4.76878e-09	-2.22283e-10	-0.237809
95860149	chr9:95860149:A:C	4.66718e-10	-1.68274	-0.879193
95861022	chr9:95861022:T:G	1.03249e-09	-1.76792	-2.98501e-10
95861170	chr9:95861170:G:A	5.20808e-09	-2.22283e-10	-0.149688
95861200	chr9:95861200:ATTTAT:A	1.40358e-09	-1.46087	-2.98501e-10
95861285	chr9:95861285:G:A	3.56064e-10	-1.82521	-1.00734
95862418	chr9:95862418:T:G	9.52038e-10	-1.84905	-2.98501e-10
95862845	chr9:95862845:G:A	1.70449e-09	-2.22283e-10	-1.26663
95863203	chr9:95863203:TTTG:T	5.63937e-09	-2.22283e-10	-0.0701281
95863657	chr9:95863657:C:T	1.92418e-09	-2.22283e-10	-1.1454
95863668	chr9:95863668:G:A	4.45073e-09	-2.22283e-10	-0.306832
95863858	chr9:95863858:G:A	4.09267e-09	-2.22283e-10	-0.390703
95863979	chr9:95863979:C:T	5.15612e-09	-2.22283e-10	-0.159715
95864023	chr9:95864023:C:T	3.74984e-09	-2.22283e-10	-0.478186
95864038	chr9:95864038:G:A	4.38591e-09	-2.22283e-10	-0.321504
95864113	chr9:95864113:G:A	4.37933e-10	-1.59013	-1.03546
95864148	chr9:95864148:G:A	2.75014e-09	-2.22283e-10	-0.788249
95864192	chr9:95864192:T:C	1.8046e-09	-2.22283e-10	-1.20956
95864195	chr9:95864195:G:A	4.60551e-10	-1.62369	-0.951543
95864396	chr9:95864396:C:T	8.42153e-10	-1.72659	-0.245104
95864410	chr9:95864410:C:CA	3.38642e-10	-1.72556	-1.15715
95864483	chr9:95864483:G:A	2.40332e-09	-2.22283e-10	-0.923048
95864713	chr9:95864713:C:T	2.29016e-09	-2.22283e-10	-0.971278
95865171	chr9:95865171:GA:G	1.37668e-09	-1.48022	-2.98501e-10
95865464	chr9:95865464:A:G	4.22854e-09	-2.22283e-10	-0.358044
95865794	chr9:95865794:A:G	7.2638e-10	-1.85078	-0.268805
95865894	chr9:95865894:G:A	1.76465e-09	-2.22283e-10	-1.23195
95866280	chr9:95866280:G:C	4.7337e-10	-1.66694	-0.880835
95866942	chr9:95866942:A:G	6.31254e-10	-1.89642	-0.363528
95867168	chr9:95867168:T:C	1.71015e-09	-1.82899	0.565665
95867487	chr9:95867487:C:T	5.17876e-09	-2.22283e-10	-0.155335
95867603	chr9:95867603:T:G	2.91256e-09	-2.22283e-10	-0.730867
95867728	chr9:95867728:G:C	9.17068e-10	-1.88647	-2.98501e-10
95867894	chr9:95867894:C:T	4.53072e-10	-1.58091	-1.0107
95868461	chr9:95868461:T:C	7.02278e-10	-1.84169	-0.311635
95868574	chr9:95868574:T:C	4.36731e-10	-1.57764	-1.05069
95868913	chr9:95868913:T:A	1.76643e-09	-2.22283e-10	-1.23094
95868945	chr9:95868945:C:T	2.82485e-09	-0.761446	-2.98501e-10
95869161	chr9:95869161:ATTATTG:A	2.35222e-09	-2.22283e-10	-0.944541
95869488	chr9:95869488:G:A	3.42062e-09	-2.22283e-10	-0.570077
95869593	chr9:95869593:T:C	3.61212e-10	-1.82236	-0.99583
95869766	chr9:95869766:A:AC	1.6974e-09	-2.22283e-10	-1.2708
95869894	chr9:95869894:T:C	2.12516e-09	-1.04605	-2.98501e-10
95870579	chr9:95870579:A:G	5.83421e-09	-2.22283e-10	-0.0361615
95870724	chr9:95870724:T:C	1.83002e-09	-2.22283e-10	-1.19557
95870878	chr9:95870878:C:CA	2.44818e-09	-2.22283e-10	-0.904556
95871032	chr9:95871032:T:C	3.55799e-09	-2.22283e-10	-0.530703
95871254	chr9:95871254:A:G	9.68467e-10	-1.83194	-2.98501e-10
95871542	chr9:95871542:T:C	1.31895e-09	-1.82984	0.306777
95871561	chr9:95871561:T:G	4.59637e-10	-1.49003	-1.08718
95872163	chr9:95872163:C:T	5.13541e-10	-1.63532	-0.831003
95872309	chr9:95872309:AGGTC:A	3.9535e-09	-2.22283e-10	-0.4253
95872351	chr9:95872351:C:T	1.78058e-09	-2.22283e-10	-1.22296
95872417	chr9:95872417:C:T	2.61244e-08	-2.22283e-10	1.46297
95872626	chr9:95872626:CTG:C	9.42136e-10	-1.85951	-2.98501e-10
95873061	chr9:95873061:C:T	4.09853e-10	-1.57353	-1.11832
95873100	chr9:95873100:A:G	5.45502e-09	-2.22283e-10	-0.103365
95873393	chr9:95873393:C:T	3.94692e-10	-1.80538	-0.924171
95873652	chr9:95873652:G:A	4.08459e-09	-2.22283e-10	-0.392678
95873761	chr9:95873761:C:T	7.13679e-09	0.165363	-2.98501e-10
95873798	chr9:95873798:C:T	3.68129e-09	-2.22283e-10	-0.496638
95873901	chr9:95873901:G:C	1.76893e-09	-1.83297	0.60344
95875148	chr9:95875148:C:T	5.29828e-10	-1.89098	-0.544119
95875696	chr9:95875696:C:T	1.76581e-09	-2.22283e-10	-1.23129
95876024	chr9:95876024:C:T	4.07012e-10	-1.70725	-0.991565
95876390	chr9:95876390:G:A	1.8054e-09	-2.22283e-10	-1.20912
95876560	chr9:95876560:T:G	3.99698e-10	-1.59542	-1.12152
95877165	chr9:95877165:C:G	3.77784e-10	-1.81069	-0.962637
95877228	chr9:95877228:A:G	4.43838e-09	-2.22283e-10	-0.309612
95877391	chr9:95877391:C:T	2.02697e-09	-2.22283e-10	-1.09336
95878300	chr9:95878300:C:T	2.15776e-09	-2.22283e-10	-1.03083
95878333	chr9:95878333:G:C	2.5532e-09	-2.22283e-10	-0.862551
95878336	chr9:95878336:A:T	9.55903e-10	-1.845	-2.98501e-10
95878389	chr9:95878389:T:C	4.07367e-10	-1.77307	-0.924872
95878776	chr9:95878776:G:A	9.82948e-10	-1.8171	-2.98501e-10
95878871	chr9:95878871:G:A	1.80574e-09	-2.22283e-10	-1.20893
95878884	chr9:95878884:A:G	3.82452e-10	-1.80042	-0.960627
95878954	chr9:95878954:G:A	4.70828e-09	-2.22283e-10	-0.250577
95879148	chr9:95879148:A:G	3.63171e-09	-2.22283e-10	-0.510197
95879361	chr9:95879361:C:T	1.76997e-09	-2.22283e-10	-1.22894
95879467	chr9:95879467:A:T	9.86487e-10	-1.8135	-2.98501e-10
95879742	chr9:95879742:G:A	9.63944e-10	-1.83662	-2.98501e-10
95880057	chr9:95880057:G:C	1.71072e-09	-2.22283e-10	-1.26299
95880765	chr9:95880765:A:G	9.70217e-10	-1.83014	-2.98501e-10
95881229	chr9:95881229:G:A	4.84311e-09	-2.22283e-10	-0.222343
95881309	chr9:95881309:A:T	9.0463e-10	-1.90013	-2.98501e-10
95881460	chr9:95881460:A:G	6.66928e-09	-2.22283e-10	0.0976116
95882009	chr9:95882009:C:T	2.48428e-09	-2.22283e-10	-0.889916
95882266	chr9:95882266:C:T	1.15215e-09	-1.65827	-2.98501e-10
95883120	chr9:95883120:A:G	2.10159e-09	-2.22283e-10	-1.05721
95883144	chr9:95883144:A:G	5.21919e-10	-1.88773	-0.56241
95884912	chr9:95884912:T:C	1.71216e-09	-2.22283e-10	-1.26215
95885101	chr9:95885101:G:T	1.74742e-09	-2.22283e-10	-1.24176
95885117	chr9:95885117:T:G	4.15546e-09	-2.22283e-10	-0.375478
95885284	chr9:95885284:A:G	9.58584e-10	-1.8422	-2.98501e-10
95885333	chr9:95885333:A:G	2.12925e-09	-2.22283e-10	-1.04413
95885594	chr9:95885594:A:G	1.49468e-09	-1.39799	-2.98501e-10
95885660	chr9:95885660:G:C	2.65766e-09	-2.22283e-10	-0.822454
95885993	chr9:95885993:A:G	3.52727e-09	-2.22283e-10	-0.539375
95886868	chr9:95886868:A:G	2.72064e-08	-2.22283e-10	1.50355
95887134	chr9:95887134:A:G	1.74048e-09	-1.24574	-2.98501e-10
95887196	chr9:95887196:T:C	2.41546e-09	-2.22283e-10	-0.918012
95887603	chr9:95887603:C:G	1.71235e-09	-2.22283e-10	-1.26204
95887710	chr9:95887710:T:G	5.43285e-10	-1.58681	-0.823206
95887764	chr9:95887764:A:G	5.70008e-10	-1.44934	-0.912667
95887885	chr9:95887885:A:G	9.33168e-10	-1.86907	-2.98501e-10
95888658	chr9:95888658:C:G	1.48365e-09	-1.85727	0.451872
95888739	chr9:95888739:C:T	1.19421e-09	-1.85915	0.236735
95888927	chr9:95888927:G:A	1.95759e-09	-2.22283e-10	-1.12819
95889459	chr9:95889459:G:A	1.68325e-09	-2.22283e-10	-1.27918
95889621	chr9:95889621:C:T	1.7885e-09	-2.22283e-10	-1.21852
95889966	chr9:95889966:C:T	4.22677e-10	-1.74853	-0.912517
95890181	chr9:95890181:T:G	2.73819e-09	-2.22283e-10	-0.792604
95890638	chr9:95890638:A:G	2.82752e-09	-2.22283e-10	-0.760502
95890877	chr9:95890877:C:T	9.60688e-10	-1.84001	-2.98501e-10
95891060	chr9:95891060:A:G	4.70209e-09	-2.22283e-10	-0.251893
95891314	chr9:95891314:A:G	4.78711e-09	-2.22283e-10	-0.233974
95891946	chr9:95891946:C:T	4.20249e-10	-1.75623	-0.91058
95892136	chr9:95892136:G:A	1.78219e-09	-2.22283e-10	-1.22206
95892512	chr9:95892512:C:T	5.90021e-10	-1.32414	-1.00336
95892597	chr9:95892597:A:T	2.95293e-09	-2.22283e-10	-0.717104
95892890	chr9:95892890:T:G	9.32827e-10	-1.86944	-2.98501e-10
95893031	chr9:95893031:T:G	9.26623e-10	-1.90036	0.0242543
95893416	chr9:95893416:T:C	2.10792e-09	-2.22283e-10	-1.0542
95893511	chr9:95893511:G:T	7.50942e-10	-1.30957	-0.776754
95893925	chr9:95893925:G:A	9.36241e-10	-1.86578	-2.98501e-10
95894062	chr9:95894062:C:T	3.858e-09	-2.22283e-10	-0.449752
95894091	chr9:95894091:C:A	1.04167e-09	-1.90117	0.1421
95894106	chr9:95894106:T:TA	4.39074e-09	-2.22283e-10	-0.320402
95894238	chr9:95894238:G:A	3.12165e-09	-2.22283e-10	-0.661539
95894443	chr9:95894443:C:T	1.68331e-09	-2.22283e-10	-1.27914
95894715	chr9:95894715:C:T	1.0546e-09	-1.74674	-2.98501e-10
95894876	chr9:95894876:G:A	4.27861e-09	-2.22283e-10	-0.346271
95894880	chr9:95894880:G:A	4.91131e-10	-1.61006	-0.900884
95895790	chr9:95895790:G:A	3.45225e-10	-1.64481	-1.21865
95895792	chr9:95895792:T:G	4.67857e-10	-1.57736	-0.982129
95895887	chr9:95895887:C:T	1.8155e-09	-2.22283e-10	-1.20354
95895888	chr9:95895888:G:A	1.03999e-09	-1.87759	0.116897
95895896	chr9:95895896:T:C	5.8349e-09	-2.22283e-10	-0.0360429
95896624	chr9:95896624:A:G	1.13018e-09	-1.86379	0.186267
95896946	chr9:95896946:T:C	2.30542e-09	-0.964638	-2.98501e-10
95897211	chr9:95897211:T:C	4.02236e-10	-1.68009	-1.03052
95898044	chr9:95898044:TCA:T	4.17717e-09	-2.22283e-10	-0.370266
95898311	chr9:95898311:A:G	9.31049e-10	-1.87134	-2.98501e-10
95898874	chr9:95898874:A:G	8.9254e-10	-1.90143	-0.0121578
95899214	chr9:95899214:C:T	4.7057e-09	-2.22283e-10	-0.251126
95899602	chr9:95899602:G:A	1.17866e-09	-1.63552	-2.98501e-10
95899604	chr9:95899604:G:A	1.30087e-09	-1.53687	-2.98501e-10
95899606	chr9:95899606:G:A	4.62757e-10	-1.82908	-0.741374
95899864	chr9:95899864:G:T	9.08927e-10	-1.90086	0.00546868
95899891	chr9:95899891:C:T	2.95374e-09	-2.22283e-10	-0.716829
95899894	chr9:95899894:C:T	3.7646e-09	-2.22283e-10	-0.47426
95900004	chr9:95900004:G:A	1.03953e-09	-1.88273	0.121597
95900036	chr9:95900036:CTTAA:C	1.68338e-09	-2.22283e-10	-1.27909
95900857	chr9:95900857:C:T	6.96141e-10	-1.2676	-0.894503
95901235	chr9:95901235:G:A	7.24072e-10	-1.38159	-0.741176
95902082	chr9:95902082:G:T	3.99659e-10	-1.61592	-1.10112
95902154	chr9:95902154:CTGAA:C	4.13012e-10	-1.64992	-1.03426
95902211	chr9:95902211:C:G	2.01709e-09	-2.22283e-10	-1.09824
95902364	chr9:95902364:T:C	3.90849e-09	-2.22283e-10	-0.43675
95902404	chr9:95902404:C:T	2.67575e-10	-1.84006	-1.2782
95902439	chr9:95902439:C:A	4.52252e-10	-1.4968	-1.09662
95902530	chr9:95902530:G:A	9.20737e-10	-1.88248	-2.98501e-10
95902665	chr9:95902665:G:A	5.75634e-10	-1.31155	-1.04063
95902783	chr9:95902783:A:G	9.70153e-10	-1.8302	-2.98501e-10
95903523	chr9:95903523:CTT:C	9.27046e-10	-1.87565	-2.98501e-10
95903631	chr9:95903631:TTAGAAAA:T	6.55024e-10	-1.33048	-0.8925
95903798	chr9:95903798:C:A	7.56772e-10	-1.34391	-0.734679
95903803	chr9:95903803:A:G	9.46923e-10	-1.85444	-2.98501e-10
95904100	chr9:95904100:ATTATG:A	9.28549e-10	-1.87403	-2.98501e-10
95904189	chr9:95904189:A:T	1.25941e-09	-1.85804	0.288782
95904461	chr9:95904461:G:A	4.7057e-09	-2.22283e-10	-0.251126
95904677	chr9:95904677:TTA:T	1.70014e-09	-2.22283e-10	-1.26919
95905641	chr9:95905641:A:G	1.13787e-09	-1.87509	0.204348
95905696	chr9:95905696:G:A	3.14975e-09	-2.22283e-10	-0.652577
95905759	chr9:95905759:AAC:A	2.65303e-09	-2.22283e-10	-0.824196
95905792	chr9:95905792:C:A	2.64981e-09	-2.22283e-10	-0.825413
95905928	chr9:95905928:T:G	5.67247e-10	-1.26438	-1.10248
95905939	chr9:95905939:C:T	4.36923e-09	-2.22283e-10	-0.325313
95906070	chr9:95906070:G:A	2.01898e-09	-2.22283e-10	-1.09731
95906180	chr9:95906180:A:T	2.97542e-09	-2.22283e-10	-0.709515
95906564	chr9:95906564:C:T	1.79842e-09	-1.21299	-2.98501e-10
95906575	chr9:95906575:T:C	4.48181e-09	-2.22283e-10	-0.299873
95907053	chr9:95907053:C:G	9.08252e-10	-1.89613	-2.98501e-10
95907757	chr9:95907757:A:G	4.26646e-09	-2.22283e-10	-0.349115
95907933	chr9:95907933:G:C	4.38417e-09	-2.22283e-10	-0.3219
95907978	chr9:95907978:A:G	4.15148e-10	-1.75902	-0.919998
95907986	chr9:95907986:C:G	6.5738e-08	-2.22283e-10	2.38578
95908011	chr9:95908011:C:T	2.14167e-09	-0.20576	-0.832555
95908362	chr9:95908362:A:G	4.32772e-09	-2.22283e-10	-0.334859
95908376	chr9:95908376:G:A	2.11788e-09	-2.22283e-10	-1.04948
95908558	chr9:95908558:A:T	2.98447e-09	-2.22283e-10	-0.706477
95908762	chr9:95908762:A:T	1.79426e-09	-2.22283e-10	-1.21531
95909122	chr9:95909122:G:A	4.08175e-10	-1.63556	-1.0604
95909485	chr9:95909485:A:G	2.13917e-09	-2.22283e-10	-1.03948
95909749	chr9:95909749:A:G	1.05204e-09	-1.74917	-2.98501e-10
95909809	chr9:95909809:T:C	3.79346e-09	-2.22283e-10	-0.466621
95909914	chr9:95909914:G:A	2.40565e-09	-2.22283e-10	-0.922081
95909941	chr9:95909941:G:A	9.21717e-10	-1.88142	-2.98501e-10
95910078	chr9:95910078:A:G	2.32316e-08	-2.22283e-10	1.34561
95910759	chr9:95910759:C:T	4.11974e-10	-1.6408	-1.04589
95910804	chr9:95910804:A:G	1.99924e-09	-2.22283e-10	-1.10713
95910840	chr9:95910840:TC:T	1.78362e-09	-2.22283e-10	-1.22125
95912055	chr9:95912055:G:A	9.73222e-10	-1.82704	-2.98501e-10
95912258	chr9:95912258:A:G	3.43203e-10	-1.64447	-1.22486
95912456	chr9:95912456:A:G	4.26665e-09	-2.22283e-10	-0.34907
95912785	chr9:95912785:C:G	2.10432e-09	-2.22283e-10	-1.05591
95912786	chr9:95912786:C:A	2.10992e-09	-2.22283e-10	-1.05325
95913313	chr9:95913313:C:T	2.07095e-09	-2.22283e-10	-1.07189
95913350	chr9:95913350:G:A	9.98575e-10	-1.87617	0.0748455
95913486	chr9:95913486:C:T	4.02642e-10	-1.61776	-1.09184
95913562	chr9:95913562:T:G	4.38494e-09	-2.22283e-10	-0.321723
95913600	chr9:95913600:T:C	5.81058e-10	-1.30457	-1.03823
95914275	chr9:95914275:A:G	2.51464e-09	-2.22283e-10	-0.877771
95914510	chr9:95914510:C:T	2.32056e-08	-2.22283e-10	1.34449
95914709	chr9:95914709:G:A	1.75684e-09	-2.22283e-10	-1.23638
95914800	chr9:95914800:A:C	3.90431e-09	-2.22283e-10	-0.437819
95914885	chr9:95914885:TA:T	4.02713e-10	-1.76026	-0.949167
95915202	chr9:95915202:C:A	9.19774e-10	-1.89649	0.0129658
95915217	chr9:95915217:A:C	4.53665e-09	-2.22283e-10	-0.287711
95915567	chr9:95915567:A:C	9.4283e-10	-1.85877	-2.98501e-10
95916982	chr9:95916982:G:C	1.5504e-09	-1.84295	0.481567
95917093	chr9:95917093:A:G	4.29565e-09	-2.22283e-10	-0.342298
95917201	chr9:95917201:A:G	1.05078e-09	-1.75037	-2.98501e-10
95917359	chr9:95917359:G:T	5.63079e-10	-1.34746	-1.02677
95917587	chr9:95917587:T:C	1.05711e-09	-1.74436	-2.98501e-10
95917850	chr9:95917850:G:A	2.65756e-09	-2.22283e-10	-0.822491
95917898	chr9:95917898:A:G	1.83331e-08	1.10881	-2.98501e-10
95918152	chr9:95918152:T:C	3.8775e-09	-2.22283e-10	-0.44471
95918303	chr9:95918303:C:A	5.55611e-09	-2.22283e-10	-0.0850019
95918374	chr9:95918374:G:A	4.28099e-09	-2.22283e-10	-0.345716
95918553	chr9:95918553:G:A	2.09806e-09	-1.05889	-2.98501e-10
95918922	chr9:95918922:C:T	1.93754e-09	-2.22283e-10	-1.13848
95918988	chr9:95918988:T:C	3.55163e-10	-1.79077	-1.04431
95919013	chr9:95919013:C:T	2.87645e-09	-2.22283e-10	-0.743342
95919157	chr9:95919157:G:A	1.05944e-09	-1.74216	-2.98501e-10
95919166	chr9:95919166:C:T	4.18187e-10	-1.73553	-0.9362
95919213	chr9:95919213:A:G	9.03171e-10	-1.90174	-2.98501e-10
95919480	chr9:95919480:C:T	2.82354e-09	-2.22283e-10	-0.761909
95919947	chr9:95919947:G:A	4.52903e-10	-1.59635	-0.995627
95920864	chr9:95920864:A:T	5.56372e-09	-0.0836332	-2.98501e-10
95920934	chr9:95920934:G:A	1.15265e-09	-1.86325	0.205416
95921018	chr9:95921018:G:A	9.35165e-10	-1.90175	0.0348134
95921028	chr9:95921028:G:A	2.64126e-09	-0.828643	-2.98501e-10
95921070	chr9:95921070:C:T	3.40891e-10	-1.87474	-1.00135
95921689	chr9:95921689:G:A	5.39386e-10	-1.36759	-1.04963
95921967	chr9:95921967:A:T	1.81686e-09	-2.22283e-10	-1.20279
95922135	chr9:95922135:A:G	2.21818e-09	-2.22283e-10	-1.00321
95922634	chr9:95922634:C:T	1.02915e-09	-1.90144	0.130276
95922904	chr9:95922904:A:AT	9.3993e-10	-1.86185	-2.98501e-10
95923515	chr9:95923515:A:G	3.42196e-10	-1.80829	-1.06398
95923583	chr9:95923583:G:C	9.42966e-10	-1.90175	0.0431225
95923828	chr9:95923828:T:C	2.23461e-09	-0.995833	-2.98501e-10
95923942	chr9:95923942:GGGTGGGA:G	3.75471e-10	-1.6771	-1.10238
95924199	chr9:95924199:TG:T	9.11874e-10	-1.89215	-2.98501e-10
95924808	chr9:95924808:C:T	9.66297e-10	-1.83418	-2.98501e-10
95925743	chr9:95925743:T:G	2.60851e-09	-2.22283e-10	-0.841122
95925831	chr9:95925831:T:TATA	4.14272e-10	-1.74657	-0.934566
95926729	chr9:95926729:C:A	4.41282e-09	-2.22283e-10	-0.315387
95927102	chr9:95927102:A:G	4.48924e-09	-2.22283e-10	-0.298217
95927171	chr9:95927171:T:C	2.61924e-09	-2.22283e-10	-0.837016
95927765	chr9:95927765:T:C	2.78564e-09	-2.22283e-10	-0.775422
95928511	chr9:95928511:C:T	2.32704e-08	-2.22283e-10	1.34728
95928855	chr9:95928855:T:C	8.97572e-10	-1.89689	-0.0110744
95928975	chr9:95928975:G:A	9.44683e-10	-1.90058	0.0437715
95929529	chr9:95929529:A:G	5.84633e-10	-1.29632	-1.04035
95929543	chr9:95929543:TAAAC:T	1.8409e-09	-2.22283e-10	-1.18965
95930617	chr9:95930617:G:A	4.06875e-10	-1.67942	-1.01973
95930753	chr9:95930753:G:A	1.07161e-09	-1.88486	0.154128
95931019	chr9:95931019:A:G	5.77585e-10	-1.32376	-1.02504
95931131	chr9:95931131:T:C	4.55713e-09	-2.22283e-10	-0.283208
95931245	chr9:95931245:C:T	2.69145e-09	-2.22283e-10	-0.809819
95931466	chr9:95931466:C:T	2.33636e-08	-2.22283e-10	1.35128
95931534	chr9:95931534:G:A	1.69546e-09	-2.22283e-10	-1.27195
95931728	chr9:95931728:A:G	6.83119e-10	-1.28807	-0.892914
95931794	chr9:95931794:C:T	5.29484e-09	-2.22283e-10	-0.133167
95931839	chr9:95931839:C:T	2.88126e-09	-2.22283e-10	-0.741671
95932172	chr9:95932172:TCTC:T	6.13915e-08	-2.22283e-10	2.31737
95932191	chr9:95932191:G:A	1.76531e-09	-2.22283e-10	-1.23157
95932339	chr9:95932339:T:C	4.13115e-10	-1.74752	-0.936413
95932341	chr9:95932341:G:A	2.63137e-09	-2.22283e-10	-0.832395
95932359	chr9:95932359:T:C	3.97954e-10	-1.68093	-1.04039
95932553	chr9:95932553:T:G	4.61987e-10	-1.61704	-0.95508
95932775	chr9:95932775:T:C	1.75979e-09	-2.22283e-10	-1.23471
95932901	chr9:95932901:C:G	4.42031e-09	-2.22283e-10	-0.313689
95933017	chr9:95933017:C:T	4.15701e-10	-1.74241	-0.935282
95933169	chr9:95933169:T:C	2.89766e-09	-2.22283e-10	-0.735998
95933800	chr9:95933800:C:T	1.77124e-09	-2.22283e-10	-1.22822
95934267	chr9:95934267:T:C	1.77603e-09	-2.22283e-10	-1.22552
95934827	chr9:95934827:G:A	3.87155e-10	-1.68756	-1.06127
95935116	chr9:95935116:G:A	4.01722e-10	-1.75237	-0.959527
95935504	chr9:95935504:C:T	4.26313e-09	-2.22283e-10	-0.349897
95935681	chr9:95935681:T:A	4.10488e-10	-1.74015	-0.950158
95935899	chr9:95935899:T:C	4.06824e-09	-2.22283e-10	-0.396689
95935973	chr9:95935973:A:G	2.85741e-09	-2.22283e-10	-0.749984
95936189	chr9:95936189:GAGA:G	2.79503e-09	-2.22283e-10	-0.772058
95936197	chr9:95936197:G:C	1.68333e-09	-2.22283e-10	-1.27913
95936230	chr9:95936230:C:A	2.02023e-09	-2.22283e-10	-1.09669
95936276	chr9:95936276:G:A	4.46855e-09	-2.22283e-10	-0.302836
95936528	chr9:95936528:C:T	9.02968e-10	-1.90197	-2.98501e-10
95936548	chr9:95936548:T:C	2.021e-09	-2.22283e-10	-1.09631
95936914	chr9:95936914:G:A	4.7927e-10	-1.60629	-0.929105
95937172	chr9:95937172:G:A	2.50957e-09	-2.22283e-10	-0.879788
95937381	chr9:95937381:T:C	2.41717e-09	-2.22283e-10	-0.917302
95937419	chr9:95937419:G:A	1.8562e-09	-2.22283e-10	-1.18137
95937691	chr9:95937691:GTTTCA:G	4.25902e-09	-2.22283e-10	-0.350862
95937946	chr9:95937946:A:G	4.31619e-09	-2.22283e-10	-0.337527
95938114	chr9:95938114:C:T	5.59123e-10	-1.27401	-1.10728
95938979	chr9:95938979:AT:A	3.54936e-10	-1.80926	-1.02645
95939247	chr9:95939247:T:C	9.88444e-10	-1.89895	0.0874262
95939519	chr9:95939519:T:C	4.51101e-10	-1.46722	-1.12875
95939738	chr9:95939738:T:C	5.84692e-10	-1.29793	-1.03864
95939749	chr9:95939749:G:A	5.12512e-09	-2.22283e-10	-0.165746
95939819	chr9:95939819:A:G	1.68332e-09	-2.22283e-10	-1.27913
95939945	chr9:95939945:C:A	1.11762e-09	-1.6887	-2.98501e-10
95939958	chr9:95939958:G:A	4.0355e-10	-1.76727	-0.940087
95939980	chr9:95939980:C:T	6.40746e-10	-1.32788	-0.917139
95940088	chr9:95940088:G:A	1.79855e-09	-2.22283e-10	-1.21292
95940375	chr9:95940375:G:A	1.02629e-09	-1.77395	-2.98501e-10
95940459	chr9:95940459:T:G	1.82183e-09	-2.22283e-10	-1.20006
95941964	chr9:95941964:G:C	9.11638e-10	-1.89241	-2.98501e-10
95942855	chr9:95942855:G:A	2.46998e-09	-2.22283e-10	-0.89569
95943247	chr9:95943247:G:T	5.70229e-10	-1.19976	-1.16186
95943350	chr9:95943350:G:A	3.22269e-09	-2.22283e-10	-0.629683
95943566	chr9:95943566:G:A	3.29201e-09	-2.22283e-10	-0.608401
95943798	chr9:95943798:G:A	3.52435e-10	-1.79947	-1.04332
95943946	chr9:95943946:A:G	3.97221e-10	-1.63986	-1.0833
95943961	chr9:95943961:T:C	1.15546e-09	-1.86174	0.206336
95944085	chr9:95944085:A:G	7.32465e-10	-1.24179	-0.869446
95944132	chr9:95944132:C:T	4.39347e-10	-1.62346	-0.998908
95944588	chr9:95944588:C:G	2.38204e-08	-2.22283e-10	1.37064
95944705	chr9:95944705:C:T	1.03717e-09	-1.89972	0.136316
95944975	chr9:95944975:T:A	3.49695e-10	-1.79888	-1.05171
95945220	chr9:95945220:T:C	4.42189e-10	-1.65781	-0.958107
95945797	chr9:95945797:T:C	4.35805e-10	-1.62252	-1.00794
95946028	chr9:95946028:A:T	1.76463e-09	-2.22283e-10	-1.23196
95946159	chr9:95946159:A:G	4.72305e-09	-2.22283e-10	-0.247444
95946227	chr9:95946227:C:G	9.14225e-10	-1.88958	-2.98501e-10
95946258	chr9:95946258:G:A	1.39845e-09	-1.46454	-2.98501e-10
95946304	chr9:95946304:G:A	1.68698e-09	-2.22283e-10	-1.27696
95948179	chr9:95948179:T:C	5.13219e-09	-2.22283e-10	-0.164367
95948543	chr9:95948543:CTCAG:C	1.81913e-09	-2.22283e-10	-1.20154
95948553	chr9:95948553:T:G	1.81732e-09	-2.22283e-10	-1.20254
95948665	chr9:95948665:T:C	9.02956e-10	-1.90198	-2.98501e-10
95948678	chr9:95948678:G:C	9.09825e-10	-1.8944	-2.98501e-10
95948936	chr9:95948936:T:G	9.06537e-10	-1.89802	-2.98501e-10
95949043	chr9:95949043:AAAAG:A	1.87388e-09	-2.22283e-10	-1.17189
95949083	chr9:95949083:A:G	1.11591e-09	-1.87934	0.189112
95949437	chr9:95949437:G:T	2.15275e-09	-2.22283e-10	-1.03315
95949452	chr9:95949452:AAAGC:A	9.54248e-10	-1.84673	-2.98501e-10
95949900	chr9:95949900:T:C	4.11021e-10	-1.66142	-1.02759
95950039	chr9:95950039:G:A	1.02376e-09	-1.89657	0.120151
95950071	chr9:95950071:A:G	1.75256e-09	-2.22283e-10	-1.23882
95950117	chr9:95950117:G:A	2.67574e-09	-2.22283e-10	-0.815673
95950515	chr9:95950515:G:A	3.36903e-09	-2.22283e-10	-0.585277
95950542	chr9:95950542:G:A	2.78134e-10	-1.88599	-1.19357
95950872	chr9:95950872:T:C	1.81918e-09	-2.22283e-10	-1.20152
95951008	chr9:95951008:G:A	4.45216e-10	-1.47258	-1.13651
95951161	chr9:95951161:C:T	7.93659e-10	-1.21983	-0.811176
95951398	chr9:95951398:A:G	4.33005e-10	-1.62523	-1.01168
95951633	chr9:95951633:A:G	4.25832e-09	-2.22283e-10	-0.351025
95951755	chr9:95951755:G:GA	2.791e-10	-1.80025	-1.27583
95951785	chr9:95951785:G:A	9.28246e-10	-1.87436	-2.98501e-10
95951838	chr9:95951838:AG:A	9.17298e-10	-1.88622	-2.98501e-10
95951840	chr9:95951840:G:C	1.68409e-09	-2.22283e-10	-1.27868
95952029	chr9:95952029:G:A	4.04363e-10	-1.62169	-1.08365
95952296	chr9:95952296:A:G	4.79414e-10	-1.57955	-0.955543
95952609	chr9:95952609:G:A	4.28684e-09	-2.22283e-10	-0.34435
95952653	chr9:95952653:G:A	5.861e-09	-0.0315806	-2.98501e-10
95952678	chr9:95952678:A:T	1.83764e-09	-2.22283e-10	-1.19142
95952773	chr9:95952773:A:G	4.36976e-10	-1.50627	-1.1215
95952797	chr9:95952797:A:C	2.20743e-09	-2.22283e-10	-1.00807
95952843	chr9:95952843:A:C	4.49387e-09	-2.22283e-10	-0.297186
95953158	chr9:95953158:A:G	1.1787e-09	-1.87532	0.239833
95953343	chr9:95953343:G:A	2.5977e-09	-2.22283e-10	-0.845275
95953348	chr9:95953348:A:G	4.15381e-10	-1.64639	-1.03207
95953427	chr9:95953427:A:T	3.93454e-10	-1.65032	-1.08237
95953611	chr9:95953611:A:G	5.64805e-09	-2.22283e-10	-0.0685906
95953754	chr9:95953754:A:C	4.09081e-09	-2.22283e-10	-0.391158
95953769	chr9:95953769:T:C	1.24889e-07	-2.22283e-10	3.02752
95953882	chr9:95953882:C:A	4.41115e-09	-2.22283e-10	-0.315766
95954123	chr9:95954123:G:A	4.18614e-10	-1.48014	-1.19057
95954151	chr9:95954151:G:A	2.33198e-08	-2.22283e-10	1.3494
95954166	chr9:95954166:G:A	3.34019e-09	-2.22283e-10	-0.593874
95954462	chr9:95954462:G:A	2.7864e-09	-2.22283e-10	-0.775151
95954565	chr9:95954565:A:G	1.83254e-09	-2.22283e-10	-1.1942
95954839	chr9:95954839:A:G	5.60882e-09	-2.22283e-10	-0.0755594
95954966	chr9:95954966:C:T	1.83817e-09	-2.22283e-10	-1.19113
95955086	chr9:95955086:C:T	9.15837e-10	-1.88782	-2.98501e-10
95955806	chr9:95955806:T:A	1.8527e-09	-1.18326	-2.98501e-10
95956119	chr9:95956119:G:A	1.74022e-09	-2.22283e-10	-1.24589
95956197	chr9:95956197:C:T	1.09053e-09	-1.71323	-2.98501e-10
95956251	chr9:95956251:A:G	4.31376e-10	-1.60724	-1.03343
95956391	chr9:95956391:T:C	3.89198e-10	-1.64467	-1.0989
95956569	chr9:95956569:C:T	4.34677e-10	-1.62791	-1.00514
95956880	chr9:95956880:AC:A	2.11074e-09	-2.22283e-10	-1.05286
95957081	chr9:95957081:G:A	4.75211e-09	-2.22283e-10	-0.241312
95957517	chr9:95957517:C:A	9.99919e-10	-1.89853	0.0985498
95957688	chr9:95957688:C:G	6.73867e-09	-2.22283e-10	0.107962
95958238	chr9:95958238:G:A	5.80361e-10	-1.29443	-1.04957
95958326	chr9:95958326:G:T	1.17124e-09	-1.87356	0.231721
95958426	chr9:95958426:G:C	2.92699e-09	-2.22283e-10	-0.725927
95958529	chr9:95958529:C:T	1.2422e-09	-1.58302	-2.98501e-10
95958637	chr9:95958637:G:A	1.10044e-09	-1.88237	0.178182
95958849	chr9:95958849:T:G	1.84017e-09	-2.22283e-10	-1.19004
95959066	chr9:95959066:C:T	5.53218e-09	-2.22283e-10	-0.0893175
95959257	chr9:95959257:C:T	2.74206e-09	-0.791189	-2.98501e-10
95960174	chr9:95960174:G:T	4.70108e-09	-2.22283e-10	-0.252107
95960364	chr9:95960364:A:G	6.56247e-10	-1.24842	-0.972694
95961189	chr9:95961189:G:C	2.81393e-09	-2.22283e-10	-0.765317
95961214	chr9:95961214:C:T	2.55131e-09	-2.22283e-10	-0.863293
95961602	chr9:95961602:G:A	2.60312e-09	-2.22283e-10	-0.843189
95961887	chr9:95961887:C:T	1.94923e-09	-1.87901	0.746548
95961972	chr9:95961972:T:C	4.01352e-09	-2.22283e-10	-0.410232
95962146	chr9:95962146:A:G	3.60663e-10	-1.79117	-1.02854
95962389	chr9:95962389:C:T	3.63647e-10	-1.76319	-1.04829
95963027	chr9:95963027:G:C	4.71547e-09	-2.22283e-10	-0.249052
95963283	chr9:95963283:T:G	3.4138e-10	-1.8886	-0.98606
95963455	chr9:95963455:T:C	1.80076e-09	-2.22283e-10	-1.21169
95963467	chr9:95963467:C:A	3.64118e-10	-1.79536	-1.01482
95963530	chr9:95963530:T:C	3.48564e-10	-1.79978	-1.05405
95963999	chr9:95963999:A:G	1.79317e-09	-2.22283e-10	-1.21592
95964058	chr9:95964058:C:T	1.09161e-07	-2.22283e-10	2.89292
95964061	chr9:95964061:A:G	6.56071e-10	-1.24259	-0.978797
95964114	chr9:95964114:G:C	9.173e-10	-1.88622	-2.98501e-10
95964713	chr9:95964713:G:A	6.77626e-10	-1.44813	-0.740929
95964753	chr9:95964753:C:A	2.84583e-10	-1.79361	-1.26302
95965058	chr9:95965058:C:T	2.32704e-08	-2.22283e-10	1.34728
95965175	chr9:95965175:A:C	1.77287e-09	-2.22283e-10	-1.2273
95965282	chr9:95965282:T:C	3.92906e-10	-1.63106	-1.10303
95965404	chr9:95965404:T:C	2.63921e-09	-0.829422	-2.98501e-10
95965501	chr9:95965501:T:C	4.30087e-09	-2.22283e-10	-0.341083
95965535	chr9:95965535:C:T	1.81898e-09	-2.22283e-10	-1.20162
95966136	chr9:95966136:C:G	9.68948e-10	-1.83144	-2.98501e-10
95966154	chr9:95966154:ATTAC:A	4.71622e-09	-2.22283e-10	-0.248892
95966282	chr9:95966282:T:C	1.79104e-09	-2.22283e-10	-1.21711
95966384	chr9:95966384:G:T	4.36409e-10	-1.60395	-1.02512
95966906	chr9:95966906:C:G	7.14167e-10	-1.21056	-0.925977
95967100	chr9:95967100:A:C	5.92984e-10	-1.27371	-1.04878
95967619	chr9:95967619:G:C	6.49685e-08	-2.22283e-10	2.374
95967679	chr9:95967679:T:C	2.31587e-08	-2.22283e-10	1.34247
95968978	chr9:95968978:A:G	4.57892e-09	-2.22283e-10	-0.278437
95969323	chr9:95969323:G:A	5.88931e-10	-1.27208	-1.05726
95969446	chr9:95969446:A:G	4.70472e-09	-2.22283e-10	-0.251334
95969703	chr9:95969703:C:T	4.00312e-10	-1.62104	-1.09437
95970902	chr9:95970902:T:A	6.70302e-10	-1.22611	-0.973816
95971500	chr9:95971500:A:C	2.75248e-10	-1.81679	-1.27319
95971987	chr9:95971987:C:G	9.16241e-10	-1.88738	-2.98501e-10
95972388	chr9:95972388:C:T	2.96635e-10	-1.74127	-1.27389
95972562	chr9:95972562:A:G	1.85429e-09	-1.1824	-2.98501e-10
95972609	chr9:95972609:A:T	1.27495e-09	-1.87799	0.320999
95972827	chr9:95972827:G:C	3.88135e-09	-2.22283e-10	-0.443717
95972944	chr9:95972944:A:G	4.36038e-09	-2.22283e-10	-0.32734
95973154	chr9:95973154:C:T	1.06772e-09	-1.73437	-2.98501e-10
95973604	chr9:95973604:A:G	4.20025e-10	-1.38828	-1.27906
95973777	chr9:95973777:G:A	9.85061e-10	-1.81495	-2.98501e-10
95973816	chr9:95973816:A:G	4.62075e-09	-0.269344	-2.98501e-10
95974355	chr9:95974355:C:G	3.73401e-09	-2.22283e-10	-0.482418
95974480	chr9:95974480:G:T	4.75255e-10	-1.55395	-0.98985
95974882	chr9:95974882:G:A	2.77279e-10	-1.80344	-1.27919
95974936	chr9:95974936:T:C	2.39672e-09	-0.925801	-2.98501e-10
95975047	chr9:95975047:T:A	4.02122e-10	-1.43582	-1.27508
95975204	chr9:95975204:A:G	1.80634e-09	-2.22283e-10	-1.2086
95975255	chr9:95975255:C:T	3.47117e-10	-1.88529	-0.972705
95976003	chr9:95976003:G:A	4.06094e-09	-2.22283e-10	-0.398486
95976431	chr9:95976431:A:G	3.82413e-10	-1.72563	-1.03552
95977048	chr9:95977048:CTT:C	2.1006e-08	-2.22283e-10	1.24491
95977131	chr9:95977131:A:G	9.22169e-10	-1.88093	-2.98501e-10
95977216	chr9:95977216:G:A	4.3563e-10	-1.58302	-1.04784
95977290	chr9:95977290:T:C	4.05697e-10	-1.42836	-1.27369
95977331	chr9:95977331:A:G	2.77838e-10	-1.80172	-1.2789
95978841	chr9:95978841:G:A	2.13756e-09	-2.22283e-10	-1.04024
95978984	chr9:95978984:A:G	3.83074e-10	-1.57734	-1.18209
95979018	chr9:95979018:G:T	2.13607e-09	-2.22283e-10	-1.04093
95979100	chr9:95979100:T:C	1.70022e-09	-2.22283e-10	-1.26914
95979774	chr9:95979774:A:G	9.7629e-10	-1.8239	-2.98501e-10
95979893	chr9:95979893:T:A	3.86886e-10	-1.56227	-1.18725
95980464	chr9:95980464:A:G	1.9137e-09	-2.22283e-10	-1.15086
95980664	chr9:95980664:T:A	1.68334e-09	-2.22283e-10	-1.27912
95981935	chr9:95981935:A:G	2.52994e-09	-2.22283e-10	-0.871703
95982238	chr9:95982238:A:G	1.71131e-09	-2.22283e-10	-1.26264
95983127	chr9:95983127:A:G	4.7514e-10	-1.51604	-1.02801
95983203	chr9:95983203:A:G	2.76957e-10	-1.83245	-1.25135
95983729	chr9:95983729:T:G	1.78369e-09	-2.22283e-10	-1.22122
95983744	chr9:95983744:T:C	1.84613e-09	-2.22283e-10	-1.18681
95983799	chr9:95983799:C:T	1.77426e-09	-2.22283e-10	-1.22651
95983820	chr9:95983820:A:T	7.62072e-10	-0.847212	-1.2244
95983860	chr9:95983860:G:A	2.93323e-09	-2.22283e-10	-0.723798
95984071	chr9:95984071:CCTTT:C	5.40427e-10	-1.49997	-0.915326
95984132	chr9:95984132:T:C	7.84594e-10	-0.822364	-1.22013
95984168	chr9:95984168:A:G	9.16154e-10	-1.88747	-2.98501e-10
95984327	chr9:95984327:A:G	2.82005e-10	-1.90061	-1.16512
95984470	chr9:95984470:G:C	1.57579e-09	-1.86925	0.524108
95984531	chr9:95984531:C:A	4.39761e-10	-1.46281	-1.15861
95984840	chr9:95984840:G:A	2.45764e-09	-2.22283e-10	-0.900697
95985259	chr9:95985259:C:T	2.7893e-10	-1.79786	-1.27883
95985738	chr9:95985738:A:G	1.28313e-09	-1.88342	0.332827
95985752	chr9:95985752:G:A	2.84206e-10	-1.77954	-1.27841
95986059	chr9:95986059:G:A	1.8562e-09	-2.22283e-10	-1.18137
95986194	chr9:95986194:A:G	2.58915e-10	-1.8872	-1.26395
95987099	chr9:95987099:G:A	3.52787e-09	-2.22283e-10	-0.539206
95987132	chr9:95987132:G:A	1.71239e-09	-2.22283e-10	-1.26201
95987189	chr9:95987189:C:T	4.00801e-09	-0.411606	-2.98501e-10
95987327	chr9:95987327:C:G	2.8036e-10	-1.79284	-1.27874
95987382	chr9:95987382:A:G	2.2522e-08	-2.22283e-10	1.31459
95987388	chr9:95987388:G:A	3.47986e-09	-2.22283e-10	-0.552907
95987526	chr9:95987526:T:C	2.235e-08	-2.22283e-10	1.30693
95987551	chr9:95987551:T:C	1.80106e-09	-2.22283e-10	-1.21152
95987647	chr9:95987647:G:A	3.02643e-09	-2.22283e-10	-0.692518
95987743	chr9:95987743:G:C	1.70558e-09	-2.22283e-10	-1.266
95988212	chr9:95988212:G:A	1.19979e-09	-1.61776	-2.98501e-10
95988224	chr9:95988224:A:G	3.59112e-09	-2.22283e-10	-0.521436
95988324	chr9:95988324:G:A	4.04038e-10	-1.4317	-1.27445
95988340	chr9:95988340:T:C	4.03689e-10	-1.43198	-1.27502
95988348	chr9:95988348:G:A	2.20505e-09	-2.22283e-10	-1.00915
95988425	chr9:95988425:G:A	3.70064e-10	-1.5813	-1.21268
95988546	chr9:95988546:A:T	5.61987e-10	-1.48639	-0.889785
95989458	chr9:95989458:T:C	6.82694e-09	0.120976	-2.98501e-10
95989814	chr9:95989814:C:T	1.78749e-09	-2.22283e-10	-1.21909
95990027	chr9:95990027:C:T	3.52802e-09	-2.22283e-10	-0.539162
95990209	chr9:95990209:T:G	2.0016e-09	-2.22283e-10	-1.10596
95990214	chr9:95990214:G:A	3.53645e-10	-1.67133	-1.16803
95990733	chr9:95990733:AGT:A	2.31157e-09	-2.22283e-10	-0.961974
95990836	chr9:95990836:G:A	1.69286e-09	-2.22283e-10	-1.27348
95990857	chr9:95990857:A:G	5.05563e-09	-0.179398	-2.98501e-10
95991199	chr9:95991199:A:G	3.9289e-10	-1.4942	-1.23992
95991880	chr9:95991880:T:C	1.69931e-09	-2.22283e-10	-1.26968
95992038	chr9:95992038:A:G	2.1852e-09	-2.22283e-10	-1.01819
95992126	chr9:95992126:A:T	5.23962e-09	-2.22283e-10	-0.14365
95992353	chr9:95992353:G:A	3.06787e-09	-1.88781	1.20889
95992869	chr9:95992869:T:A	9.0297e-10	-1.90197	-2.98501e-10
95993139	chr9:95993139:T:C	3.68634e-09	-2.22283e-10	-0.495267
95993548	chr9:95993548:G:A	1.88541e-09	-2.22283e-10	-1.16576
95994366	chr9:95994366:C:T	1.67169e-08	-2.22283e-10	1.01652
95994381	chr9:95994381:CCTT:C	9.03301e-10	-1.9016	-2.98501e-10
95994405	chr9:95994405:C:T	1.97567e-09	-2.22283e-10	-1.11899
95994527	chr9:95994527:T:C	2.26929e-09	-2.22283e-10	-0.980432
95994537	chr9:95994537:C:T	1.39933e-08	-2.22283e-10	0.838681
95994788	chr9:95994788:TC:T	4.1769e-10	-1.52265	-1.15027
95994994	chr9:95994994:A:G	5.17566e-10	-1.4875	-0.971022
95995512	chr9:95995512:A:G	4.72898e-09	-2.22283e-10	-0.246191
95995561	chr9:95995561:A:G	3.19938e-09	-2.22283e-10	-0.636942
95997045	chr9:95997045:C:T	3.44795e-09	-2.22283e-10	-0.56212
95997058	chr9:95997058:C:T	1.43118e-09	-1.85932	0.41792
95997144	chr9:95997144:GGCAA:G	3.87254e-09	-2.22283e-10	-0.445991
95997150	chr9:95997150:G:C	3.81769e-09	-2.22283e-10	-0.460255
95997151	chr9:95997151:TCAGTTGTTAA:T	3.94471e-09	-2.22283e-10	-0.427524
95997321	chr9:95997321:T:C	4.55057e-10	-1.50357	-1.08366
95997674	chr9:95997674:T:C	4.45781e-10	-1.52277	-1.08505
95997675	chr9:95997675:T:G	3.86052e-09	-2.22283e-10	-0.449097
95997815	chr9:95997815:GAGTTA:G	2.82596e-09	-1.88859	1.12754
95997976	chr9:95997976:C:T	2.07864e-09	-2.22283e-10	-1.06819
95998003	chr9:95998003:T:C	1.70881e-09	-2.22283e-10	-1.2641
95998005	chr9:95998005:T:C	1.87465e-08	-2.22283e-10	1.13111
95998350	chr9:95998350:A:G	7.20425e-09	0.174771	-2.98501e-10
95998529	chr9:95998529:A:G	4.86396e-09	-2.22283e-10	-0.218047
95998798	chr9:95998798:C:T	3.20692e-09	-2.22283e-10	-0.63459
95999451	chr9:95999451:A:ATGG	2.49338e-09	-2.22283e-10	-0.886261
95999918	chr9:95999918:C:G	1.6867e-09	-2.22283e-10	-1.27713
96000073	chr9:96000073:G:A	1.72558e-09	-2.22283e-10	-1.25434
96000178	chr9:96000178:C:T	9.03225e-10	-1.90168	-2.98501e-10
96000533	chr9:96000533:A:G	8.26098e-10	-1.4581	-0.532845
96000619	chr9:96000619:C:T	4.01271e-10	-1.58529	-1.12773
96000778	chr9:96000778:G:A	1.50595e-09	-1.86419	0.473717
96001056	chr9:96001056:T:C	1.97354e-09	-2.22283e-10	-1.12007
96001263	chr9:96001263:G:T	9.8082e-10	-1.81927	-2.98501e-10
96001311	chr9:96001311:C:T	4.66835e-09	-2.22283e-10	-0.259094
96001547	chr9:96001547:T:C	2.55609e-09	-2.22283e-10	-0.861422
96001707	chr9:96001707:G:A	4.0133e-09	-2.22283e-10	-0.410287
96001709	chr9:96001709:C:T	1.97194e-09	-2.22283e-10	-1.12088
96001710	chr9:96001710:G:A	2.02118e-09	-2.22283e-10	-1.09622
96001754	chr9:96001754:C:T	9.055e-10	-1.89917	-2.98501e-10
96001774	chr9:96001774:C:T	9.05964e-10	-1.89866	-2.98501e-10
96001884	chr9:96001884:C:T	1.88514e-09	-2.22283e-10	-1.1659
96001892	chr9:96001892:A:T	1.68332e-09	-2.22283e-10	-1.27913
96001918	chr9:96001918:C:T	6.78284e-10	-1.1677	-1.02039
96001977	chr9:96001977:T:C	3.84401e-09	-2.22283e-10	-0.453385
96002092	chr9:96002092:G:A	1.73936e-09	-2.22283e-10	-1.24639
96002380	chr9:96002380:G:A	5.16921e-10	-1.53376	-0.926005
96002382	chr9:96002382:A:G	3.24886e-09	-2.22283e-10	-0.621596
96002571	chr9:96002571:G:A	3.22672e-09	-2.22283e-10	-0.628433
96002860	chr9:96002860:TTTTTCAG:T	2.68018e-09	-2.22283e-10	-0.814016
96003496	chr9:96003496:C:T	6.69133e-10	-0.92613	-1.27554
96003699	chr9:96003699:G:A	2.22309e-09	-2.22283e-10	-1.001
96004009	chr9:96004009:T:C	5.34223e-10	-1.5044	-0.922444
96004198	chr9:96004198:G:A	4.48596e-10	-1.85256	-0.748969
96004448	chr9:96004448:A:G	1.93096e-09	-2.22283e-10	-1.14188
96004620	chr9:96004620:C:A	1.98986e-09	-2.22283e-10	-1.11183
96004827	chr9:96004827:A:G	4.75686e-09	-2.22283e-10	-0.240313
96005358	chr9:96005358:T:G	4.79451e-10	-1.30619	-1.22882
96005448	chr9:96005448:G:A	9.55595e-10	-1.84532	-2.98501e-10
96005486	chr9:96005486:G:A	1.91111e-09	-2.22283e-10	-1.15222
96005552	chr9:96005552:C:T	1.04482e-09	-1.75606	-2.98501e-10
96006035	chr9:96006035:C:G	3.30445e-09	-2.22283e-10	-0.604631
96006205	chr9:96006205:AC:A	3.26745e-09	-2.22283e-10	-0.615892
96006297	chr9:96006297:G:A	9.03315e-10	-1.90158	-2.98501e-10
96006312	chr9:96006312:G:A	1.12546e-09	-1.6817	-2.98501e-10
96006498	chr9:96006498:C:T	3.52972e-09	-2.22283e-10	-0.53868
96007466	chr9:96007466:A:G	6.05008e-10	-1.02961	-1.27281
96007957	chr9:96007957:C:T	4.78878e-10	-1.57431	-0.961897
96008237	chr9:96008237:C:A	1.82842e-09	-2.22283e-10	-1.19645
96008476	chr9:96008476:T:C	8.21394e-10	-1.39291	-0.60374
96008646	chr9:96008646:T:C	4.85854e-10	-1.44068	-1.08107
96008767	chr9:96008767:C:T	3.83597e-09	-2.22283e-10	-0.455477
96008979	chr9:96008979:C:T	1.08363e-09	-1.71958	-2.98501e-10
96009230	chr9:96009230:C:T	2.28189e-09	-0.974896	-2.98501e-10
96009326	chr9:96009326:A:G	4.05797e-10	-1.54913	-1.15267
96009436	chr9:96009436:C:T	2.12679e-09	-2.22283e-10	-1.04529
96009538	chr9:96009538:T:G	3.88769e-09	-2.22283e-10	-0.442085
96010656	chr9:96010656:C:T	3.67663e-10	-1.57896	-1.22153
96011147	chr9:96011147:C:T	1.72834e-09	-2.22283e-10	-1.25274
96011786	chr9:96011786:T:C	1.91705e-09	-2.22283e-10	-1.14911
96012953	chr9:96012953:T:C	9.04524e-10	-1.90025	-2.98501e-10
96013177	chr9:96013177:G:A	5.04643e-10	-1.52277	-0.961031
96013829	chr9:96013829:A:G	5.57414e-10	-1.44792	-0.936425
96014476	chr9:96014476:G:T	2.89025e-09	-2.22283e-10	-0.738556
96014746	chr9:96014746:C:T	1.7468e-09	-2.22283e-10	-1.24211
96015333	chr9:96015333:G:A	1.69033e-09	-2.22283e-10	-1.27498
96015360	chr9:96015360:G:T	9.1624e-10	-1.88738	-2.98501e-10
96015399	chr9:96015399:G:A	1.80769e-09	-2.22283e-10	-1.20785
96015880	chr9:96015880:C:T	1.7503e-09	-2.22283e-10	-1.24011
96015973	chr9:96015973:A:G	9.04702e-10	-1.90005	-2.98501e-10
96016038	chr9:96016038:A:C	9.04581e-10	-1.90018	-2.98501e-10
96016542	chr9:96016542:G:A	1.99769e-09	-2.22283e-10	-1.10791
96016713	chr9:96016713:T:C	4.42161e-09	-2.22283e-10	-0.313396
96016904	chr9:96016904:TTTTGTGTG:T	9.09716e-10	-1.89452	-2.98501e-10
96016926	chr9:96016926:T:C	4.51398e-09	-2.22283e-10	-0.29272
96017700	chr9:96017700:A:G	9.16125e-10	-1.8875	-2.98501e-10
96017945	chr9:96017945:A:G	9.02939e-10	-1.902	-2.98501e-10
96018026	chr9:96018026:A:G	9.39343e-10	-1.86247	-2.98501e-10
96018521	chr9:96018521:C:T	1.84411e-09	-2.22283e-10	-1.1879
96018648	chr9:96018648:T:C	9.03083e-10	-1.90184	-2.98501e-10
96018897	chr9:96018897:G:A	5.32676e-10	-1.60799	-0.821749
96019114	chr9:96019114:CTGGCAACTAA:C	2.98335e-10	-1.90161	-1.10783
96019315	chr9:96019315:C:T	2.00976e-09	-2.22283e-10	-1.10188
96019554	chr9:96019554:A:G	5.27963e-10	-1.5301	-0.908529
96019579	chr9:96019579:G:A	3.96742e-10	-1.57805	-1.14632
96019710	chr9:96019710:A:C	2.441e-09	-2.22283e-10	-0.907492
96019965	chr9:96019965:C:G	2.08327e-09	-2.22283e-10	-1.06596
96020143	chr9:96020143:C:G	3.14404e-09	-2.22283e-10	-0.654392
96020275	chr9:96020275:C:T	2.50002e-09	-2.22283e-10	-0.883602
96020358	chr9:96020358:GGATAA:G	4.27669e-09	-2.22283e-10	-0.346722
96020631	chr9:96020631:G:A	2.64906e-09	-2.22283e-10	-0.825694
96020638	chr9:96020638:G:A	1.96642e-09	-2.22283e-10	-1.12369
96021512	chr9:96021512:C:T	1.78652e-09	-2.22283e-10	-1.21963
96021544	chr9:96021544:A:T	1.82917e-09	-2.22283e-10	-1.19604
96021802	chr9:96021802:C:G	2.43454e-09	-2.22283e-10	-0.910142
96022582	chr9:96022582:G:A	1.893e-09	-2.22283e-10	-1.16173
96022674	chr9:96022674:C:A	1.61569e-08	-2.22283e-10	0.982447
96023153	chr9:96023153:A:G	2.25019e-09	-0.988887	-2.98501e-10
96023235	chr9:96023235:G:A	3.82984e-09	-2.22283e-10	-0.457077
96023489	chr9:96023489:T:A	1.91365e-09	-2.22283e-10	-1.15089
96023994	chr9:96023994:A:G	5.3547e-10	-1.4313	-0.993207
96024229	chr9:96024229:A:G	1.7546e-09	-2.22283e-10	-1.23766
96024429	chr9:96024429:G:A	3.53149e-10	-1.60586	-1.2349
96025277	chr9:96025277:G:A	9.12009e-10	-1.89201	-2.98501e-10
96025778	chr9:96025778:T:C	3.50117e-10	-1.61887	-1.23052
96026019	chr9:96026019:G:A	9.30006e-10	-1.87246	-2.98501e-10
96027655	chr9:96027655:C:T	3.40074e-09	-2.22283e-10	-0.575907
96027668	chr9:96027668:C:A	1.71787e-08	-2.22283e-10	1.04377
96027716	chr9:96027716:T:A	6.86856e-09	-2.22283e-10	0.127054
96027736	chr9:96027736:C:T	1.77408e-09	-1.22662	-2.98501e-10
96027996	chr9:96027996:G:A	2.8976e-09	-2.22283e-10	-0.736017
96028200	chr9:96028200:C:T	9.22165e-10	-1.88093	-2.98501e-10
96028478	chr9:96028478:A:G	5.14973e-10	-1.53426	-0.929282
96028620	chr9:96028620:G:T	4.69204e-10	-1.56974	-0.986881
96028941	chr9:96028941:T:G	4.32164e-09	-2.22283e-10	-0.336265
96029055	chr9:96029055:A:G	2.81918e-09	-2.22283e-10	-0.763454
96029062	chr9:96029062:T:C	2.41264e-09	-2.22283e-10	-0.919177
96029087	chr9:96029087:A:G	1.86967e-09	-2.22283e-10	-1.17414
96029144	chr9:96029144:A:C	2.4047e-09	-2.22283e-10	-0.922474
96029165	chr9:96029165:G:A	2.2959e-09	-2.22283e-10	-0.968776
96029476	chr9:96029476:G:A	1.81574e-09	-2.22283e-10	-1.2034
96029647	chr9:96029647:G:C	2.89939e-10	-1.75879	-1.27919
96029803	chr9:96029803:T:C	3.11695e-09	-2.22283e-10	-0.663045
96029878	chr9:96029878:A:G	2.73166e-09	-2.22283e-10	-0.794992
96030018	chr9:96030018:G:A	3.19799e-09	-2.22283e-10	-0.637376
96030078	chr9:96030078:G:A	2.17202e-09	-2.22283e-10	-1.02424
96030189	chr9:96030189:A:G	1.83249e-09	-2.22283e-10	-1.19422
96030259	chr9:96030259:A:G	1.08181e-09	-0.708417	-1.01284
96030480	chr9:96030480:G:A	1.73891e-09	-2.22283e-10	-1.24664
96030627	chr9:96030627:G:A	9.02961e-10	-1.90198	-2.98501e-10
96030633	chr9:96030633:C:T	2.32385e-09	-2.22283e-10	-0.956673
96030801	chr9:96030801:G:A	1.23998e-08	-2.22283e-10	0.717779
96030833	chr9:96030833:C:T	1.91879e-09	-2.22283e-10	-1.1482
96030855	chr9:96030855:C:T	1.90988e-09	-2.22283e-10	-1.15286
96031146	chr9:96031146:A:G	1.21561e-08	-2.22283e-10	0.69793
96031150	chr9:96031150:A:G	1.89676e-09	-2.22283e-10	-1.15975
96031858	chr9:96031858:G:A	9.02947e-10	-1.90199	-2.98501e-10
96032166	chr9:96032166:C:T	1.49176e-09	-0.69561	-0.704335
96032305	chr9:96032305:G:A	1.83008e-09	-2.22283e-10	-1.19554
96032333	chr9:96032333:C:T	4.48341e-09	-2.22283e-10	-0.299517
96032397	chr9:96032397:G:A	2.51399e-09	-0.0688242	-0.809204
96032692	chr9:96032692:C:T	5.08793e-09	-2.22283e-10	-0.173029
96032757	chr9:96032757:G:GC	1.73962e-09	-2.22283e-10	-1.24623
96032882	chr9:96032882:T:C	3.89639e-10	-1.68131	-1.06113
96033013	chr9:96033013:T:C	1.48676e-09	-1.4033	-2.98501e-10
96033023	chr9:96033023:G:A	4.76101e-10	-1.5717	-0.97033
96033268	chr9:96033268:G:A	9.03062e-10	-1.90186	-2.98501e-10
96033431	chr9:96033431:G:A	3.28744e-10	-1.6543	-1.25808
96034323	chr9:96034323:T:C	1.83034e-09	-2.22283e-10	-1.1954
96034545	chr9:96034545:G:A	3.0281e-09	-2.22283e-10	-0.691966
96034716	chr9:96034716:G:A	1.6907e-09	-2.22283e-10	-1.27476
96034839	chr9:96034839:A:G	1.73826e-08	-2.22283e-10	1.05557
96036266	chr9:96036266:G:A	3.34924e-08	-2.22283e-10	1.71142
96036356	chr9:96036356:A:G	9.05904e-10	-1.89872	-2.98501e-10
96036659	chr9:96036659:G:A	8.12343e-09	-2.22283e-10	0.294853
96036766	chr9:96036766:T:A	3.95179e-10	-1.44936	-1.27896
96036912	chr9:96036912:G:A	3.69522e-09	-2.22283e-10	-0.49286
96036968	chr9:96036968:G:A	2.83925e-10	-1.89765	-1.1613
96036997	chr9:96036997:A:G	5.11713e-10	-1.54835	-0.921541
96037055	chr9:96037055:T:C	9.09025e-10	-1.89528	-2.98501e-10
96037193	chr9:96037193:G:A	6.37262e-09	-1.38571	1.43782
96037314	chr9:96037314:A:G	5.15186e-09	-1.28556	1.12502
96037508	chr9:96037508:G:A	1.80201e-09	-2.22283e-10	-1.211
96037593	chr9:96037593:G:A	1.23014e-08	-2.22283e-10	0.709811
96037613	chr9:96037613:A:G	9.05221e-10	-1.89948	-2.98501e-10
96037766	chr9:96037766:C:T	8.69003e-10	-0.695918	-1.24439
96038101	chr9:96038101:G:A	2.30651e-08	-2.22283e-10	1.33842
96038484	chr9:96038484:T:A	3.33027e-10	-1.62108	-1.27835
96038514	chr9:96038514:C:T	3.14759e-09	-0.760388	0.107125
96038927	chr9:96038927:A:G	1.80953e-09	-2.22283e-10	-1.20683
96038995	chr9:96038995:G:A	3.30912e-10	-1.62891	-1.27689
96039271	chr9:96039271:G:A	4.47408e-10	-1.51621	-1.08798
96039524	chr9:96039524:A:C	1.85023e-09	-2.22283e-10	-1.18459
96040231	chr9:96040231:C:T	3.49841e-09	-2.22283e-10	-0.54759
96040233	chr9:96040233:TC:T	3.44241e-10	-1.5922	-1.27411
96040417	chr9:96040417:C:T	4.13874e-10	-1.6727	-1.00939
96040460	chr9:96040460:G:A	9.15692e-10	-1.88798	-2.98501e-10
96040718	chr9:96040718:C:T	1.72344e-09	-2.22283e-10	-1.25558
96041007	chr9:96041007:C:T	7.8779e-09	-2.22283e-10	0.264161
96041021	chr9:96041021:T:C	1.41656e-09	-1.45167	-2.98501e-10
96041110	chr9:96041110:G:A	1.76004e-09	-2.22283e-10	-1.23456
96041126	chr9:96041126:C:T	4.30035e-10	-1.63338	-1.01041
96041412	chr9:96041412:C:T	1.65857e-09	-1.29394	-2.98501e-10
96041538	chr9:96041538:A:C	5.62521e-09	-0.0726412	-2.98501e-10
96041992	chr9:96041992:G:A	3.78264e-10	-1.56111	-1.21096
96041996	chr9:96041996:G:A	1.72245e-09	-2.22283e-10	-1.25615
96042204	chr9:96042204:T:A	9.03024e-10	-1.90191	-2.98501e-10
96042253	chr9:96042253:G:A	2.2432e-09	-2.22283e-10	-0.991997
96042416	chr9:96042416:C:G	2.6275e-08	-2.22283e-10	1.46872
96042810	chr9:96042810:G:A	2.72253e-09	-2.22283e-10	-0.798339
96042978	chr9:96042978:G:A	2.23357e-09	-1.46402	0.46772
96043148	chr9:96043148:G:A	9.05781e-10	-1.89886	-2.98501e-10
96043153	chr9:96043153:G:A	3.75875e-10	-1.60344	-1.17496
96043256	chr9:96043256:G:A	2.27921e-09	-2.22283e-10	-0.976072
96043529	chr9:96043529:A:G	9.05421e-10	-1.89926	-2.98501e-10
96043587	chr9:96043587:C:G	2.27992e-09	-2.22283e-10	-0.975762
96043592	chr9:96043592:C:T	1.28294e-09	-1.55075	-2.98501e-10
96043843	chr9:96043843:T:C	1.69142e-09	-2.22283e-10	-1.27433
96043919	chr9:96043919:C:T	1.83168e-09	-2.22283e-10	-1.19467
96043990	chr9:96043990:G:A	6.70875e-09	-2.22283e-10	0.103512
96044037	chr9:96044037:C:A	9.85617e-10	-0.681207	-1.13318
96044077	chr9:96044077:C:A	2.41824e-09	-0.916859	-2.98501e-10
96044182	chr9:96044182:G:A	3.00458e-09	-2.22283e-10	-0.699763
96044561	chr9:96044561:A:G	1.9695e-08	-2.22283e-10	1.18047
96044820	chr9:96044820:C:T	9.04023e-10	-1.9008	-2.98501e-10
96045474	chr9:96045474:G:A	9.65416e-10	-1.8351	-2.98501e-10
96046340	chr9:96046340:G:A	1.70493e-09	-2.22283e-10	-1.26637
96046454	chr9:96046454:G:A	5.51021e-10	-1.67147	-0.724416
96046558	chr9:96046558:C:T	6.52406e-10	-1.88131	-0.345676
96046817	chr9:96046817:A:C	2.6731e-09	-2.22283e-10	-0.81666
96047001	chr9:96047001:C:T	1.70872e-09	-2.22283e-10	-1.26415
96047282	chr9:96047282:G:A	2.1695e-09	-2.22283e-10	-1.02541
96047292	chr9:96047292:C:T	2.28217e-09	-2.22283e-10	-0.974774
96048021	chr9:96048021:C:T	2.25726e-09	-2.22283e-10	-0.98575
96048587	chr9:96048587:C:T	2.0706e-09	-2.22283e-10	-1.07206
96049435	chr9:96049435:TG:T	2.4784e-08	-2.22283e-10	1.4103
96049712	chr9:96049712:C:A	1.68759e-09	-2.22283e-10	-1.2766
96050125	chr9:96050125:G:A	3.71779e-09	-0.795402	0.308632
96050251	chr9:96050251:C:T	1.69599e-09	-2.22283e-10	-1.27163
96050254	chr9:96050254:C:T	1.69523e-09	-2.22283e-10	-1.27208
96050270	chr9:96050270:C:T	7.5593e-10	-0.801142	-1.27856
96050348	chr9:96050348:C:T	1.8883e-09	-2.22283e-10	-1.16423
96050570	chr9:96050570:G:A	9.04739e-10	-1.90001	-2.98501e-10
96050655	chr9:96050655:G:A	9.12384e-10	-1.89159	-2.98501e-10
96050686	chr9:96050686:G:A	8.54894e-09	0.345907	-2.98501e-10
96050730	chr9:96050730:A:G	1.83088e-09	-2.22283e-10	-1.1951
96051273	chr9:96051273:C:T	1.84276e-09	-2.22283e-10	-1.18864
96051292	chr9:96051292:C:T	9.83229e-10	-0.68664	-1.13017
96051294	chr9:96051294:T:C	2.8037e-09	-2.22283e-10	-0.768961
96051807	chr9:96051807:C:T	4.73506e-10	-1.30555	-1.24194
96052633	chr9:96052633:G:A	1.94597e-09	-2.22283e-10	-1.13414
96052863	chr9:96052863:G:C	3.18817e-10	-1.71889	-1.22415
96053266	chr9:96053266:GT:G	1.68351e-09	-2.22283e-10	-1.27902
96053355	chr9:96053355:G:A	4.68615e-10	-1.29354	-1.26434
96053371	chr9:96053371:C:T	3.28911e-10	-1.64229	-1.26958
96053560	chr9:96053560:G:A	1.71684e-09	-2.22283e-10	-1.25941
96053695	chr9:96053695:T:C	1.77298e-09	-2.22283e-10	-1.22724
96053793	chr9:96053793:G:T	1.79809e-09	-2.22283e-10	-1.21318
96054027	chr9:96054027:C:T	2.57678e-10	-1.89369	-1.26225
96054028	chr9:96054028:G:A	5.47335e-09	-2.22283e-10	-0.100009
96054085	chr9:96054085:C:T	1.74767e-09	-2.22283e-10	-1.24162
96054202	chr9:96054202:T:C	2.8373e-10	-1.90198	-1.15765
96054469	chr9:96054469:A:G	1.73152e-09	-2.22283e-10	-1.2509
96054524	chr9:96054524:A:G	9.64874e-10	-1.83566	-2.98501e-10
96054571	chr9:96054571:G:A	3.2664e-09	-2.22283e-10	-0.616211
96054610	chr9:96054610:G:A	3.55205e-09	-2.22283e-10	-0.532376
96054749	chr9:96054749:C:T	2.83764e-09	-2.22283e-10	-0.756929
96055215	chr9:96055215:A:G	4.17294e-10	-1.39499	-1.27887
96055304	chr9:96055304:T:A	2.19215e-09	-2.22283e-10	-1.01502
96055386	chr9:96055386:A:G	2.17641e-09	-2.22283e-10	-1.02222
96055512	chr9:96055512:G:T	1.68967e-09	-2.22283e-10	-1.27536
96055606	chr9:96055606:G:A	3.35796e-09	-2.22283e-10	-0.588567
96055612	chr9:96055612:C:T	3.28697e-10	-1.83502	-1.0775
96055997	chr9:96055997:C:T	1.68378e-09	-2.22283e-10	-1.27886
96056054	chr9:96056054:G:A	6.58616e-09	-2.22283e-10	0.0850697
96056214	chr9:96056214:C:G	1.29285e-09	-1.1596	-0.383451
96056263	chr9:96056263:G:C	1.70689e-09	-2.22283e-10	-1.26523
96056364	chr9:96056364:A:G	7.12828e-10	-1.43264	-0.705776
96056679	chr9:96056679:C:G	2.35422e-09	-2.22283e-10	-0.943692
96056949	chr9:96056949:T:C	3.37729e-10	-1.64125	-1.24416
96057423	chr9:96057423:T:G	2.81836e-10	-1.78814	-1.27819
96057462	chr9:96057462:T:C	4.46268e-10	-1.85986	-0.746878
96057470	chr9:96057470:G:C	2.85347e-10	-1.77569	-1.27826
96057496	chr9:96057496:A:G	3.00477e-10	-1.72968	-1.2726
96057518	chr9:96057518:C:T	7.73342e-09	-2.22283e-10	0.245651
96057613	chr9:96057613:A:G	4.47524e-10	-1.84728	-0.75665
96057687	chr9:96057687:T:C	3.14043e-09	-0.459757	-0.195782
96058681	chr9:96058681:A:T	1.0224e-09	-1.4729	-0.304844
96058835	chr9:96058835:A:G	3.30926e-10	-1.73104	-1.17472
96058838	chr9:96058838:T:C	1.78142e-09	-2.22283e-10	-1.22249
96058903	chr9:96058903:G:A	2.71339e-10	-1.90156	-1.20273
96059129	chr9:96059129:G:A	4.78057e-10	-1.46569	-1.07223
96059135	chr9:96059135:T:C	2.0165e-09	-2.22283e-10	-1.09854
96059193	chr9:96059193:A:G	1.68341e-09	-2.22283e-10	-1.27908
96059196	chr9:96059196:C:T	1.3142e-09	-0.755028	-0.771642
96059244	chr9:96059244:T:C	1.92247e-09	-2.22283e-10	-1.14629
96059325	chr9:96059325:A:G	4.49436e-10	-1.85937	-0.740287
96059908	chr9:96059908:G:A	2.92311e-10	-1.76108	-1.26875
96059938	chr9:96059938:G:C	1.72457e-09	-2.22283e-10	-1.25493
96060092	chr9:96060092:T:C	1.98013e-09	-2.22283e-10	-1.11674
96060464	chr9:96060464:A:G	2.31958e-09	-2.22283e-10	-0.958516
96060664	chr9:96060664:G:A	3.01251e-10	-1.77902	-1.22069
96061125	chr9:96061125:G:A	1.10614e-09	-1.29214	-0.40689
96061180	chr9:96061180:C:T	1.52342e-09	-1.37894	-2.98501e-10
96061304	chr9:96061304:G:A	2.06168e-09	-2.22283e-10	-1.07638
96061714	chr9:96061714:A:G	2.13145e-09	-2.22283e-10	-1.0431
96061881	chr9:96061881:G:A	1.83141e-09	-2.22283e-10	-1.19481
96061950	chr9:96061950:T:C	2.87057e-09	-2.22283e-10	-0.745389
96061970	chr9:96061970:G:A	2.89761e-09	-2.22283e-10	-0.736013
96062024	chr9:96062024:T:TAAA	1.82051e-09	-2.22283e-10	-1.20078
96062193	chr9:96062193:C:A	5.89599e-10	-1.23215	-1.09606
96062374	chr9:96062374:C:T	3.01531e-09	-2.22283e-10	-0.696196
96062398	chr9:96062398:C:A	4.69208e-10	-1.30715	-1.24946
96062417	chr9:96062417:C:T	1.69095e-09	-2.22283e-10	-1.27461
96062866	chr9:96062866:T:C	9.02978e-10	-1.90196	-2.98501e-10
96063146	chr9:96063146:T:C	1.7444e-09	-2.22283e-10	-1.24349
96063281	chr9:96063281:C:T	1.80962e-09	-2.22283e-10	-1.20678
96063404	chr9:96063404:TC:T	2.85812e-10	-1.7845	-1.26782
96063588	chr9:96063588:A:G	1.8959e-09	-2.22283e-10	-1.1602
96063759	chr9:96063759:C:G	1.87409e-09	-2.22283e-10	-1.17178
96063909	chr9:96063909:A:G	7.48102e-09	-2.22283e-10	0.212469
96063970	chr9:96063970:T:C	2.87574e-10	-1.78552	-1.26065
96064277	chr9:96064277:C:A	1.68376e-09	-2.22283e-10	-1.27887
96064897	chr9:96064897:G:C	2.01064e-09	-2.22283e-10	-1.10145
96065018	chr9:96065018:C:T	1.70965e-09	-2.22283e-10	-1.26361
96065019	chr9:96065019:C:T	7.58552e-10	-0.797968	-1.27828
96065119	chr9:96065119:C:A	5.90878e-09	-2.22283e-10	-0.0234601
96065169	chr9:96065169:C:T	4.07112e-10	-1.79578	-0.902788
96065251	chr9:96065251:G:A	1.87572e-09	-1.058	-0.112912
96065299	chr9:96065299:G:A	1.36608e-09	-1.48796	-2.98501e-10
96065347	chr9:96065347:G:A	1.10968e-09	-0.911069	-0.78476
96065358	chr9:96065358:G:C	2.21115e-09	-2.22283e-10	-1.00639
96065532	chr9:96065532:C:T	5.15231e-10	-1.57248	-0.89056
96065863	chr9:96065863:A:G	1.84023e-09	-2.22283e-10	-1.19001
96066088	chr9:96066088:GAA:G	2.51899e-09	-2.22283e-10	-0.87604
96066100	chr9:96066100:C:T	2.85849e-10	-1.83154	-1.22065
96066115	chr9:96066115:C:T	5.90878e-09	-2.22283e-10	-0.0234601
96066228	chr9:96066228:A:G	9.68451e-10	-1.01482	-0.817139
96066274	chr9:96066274:G:A	9.34018e-10	-1.86816	-2.98501e-10
96066425	chr9:96066425:A:G	9.66122e-10	-1.83436	-2.98501e-10
96066477	chr9:96066477:A:G	1.7617e-09	-2.22283e-10	-1.23362
96066607	chr9:96066607:A:G	4.03575e-10	-1.90084	-0.806455
96066642	chr9:96066642:C:T	5.65382e-10	-1.50077	-0.869384
96066697	chr9:96066697:G:A	1.1361e-09	-1.6723	-2.98501e-10
96066781	chr9:96066781:A:G	2.80888e-09	-2.22283e-10	-0.767115
96066798	chr9:96066798:C:T	2.53883e-09	-2.22283e-10	-0.868198
96066909	chr9:96066909:G:A	1.69601e-09	-2.22283e-10	-1.27162
96067239	chr9:96067239:G:T	1.83967e-09	-2.22283e-10	-1.19031
96067570	chr9:96067570:C:T	1.74701e-09	-2.22283e-10	-1.242
96067600	chr9:96067600:A:AC	1.06004e-09	-1.81226	0.0706681
96067710	chr9:96067710:C:T	1.75206e-09	-2.22283e-10	-1.23911
96068014	chr9:96068014:TAC:T	3.97375e-09	-2.22283e-10	-0.420191
96068054	chr9:96068054:ATATATATATATG:A	4.17329e-10	-1.8443	-0.829481
96068378	chr9:96068378:C:CA	6.98042e-10	-1.00059	-1.15879
96068521	chr9:96068521:G:A	1.82123e-09	-2.22283e-10	-1.20039
96068694	chr9:96068694:C:T	6.85304e-10	-1.15043	-1.02737
96068711	chr9:96068711:C:T	7.2838e-10	-0.9845	-1.13233
96068770	chr9:96068770:T:C	4.29238e-09	-2.22283e-10	-0.343058
96068927	chr9:96068927:C:CT	6.10736e-09	-2.22283e-10	0.00959461
96069234	chr9:96069234:A:G	3.40645e-09	-0.57423	-2.98501e-10
96069586	chr9:96069586:A:G	2.98388e-09	-2.22283e-10	-0.706676
96069633	chr9:96069633:T:C	1.08531e-09	-0.701449	-1.01659
96069642	chr9:96069642:C:T	2.68936e-09	-2.22283e-10	-0.810597
96070351	chr9:96070351:A:G	1.0992e-09	-0.701011	-1.00431
96070481	chr9:96070481:A:G	9.85919e-09	0.488503	-2.98501e-10
96070729	chr9:96070729:T:C	7.82063e-10	-1.0727	-0.973023
96070988	chr9:96070988:A:G	6.60184e-10	-1.1103	-1.10483
96071365	chr9:96071365:G:A	2.0321e-09	-2.22283e-10	-1.09083
96071376	chr9:96071376:G:T	1.78875e-09	-2.22283e-10	-1.21838
96071918	chr9:96071918:A:G	3.82627e-10	-1.81058	-0.95002
96071957	chr9:96071957:T:C	5.86696e-10	-1.83538	-0.497766
96072267	chr9:96072267:G:C	5.2293e-10	-1.8044	-0.643805
96072371	chr9:96072371:T:C	6.64761e-10	-1.89794	-0.310289
96072594	chr9:96072594:G:A	1.30971e-09	-1.79952	0.269434
96072672	chr9:96072672:G:A	1.78377e-09	-2.22283e-10	-1.22117
96072785	chr9:96072785:G:A	1.26696e-09	-1.81439	0.25111
96072840	chr9:96072840:C:T	1.42049e-08	-2.22283e-10	0.853684
96072887	chr9:96072887:T:A	3.32016e-10	-1.6239	-1.27857
96072941	chr9:96072941:T:C	9.72186e-10	-1.73411	-0.0939971
96073028	chr9:96073028:C:T	5.87492e-09	-0.0292078	-2.98501e-10
96073201	chr9:96073201:C:T	1.04765e-08	-2.22283e-10	0.549239
96073657	chr9:96073657:C:T	1.71224e-09	-2.22283e-10	-1.2621
96073828	chr9:96073828:C:T	1.73458e-09	-2.22283e-10	-1.24914
96073829	chr9:96073829:T:G	1.69826e-09	-2.22283e-10	-1.2703
96074096	chr9:96074096:T:C	1.83738e-09	-2.22283e-10	-1.19156
96074286	chr9:96074286:C:T	9.11852e-10	-1.89218	-2.98501e-10
96074324	chr9:96074324:A:G	9.05739e-10	-1.8989	-2.98501e-10
96074484	chr9:96074484:T:A	3.16765e-10	-1.67554	-1.27396
96074566	chr9:96074566:G:T	8.3922e-10	-0.743056	-1.23213
96074867	chr9:96074867:G:A	9.26396e-10	-1.87635	-2.98501e-10
96075326	chr9:96075326:T:G	6.64146e-09	-2.22283e-10	0.0934314
96075978	chr9:96075978:C:T	8.25313e-10	-0.975686	-1.01621
96076407	chr9:96076407:G:A	1.94616e-09	-1.06208	-0.0719577
96076469	chr9:96076469:A:G	4.85474e-10	-1.4711	-1.05143
96076717	chr9:96076717:G:A	2.57519e-09	-2.22283e-10	-0.853978
96076895	chr9:96076895:G:A	1.86995e-09	-2.22283e-10	-1.17399
96077165	chr9:96077165:T:G	4.98414e-10	-1.50559	-0.990637
96077253	chr9:96077253:G:A	2.19963e-09	-0.23991	-0.771702
96077515	chr9:96077515:T:G	3.80626e-10	-1.52118	-1.24465
96077562	chr9:96077562:A:G	2.43433e-09	-2.22283e-10	-0.910228
96078299	chr9:96078299:A:T	2.4241e-09	-2.22283e-10	-0.914439
96078514	chr9:96078514:T:C	4.62896e-10	-1.52024	-1.04991
96078734	chr9:96078734:C:T	1.88817e-09	-0.872251	-0.29204
96078760	chr9:96078760:T:G	5.4154e-09	-2.22283e-10	-0.110653
96078774	chr9:96078774:C:T	1.91491e-09	-2.22283e-10	-1.15023
96079194	chr9:96079194:C:T	2.0715e-09	-2.22283e-10	-1.07163
96079335	chr9:96079335:T:C	4.15541e-10	-1.46644	-1.21164
96079583	chr9:96079583:T:C	2.01749e-09	-2.22283e-10	-1.09804
96079886	chr9:96079886:A:G	2.12158e-09	-2.22283e-10	-1.04774
96079948	chr9:96079948:G:T	1.8188e-09	-2.22283e-10	-1.20172
96080179	chr9:96080179:C:A	5.5814e-09	-2.22283e-10	-0.0804607
96080579	chr9:96080579:A:G	2.07493e-09	-2.22283e-10	-1.06997
96080586	chr9:96080586:A:G	2.76027e-09	-1.54574	0.761167
96080772	chr9:96080772:A:C	9.12891e-10	-1.89104	-2.98501e-10
96080775	chr9:96080775:C:A	1.02852e-08	-2.22283e-10	0.530803
96081356	chr9:96081356:G:A	9.50421e-10	-1.79282	-0.0579273
96081834	chr9:96081834:G:A	9.04425e-10	-1.90036	-2.98501e-10
96082090	chr9:96082090:T:C	1.52449e-09	-0.687406	-0.690831
96082165	chr9:96082165:C:T	2.49203e-09	-2.22283e-10	-0.886805
96082628	chr9:96082628:C:T	1.90023e-08	-2.22283e-10	1.14466
96083049	chr9:96083049:A:G	1.6939e-09	-2.22283e-10	-1.27287
96083244	chr9:96083244:T:C	3.92752e-09	-2.22283e-10	-0.431891
96083370	chr9:96083370:G:A	2.57512e-09	-2.22283e-10	-0.854005
96083381	chr9:96083381:C:A	2.01347e-09	-2.22283e-10	-1.10004
96084110	chr9:96084110:CTCTT:C	3.44934e-10	-1.58771	-1.2766
96084429	chr9:96084429:T:C	1.70507e-09	-2.22283e-10	-1.26629
96084748	chr9:96084748:T:C	3.68819e-10	-1.62928	-1.16807
96084809	chr9:96084809:G:A	1.61501e-09	-0.381167	-0.939392
96084926	chr9:96084926:C:T	2.03206e-09	-2.22283e-10	-1.09085
96085187	chr9:96085187:CT:C	3.60511e-10	-1.67563	-1.1445
96085375	chr9:96085375:C:G	3.19014e-09	-0.639836	-2.98501e-10
96085409	chr9:96085409:A:G	3.61789e-10	-1.65854	-1.15805
96085578	chr9:96085578:A:T	3.78211e-09	-2.22283e-10	-0.469619
96085628	chr9:96085628:C:T	3.37328e-10	-1.69272	-1.19388
96086483	chr9:96086483:G:A	3.23175e-09	-2.22283e-10	-0.626876
96086582	chr9:96086582:C:A	2.01643e-09	-2.22283e-10	-1.09857
96086674	chr9:96086674:T:C	3.13755e-09	-2.22283e-10	-0.656458
96086727	chr9:96086727:C:T	3.47646e-10	-1.60242	-1.25405
96086883	chr9:96086883:C:T	2.94822e-09	-2.22283e-10	-0.718699
96087272	chr9:96087272:C:T	2.85023e-09	-2.22283e-10	-0.7525
96087331	chr9:96087331:C:T	2.85189e-09	-2.22283e-10	-0.751919
96087629	chr9:96087629:C:T	3.51393e-10	-1.68749	-1.15826
96087690	chr9:96087690:C:T	2.98403e-09	-2.22283e-10	-0.706626
96088316	chr9:96088316:G:A	1.7024e-09	-2.22283e-10	-1.26786
96088320	chr9:96088320:C:T	2.83705e-09	-2.22283e-10	-0.757135
96088697	chr9:96088697:A:G	1.70295e-09	-2.22283e-10	-1.26754
96088714	chr9:96088714:G:A	2.01516e-09	-2.22283e-10	-1.0992
96088948	chr9:96088948:G:A	1.96912e-09	-2.22283e-10	-1.12231
96089011	chr9:96089011:A:C	3.97974e-09	-2.22283e-10	-0.418683
96089061	chr9:96089061:A:G	2.91133e-09	-2.22283e-10	-0.731291
96089180	chr9:96089180:C:T	2.4679e-09	-2.22283e-10	-0.896532
96089222	chr9:96089222:C:T	3.12554e-10	-1.69932	-1.26355
96089235	chr9:96089235:T:C	3.42909e-09	-2.22283e-10	-0.567604
96089261	chr9:96089261:A:T	2.90764e-09	-2.22283e-10	-0.732557
96089485	chr9:96089485:T:C	3.3544e-10	-1.70484	-1.18737
96089495	chr9:96089495:T:C	4.5368e-10	-1.73082	-0.859439
96089879	chr9:96089879:T:C	4.05668e-09	-2.22283e-10	-0.399536
96090021	chr9:96090021:A:G	3.1174e-10	-1.70895	-1.25653
96090117	chr9:96090117:G:A	1.30856e-09	-1.53098	-2.98501e-10
96090220	chr9:96090220:C:G	1.70878e-09	-2.22283e-10	-1.26412
96090407	chr9:96090407:T:C	2.33215e-09	-2.22283e-10	-0.95311
96090796	chr9:96090796:C:T	3.24104e-10	-1.78952	-1.13707
96091182	chr9:96091182:T:C	2.74784e-09	-2.22283e-10	-0.789085
96091315	chr9:96091315:G:A	3.34056e-09	-2.22283e-10	-0.593763
96091737	chr9:96091737:A:G	4.39825e-10	-1.70753	-0.913747
96091909	chr9:96091909:C:T	2.89909e-10	-1.78698	-1.25111
96091927	chr9:96091927:T:C	1.02328e-09	-0.767109	-1.00978
96093873	chr9:96093873:C:T	1.83379e-09	-2.22283e-10	-1.19352
96093977	chr9:96093977:G:A	1.74645e-09	-2.22283e-10	-1.24231
96094061	chr9:96094061:T:C	3.0133e-09	-2.22283e-10	-0.696864
96094119	chr9:96094119:T:C	4.88448e-10	-1.64642	-0.870003
96094462	chr9:96094462:C:T	3.49818e-10	-1.62677	-1.22347
96094685	chr9:96094685:G:T	1.97784e-09	-2.22283e-10	-1.1179
96094690	chr9:96094690:G:A	3.04441e-10	-1.83994	-1.14924
96094744	chr9:96094744:TA:T	4.82971e-10	-1.69156	-0.836145
96094799	chr9:96094799:C:G	4.01106e-09	-2.22283e-10	-0.410844
96094805	chr9:96094805:A:G	1.77882e-09	-2.22283e-10	-1.22395
96095072	chr9:96095072:G:A	1.75512e-09	-2.22283e-10	-1.23736
96095386	chr9:96095386:G:A	1.80283e-09	-2.22283e-10	-1.21054
96095671	chr9:96095671:G:A	3.02236e-10	-1.77468	-1.22177
96095704	chr9:96095704:T:C	3.05334e-10	-1.71359	-1.27266
96095986	chr9:96095986:T:C	5.89377e-10	-1.53888	-0.789705
96096002	chr9:96096002:C:T	1.75921e-09	-2.22283e-10	-1.23503
96096075	chr9:96096075:A:T	2.7816e-09	-2.22283e-10	-0.776875
96096152	chr9:96096152:C:A	1.03921e-09	-1.76144	-2.98501e-10
96096328	chr9:96096328:T:C	2.0416e-09	-2.22283e-10	-1.08617
96096353	chr9:96096353:CT:C	1.22128e-09	-1.6	-2.98501e-10
96096383	chr9:96096383:C:T	4.95402e-10	-1.58698	-0.915304
96096450	chr9:96096450:G:A	1.69064e-09	-2.22283e-10	-1.27479
96096453	chr9:96096453:G:A	7.69902e-10	-0.795048	-1.26634
96096480	chr9:96096480:C:T	1.95008e-09	-1.13203	-2.98501e-10
96096730	chr9:96096730:A:G	2.11737e-09	-2.22283e-10	-1.04973
96096792	chr9:96096792:T:A	1.68335e-09	-2.22283e-10	-1.27911
96096898	chr9:96096898:T:C	2.62239e-10	-1.89357	-1.24483
96097238	chr9:96097238:T:C	4.01203e-09	-2.22283e-10	-0.410604
96097656	chr9:96097656:G:C	3.65433e-10	-1.62283	-1.18374
96098699	chr9:96098699:G:C	4.33418e-10	-1.37609	-1.25986
96098880	chr9:96098880:A:G	1.71931e-09	-2.22283e-10	-1.25798
96099020	chr9:96099020:T:A	6.04008e-09	-0.00148266	-2.98501e-10
96099104	chr9:96099104:C:T	4.00231e-09	-2.22283e-10	-0.41303
96099135	chr9:96099135:T:G	2.99472e-10	-1.84641	-1.15923
96099238	chr9:96099238:G:A	1.20754e-09	-1.61131	-2.98501e-10
96100288	chr9:96100288:C:G	2.71249e-09	-2.22283e-10	-0.802034
96100579	chr9:96100579:C:A	3.95501e-10	-1.61176	-1.11574
96101472	chr9:96101472:G:A	4.40983e-09	-2.22283e-10	-0.316065
96101585	chr9:96101585:C:A	1.11091e-09	-1.69472	-2.98501e-10
96101630	chr9:96101630:C:G	1.69664e-09	-2.22283e-10	-1.27125
96101663	chr9:96101663:G:A	9.20553e-10	-1.88268	-2.98501e-10
96102085	chr9:96102085:T:C	2.70055e-10	-1.83066	-1.27837
96102317	chr9:96102317:T:G	3.74031e-10	-1.58726	-1.19606
96102488	chr9:96102488:A:G	2.93391e-09	-2.22283e-10	-0.723565
96102608	chr9:96102608:GC:G	1.68396e-09	-2.22283e-10	-1.27875
96102669	chr9:96102669:G:A	7.15618e-09	0.168077	-2.98501e-10
96103408	chr9:96103408:G:T	1.86465e-09	-2.22283e-10	-1.17683
96103433	chr9:96103433:G:A	3.03625e-09	-2.22283e-10	-0.689277
96103641	chr9:96103641:C:A	6.50601e-09	-2.22283e-10	0.0728268
96103663	chr9:96103663:G:A	1.68438e-09	-2.22283e-10	-1.2785
96103938	chr9:96103938:G:A	2.03208e-09	-2.22283e-10	-1.09084
96104136	chr9:96104136:A:G	1.68918e-09	-2.22283e-10	-1.27565
96104490	chr9:96104490:A:T	7.70738e-09	-2.22283e-10	0.242278
96104731	chr9:96104731:C:T	1.40992e-09	-1.45637	-2.98501e-10
96104970	chr9:96104970:A:G	4.95103e-09	-0.200304	-2.98501e-10
96105203	chr9:96105203:T:C	6.21905e-10	-1.18222	-1.09265
96105413	chr9:96105413:C:T	1.67291e-09	-1.28534	-2.98501e-10
96105531	chr9:96105531:T:C	3.98596e-10	-1.48555	-1.23416
96105566	chr9:96105566:T:C	4.30963e-10	-1.42794	-1.21369
96106047	chr9:96106047:G:A	2.03224e-09	-2.22283e-10	-1.09076
96106090	chr9:96106090:G:A	3.33566e-10	-1.63952	-1.25829
96106212	chr9:96106212:A:G	1.68608e-09	-2.22283e-10	-1.2775
96106404	chr9:96106404:T:TAAG	3.27145e-09	-2.22283e-10	-0.614667
96107702	chr9:96107702:G:A	2.735e-10	-1.83043	-1.26593
96108064	chr9:96108064:G:T	2.04382e-09	-2.22283e-10	-1.08508
96108562	chr9:96108562:G:A	1.8361e-09	-2.22283e-10	-1.19225
96108745	chr9:96108745:C:G	5.12786e-09	-0.165211	-2.98501e-10
96108749	chr9:96108749:A:T	3.95217e-09	-2.22283e-10	-0.425636
96109820	chr9:96109820:A:C	1.90795e-09	-2.22283e-10	-1.15387
96110026	chr9:96110026:T:C	2.05421e-09	-2.22283e-10	-1.08001
96110149	chr9:96110149:G:C	2.56017e-10	-1.88485	-1.27756
96110549	chr9:96110549:G:A	4.18869e-10	-1.41103	-1.25907
96110603	chr9:96110603:T:C	2.71236e-09	-2.22283e-10	-0.802083
96110630	chr9:96110630:C:A	5.79619e-10	-1.06694	-1.27835
96110634	chr9:96110634:G:T	8.53455e-10	-1.14624	-0.812125
96110637	chr9:96110637:C:G	8.64688e-10	-1.13503	-0.810253
96110734	chr9:96110734:G:A	1.90507e-09	-2.22283e-10	-1.15538
96111323	chr9:96111323:G:C	2.53416e-09	-2.22283e-10	-0.870037
96111769	chr9:96111769:T:C	1.88108e-09	-1.21531	0.0472551
96111984	chr9:96111984:C:T	1.80906e-09	-2.22283e-10	-1.20709
96112103	chr9:96112103:T:C	2.37043e-09	-2.22283e-10	-0.936829
96112184	chr9:96112184:G:A	1.87647e-09	-2.22283e-10	-1.17051
96112185	chr9:96112185:C:G	1.87778e-09	-2.22283e-10	-1.16981
96112221	chr9:96112221:A:G	9.92477e-10	-1.0012	-0.806256
96112357	chr9:96112357:A:G	1.30548e-09	-1.04017	-0.493162
96112366	chr9:96112366:C:T	3.21102e-09	-2.22283e-10	-0.633312
96112451	chr9:96112451:C:T	7.03334e-10	-1.89783	-0.253995
96112478	chr9:96112478:T:A	2.37447e-09	-1.15644	0.22131
96112555	chr9:96112555:G:A	8.30136e-10	-1.10294	-0.883125
96112602	chr9:96112602:G:A	3.48801e-09	-2.22283e-10	-0.550569
96112978	chr9:96112978:T:C	6.69244e-10	-0.923056	-1.27845
96113118	chr9:96113118:A:G	3.05788e-09	-2.22283e-10	-0.682178
96113321	chr9:96113321:G:A	3.21102e-09	-2.22283e-10	-0.633312
96113358	chr9:96113358:G:A	3.23326e-09	-2.22283e-10	-0.626409
96113508	chr9:96113508:C:A	2.48802e-09	-2.22283e-10	-0.888412
96113643	chr9:96113643:C:A	9.26396e-10	-1.87635	-2.98501e-10
96113992	chr9:96113992:C:G	6.58569e-10	-0.939015	-1.27857
96114118	chr9:96114118:A:G	2.15469e-09	-2.22283e-10	-1.03225
96114190	chr9:96114190:C:T	5.77864e-10	-1.09083	-1.25749
96114217	chr9:96114217:C:T	2.13137e-09	-1.04313	-2.98501e-10
96114383	chr9:96114383:T:C	1.08917e-09	-1.71449	-2.98501e-10
96114459	chr9:96114459:G:C	2.46416e-09	-2.22283e-10	-0.898049
96114610	chr9:96114610:C:T	3.37953e-09	-2.22283e-10	-0.582164
96114664	chr9:96114664:G:A	1.86908e-09	-2.22283e-10	-1.17445
96114924	chr9:96114924:T:C	6.88771e-10	-1.5493	-0.623447
96114954	chr9:96114954:G:A	9.54347e-10	-1.84663	-2.98501e-10
96115011	chr9:96115011:G:A	1.75183e-09	-2.22283e-10	-1.23924
96115245	chr9:96115245:A:G	7.66861e-10	-0.825171	-1.24018
96115621	chr9:96115621:C:T	7.31965e-10	-0.83765	-1.27427
96115635	chr9:96115635:G:A	1.80809e-09	-2.22283e-10	-1.20763
96115662	chr9:96115662:A:G	3.43494e-09	-2.22283e-10	-0.5659
96115705	chr9:96115705:G:A	2.17193e-09	-2.22283e-10	-1.02428
96115900	chr9:96115900:G:C	3.99734e-09	-2.22283e-10	-0.414272
96115992	chr9:96115992:G:T	1.83304e-09	-2.22283e-10	-1.19392
96116150	chr9:96116150:A:G	2.67117e-09	-2.22283e-10	-0.817383
96116166	chr9:96116166:G:T	3.17038e-09	-2.22283e-10	-0.646047
96116170	chr9:96116170:G:A	2.49543e-09	-2.22283e-10	-0.885439
96116296	chr9:96116296:C:T	2.63333e-09	-2.22283e-10	-0.831652
96116599	chr9:96116599:A:G	7.20537e-10	-0.87058	-1.25708
96116679	chr9:96116679:C:T	5.54135e-10	-1.13095	-1.2593
96117048	chr9:96117048:G:A	1.94626e-09	-2.22283e-10	-1.13399
96117094	chr9:96117094:A:G	1.68391e-09	-2.22283e-10	-1.27878
96117128	chr9:96117128:G:T	6.58685e-10	-0.938309	-1.2791
96117159	chr9:96117159:C:G	1.75421e-09	-2.22283e-10	-1.23788
96117213	chr9:96117213:T:TG	2.82399e-09	-2.22283e-10	-0.761751
96117318	chr9:96117318:C:A	3.23511e-09	-2.22283e-10	-0.625837
96117359	chr9:96117359:G:T	2.87262e-10	-1.90172	-1.14555
96117424	chr9:96117424:C:T	1.71595e-09	-2.22283e-10	-1.25993
96117452	chr9:96117452:G:A	5.43588e-10	-1.15457	-1.25489
96117604	chr9:96117604:C:T	2.64555e-10	-1.87091	-1.25869
96117785	chr9:96117785:C:T	3.86972e-09	-2.22283e-10	-0.446717
96117875	chr9:96117875:C:T	6.83279e-10	-1.9018	-0.278949
96118033	chr9:96118033:T:C	3.16661e-09	-2.22283e-10	-0.647238
96118166	chr9:96118166:C:T	1.71669e-09	-2.22283e-10	-1.2595
96118515	chr9:96118515:T:G	1.81404e-09	-2.22283e-10	-1.20434
96119105	chr9:96119105:A:G	2.84237e-09	-2.22283e-10	-0.755262
96119284	chr9:96119284:G:A	2.55219e-09	-2.22283e-10	-0.862947
96119421	chr9:96119421:G:A	1.69288e-09	-2.22283e-10	-1.27347
96119508	chr9:96119508:C:T	1.0307e-09	-1.76966	-2.98501e-10
96119562	chr9:96119562:G:A	3.83187e-10	-1.48146	-1.27767
96119639	chr9:96119639:C:A	3.37691e-09	-2.22283e-10	-0.582939
96119916	chr9:96119916:A:G	2.32474e-09	-1.19131	0.235014
96119950	chr9:96119950:C:T	8.50013e-10	-1.41206	-0.550342
96119951	chr9:96119951:G:A	2.64183e-10	-1.8611	-1.26991
96119999	chr9:96119999:G:A	2.53178e-09	-2.22283e-10	-0.870978
96120050	chr9:96120050:C:T	9.23536e-10	-1.87945	-2.98501e-10
96120341	chr9:96120341:C:T	2.56283e-09	-2.22283e-10	-0.858789
96120703	chr9:96120703:T:C	2.77522e-09	-2.22283e-10	-0.779171
96120718	chr9:96120718:G:T	3.83583e-09	-2.22283e-10	-0.455515
96120757	chr9:96120757:A:T	1.81541e-09	-2.22283e-10	-1.20359
96121065	chr9:96121065:G:A	1.7001e-09	-2.22283e-10	-1.26921
96121096	chr9:96121096:T:C	3.86423e-09	-2.22283e-10	-0.448138
96121419	chr9:96121419:G:A	3.16455e-09	-2.22283e-10	-0.647889
96121762	chr9:96121762:A:G	3.72482e-09	-2.22283e-10	-0.484882
96122018	chr9:96122018:A:C	2.48638e-09	-2.22283e-10	-0.889074
96122101	chr9:96122101:T:C	2.78513e-09	-2.22283e-10	-0.775605
96122554	chr9:96122554:G:A	1.87921e-09	-2.22283e-10	-1.16905
96122601	chr9:96122601:G:T	2.47026e-09	-1.50505	0.609472
96122602	chr9:96122602:G:A	8.11478e-10	-1.28117	-0.727626
96122656	chr9:96122656:C:T	1.73158e-09	-2.22283e-10	-1.25087
96122862	chr9:96122862:G:A	1.04755e-09	-1.51406	-0.239385
96123485	chr9:96123485:A:G	1.06802e-09	-0.851363	-0.882733
96123677	chr9:96123677:C:T	7.9746e-10	-1.26203	-0.764191
96124011	chr9:96124011:C:T	1.70668e-09	-2.22283e-10	-1.26535
96124033	chr9:96124033:A:G	2.69683e-09	-2.22283e-10	-0.807823
96124442	chr9:96124442:A:C	2.21601e-09	-2.22283e-10	-1.00419
96124809	chr9:96124809:G:A	2.38957e-09	-2.22283e-10	-0.928786
96124853	chr9:96124853:G:A	2.03081e-09	-2.22283e-10	-1.09147
96124862	chr9:96124862:A:G	2.67123e-09	-2.22283e-10	-0.817363
96125588	chr9:96125588:T:C	1.88039e-09	-2.22283e-10	-1.16842
96125822	chr9:96125822:G:T	2.42902e-09	-2.22283e-10	-0.912412
96125841	chr9:96125841:C:G	3.2895e-10	-1.78454	-1.12721
96125931	chr9:96125931:C:T	8.21195e-10	-1.52176	-0.475133
96126823	chr9:96126823:G:C	2.03425e-09	-2.22283e-10	-1.08977
96127912	chr9:96127912:A:G	2.35276e-09	-2.22283e-10	-0.944312
96128457	chr9:96128457:A:G	2.33361e-09	-2.22283e-10	-0.952483
96128645	chr9:96128645:C:T	1.75873e-09	-2.22283e-10	-1.23531
96128735	chr9:96128735:C:T	3.11967e-10	-1.90169	-1.06307
96128946	chr9:96128946:T:C	9.08283e-10	-1.8961	-2.98501e-10
96129349	chr9:96129349:G:A	1.77796e-09	-2.22283e-10	-1.22443
96129461	chr9:96129461:A:G	3.79199e-10	-1.77751	-0.992084
96129823	chr9:96129823:T:C	9.81032e-10	-0.930541	-0.88851
96130071	chr9:96130071:AG:A	3.18535e-10	-1.90005	-1.04388
96130184	chr9:96130184:A:G	2.83847e-09	-2.22283e-10	-0.756636
96130292	chr9:96130292:G:A	1.83691e-09	-1.19182	-2.98501e-10
96130316	chr9:96130316:A:G	9.20444e-10	-1.8828	-2.98501e-10
96130544	chr9:96130544:T:C	1.89775e-09	-2.22283e-10	-1.15923
96130545	chr9:96130545:G:A	1.6917e-09	-2.22283e-10	-1.27416
96130726	chr9:96130726:T:C	1.74856e-09	-2.22283e-10	-1.24111
96131147	chr9:96131147:G:T	7.67472e-10	-1.81646	-0.248091
96131256	chr9:96131256:C:G	1.73388e-09	-2.22283e-10	-1.24954
96131481	chr9:96131481:G:A	2.41094e-09	-2.22283e-10	-0.919883
96131505	chr9:96131505:A:G	4.67346e-10	-1.28141	-1.27918
96131734	chr9:96131734:C:T	3.77255e-09	-2.22283e-10	-0.472148
96132214	chr9:96132214:A:G	3.84295e-09	-2.22283e-10	-0.45366
96132427	chr9:96132427:T:C	2.6818e-10	-1.84875	-1.26725
96132831	chr9:96132831:C:T	2.69971e-10	-1.84256	-1.26678
96132989	chr9:96132989:G:A	3.11647e-10	-1.86106	-1.10472
96133006	chr9:96133006:A:G	3.28595e-10	-1.63375	-1.27907
96133157	chr9:96133157:C:T	1.69097e-09	-2.22283e-10	-1.2746
96133263	chr9:96133263:G:A	1.70979e-09	-2.22283e-10	-1.26353
96133322	chr9:96133322:T:C	1.50714e-08	0.912896	-2.98501e-10
96133467	chr9:96133467:A:G	3.13316e-10	-1.89148	-1.06897
96133808	chr9:96133808:C:T	1.02653e-09	-1.79226	0.0185496
96134172	chr9:96134172:G:T	3.81563e-10	-1.837	-0.926376
96134188	chr9:96134188:G:A	5.34668e-10	-1.87526	-0.550751
96134283	chr9:96134283:A:G	1.02459e-09	-1.79805	0.0224377
96134332	chr9:96134332:A:G	2.55067e-10	-1.8994	-1.26673
96134407	chr9:96134407:G:A	9.08348e-10	-1.89603	-2.98501e-10
96134423	chr9:96134423:T:C	1.53901e-09	-1.36876	-2.98501e-10
96134464	chr9:96134464:A:G	3.00576e-10	-1.83158	-1.17037
96134477	chr9:96134477:A:G	1.70987e-09	-2.22283e-10	-1.26348
96134580	chr9:96134580:C:T	1.71214e-09	-2.22283e-10	-1.26215
96134674	chr9:96134674:T:C	2.06221e-09	-2.22283e-10	-1.07612
96134702	chr9:96134702:T:C	3.08855e-09	-2.22283e-10	-0.672198
96135003	chr9:96135003:T:C	1.96202e-09	-2.22283e-10	-1.12593
96135623	chr9:96135623:G:A	2.61602e-10	-1.86339	-1.27744
96135773	chr9:96135773:G:A	1.70228e-09	-2.22283e-10	-1.26793
96136006	chr9:96136006:C:T	2.66462e-10	-1.88985	-1.23257
96136111	chr9:96136111:T:G	3.54994e-10	-1.82013	-1.01543
96136131	chr9:96136131:C:T	2.56672e-10	-1.88782	-1.27204
96136200	chr9:96136200:C:A	3.55554e-10	-1.79335	-1.04063
96136387	chr9:96136387:G:A	4.92105e-10	-1.31161	-1.19736
96136917	chr9:96136917:A:C	1.68829e-09	-2.22283e-10	-1.27618
96137710	chr9:96137710:C:T	3.47299e-10	-1.78734	-1.07013
96137871	chr9:96137871:G:A	4.94126e-10	-1.90126	-0.603605
96138133	chr9:96138133:C:T	2.83116e-09	-2.22283e-10	-0.759214
96138301	chr9:96138301:G:A	2.45179e-09	-2.22283e-10	-0.903083
96138922	chr9:96138922:CA:C	2.4569e-09	-2.22283e-10	-0.900999
96139155	chr9:96139155:G:A	9.50835e-10	-1.85031	-2.98501e-10
96140929	chr9:96140929:T:C	2.98005e-09	-2.22283e-10	-0.707959
96140963	chr9:96140963:T:C	3.38027e-10	-1.60765	-1.27688
96141768	chr9:96141768:G:A	4.49405e-10	-1.42605	-1.17369
96141887	chr9:96141887:G:A	2.98111e-10	-1.74299	-1.2672
96142216	chr9:96142216:C:G	2.89171e-10	-1.84576	-1.19487
96142269	chr9:96142269:G:A	5.24842e-10	-1.28646	-1.15809
96142338	chr9:96142338:ATAGGTTG:A	1.69615e-09	-2.22283e-10	-1.27154
96142609	chr9:96142609:G:T	2.12221e-09	-2.22283e-10	-1.04744
96142785	chr9:96142785:C:T	2.28747e-09	-2.22283e-10	-0.972453
96142859	chr9:96142859:C:T	4.03762e-10	-1.5266	-1.18023
96142916	chr9:96142916:T:C	4.13335e-10	-1.84069	-0.842707
96143093	chr9:96143093:A:C	4.48393e-10	-1.34654	-1.25545
96143211	chr9:96143211:A:G	1.68486e-09	-2.22283e-10	-1.27822
96143639	chr9:96143639:T:C	2.0341e-09	-2.22283e-10	-1.08985
96143912	chr9:96143912:C:T	2.15321e-09	-2.22283e-10	-1.03294
96144083	chr9:96144083:A:G	2.21504e-09	-2.22283e-10	-1.00463
96144445	chr9:96144445:G:A	4.045e-10	-1.43138	-1.27363
96144595	chr9:96144595:C:T	2.41715e-09	-2.22283e-10	-0.917311
96144759	chr9:96144759:A:C	3.20374e-10	-1.67333	-1.26483
96145040	chr9:96145040:C:T	1.68761e-09	-2.22283e-10	-1.27659
96145233	chr9:96145233:G:A	3.06045e-10	-1.81194	-1.17199
96145411	chr9:96145411:C:T	2.90151e-09	-2.22283e-10	-0.734668
96145581	chr9:96145581:G:A	3.01086e-10	-1.75737	-1.24289
96145729	chr9:96145729:T:A	1.53031e-09	-1.37443	-2.98501e-10
96145731	chr9:96145731:T:A	4.89732e-10	-1.85761	-0.656183
96145860	chr9:96145860:A:G	2.77596e-09	-2.22283e-10	-0.778905
96146010	chr9:96146010:G:A	1.89809e-09	-2.22283e-10	-1.15905
96146118	chr9:96146118:G:C	2.72235e-09	-2.22283e-10	-0.798406
96146202	chr9:96146202:T:C	3.55715e-10	-1.89267	-0.940855
96146462	chr9:96146462:T:C	1.78592e-09	-2.22283e-10	-1.21996
96146746	chr9:96146746:G:A	1.6833e-09	-2.22283e-10	-1.27914
96147240	chr9:96147240:C:G	3.20494e-09	-2.22283e-10	-0.635206
96147691	chr9:96147691:G:T	1.33453e-09	-1.51132	-2.98501e-10
96147907	chr9:96147907:C:T	2.13251e-09	-2.22283e-10	-1.0426
96148245	chr9:96148245:C:A	1.04014e-09	-1.54837	-0.212175
96148464	chr9:96148464:C:T	3.69615e-09	-2.22283e-10	-0.492608
96148793	chr9:96148793:T:G	6.07447e-09	-2.22283e-10	0.00419524
96148890	chr9:96148890:C:T	1.76712e-09	-1.23055	-2.98501e-10
96148910	chr9:96148910:A:G	9.15073e-10	-0.928403	-0.960248
96148961	chr9:96148961:T:C	6.56799e-09	-2.22283e-10	0.0823082
96149062	chr9:96149062:T:C	1.68406e-09	-2.22283e-10	-1.27869
96149142	chr9:96149142:G:A	3.44246e-09	-2.22283e-10	-0.563713
96149659	chr9:96149659:A:C	1.02827e-08	-2.22283e-10	0.530563
96149671	chr9:96149671:G:A	5.09511e-09	-2.22283e-10	-0.171618
96149960	chr9:96149960:G:C	2.77583e-09	-2.22283e-10	-0.778951
96150085	chr9:96150085:C:T	3.45632e-09	-2.22283e-10	-0.559695
96150374	chr9:96150374:G:A	1.27405e-09	-1.5577	-2.98501e-10
96150455	chr9:96150455:A:G	1.71537e-09	-2.22283e-10	-1.26027
96150518	chr9:96150518:A:G	3.05485e-09	-2.22283e-10	-0.68317
96150682	chr9:96150682:A:G	9.48227e-10	-0.76872	-1.08434
96150975	chr9:96150975:G:T	7.29965e-10	-0.837116	-1.27754
96151223	chr9:96151223:C:T	1.23416e-09	-0.9121	-0.677408
96151400	chr9:96151400:G:A	2.58032e-09	-2.22283e-10	-0.851988
96151420	chr9:96151420:T:A	3.94033e-10	-1.75687	-0.974356
96151444	chr9:96151444:T:C	1.0573e-09	-0.823802	-0.920375
96151485	chr9:96151485:C:T	1.69696e-09	-2.22283e-10	-1.27106
96151963	chr9:96151963:A:G	1.68354e-09	-2.22283e-10	-1.279
96152418	chr9:96152418:C:T	1.27483e-09	-1.55708	-2.98501e-10
96152794	chr9:96152794:A:G	1.69081e-09	-2.22283e-10	-1.27469
96152846	chr9:96152846:G:A	1.70216e-09	-2.22283e-10	-1.268
96152948	chr9:96152948:C:T	1.05748e-09	-1.74401	-2.98501e-10
96153001	chr9:96153001:T:C	5.91672e-09	-2.22283e-10	-0.0221181
96153260	chr9:96153260:C:T	5.69013e-09	-0.0611675	-2.98501e-10
96153269	chr9:96153269:G:C	2.32665e-09	-2.22283e-10	-0.955471
96153447	chr9:96153447:C:T	1.73235e-09	-2.22283e-10	-1.25042
96153512	chr9:96153512:C:T	9.05563e-10	-1.8991	-2.98501e-10
96153515	chr9:96153515:A:G	3.22521e-10	-1.80332	-1.12817
96153857	chr9:96153857:C:T	2.54011e-09	-2.22283e-10	-0.867695
96154016	chr9:96154016:T:A	1.1184e-08	-2.22283e-10	0.614588
96154034	chr9:96154034:G:A	6.40569e-08	-2.22283e-10	2.35987
96154092	chr9:96154092:C:T	1.9896e-09	-0.725509	-0.386459
96154159	chr9:96154159:A:T	1.07049e-09	-1.73179	-2.98501e-10
96154234	chr9:96154234:G:A	9.82859e-10	-0.81697	-1.00022
96154284	chr9:96154284:G:A	1.40024e-09	-0.652238	-0.811018
96154562	chr9:96154562:C:T	3.56234e-10	-1.70978	-1.12228
96154781	chr9:96154781:G:A	1.30079e-09	-0.703274	-0.833652
96154875	chr9:96154875:A:G	2.78874e-09	-1.81907	1.04476
96154897	chr9:96154897:G:A	1.09121e-09	-1.71261	-2.98501e-10
96155249	chr9:96155249:C:T	3.32568e-09	-2.22283e-10	-0.598226
96155937	chr9:96155937:T:C	3.58272e-10	-1.66278	-1.16359
96156151	chr9:96156151:A:G	9.77819e-10	-0.757655	-1.06468
96156405	chr9:96156405:T:C	3.66974e-10	-1.67691	-1.12545
96156873	chr9:96156873:G:A	5.83182e-10	-1.69756	-0.641602
96156914	chr9:96156914:C:G	2.35775e-09	-2.22283e-10	-0.942193
96157150	chr9:96157150:G:A	1.31469e-09	-1.5263	-2.98501e-10
96157184	chr9:96157184:C:T	1.68404e-09	-2.22283e-10	-1.2787
96157243	chr9:96157243:T:A	1.68416e-09	-2.22283e-10	-1.27864
96157339	chr9:96157339:C:T	3.88918e-09	-2.22283e-10	-0.441701
96158353	chr9:96158353:C:T	5.34929e-09	-1.81261	1.68968
96158355	chr9:96158355:C:A	9.75371e-10	-1.82484	-2.98501e-10
96158524	chr9:96158524:T:C	3.10113e-09	-2.22283e-10	-0.668134
96158830	chr9:96158830:GACCCCACATACTC:G	1.76996e-09	-2.22283e-10	-1.22894
96158845	chr9:96158845:C:T	3.75158e-09	-2.22283e-10	-0.477723
96158875	chr9:96158875:C:T	3.77201e-09	-2.22283e-10	-0.472291
96159157	chr9:96159157:C:T	3.98626e-10	-1.65176	-1.06787
96159161	chr9:96159161:A:G	3.08162e-10	-1.88419	-1.09284
96159275	chr9:96159275:T:A	9.15467e-10	-1.88822	-2.98501e-10
96159307	chr9:96159307:T:G	5.01881e-09	-2.22283e-10	-0.186707
96159534	chr9:96159534:C:T	3.68271e-09	-0.482706	-0.0135447
96159773	chr9:96159773:C:T	1.92298e-09	-2.22283e-10	-1.14602
96160714	chr9:96160714:T:C	4.21571e-09	-2.22283e-10	-0.361082
96160723	chr9:96160723:G:A	1.53555e-09	-1.37101	-2.98501e-10
96160784	chr9:96160784:A:C	8.58999e-10	-1.65606	-0.295824
96160820	chr9:96160820:C:G	4.02924e-10	-1.45825	-1.25066
96160972	chr9:96160972:G:A	1.99978e-08	1.19572	-2.98501e-10
96160986	chr9:96160986:A:G	2.64453e-10	-1.85485	-1.27514
96161228	chr9:96161228:T:G	1.15145e-08	1.79593	-1.15222
96161858	chr9:96161858:G:T	7.81807e-10	-0.870081	-1.17597
96161961	chr9:96161961:G:A	1.69168e-09	-2.22283e-10	-1.27418
96162075	chr9:96162075:C:T	2.71851e-10	-1.8427	-1.2597
96162114	chr9:96162114:C:T	1.6921e-09	-2.22283e-10	-1.27393
96162265	chr9:96162265:T:C	4.59225e-10	-1.69521	-0.882902
96162293	chr9:96162293:G:C	1.78932e-08	1.08452	-2.98501e-10
96162294	chr9:96162294:G:T	2.05087e-09	-2.22283e-10	-1.08164
96162364	chr9:96162364:G:A	4.32755e-09	-2.22283e-10	-0.334898
96162667	chr9:96162667:AACGGAGACCAGCAAC:A	2.06533e-09	-2.22283e-10	-1.07461
96162739	chr9:96162739:A:C	1.76923e-09	-2.22283e-10	-1.22936
96162864	chr9:96162864:C:T	6.86541e-10	-1.06209	-1.1139
96162980	chr9:96162980:A:G	2.72956e-09	0.267924	-1.06368
96163066	chr9:96163066:G:A	1.97296e-09	-2.22283e-10	-1.12036
96163217	chr9:96163217:G:C	1.69048e-09	-2.22283e-10	-1.27489
96163301	chr9:96163301:C:T	1.6871e-09	-2.22283e-10	-1.27689
96163372	chr9:96163372:C:T	1.68441e-09	-2.22283e-10	-1.27848
96163395	chr9:96163395:A:G	3.56767e-10	-1.85774	-0.972831
96163691	chr9:96163691:A:G	6.58403e-10	-1.13004	-1.0878
96163759	chr9:96163759:T:G	4.02099e-09	-2.22283e-10	-0.408373
96163777	chr9:96163777:G:A	8.82376e-09	1.30522	-0.92767
96163957	chr9:96163957:C:G	2.11641e-09	-2.22283e-10	-1.05018
96164011	chr9:96164011:C:T	3.05143e-09	-2.22283e-10	-0.68429
96164063	chr9:96164063:T:C	9.76697e-10	-1.82348	-2.98501e-10
96164138	chr9:96164138:G:A	5.20867e-10	-1.37901	-1.07316
96164708	chr9:96164708:T:C	2.483e-09	-2.22283e-10	-0.890431
96164737	chr9:96164737:T:C	2.45108e-09	-2.22283e-10	-0.903373
96164742	chr9:96164742:T:C	2.46837e-09	-2.22283e-10	-0.896341
96164746	chr9:96164746:C:T	2.48451e-09	-2.22283e-10	-0.889824
96164799	chr9:96164799:C:G	2.41722e-09	-2.22283e-10	-0.917282
96164804	chr9:96164804:G:C	2.47711e-09	-2.22283e-10	-0.892808
96164805	chr9:96164805:A:G	2.47711e-09	-2.22283e-10	-0.892808
96164884	chr9:96164884:G:A	1.86441e-09	-2.22283e-10	-1.17696
96164985	chr9:96164985:C:A	1.42256e-09	-1.44744	-2.98501e-10
96165042	chr9:96165042:C:T	2.4714e-09	-2.22283e-10	-0.895117
96165199	chr9:96165199:G:A	3.88507e-10	-1.86988	-0.875464
96165200	chr9:96165200:A:C	3.83055e-09	-2.22283e-10	-0.456891
96165263	chr9:96165263:C:T	1.27449e-08	0.745232	-2.98501e-10
96165270	chr9:96165270:A:G	2.48972e-09	-2.22283e-10	-0.88773
96165337	chr9:96165337:T:A	2.52153e-09	-2.22283e-10	-0.875035
96165641	chr9:96165641:A:G	2.49947e-09	-2.22283e-10	-0.883821
96165766	chr9:96165766:A:G	5.97509e-10	-1.06711	-1.24778
96165816	chr9:96165816:C:T	1.80371e-08	1.09253	-2.98501e-10
96165860	chr9:96165860:A:G	6.65114e-10	-0.936458	-1.27124
96165861	chr9:96165861:G:A	6.72889e-10	-0.924841	-1.27123
96165880	chr9:96165880:A:G	5.77141e-10	-1.07388	-1.27569
96165977	chr9:96165977:C:T	7.6095e-10	-0.971647	-1.10144
96166136	chr9:96166136:C:G	3.75249e-09	-2.22283e-10	-0.47748
96166188	chr9:96166188:T:C	1.85436e-09	-2.22283e-10	-1.18236
96166527	chr9:96166527:C:T	1.02494e-08	1.45995	-0.932628
96166572	chr9:96166572:A:G	3.29075e-10	-1.7036	-1.20777
96166578	chr9:96166578:G:A	1.77101e-09	-2.22283e-10	-1.22835
96166692	chr9:96166692:G:A	3.26216e-10	-1.71892	-1.20118
96166714	chr9:96166714:G:A	5.16773e-10	-1.36023	-1.09982
96166991	chr9:96166991:C:G	1.00129e-09	-1.79861	-2.98501e-10
96167138	chr9:96167138:C:T	9.62485e-09	1.41658	-0.952133
96167621	chr9:96167621:C:G	3.56786e-10	-1.89882	-0.931699
96167704	chr9:96167704:G:A	3.80269e-10	-1.90122	-0.865556
96167958	chr9:96167958:C:T	9.38673e-09	1.38159	-0.942189
96167968	chr9:96167968:A:G	4.64481e-10	-1.43513	-1.13161
96168010	chr9:96168010:A:G	9.85816e-09	1.44252	-0.954118
96168062	chr9:96168062:G:A	5.12111e-10	-1.25525	-1.21387
96168063	chr9:96168063:A:C	9.86086e-09	1.42832	-0.939647
96168139	chr9:96168139:T:C	1.97972e-09	-2.22283e-10	-1.11695
96168153	chr9:96168153:T:C	1.77705e-09	-2.22283e-10	-1.22495
96168169	chr9:96168169:T:C	1.91792e-09	-2.22283e-10	-1.14866
96168215	chr9:96168215:G:A	1.87292e-09	-2.22283e-10	-1.1724
96168220	chr9:96168220:G:C	2.44755e-09	-2.22283e-10	-0.904811
96168312	chr9:96168312:G:A	1.70792e-09	-2.22283e-10	-1.26462
96168454	chr9:96168454:G:A	3.93506e-10	-1.82908	-0.90348
96168581	chr9:96168581:G:C	1.43571e-09	-1.43824	-2.98501e-10
96168695	chr9:96168695:G:A	3.17219e-09	-2.22283e-10	-0.645479
96168823	chr9:96168823:G:A	1.91725e-09	-2.22283e-10	-1.14901
96169005	chr9:96169005:C:T	9.9271e-10	-1.80722	-2.98501e-10
96169568	chr9:96169568:A:G	1.82552e-09	-2.22283e-10	-1.19804
96169606	chr9:96169606:C:T	4.32747e-09	-2.22283e-10	-0.334917
96169880	chr9:96169880:A:G	1.0565e-08	1.82264	-1.26499
96170126	chr9:96170126:T:C	3.21791e-10	-1.84851	-1.08524
96170406	chr9:96170406:A:G	4.69507e-10	-1.43378	-1.12219
96170467	chr9:96170467:A:G	4.90013e-10	-1.37523	-1.13799
96170606	chr9:96170606:AAC:A	1.71499e-09	-2.22283e-10	-1.26049
96171220	chr9:96171220:C:T	1.70422e-09	-2.22283e-10	-1.26679
96171358	chr9:96171358:AG:A	3.66302e-09	-2.22283e-10	-0.501611
96171470	chr9:96171470:G:A	6.54661e-10	-1.30174	-0.921795
96171481	chr9:96171481:T:C	5.13472e-10	-1.30149	-1.16497
96172049	chr9:96172049:T:C	2.82384e-10	-1.90166	-1.16273
96172327	chr9:96172327:T:C	2.8102e-10	-1.89946	-1.16976
96172513	chr9:96172513:C:T	1.86369e-09	-2.22283e-10	-1.17734
96172579	chr9:96172579:C:T	9.98891e-10	-1.80101	-2.98501e-10
96172772	chr9:96172772:G:A	2.80826e-09	-0.767334	-2.98501e-10
96172822	chr9:96172822:G:A	1.70819e-09	-2.22283e-10	-1.26447
96172848	chr9:96172848:C:T	1.766e-09	-2.22283e-10	-1.23118
96173051	chr9:96173051:A:G	2.73035e-10	-1.89319	-1.20487
96173497	chr9:96173497:G:C	1.70047e-09	-2.22283e-10	-1.26899
96174322	chr9:96174322:A:G	7.14437e-10	-0.924503	-1.21166
96174342	chr9:96174342:A:G	9.12107e-10	-1.36879	-0.523105
96174524	chr9:96174524:G:A	1.69927e-09	-2.22283e-10	-1.2697
96176200	chr9:96176200:A:G	1.51427e-09	-1.38496	-2.98501e-10
96176603	chr9:96176603:G:A	4.8285e-10	-1.76995	-0.757995
96176968	chr9:96176968:G:T	1.7055e-09	-2.22283e-10	-1.26604
96177033	chr9:96177033:A:G	1.57245e-09	-1.34726	-2.98501e-10
96177131	chr9:96177131:T:A	1.37846e-08	2.09303	-1.26938
96177297	chr9:96177297:A:G	3.06383e-09	-2.22283e-10	-0.680235
96177591	chr9:96177591:C:T	1.55151e-09	-1.36067	-2.98501e-10
96177598	chr9:96177598:G:A	1.51165e-09	-1.3867	-2.98501e-10
96177627	chr9:96177627:C:T	6.22971e-09	-2.22283e-10	0.0294292
96177730	chr9:96177730:C:T	2.60751e-10	-1.86902	-1.27507
96177896	chr9:96177896:A:G	3.72733e-10	-1.80745	-0.979342
96178108	chr9:96178108:T:C	1.3357e-09	-1.51044	-2.98501e-10
96178225	chr9:96178225:G:A	2.58908e-10	-1.87392	-1.27727
96178361	chr9:96178361:C:A	5.06614e-10	-1.59254	-0.887371
96178608	chr9:96178608:A:G	8.04513e-10	-0.789706	-1.22771
96178668	chr9:96178668:C:T	3.93722e-09	-2.22283e-10	-0.429426
96178804	chr9:96178804:A:G	2.06305e-09	0.202481	-1.2782
96179475	chr9:96179475:G:A	8.61286e-09	-2.22283e-10	0.353356
96179817	chr9:96179817:T:C	2.16396e-09	-2.22283e-10	-1.02796
96180234	chr9:96180234:GCATCT:G	2.9535e-10	-1.8644	-1.1551
96180249	chr9:96180249:C:T	2.04993e-09	-2.22283e-10	-1.08209
96180293	chr9:96180293:C:T	3.27294e-10	-1.65996	-1.25683
96180420	chr9:96180420:C:T	2.56446e-09	-2.22283e-10	-0.858153
96180602	chr9:96180602:C:T	1.30495e-09	-1.59137	0.0576344
96180652	chr9:96180652:A:G	4.03509e-10	-1.47202	-1.23543
96180663	chr9:96180663:G:A	1.3351e-09	-1.5109	-2.98501e-10
96180818	chr9:96180818:G:T	3.89211e-09	-2.22283e-10	-0.440949
96180988	chr9:96180988:G:A	1.24944e-09	-1.57721	-2.98501e-10
96181217	chr9:96181217:C:T	1.49138e-09	-1.4002	-2.98501e-10
96181408	chr9:96181408:A:G	4.0861e-10	-1.47397	-1.22092
96181524	chr9:96181524:A:C	2.01869e-09	-2.22283e-10	-1.09745
96181749	chr9:96181749:G:A	9.77226e-09	-2.22283e-10	0.479648
96182040	chr9:96182040:G:A	6.57683e-09	-2.22283e-10	0.0836525
96182517	chr9:96182517:T:C	4.0457e-10	-1.44985	-1.25498
96182595	chr9:96182595:G:A	1.85539e-09	-2.22283e-10	-1.1818
96182992	chr9:96182992:G:A	2.25468e-09	-0.98689	-2.98501e-10
96183056	chr9:96183056:T:C	1.46338e-09	-1.41915	-2.98501e-10
96183440	chr9:96183440:G:C	2.42636e-09	-2.22283e-10	-0.91351
96183524	chr9:96183524:T:C	1.84344e-09	-2.22283e-10	-1.18827
96183816	chr9:96183816:T:G	2.89201e-10	-1.84108	-1.19946
96183871	chr9:96183871:G:A	1.44771e-09	-1.42992	-2.98501e-10
96183955	chr9:96183955:A:C	1.48654e-09	-1.40345	-2.98501e-10
96183958	chr9:96183958:C:G	2.97182e-09	-2.22283e-10	-0.710725
96184076	chr9:96184076:T:C	3.5756e-09	-0.525767	-2.98501e-10
96184235	chr9:96184235:C:CATT	7.10079e-09	-2.22283e-10	0.160306
96184275	chr9:96184275:G:A	4.15976e-10	-1.43959	-1.23744
96184319	chr9:96184319:G:A	6.92828e-09	-2.22283e-10	0.135712
96184457	chr9:96184457:G:A	3.48056e-09	-2.22283e-10	-0.552708
96184608	chr9:96184608:T:G	9.95812e-10	-1.8041	-2.98501e-10
96184610	chr9:96184610:C:A	1.04462e-08	-2.22283e-10	0.546341
96184620	chr9:96184620:C:T	6.2196e-09	-2.22283e-10	0.0278062
96185157	chr9:96185157:C:T	5.68638e-10	-1.36331	-1.0011
96185301	chr9:96185301:C:A	1.54432e-09	-1.36531	-2.98501e-10
96185558	chr9:96185558:T:G	2.57464e-09	0.402752	-1.25694
96186616	chr9:96186616:G:A	5.46847e-09	-2.22283e-10	-0.100901
96187496	chr9:96187496:G:C	1.82565e-09	-2.22283e-10	-1.19797
96187882	chr9:96187882:T:C	5.20787e-09	0.792595	-0.942323
96187939	chr9:96187939:C:T	4.64693e-10	-1.35395	-1.21233
96189450	chr9:96189450:G:T	1.68508e-09	-2.22283e-10	-1.27809
96189539	chr9:96189539:G:A	4.00397e-09	-0.412615	-2.98501e-10
96189709	chr9:96189709:G:A	2.13026e-09	-2.22283e-10	-1.04366
96189856	chr9:96189856:C:A	1.69145e-09	-2.22283e-10	-1.27432
96190061	chr9:96190061:C:T	2.03178e-09	-2.22283e-10	-1.09099
96190250	chr9:96190250:C:T	1.48388e-09	-1.40524	-2.98501e-10
96190463	chr9:96190463:AC:A	2.06268e-09	-2.22283e-10	-1.0759
96190565	chr9:96190565:G:A	3.72378e-10	-1.82304	-0.964705
96190631	chr9:96190631:C:T	4.93273e-10	-1.81859	-0.688006
96190918	chr9:96190918:T:C	4.07787e-10	-1.58907	-1.10784
96190957	chr9:96190957:C:G	1.22109e-09	-0.530475	-1.06968
96190960	chr9:96190960:G:C	6.3045e-09	-2.22283e-10	0.0413629
96190985	chr9:96190985:C:T	5.54168e-10	-1.36538	-1.02481
96191081	chr9:96191081:G:T	2.45184e-09	-2.22283e-10	-0.903061
96191324	chr9:96191324:G:A	1.03185e-09	-0.563441	-1.20511
96192066	chr9:96192066:G:A	1.88927e-09	-2.22283e-10	-1.16371
96192119	chr9:96192119:G:T	3.7809e-09	-2.22283e-10	-0.469938
96192338	chr9:96192338:G:A	4.15136e-10	-1.50934	-1.16971
96192424	chr9:96192424:C:T	4.37698e-10	-1.84809	-0.778034
96192869	chr9:96192869:G:C	5.52321e-10	-1.82476	-0.568769
96193006	chr9:96193006:T:C	5.83956e-09	-2.22283e-10	-0.0352441
96193594	chr9:96193594:A:C	4.86945e-09	0.725466	-0.942384
96194206	chr9:96194206:A:G	1.41063e-09	-1.45586	-2.98501e-10
96194337	chr9:96194337:C:T	1.79272e-09	-2.22283e-10	-1.21617
96194455	chr9:96194455:C:T	3.34545e-10	-1.63292	-1.26197
96194772	chr9:96194772:C:T	5.21599e-10	-1.83744	-0.613317
96194784	chr9:96194784:G:A	1.90045e-09	-2.22283e-10	-1.15781
96195004	chr9:96195004:CCT:C	4.15147e-10	-1.52242	-1.15661
96195318	chr9:96195318:C:T	1.91848e-09	-2.22283e-10	-1.14837
96195449	chr9:96195449:C:G	7.4803e-10	-1.58269	-0.507521
96195515	chr9:96195515:A:G	4.43955e-09	0.924557	-1.2339
96195606	chr9:96195606:A:C	9.9607e-10	-1.80384	-2.98501e-10
96195802	chr9:96195802:T:G	1.70309e-09	-2.22283e-10	-1.26746
96196035	chr9:96196035:A:G	5.12399e-10	-1.54322	-0.925327
96196041	chr9:96196041:C:T	9.73157e-10	-1.82711	-2.98501e-10
96196293	chr9:96196293:C:T	9.04798e-10	-1.89994	-2.98501e-10
96196360	chr9:96196360:A:C	4.58573e-10	-1.36441	-1.21513
96196629	chr9:96196629:G:C	6.58304e-10	-1.57453	-0.643455
96196667	chr9:96196667:G:A	4.97804e-10	-1.22452	-1.27293
96196689	chr9:96196689:T:C	2.08021e-09	-2.22283e-10	-1.06743
96196918	chr9:96196918:G:A	3.12323e-09	-2.22283e-10	-0.661032
96196944	chr9:96196944:G:A	7.09635e-10	-1.0045	-1.13841
96197046	chr9:96197046:G:C	2.20661e-09	-2.22283e-10	-1.00844
96197126	chr9:96197126:G:A	5.70769e-10	-1.89127	-0.469396
96197287	chr9:96197287:C:T	5.2619e-10	-1.81285	-0.62914
96197487	chr9:96197487:C:A	1.71631e-09	-2.22283e-10	-1.25972
96197845	chr9:96197845:C:T	1.95998e-09	-2.22283e-10	-1.12697
96197846	chr9:96197846:G:A	8.69556e-10	-1.73471	-0.204967
96197863	chr9:96197863:G:C	2.6849e-08	-0.535819	2.02615
96198184	chr9:96198184:C:T	1.82882e-09	-2.22283e-10	-1.19623
96198274	chr9:96198274:C:T	9.94197e-09	-2.22283e-10	0.496865
96198590	chr9:96198590:G:A	1.05969e-09	-1.74193	-2.98501e-10
96198842	chr9:96198842:T:C	3.97427e-09	-2.22283e-10	-0.42006
96198854	chr9:96198854:C:T	2.53373e-09	-2.22283e-10	-0.870206
96199061	chr9:96199061:G:A	2.51157e-09	-2.22283e-10	-0.878991
96199143	chr9:96199143:C:T	2.50965e-09	-2.22283e-10	-0.879758
96199266	chr9:96199266:C:T	1.99793e-09	-2.22283e-10	-1.10779
96199521	chr9:96199521:T:G	1.05927e-09	-1.74232	-2.98501e-10
96199679	chr9:96199679:G:C	5.90715e-09	-2.22283e-10	-0.023736
96199785	chr9:96199785:T:C	2.16629e-09	-2.22283e-10	-1.02688
96199820	chr9:96199820:C:A	8.81201e-10	-1.01394	-0.912432
96200245	chr9:96200245:G:A	1.68391e-09	-2.22283e-10	-1.27878
96200557	chr9:96200557:G:A	1.74736e-09	-2.22283e-10	-1.24179
96200712	chr9:96200712:C:A	8.03716e-10	-1.8249	-0.193509
96200795	chr9:96200795:T:C	1.84089e-09	-2.22283e-10	-1.18965
96201452	chr9:96201452:T:C	3.12801e-09	-1.73042	1.07092
96201554	chr9:96201554:T:G	1.7736e-09	-2.22283e-10	-1.22689
96201859	chr9:96201859:A:G	5.46811e-09	-2.22283e-10	-0.100966
96202022	chr9:96202022:A:G	3.51462e-09	-1.0107	0.467728
96202237	chr9:96202237:C:G	2.04781e-09	-2.22283e-10	-1.08313
96202292	chr9:96202292:A:AG	3.07571e-09	-1.72789	1.05153
96203172	chr9:96203172:T:C	4.36175e-09	-1.70465	1.37762
96203202	chr9:96203202:T:C	2.95679e-09	-1.73396	1.01817
96203516	chr9:96203516:AC:A	5.71885e-09	-2.22283e-10	-0.0561317
96203531	chr9:96203531:A:G	4.21415e-09	-1.66186	1.30041
96203543	chr9:96203543:C:G	3.03256e-09	-1.70347	1.01298
96203580	chr9:96203580:G:A	1.69243e-09	-2.22283e-10	-1.27374
96204010	chr9:96204010:A:G	2.11424e-09	-2.22283e-10	-1.0512
96204789	chr9:96204789:G:A	1.69723e-09	-2.22283e-10	-1.2709
96205060	chr9:96205060:T:C	1.02408e-09	-1.77611	-2.98501e-10
96205310	chr9:96205310:C:T	1.70134e-09	-2.22283e-10	-1.26848
96205347	chr9:96205347:T:C	1.70181e-09	-2.22283e-10	-1.26821
96205767	chr9:96205767:G:A	2.40387e-09	-2.22283e-10	-0.922821
96205917	chr9:96205917:G:T	2.19775e-09	-2.22283e-10	-1.01247
96206010	chr9:96206010:C:T	3.45315e-09	-1.54463	0.984013
96206197	chr9:96206197:G:A	1.39019e-09	-1.7146	0.244142
96206707	chr9:96206707:A:G	2.71985e-08	-2.22283e-10	1.50326
96207464	chr9:96207464:A:G	3.92403e-09	0.403756	-0.836538
96207759	chr9:96207759:G:A	5.34844e-10	-1.87262	-0.553061
96208011	chr9:96208011:G:A	7.07243e-09	-1.60603	1.76233
96208052	chr9:96208052:G:T	7.5738e-09	-1.61367	1.83846
96208202	chr9:96208202:T:C	2.12461e-09	-1.04631	-2.98501e-10
96208239	chr9:96208239:C:T	3.22081e-10	-1.65434	-1.27852
96208246	chr9:96208246:C:A	2.48902e-09	-2.22283e-10	-0.888011
96208277	chr9:96208277:A:G	9.0552e-10	-1.48763	-0.411518
96208803	chr9:96208803:A:G	2.36017e-09	-2.22283e-10	-0.941168
96208900	chr9:96208900:T:A	2.36701e-09	-2.22283e-10	-0.938274
96209720	chr9:96209720:T:C	4.4627e-10	-1.47655	-1.13018
96210012	chr9:96210012:A:T	1.96346e-09	-2.22283e-10	-1.12519
96210481	chr9:96210481:T:C	2.69566e-10	-1.83225	-1.27859
96210769	chr9:96210769:C:T	2.64135e-09	-2.22283e-10	-0.82861
96210924	chr9:96210924:C:T	1.07379e-09	-1.79124	0.0625374
96210945	chr9:96210945:A:T	3.98509e-10	-1.72234	-0.997586
96211045	chr9:96211045:T:C	2.66078e-09	-2.22283e-10	-0.821282
96211051	chr9:96211051:C:T	1.68619e-09	-2.22283e-10	-1.27743
96211450	chr9:96211450:T:C	1.69894e-09	-2.22283e-10	-1.2699
96211549	chr9:96211549:A:G	1.13732e-09	-1.67123	-2.98501e-10
96211859	chr9:96211859:T:C	5.5522e-09	1.00579	-1.09149
96211947	chr9:96211947:C:T	9.68e-10	-1.83242	-2.98501e-10
96212044	chr9:96212044:A:G	4.56997e-09	0.665488	-0.945881
96212223	chr9:96212223:A:G	1.8299e-09	-2.22283e-10	-1.19564
96212611	chr9:96212611:T:C	9.04635e-10	-1.90012	-2.98501e-10
96212846	chr9:96212846:A:G	3.29294e-09	0.589056	-1.19718
96213219	chr9:96213219:C:T	9.19053e-09	-2.22283e-10	0.418273
96213654	chr9:96213654:G:A	3.31315e-09	-2.22283e-10	-0.602002
96213656	chr9:96213656:A:G	9.07469e-10	-1.897	-2.98501e-10
96214735	chr9:96214735:G:A	1.68949e-09	-2.22283e-10	-1.27547
96214743	chr9:96214743:G:C	1.21422e-08	-0.886168	1.58295
96215150	chr9:96215150:T:C	2.98824e-09	-1.48054	0.775328
96215531	chr9:96215531:G:A	2.12304e-09	-2.22283e-10	-1.04705
96215578	chr9:96215578:A:G	1.70046e-09	-2.22283e-10	-1.269
96215615	chr9:96215615:C:T	1.68405e-09	-2.22283e-10	-1.2787
96215709	chr9:96215709:A:G	1.71461e-09	-2.22283e-10	-1.26071
96215979	chr9:96215979:T:C	3.75874e-10	-1.84181	-0.936587
96216281	chr9:96216281:T:A	1.51263e-09	-0.151638	-1.23441
96216378	chr9:96216378:A:G	2.87056e-10	-1.85114	-1.19684
96216541	chr9:96216541:AAAG:A	3.3218e-09	0.505037	-1.10443
96216636	chr9:96216636:A:T	3.69334e-09	0.337296	-0.830664
96216681	chr9:96216681:G:C	1.0114e-09	-1.78857	-2.98501e-10
96216837	chr9:96216837:C:T	1.70111e-09	-2.22283e-10	-1.26862
96217023	chr9:96217023:C:T	1.74123e-09	-2.22283e-10	-1.24531
96217038	chr9:96217038:G:A	2.21103e-09	-2.22283e-10	-1.00644
96217338	chr9:96217338:T:C	6.42298e-09	0.955516	-0.895534
96217390	chr9:96217390:G:A	1.76244e-09	-1.2332	-2.98501e-10
96217409	chr9:96217409:C:T	9.73297e-09	0.979913	-0.504294
96217451	chr9:96217451:G:A	1.69257e-09	-2.22283e-10	-1.27365
96217594	chr9:96217594:C:T	5.62144e-09	-1.22407	1.15075
96218070	chr9:96218070:A:C	7.32485e-09	-1.16902	1.3604
96218078	chr9:96218078:T:C	1.38168e-09	-0.26868	-1.20792
96218806	chr9:96218806:G:A	1.38584e-09	-0.281518	-1.19208
96219105	chr9:96219105:C:T	9.27029e-10	-1.87567	-2.98501e-10
96219106	chr9:96219106:G:A	2.82887e-09	-2.22283e-10	-0.760025
96219346	chr9:96219346:C:G	3.48744e-09	0.111316	-0.662049
96219642	chr9:96219642:G:C	1.69126e-09	-2.22283e-10	-1.27443
96220419	chr9:96220419:G:A	1.00682e-09	-0.850944	-0.942155
96220435	chr9:96220435:C:T	2.19958e-09	-2.22283e-10	-1.01163
96220444	chr9:96220444:G:A	1.02711e-09	-0.882836	-0.890313
96221045	chr9:96221045:A:G	1.71625e-09	-2.22283e-10	-1.25976
96222355	chr9:96222355:AT:A	9.39865e-10	-1.86192	-2.98501e-10
96223187	chr9:96223187:C:A	9.45034e-10	-1.85643	-2.98501e-10
96223459	chr9:96223459:T:C	1.71754e-09	-2.22283e-10	-1.25901
96223633	chr9:96223633:G:T	1.44792e-09	-1.16895	-0.260827
96223732	chr9:96223732:T:A	9.70653e-10	-1.82969	-2.98501e-10
96223758	chr9:96223758:T:C	4.02347e-09	-0.149011	-0.258746
96223892	chr9:96223892:T:C	1.79402e-09	-2.22283e-10	-1.21544
96223999	chr9:96223999:A:G	1.77679e-09	-2.22283e-10	-1.22509
96224065	chr9:96224065:T:C	2.99311e-10	-1.73055	-1.27563
96224109	chr9:96224109:C:T	7.55184e-09	-0.952396	1.17429
96224113	chr9:96224113:G:A	1.69091e-09	-2.22283e-10	-1.27463
96224223	chr9:96224223:C:T	1.49834e-09	-1.13471	-0.260827
96224486	chr9:96224486:A:G	9.66312e-10	-1.83417	-2.98501e-10
96225119	chr9:96225119:T:C	6.97167e-10	-0.92595	-1.23468
96225366	chr9:96225366:A:G	1.83718e-09	-2.22283e-10	-1.19167
96225398	chr9:96225398:T:A	5.38727e-09	-1.39405	1.27819
96225490	chr9:96225490:C:T	7.5159e-10	-1.0873	-0.998169
96225578	chr9:96225578:A:C	1.91818e-09	-2.22283e-10	-1.14852
96225622	chr9:96225622:C:T	7.36947e-10	-0.993519	-1.11162
96225629	chr9:96225629:C:T	1.71602e-09	-2.22283e-10	-1.25989
96225768	chr9:96225768:A:G	9.03404e-10	-1.90149	-2.98501e-10
96226147	chr9:96226147:A:G	2.90472e-10	-1.7577	-1.27845
96226219	chr9:96226219:C:T	6.97114e-10	-1.11315	-1.04756
96226254	chr9:96226254:C:T	2.27529e-09	-0.977794	-2.98501e-10
96226737	chr9:96226737:T:C	8.57751e-10	-1.03054	-0.922806
96227807	chr9:96227807:A:G	1.68346e-09	-2.22283e-10	-1.27905
96228040	chr9:96228040:T:A	3.14502e-09	0.563562	-1.21764
96228318	chr9:96228318:C:T	9.07846e-10	-0.860992	-1.03559
96228352	chr9:96228352:C:T	1.06078e-09	-0.497157	-1.24374
96228392	chr9:96228392:T:G	3.15233e-09	0.554473	-1.20623
96228826	chr9:96228826:C:T	9.18258e-10	-0.848661	-1.03652
96228913	chr9:96228913:CAT:C	3.01519e-09	-2.22283e-10	-0.696237
96229021	chr9:96229021:C:T	1.01035e-09	-0.919937	-0.869663
96229061	chr9:96229061:G:C	1.68322e-09	-2.22283e-10	-1.27919
96229220	chr9:96229220:G:T	1.8052e-09	-2.22283e-10	-1.20923
96229237	chr9:96229237:G:A	1.30494e-09	-1.17928	-0.354463
96229344	chr9:96229344:C:T	1.8778e-09	-2.22283e-10	-1.1698
96229778	chr9:96229778:G:A	1.68319e-09	-2.22283e-10	-1.27921
96229941	chr9:96229941:C:G	1.80754e-09	-1.20794	-2.98501e-10
96230283	chr9:96230283:G:A	3.2491e-09	-2.22283e-10	-0.621523
96230792	chr9:96230792:A:G	3.11742e-10	-1.69111	-1.27437
96230813	chr9:96230813:G:T	1.14045e-09	-0.414949	-1.25353
96231054	chr9:96231054:T:C	2.16176e-09	-2.22283e-10	-1.02898
96231078	chr9:96231078:C:T	1.80317e-09	-2.22283e-10	-1.21036
96231691	chr9:96231691:T:C	1.74243e-09	-2.22283e-10	-1.24462
96231857	chr9:96231857:A:T	1.75297e-09	-2.22283e-10	-1.23859
96231861	chr9:96231861:C:G	1.734e-09	-2.22283e-10	-1.24947
96232081	chr9:96232081:AT:A	1.09345e-09	-0.46152	-1.24905
96232137	chr9:96232137:C:A	2.00906e-08	1.20035	-2.98501e-10
96232151	chr9:96232151:C:T	1.12097e-09	-0.438561	-1.24715
96232180	chr9:96232180:T:C	1.51006e-09	-1.16401	-0.223737
96232201	chr9:96232201:G:A	8.90263e-10	-0.83839	-1.07775
96232424	chr9:96232424:G:T	5.76611e-09	1.05823	-1.10613
96233108	chr9:96233108:G:C	3.02455e-09	0.553373	-1.24651
96233230	chr9:96233230:T:G	5.0611e-09	-1.15699	0.978673
96233353	chr9:96233353:G:A	1.68765e-09	-2.22283e-10	-1.27656
96233607	chr9:96233607:T:G	1.20933e-09	-1.60984	-2.98501e-10
96234009	chr9:96234009:C:T	7.70944e-10	-0.900168	-1.15987
96234457	chr9:96234457:A:G	2.01005e-09	-2.22283e-10	-1.10174
96235528	chr9:96235528:C:T	3.70126e-09	0.216521	-0.707748
96235628	chr9:96235628:ATCTTTGTGG:A	7.77696e-10	-1.01211	-1.03921
96235779	chr9:96235779:T:G	9.15859e-10	-1.88779	-2.98501e-10
96235906	chr9:96235906:A:C	1.68918e-09	-2.22283e-10	-1.27565
96236037	chr9:96236037:C:T	6.21816e-10	-1.2295	-1.04551
96236186	chr9:96236186:C:T	1.68407e-09	-2.22283e-10	-1.27869
96236410	chr9:96236410:G:A	1.68459e-09	-2.22283e-10	-1.27838
96236688	chr9:96236688:G:T	1.82876e-09	-2.22283e-10	-1.19626
96237061	chr9:96237061:G:A	9.68943e-10	-1.83145	-2.98501e-10
96237110	chr9:96237110:G:A	1.01342e-09	-1.78656	-2.98501e-10
96237542	chr9:96237542:G:A	9.98397e-10	-1.8015	-2.98501e-10
96237568	chr9:96237568:T:C	3.96751e-09	0.44857	-0.870331
96238244	chr9:96238244:G:A	1.12608e-09	-0.412044	-1.26912
96238300	chr9:96238300:T:A	5.5796e-10	-1.22323	-1.16014
96238637	chr9:96238637:G:A	1.089e-09	-0.448257	-1.26639
96238690	chr9:96238690:T:C	1.53025e-09	-1.37447	-2.98501e-10
96239213	chr9:96239213:C:T	3.39471e-09	0.608742	-1.18642
96239243	chr9:96239243:C:T	6.9081e-10	-0.977762	-1.19203
96239453	chr9:96239453:T:C	9.89845e-10	-0.530916	-1.27919
96239844	chr9:96239844:GT:G	5.95357e-10	-1.14345	-1.17504
96239903	chr9:96239903:C:T	1.00617e-09	-1.79375	-2.98501e-10
96239971	chr9:96239971:C:A	7.18869e-09	-1.52599	1.6986
96240146	chr9:96240146:G:A	1.68799e-09	-2.22283e-10	-1.27636
96240312	chr9:96240312:G:A	3.54865e-09	0.621064	-1.1544
96240572	chr9:96240572:G:A	9.3648e-10	-0.586338	-1.27919
96240603	chr9:96240603:C:T	1.72059e-09	-2.22283e-10	-1.25724
96240719	chr9:96240719:C:T	1.69544e-09	-2.22283e-10	-1.27196
96240776	chr9:96240776:G:A	1.83225e-09	-2.22283e-10	-1.19436
96240982	chr9:96240982:C:T	5.39933e-09	-1.31741	1.20379
96241375	chr9:96241375:T:C	1.09473e-09	-0.434457	-1.27494
96241890	chr9:96241890:G:A	6.75157e-10	-1.88439	-0.308324
96242412	chr9:96242412:C:A	2.26658e-09	0.296846	-1.27847
96243699	chr9:96243699:A:C	1.69065e-09	-2.22283e-10	-1.27479
96243778	chr9:96243778:G:A	2.66632e-09	0.38685	-1.20605
96244417	chr9:96244417:C:G	1.791e-09	-2.22283e-10	-1.21713
96244442	chr9:96244442:G:A	1.69548e-09	-2.22283e-10	-1.27194
96244518	chr9:96244518:C:T	1.68577e-09	-2.22283e-10	-1.27768
96244534	chr9:96244534:T:C	2.92285e-09	-2.22283e-10	-0.727341
96244597	chr9:96244597:A:C	1.69841e-09	-2.22283e-10	-1.27021
96244607	chr9:96244607:T:C	8.7596e-10	-0.85009	-1.08225
96244796	chr9:96244796:C:T	1.89567e-09	-2.22283e-10	-1.16033
96245125	chr9:96245125:G:A	2.71912e-09	0.392871	-1.19246
96245216	chr9:96245216:C:G	1.69105e-09	-2.22283e-10	-1.27455
96245625	chr9:96245625:G:A	9.84522e-10	-1.18471	-0.63079
96245948	chr9:96245948:T:C	8.64459e-10	-0.946746	-0.998806
96246276	chr9:96246276:T:G	7.55581e-10	-0.948658	-1.13151
96246935	chr9:96246935:T:C	1.70054e-09	-2.22283e-10	-1.26895
96247066	chr9:96247066:T:C	1.71711e-09	-2.22283e-10	-1.25926
96247077	chr9:96247077:C:T	1.86421e-09	-2.22283e-10	-1.17706
96247351	chr9:96247351:C:T	2.42955e-09	-2.22283e-10	-0.912196
96247671	chr9:96247671:T:C	1.32617e-09	-0.25179	-1.26581
96247785	chr9:96247785:C:T	1.69728e-09	-2.22283e-10	-1.27088
96247875	chr9:96247875:C:T	3.92008e-09	0.840158	-1.27395
96247890	chr9:96247890:G:A	5.2273e-09	1.13303	-1.27904
96248158	chr9:96248158:G:T	1.69079e-09	-2.22283e-10	-1.27471
96248570	chr9:96248570:T:C	1.86841e-09	-0.0643878	-1.11042
96249020	chr9:96249020:C:T	9.65032e-10	-1.83549	-2.98501e-10
96249398	chr9:96249398:T:G	5.53156e-09	-0.0894301	-2.98501e-10
96249995	chr9:96249995:C:T	1.49258e-09	-0.276379	-1.12302
96250070	chr9:96250070:C:T	1.43648e-09	-0.278522	-1.15918
96250216	chr9:96250216:G:C	5.08264e-09	-1.308	1.13394
96250246	chr9:96250246:C:T	1.7059e-09	-0.0814296	-1.18438
96250615	chr9:96250615:A:G	1.92873e-09	-0.0175031	-1.12554
96250717	chr9:96250717:G:A	1.68973e-09	-2.22283e-10	-1.27533
96250968	chr9:96250968:T:C	1.3225e-09	-0.350103	-1.17028
96251381	chr9:96251381:A:G	1.63798e-09	-1.35708	0.0506359
96252111	chr9:96252111:C:CAACT	1.1761e-09	-0.54309	-1.09461
96252977	chr9:96252977:C:T	9.12554e-10	-0.619699	-1.27171
96253839	chr9:96253839:C:T	1.68847e-09	-2.22283e-10	-1.27608
96254122	chr9:96254122:C:T	1.04013e-09	-1.1641	-0.596459
96254421	chr9:96254421:G:A	9.802e-10	-0.637319	-1.18258
96254614	chr9:96254614:A:C	1.06929e-09	-1.3738	-0.359111
96254638	chr9:96254638:C:G	5.04074e-10	-1.29548	-1.18945
96255802	chr9:96255802:C:T	7.95428e-10	-1.76462	-0.264157
96255999	chr9:96255999:C:G	1.12768e-09	-1.55054	-0.129197
96256160	chr9:96256160:A:G	8.07508e-10	-1.71589	-0.297811
96256334	chr9:96256334:A:T	1.69792e-09	-2.22283e-10	-1.27049
96256892	chr9:96256892:A:G	7.17676e-10	-1.77467	-0.356968
96257177	chr9:96257177:T:C	9.26931e-10	-1.87578	-2.98501e-10
96257628	chr9:96257628:C:A	1.94554e-09	-2.22283e-10	-1.13436
96258957	chr9:96258957:C:A	1.76778e-09	-2.22283e-10	-1.23017
96259225	chr9:96259225:G:A	1.81499e-09	-2.22283e-10	-1.20382
96259300	chr9:96259300:A:G	6.65073e-10	-0.995623	-1.21214
96259379	chr9:96259379:A:G	6.84791e-10	-1.05342	-1.12513
96259439	chr9:96259439:G:A	1.68494e-09	-2.22283e-10	-1.27817
96259706	chr9:96259706:A:G	1.08254e-09	-0.928635	-0.791953
96259846	chr9:96259846:C:T	2.84871e-09	-2.22283e-10	-0.753035
96260955	chr9:96260955:G:A	3.3783e-10	-1.82915	-1.05596
96261175	chr9:96261175:T:C	5.5255e-10	-1.39007	-1.00304
96262090	chr9:96262090:C:T	1.19479e-09	-1.62193	-2.98501e-10
96262724	chr9:96262724:T:A	3.16003e-10	-1.74148	-1.21043
96262882	chr9:96262882:A:G	1.7748e-09	-2.22283e-10	-1.22621
96263665	chr9:96263665:C:A	1.68333e-09	-2.22283e-10	-1.27912
96263842	chr9:96263842:T:C	3.00649e-10	-1.85644	-1.14527
96264160	chr9:96264160:G:C	2.83791e-10	-1.84521	-1.21421
96264238	chr9:96264238:A:G	2.68208e-10	-1.86117	-1.25473
96264432	chr9:96264432:A:C	1.70773e-09	-2.22283e-10	-1.26474
96264680	chr9:96264680:T:C	1.38259e-09	-0.332405	-1.14353
96264948	chr9:96264948:T:A	1.0696e-09	-0.459952	-1.27266
96265206	chr9:96265206:CA:C	1.76568e-09	-2.22283e-10	-1.23136
96265532	chr9:96265532:A:G	7.54431e-10	-0.892683	-1.18901
96265878	chr9:96265878:C:T	3.12189e-10	-1.72796	-1.23609
96266511	chr9:96266511:C:T	1.28888e-09	-1.54613	-2.98501e-10
96266647	chr9:96266647:G:C	2.06765e-09	-2.22283e-10	-1.07349
96267007	chr9:96267007:C:T	2.23696e-09	-2.22283e-10	-0.994784
96267149	chr9:96267149:A:G	1.6835e-09	-2.22283e-10	-1.27903
96267258	chr9:96267258:GCAA:G	2.51278e-08	-2.22283e-10	1.42407
96267261	chr9:96267261:A:ATG	2.47893e-08	-2.22283e-10	1.41051
96267263	chr9:96267263:TCAC:T	2.542e-08	-2.22283e-10	1.43564
96267270	chr9:96267270:T:C	2.52913e-08	-2.22283e-10	1.43056
96267712	chr9:96267712:T:C	4.01603e-09	-2.22283e-10	-0.409607
96268214	chr9:96268214:G:A	2.81452e-09	-2.22283e-10	-0.76511
96268389	chr9:96268389:G:T	3.66178e-10	-1.52553	-1.27901
96268686	chr9:96268686:C:T	4.13083e-10	-1.58125	-1.10276
96269220	chr9:96269220:A:G	1.50579e-09	-1.39058	-2.98501e-10
96269357	chr9:96269357:A:T	4.27856e-09	-2.22283e-10	-0.346283
96269567	chr9:96269567:C:T	2.90783e-09	-2.22283e-10	-0.732492
96269594	chr9:96269594:T:A	5.79318e-10	-1.17797	-1.16783
96269872	chr9:96269872:C:A	2.98836e-10	-1.9018	-1.10597
96270185	chr9:96270185:T:C	1.72349e-09	-2.22283e-10	-1.25555
96271052	chr9:96271052:G:A	5.36511e-10	-1.32936	-1.09321
96271192	chr9:96271192:G:T	5.65944e-10	-1.21997	-1.14919
96271413	chr9:96271413:T:A	3.29666e-10	-1.63723	-1.27234
96271635	chr9:96271635:G:C	3.622e-10	-1.8999	-0.915561
96271745	chr9:96271745:T:C	5.57411e-09	-2.22283e-10	-0.0817681
96272096	chr9:96272096:C:T	2.60071e-10	-1.87145	-1.27526
96272949	chr9:96272949:A:G	2.11114e-09	-2.22283e-10	-1.05267
96272980	chr9:96272980:T:C	6.44158e-10	-0.980098	-1.25961
96273183	chr9:96273183:A:AT	5.57411e-09	-2.22283e-10	-0.0817681
96273185	chr9:96273185:G:A	5.57411e-09	-2.22283e-10	-0.0817681
96273234	chr9:96273234:T:C	2.51483e-09	-2.22283e-10	-0.877694
96274386	chr9:96274386:G:A	8.82175e-10	-1.16114	-0.76412
96274423	chr9:96274423:T:A	4.11301e-10	-1.69635	-0.991976
96274520	chr9:96274520:T:G	2.87113e-10	-1.87741	-1.17037
96275748	chr9:96275748:G:A	3.2104e-10	-1.65781	-1.27828
96275832	chr9:96275832:G:A	1.91606e-09	-2.22283e-10	-1.14963
96275976	chr9:96275976:A:G	2.28495e-09	-2.22283e-10	-0.973556
96276231	chr9:96276231:A:C	1.69585e-09	-2.22283e-10	-1.27172
96276627	chr9:96276627:A:G	2.54162e-10	-1.89132	-1.27836
96276647	chr9:96276647:CA:C	6.08409e-10	-1.26314	-1.03367
96276700	chr9:96276700:C:T	2.6455e-10	-1.85056	-1.27906
96277156	chr9:96277156:A:G	2.08487e-09	-1.0652	-2.98501e-10
96277643	chr9:96277643:G:T	5.23793e-10	-1.17961	-1.26695
96277798	chr9:96277798:C:A	2.67424e-09	-2.22283e-10	-0.816235
96278832	chr9:96278832:A:T	3.32519e-09	-2.22283e-10	-0.598375
96278861	chr9:96278861:C:T	1.69628e-09	-2.22283e-10	-1.27146
96279852	chr9:96279852:C:T	8.34383e-09	-2.22283e-10	0.321622
96279854	chr9:96279854:C:A	1.68604e-09	-2.22283e-10	-1.27752
96279915	chr9:96279915:G:A	3.18242e-10	-1.67041	-1.27443
96279944	chr9:96279944:C:T	3.53975e-10	-1.7863	-1.05213
96280058	chr9:96280058:T:C	6.5575e-10	-1.72855	-0.493329
96280506	chr9:96280506:G:T	2.58846e-09	-2.22283e-10	-0.848838
96280826	chr9:96280826:A:G	2.81001e-10	-1.90192	-1.16738
96281357	chr9:96281357:C:T	2.46005e-09	-2.22283e-10	-0.899719
96281540	chr9:96281540:T:G	3.84393e-10	-1.83655	-0.919444
96281563	chr9:96281563:C:T	3.69441e-10	-1.8626	-0.933066
96282257	chr9:96282257:A:G	4.97158e-10	-1.21979	-1.27896
96282347	chr9:96282347:T:C	3.49342e-10	-1.797	-1.05461
96282614	chr9:96282614:G:A	2.34513e-09	-2.22283e-10	-0.947557
96283173	chr9:96283173:C:T	3.52806e-10	-1.77572	-1.06602
96283297	chr9:96283297:G:A	4.08845e-09	-2.22283e-10	-0.391734
96284822	chr9:96284822:CAG:C	2.15952e-09	-2.22283e-10	-1.03001
96284955	chr9:96284955:C:T	2.32309e-09	-2.22283e-10	-0.957001
96285028	chr9:96285028:G:A	4.28852e-10	-1.85734	-0.7892
96285041	chr9:96285041:G:A	2.3106e-09	-2.22283e-10	-0.962395
96285469	chr9:96285469:A:C	5.18334e-10	-1.17812	-1.27891
96285721	chr9:96285721:A:G	3.50967e-10	-1.79885	-1.04812
96286060	chr9:96286060:A:G	3.55494e-10	-1.7811	-1.05304
96286125	chr9:96286125:C:T	2.34445e-09	-2.22283e-10	-0.947849
96286176	chr9:96286176:T:G	1.71125e-09	-2.22283e-10	-1.26267
96286544	chr9:96286544:GCCAT:G	2.7545e-09	-2.22283e-10	-0.786663
96287210	chr9:96287210:T:C	2.76165e-09	-2.22283e-10	-0.784072
96287359	chr9:96287359:G:A	2.08317e-09	-2.22283e-10	-1.06601
96287419	chr9:96287419:T:C	3.19391e-10	-1.83531	-1.10593
96287486	chr9:96287486:G:A	6.08401e-09	-2.22283e-10	0.00576299
96287691	chr9:96287691:G:C	3.57927e-10	-1.80509	-1.02224
96287704	chr9:96287704:C:T	3.99933e-10	-1.77168	-0.944683
96288040	chr9:96288040:A:G	2.08055e-09	-2.22283e-10	-1.06727
96288048	chr9:96288048:C:T	2.79045e-09	-2.22283e-10	-0.773698
96288512	chr9:96288512:A:G	4.72972e-10	-1.26958	-1.27904
96288613	chr9:96288613:A:C	2.74399e-09	-2.22283e-10	-0.790488
96288763	chr9:96288763:C:T	3.18698e-10	-1.83926	-1.10415
96288829	chr9:96288829:G:C	3.50144e-10	-1.78598	-1.06334
96288853	chr9:96288853:C:T	2.19968e-09	-2.22283e-10	-1.01159
96288889	chr9:96288889:A:T	4.82068e-10	-1.77963	-0.749942
96288931	chr9:96288931:C:T	1.74375e-09	-1.24386	-2.98501e-10
96289142	chr9:96289142:G:A	3.61713e-10	-1.7729	-1.0439
96289156	chr9:96289156:G:A	2.33312e-09	-2.22283e-10	-0.952692
96289260	chr9:96289260:G:A	1.31694e-09	-1.52459	-2.98501e-10
96289709	chr9:96289709:G:A	4.20558e-10	-1.78341	-0.882658
96289715	chr9:96289715:G:A	3.74365e-09	-2.22283e-10	-0.479839
96290029	chr9:96290029:T:C	1.30337e-08	-2.22283e-10	0.767641
96290061	chr9:96290061:T:C	2.89879e-10	-1.82312	-1.21507
96290084	chr9:96290084:C:T	4.11196e-10	-1.61122	-1.07736
96290287	chr9:96290287:A:C	1.30673e-08	-2.22283e-10	0.770212
96291207	chr9:96291207:C:A	2.00031e-09	-2.22283e-10	-1.1066
96291340	chr9:96291340:C:G	1.6879e-09	-2.22283e-10	-1.27641
96291514	chr9:96291514:C:T	2.08114e-09	-2.22283e-10	-1.06698
96291731	chr9:96291731:C:T	2.49981e-09	-2.22283e-10	-0.883684
96292322	chr9:96292322:T:C	7.08333e-10	-1.75602	-0.388726
96292642	chr9:96292642:C:T	4.89554e-10	-1.69538	-0.818782
96292883	chr9:96292883:T:C	1.96932e-09	-2.22283e-10	-1.12221
96293159	chr9:96293159:G:A	1.69006e-09	-2.22283e-10	-1.27514
96293308	chr9:96293308:G:A	1.69722e-09	-2.22283e-10	-1.27091
96293616	chr9:96293616:C:T	1.69332e-09	-2.22283e-10	-1.27321
96293709	chr9:96293709:G:A	6.91618e-10	-1.86695	-0.301676
96293722	chr9:96293722:A:C	2.79145e-10	-1.86688	-1.20905
96293809	chr9:96293809:A:G	2.66188e-09	-2.22283e-10	-0.820867
96293865	chr9:96293865:C:T	1.69008e-09	-2.22283e-10	-1.27512
96293927	chr9:96293927:A:G	3.49359e-10	-1.72236	-1.1292
96294153	chr9:96294153:G:A	2.76014e-09	-2.22283e-10	-0.784618
96294266	chr9:96294266:A:C	1.8821e-09	-2.22283e-10	-1.16751
96294598	chr9:96294598:G:A	1.22684e-09	-1.59546	-2.98501e-10
96294633	chr9:96294633:G:A	8.29849e-09	-2.22283e-10	0.316173
96294698	chr9:96294698:C:T	6.25201e-10	-0.990484	-1.2791
96294742	chr9:96294742:C:T	2.44798e-09	-2.22283e-10	-0.904637
96295279	chr9:96295279:A:G	3.09658e-10	-1.87266	-1.09953
96295299	chr9:96295299:C:T	7.19192e-09	-2.22283e-10	0.173058
96295313	chr9:96295313:T:A	4.51452e-10	-1.85812	-0.73707
96295341	chr9:96295341:TG:T	2.37834e-09	-2.22283e-10	-0.933495
96295356	chr9:96295356:C:T	1.91156e-09	-2.22283e-10	-1.15198
96295391	chr9:96295391:A:G	1.15318e-09	-1.39909	-0.258285
96296255	chr9:96296255:AAAG:A	2.78535e-10	-1.85361	-1.2245
96296306	chr9:96296306:G:A	1.88229e-09	-2.22283e-10	-1.16741
96297348	chr9:96297348:T:C	1.93873e-09	-2.22283e-10	-1.13787
96297617	chr9:96297617:G:A	4.66824e-10	-1.88103	-0.680672
96297636	chr9:96297636:C:T	2.02693e-09	-2.22283e-10	-1.09338
96297903	chr9:96297903:G:A	3.3238e-10	-1.65121	-1.25016
96297948	chr9:96297948:C:G	2.91584e-08	-2.22283e-10	1.57284
96298299	chr9:96298299:C:T	1.68346e-09	-2.22283e-10	-1.27905
96298378	chr9:96298378:A:G	9.08265e-10	-1.87363	-0.0224938
96298600	chr9:96298600:G:A	2.82726e-10	-1.84218	-1.221
96298761	chr9:96298761:C:T	1.13567e-09	-1.67268	-2.98501e-10
96298770	chr9:96298770:G:A	1.14153e-09	-1.66753	-2.98501e-10
96299088	chr9:96299088:G:T	2.02672e-09	-2.22283e-10	-1.09348
96299336	chr9:96299336:A:G	4.81667e-10	-1.88418	-0.646224
96299602	chr9:96299602:A:G	9.65466e-10	-1.86545	0.0304013
96299679	chr9:96299679:A:G	1.92748e-09	-2.22283e-10	-1.14369
96299690	chr9:96299690:A:G	2.94654e-10	-1.77199	-1.24987
96299980	chr9:96299980:G:A	2.8278e-08	-2.22283e-10	1.54218
96300100	chr9:96300100:G:A	5.396e-10	-1.90131	-0.515517
96300152	chr9:96300152:T:C	4.01523e-10	-1.85777	-0.85462
96300767	chr9:96300767:A:G	4.33044e-10	-1.88088	-0.755937
96300896	chr9:96300896:T:TA	4.29708e-10	-1.89002	-0.754532
96300955	chr9:96300955:T:G	4.30933e-10	-1.88618	-0.755522
96301004	chr9:96301004:T:C	4.54008e-10	-1.79598	-0.793566
96301450	chr9:96301450:C:T	2.94091e-10	-1.81686	-1.20691
96301451	chr9:96301451:G:A	3.16942e-10	-1.8973	-1.05163
96301519	chr9:96301519:T:C	2.97563e-09	-2.22283e-10	-0.709443
96301547	chr9:96301547:C:T	1.91601e-09	-2.22283e-10	-1.14965
96301754	chr9:96301754:G:A	5.52181e-10	-1.84443	-0.549349
96301830	chr9:96301830:A:G	3.47758e-09	-2.22283e-10	-0.553564
96302133	chr9:96302133:T:C	9.06405e-10	-1.89817	-2.98501e-10
96302143	chr9:96302143:T:C	1.11868e-09	-1.47844	-0.209313
96302357	chr9:96302357:C:T	1.70028e-09	-2.22283e-10	-1.26911
96302506	chr9:96302506:T:A	1.97118e-09	-2.22283e-10	-1.12127
96302525	chr9:96302525:G:T	6.45817e-09	-2.22283e-10	0.0654455
96302567	chr9:96302567:T:G	2.72452e-10	-1.83172	-1.26847
96302601	chr9:96302601:G:A	3.41262e-10	-1.59639	-1.27861
96303087	chr9:96303087:A:C	2.61261e-09	-0.574966	-0.264586
96303102	chr9:96303102:C:T	2.7096e-09	-0.569052	-0.234048
96303131	chr9:96303131:A:C	2.9322e-09	-0.420598	-0.303547
96303251	chr9:96303251:T:C	3.67624e-09	0.00890234	-0.506911
96303265	chr9:96303265:A:G	4.04538e-09	0.00795094	-0.410275
96303687	chr9:96303687:C:T	1.80732e-09	-2.22283e-10	-1.20805
96304151	chr9:96304151:C:T	4.51304e-09	0.00629762	-0.299226
96305400	chr9:96305400:T:TGAGAAGAATCAGACAGAGA	3.79253e-09	-2.22283e-10	-0.466867
96305561	chr9:96305561:C:T	5.96176e-09	0.11924	-0.133775
96305565	chr9:96305565:T:C	5.30899e-09	0.17926	-0.309759
96305614	chr9:96305614:C:T	7.2665e-09	0.288542	-0.105168
96305742	chr9:96305742:T:G	2.91754e-10	-1.83115	-1.2006
96305931	chr9:96305931:T:C	4.32533e-09	0.0256259	-0.361037
96306532	chr9:96306532:C:T	8.46303e-09	0.488341	-0.152534
96306784	chr9:96306784:T:G	4.15356e-09	-0.0232624	-0.352671
96306903	chr9:96306903:A:G	4.35438e-09	-2.22283e-10	-0.328717
96306907	chr9:96306907:T:C	1.72299e-09	-2.22283e-10	-1.25584
96306948	chr9:96306948:C:T	3.79891e-10	-1.57926	-1.18852
96307058	chr9:96307058:A:G	6.75359e-09	-0.301487	0.41166
96307074	chr9:96307074:A:G	4.74649e-09	0.0703362	-0.312832
96307207	chr9:96307207:G:A	1.73072e-09	-2.22283e-10	-1.25136
96307326	chr9:96307326:G:A	1.7147e-09	-2.22283e-10	-1.26066
96307653	chr9:96307653:A:G	4.30106e-09	0.0160685	-0.357108
96307734	chr9:96307734:G:T	4.21749e-09	-2.22283e-10	-0.360659
96308333	chr9:96308333:C:T	5.76019e-09	-2.22283e-10	-0.0489304
96308341	chr9:96308341:G:A	1.89802e-09	-2.22283e-10	-1.15909
96308466	chr9:96308466:G:A	3.28288e-10	-1.78589	-1.12787
96308648	chr9:96308648:A:T	1.92029e-09	-2.22283e-10	-1.14742
96308701	chr9:96308701:C:T	6.18677e-09	-2.22283e-10	0.0225128
96308884	chr9:96308884:T:C	3.17045e-10	-1.78944	-1.15918
96308930	chr9:96308930:G:A	1.3092e-09	-0.439937	-1.09054
96309285	chr9:96309285:A:G	1.73161e-09	-2.22283e-10	-1.25085
96309656	chr9:96309656:C:T	2.26142e-09	-2.22283e-10	-0.983907
96309666	chr9:96309666:G:A	1.6958e-09	-2.22283e-10	-1.27175
96309681	chr9:96309681:G:A	1.68685e-09	-2.22283e-10	-1.27704
96309911	chr9:96309911:C:G	7.18662e-09	0.146806	0.0255153
96309912	chr9:96309912:T:C	3.3345e-10	-1.77314	-1.12503
96309951	chr9:96309951:C:T	2.55379e-09	-0.862323	-2.98501e-10
96309961	chr9:96309961:T:C	7.28323e-09	0.139415	0.0462591
96310766	chr9:96310766:G:A	5.59958e-09	0.033909	-0.111118
96310870	chr9:96310870:A:G	7.00775e-09	0.102512	0.044604
96310956	chr9:96310956:C:T	7.36601e-09	0.0742612	0.122714
96311006	chr9:96311006:T:C	3.19511e-10	-1.83126	-1.1096
96311075	chr9:96311075:G:C	5.98932e-09	0.106224	-0.116146
96311287	chr9:96311287:G:A	2.06278e-09	-2.22283e-10	-1.07584
96311537	chr9:96311537:T:G	2.88123e-09	0.137482	-0.879166
96311545	chr9:96311545:A:C	2.91966e-09	0.134122	-0.862556
96311562	chr9:96311562:T:C	4.80188e-10	-1.90131	-0.632163
96311716	chr9:96311716:G:C	2.46766e-09	-2.22283e-10	-0.896632
96311798	chr9:96311798:G:A	2.70164e-09	0.086233	-0.892273
96312130	chr9:96312130:A:G	1.96568e-09	-2.22283e-10	-1.12406
96312310	chr9:96312310:CCTTCA:C	4.18465e-10	-1.43619	-1.23487
96313104	chr9:96313104:A:G	7.0113e-09	0.0811062	0.0665169
96313166	chr9:96313166:T:C	1.70745e-09	-2.22283e-10	-1.2649
96313425	chr9:96313425:C:T	3.28392e-09	-0.306704	-0.304159
96313770	chr9:96313770:C:T	2.66409e-09	0.0564705	-0.876509
96314243	chr9:96314243:CCT:C	1.69994e-09	-2.22283e-10	-1.26931
96314420	chr9:96314420:C:T	1.17614e-09	-1.63766	-2.98501e-10
96314485	chr9:96314485:A:G	2.81207e-09	-0.387154	-0.378826
96314603	chr9:96314603:A:G	2.50968e-09	-0.287777	-0.591968
96315104	chr9:96315104:C:T	2.37907e-09	-0.383111	-0.550079
96315119	chr9:96315119:T:C	2.39289e-09	-0.382867	-0.544532
96315120	chr9:96315120:T:C	2.17134e-09	-2.22283e-10	-1.02456
96315320	chr9:96315320:C:T	3.48551e-10	-1.83234	-1.02153
96315337	chr9:96315337:T:G	2.35832e-09	-0.383433	-0.558516
96315379	chr9:96315379:G:C	4.72068e-09	-2.22283e-10	-0.247948
96315392	chr9:96315392:C:T	2.16944e-09	-2.22283e-10	-1.02543
96315868	chr9:96315868:C:T	2.20927e-09	-0.0226613	-0.984578
96315941	chr9:96315941:G:A	2.28764e-09	0.0107958	-0.983174
96316009	chr9:96316009:C:A	2.30054e-09	-0.414228	-0.552528
96316623	chr9:96316623:C:T	1.77958e-09	-2.22283e-10	-1.22352
96316838	chr9:96316838:T:C	2.48162e-09	-0.402827	-0.488163
96317086	chr9:96317086:C:T	2.83035e-09	-0.275412	-0.484087
96317092	chr9:96317092:C:T	2.51128e-09	-0.424674	-0.454435
96317095	chr9:96317095:G:A	1.69197e-09	-2.22283e-10	-1.27401
96317168	chr9:96317168:A:C	2.64537e-09	-0.307691	-0.519397
96317393	chr9:96317393:C:A	2.27884e-09	-0.30143	-0.674805
96317556	chr9:96317556:C:T	2.51237e-09	-0.358908	-0.519767
96317557	chr9:96317557:G:A	2.53432e-09	-0.339435	-0.530541
96317568	chr9:96317568:T:C	2.5342e-09	-0.351367	-0.518654
96317627	chr9:96317627:A:T	3.64467e-10	-1.54481	-1.26441
96317780	chr9:96317780:C:T	2.59363e-09	-0.328718	-0.518123
96317859	chr9:96317859:C:A	3.25797e-09	-0.14294	-0.475857
96317860	chr9:96317860:C:T	2.24417e-09	-0.106594	-0.88497
96317896	chr9:96317896:A:G	2.37934e-09	-0.424393	-0.508684
96317905	chr9:96317905:C:T	1.36407e-09	-0.416041	-1.07339
96317947	chr9:96317947:G:GA	2.35982e-09	-0.365859	-0.575455
96318122	chr9:96318122:G:GA	2.38454e-09	-0.335576	-0.595318
96318180	chr9:96318180:C:T	3.30415e-10	-1.90113	-1.00618
96318227	chr9:96318227:G:A	2.35607e-09	-0.38146	-0.561443
96318388	chr9:96318388:A:G	2.16946e-09	-0.585903	-0.43952
96318435	chr9:96318435:G:A	2.38678e-09	-2.22283e-10	-0.929955
96318877	chr9:96318877:T:C	1.70064e-09	-2.22283e-10	-1.2689
96319116	chr9:96319116:G:A	1.64142e-09	-0.150505	-1.15384
96319230	chr9:96319230:G:A	2.1899e-09	-0.282135	-0.73391
96319966	chr9:96319966:C:T	3.53885e-09	-2.22283e-10	-0.536098
96320095	chr9:96320095:T:C	3.03056e-10	-1.77927	-1.21447
96320344	chr9:96320344:T:C	6.20666e-09	0.945371	-0.919649
96320647	chr9:96320647:G:A	1.72925e-09	-2.22283e-10	-1.25221
96321740	chr9:96321740:C:T	4.71883e-10	-1.57324	-0.977686
96322104	chr9:96322104:G:A	4.21191e-09	-2.22283e-10	-0.361985
96322189	chr9:96322189:G:C	3.51742e-08	2.57538	-0.814965
96322418	chr9:96322418:C:T	4.15935e-09	-2.22283e-10	-0.374542
96322511	chr9:96322511:C:T	1.38888e-08	2.11039	-1.27921
96322565	chr9:96322565:A:G	3.14662e-09	0.62295	-1.27652
96322658	chr9:96322658:G:A	2.72568e-09	0.48052	-1.2777
96322674	chr9:96322674:G:A	3.18822e-09	0.63835	-1.27879
96322832	chr9:96322832:T:G	2.45972e-09	-0.899855	-2.98501e-10
96323389	chr9:96323389:C:T	2.75747e-09	0.488155	-1.27374
96323649	chr9:96323649:G:A	2.6134e-09	0.437908	-1.27716
96323654	chr9:96323654:C:T	3.60366e-09	0.260095	-0.778044
96323665	chr9:96323665:G:A	3.23468e-09	-0.818431	0.19246
96323780	chr9:96323780:G:T	2.43194e-07	3.92559	-0.231629
96323819	chr9:96323819:G:A	1.80168e-09	-2.22283e-10	-1.21118
96323844	chr9:96323844:C:T	1.7269e-08	0.101468	0.947548
96324163	chr9:96324163:C:T	2.21908e-09	-2.22283e-10	-1.00281
96324196	chr9:96324196:T:C	1.98154e-09	-2.22283e-10	-1.11603
96324210	chr9:96324210:C:T	9.56176e-10	-1.84471	-2.98501e-10
96324440	chr9:96324440:A:G	2.98711e-09	0.148147	-0.853739
96324694	chr9:96324694:A:G	3.94126e-09	0.239866	-0.668265
96324774	chr9:96324774:T:G	3.63535e-09	-2.22283e-10	-0.509196
96324808	chr9:96324808:G:C	1.08647e-09	-1.71696	-2.98501e-10
96324848	chr9:96324848:C:T	3.50458e-09	0.097369	-0.6432
96324850	chr9:96324850:T:C	3.1048e-09	0.00700308	-0.673955
96324930	chr9:96324930:C:T	1.10427e-06	5.07271	0.134328
96325082	chr9:96325082:C:G	1.94917e-09	-2.22283e-10	-1.1325
96325164	chr9:96325164:G:A	1.498e-08	-0.0403171	0.947133
96325171	chr9:96325171:G:A	3.64569e-09	-2.22283e-10	-0.506354
96325254	chr9:96325254:T:C	1.5475e-09	-1.36326	-2.98501e-10
96325347	chr9:96325347:T:C	3.56044e-09	0.141494	-0.671511
96325403	chr9:96325403:T:C	1.03862e-06	5.15348	-0.00773832
96325411	chr9:96325411:G:A	1.73095e-09	-2.22283e-10	-1.25123
96325490	chr9:96325490:A:C	3.82073e-09	0.215408	-0.674866
96325514	chr9:96325514:C:T	2.78638e-08	2.11397	-0.586541
96325539	chr9:96325539:C:T	1.76151e-09	-0.552654	-0.681076
96325578	chr9:96325578:G:A	3.72408e-09	0.187215	-0.672296
96325614	chr9:96325614:C:T	1.08317e-06	5.14806	0.0396875
96325627	chr9:96325627:A:G	6.20168e-10	-1.27403	-1.00364
96325709	chr9:96325709:A:T	3.77339e-09	0.210448	-0.682375
96325797	chr9:96325797:T:C	3.77741e-09	0.196026	-0.666887
96326062	chr9:96326062:T:C	3.96193e-09	-2.22283e-10	-0.42317
96326367	chr9:96326367:T:A	1.8387e-09	-2.22283e-10	-1.19084
96326399	chr9:96326399:T:C	3.56856e-09	0.147175	-0.674914
96326505	chr9:96326505:G:GA	4.5561e-05	8.80668	0.120229
96326789	chr9:96326789:G:C	4.43733e-09	-0.309848	-2.98501e-10
96326979	chr9:96326979:A:G	3.87686e-09	0.198918	-0.643794
96327267	chr9:96327267:T:C	3.62569e-09	0.159657	-0.671511
96327333	chr9:96327333:C:T	1.68321e-09	-2.22283e-10	-1.2792
96327434	chr9:96327434:T:C	3.99475e-09	0.237486	-0.652404
96327661	chr9:96327661:G:A	0.669904	19.5495	-1.02679
96327837	chr9:96327837:A:G	3.57396e-09	0.120049	-0.646276
96327873	chr9:96327873:T:C	3.94541e-07	4.24241	-0.0645875
96328038	chr9:96328038:A:C	1.86942e-09	-2.22283e-10	-1.17427
96328286	chr9:96328286:G:C	3.83404e-09	0.215651	-0.671633
96328295	chr9:96328295:G:A	2.24037e-09	-2.22283e-10	-0.99326
96328706	chr9:96328706:G:A	3.59107e-09	0.16423	-0.68568
96328766	chr9:96328766:T:C	3.86448e-09	0.193981	-0.642053
96328840	chr9:96328840:C:T	3.8224e-09	0.210876	-0.669897
96328999	chr9:96328999:A:G	3.42618e-09	0.0898915	-0.658345
96329019	chr9:96329019:C:T	4.18851e-09	-2.22283e-10	-0.367555
96329143	chr9:96329143:A:G	3.593e-09	0.149732	-0.670644
96329387	chr9:96329387:C:T	2.85438e-09	0.0980956	-0.84914
96329702	chr9:96329702:CAAT:C	3.57642e-09	0.145974	-0.671511
96329750	chr9:96329750:G:A	3.76426e-09	0.184707	-0.659057
96329970	chr9:96329970:T:C	3.37309e-09	0.081511	-0.665581
96329976	chr9:96329976:A:G	3.36209e-09	0.0826553	-0.669992
96330031	chr9:96330031:G:A	2.84638e-09	0.180754	-0.934605
96330081	chr9:96330081:A:C	3.68552e-09	0.175039	-0.670528
96330151	chr9:96330151:G:A	1.08948e-09	-1.7142	-2.98501e-10
96330244	chr9:96330244:G:A	3.56054e-09	0.141524	-0.671511
96330467	chr9:96330467:T:C	2.26425e-08	1.89875	-0.578824
96330635	chr9:96330635:T:C	2.84034e-10	-1.84891	-1.20965
96331072	chr9:96331072:A:G	3.37046e-09	0.175999	-0.760849
96331399	chr9:96331399:C:T	1.11813e-06	5.12508	0.0944334
96331587	chr9:96331587:A:G	1.02322e-06	5.1138	0.0170074
96331603	chr9:96331603:T:C	8.54496e-07	5.29329	-0.342676
96331785	chr9:96331785:T:A	2.01265e-09	-1.10045	-2.98501e-10
96331788	chr9:96331788:G:A	4.3915e-09	0.31247	-0.6327
96332501	chr9:96332501:G:A	1.73019e-09	-2.22283e-10	-1.25167
96332899	chr9:96332899:C:T	1.13096e-09	-1.67683	-2.98501e-10
96332941	chr9:96332941:G:A	2.0588e-08	2.47383	-1.24902
96333522	chr9:96333522:G:A	8.01793e-09	0.28178	-2.98501e-10
96333666	chr9:96333666:G:A	3.76468e-09	0.264842	-0.739079
96334342	chr9:96334342:A:G	4.34142e-09	0.305003	-0.636703
96334512	chr9:96334512:A:C	4.49012e-09	0.326468	-0.624489
96334592	chr9:96334592:C:T	4.06068e-09	0.230553	-0.629104
96335308	chr9:96335308:A:C	1.07206e-09	-1.73031	-2.98501e-10
96335419	chr9:96335419:G:A	1.7186e-09	-2.22283e-10	-1.25839
96335453	chr9:96335453:G:A	3.93989e-09	0.209061	-0.637809
96335819	chr9:96335819:T:C	3.32001e-09	-0.363041	-0.236892
96336045	chr9:96336045:A:G	1.48125e-09	-0.701449	-0.705565
96336049	chr9:96336049:T:C	2.15702e-09	-2.22283e-10	-1.03117
96336311	chr9:96336311:T:C	3.74723e-09	0.153682	-0.632565
96336402	chr9:96336402:A:G	1.81138e-09	-2.22283e-10	-1.20581
96336407	chr9:96336407:T:C	3.98858e-09	0.189549	-0.606014
96336408	chr9:96336408:G:A	3.84732e-09	0.120608	-0.573132
96337405	chr9:96337405:A:T	4.42686e-09	-2.22283e-10	-0.31221
96337530	chr9:96337530:CTTAA:C	2.31648e-08	1.8373	-0.494566
96337703	chr9:96337703:C:T	5.38261e-10	-1.5747	-0.844615
96338353	chr9:96338353:A:G	8.31318e-09	-0.450488	0.768431
96338431	chr9:96338431:T:C	2.01968e-08	1.97242	-0.766799
96338831	chr9:96338831:A:T	1.32636e-08	-2.22283e-10	0.785124
96339012	chr9:96339012:A:G	8.71727e-08	2.5294	0.138589
96339180	chr9:96339180:A:G	6.04477e-08	3.30301	-1.00113
96339397	chr9:96339397:T:C	2.51668e-08	2.33663	-0.911006
96339563	chr9:96339563:C:T	4.14695e-08	2.67007	-0.745009
96340449	chr9:96340449:T:A	2.30137e-08	2.0248	-0.688607
96341115	chr9:96341115:C:T	2.37046e-08	2.02826	-0.662495
96341150	chr9:96341150:G:A	2.71079e-09	-2.22283e-10	-0.802658
96342040	chr9:96342040:G:A	1.12896e-09	-1.6786	-2.98501e-10
96342381	chr9:96342381:C:T	1.84208e-09	-2.22283e-10	-1.18901
96342637	chr9:96342637:G:A	2.22569e-09	-2.22283e-10	-0.999833
96342684	chr9:96342684:G:A	1.1113e-09	-1.69437	-2.98501e-10
96342793	chr9:96342793:A:G	2.42999e-09	-2.22283e-10	-0.912012
96343010	chr9:96343010:G:A	3.69817e-08	2.55472	-0.744193
96343138	chr9:96343138:G:A	0.185784	18.4594	-1.21919
96344112	chr9:96344112:CT:C	2.44256e-09	-2.22283e-10	-0.906854
96344670	chr9:96344670:A:C	1.98648e-09	-2.22283e-10	-1.11354
96345058	chr9:96345058:T:C	1.85365e-09	-2.22283e-10	-1.18274
96345676	chr9:96345676:A:G	1.71881e-09	-2.22283e-10	-1.25827
96345967	chr9:96345967:T:C	7.01061e-09	0.147524	-2.98501e-10
96346396	chr9:96346396:C:A	4.73369e-08	3.05201	-0.994624
96346426	chr9:96346426:C:G	1.49587e-08	-2.22283e-10	0.905396
96347163	chr9:96347163:A:T	1.77727e-09	-2.22283e-10	-1.22482
96348325	chr9:96348325:C:A	5.18559e-10	-1.63017	-0.826437
96348372	chr9:96348372:G:A	2.57828e-09	-2.22283e-10	-0.852779
96348858	chr9:96348858:C:T	1.13672e-09	-1.67175	-2.98501e-10
96348987	chr9:96348987:AG:A	1.59755e-08	-2.22283e-10	0.971154
96349102	chr9:96349102:T:C	4.57948e-08	2.62002	-0.595753
96349198	chr9:96349198:T:A	8.71715e-10	-0.851347	-1.08585
96349229	chr9:96349229:C:T	1.19547e-09	-1.62136	-2.98501e-10
96349420	chr9:96349420:C:G	4.02051e-08	2.61407	-0.719975
96349449	chr9:96349449:G:A	4.43547e-09	-0.310266	-2.98501e-10
96349456	chr9:96349456:C:T	1.77205e-09	-2.22283e-10	-1.22776
96349633	chr9:96349633:C:T	1.14973e-09	-1.66037	-2.98501e-10
96350011	chr9:96350011:T:C	4.46646e-09	-2.22283e-10	-0.303304
96350213	chr9:96350213:C:T	4.75587e-10	-1.2661	-1.27701
96350327	chr9:96350327:C:T	1.76301e-09	-2.22283e-10	-1.23288
96350603	chr9:96350603:T:G	1.14541e-09	-1.66413	-2.98501e-10
96350699	chr9:96350699:C:T	5.16833e-10	-1.63375	-0.826186
96350793	chr9:96350793:CAAGT:C	2.41554e-09	-2.22283e-10	-0.917977
96351047	chr9:96351047:G:A	3.3054e-09	-0.604341	-2.98501e-10
96351162	chr9:96351162:A:G	1.94306e-09	-2.22283e-10	-1.13563
96351528	chr9:96351528:A:G	1.13542e-09	-1.6729	-2.98501e-10
96352872	chr9:96352872:C:T	5.03411e-10	-1.65871	-0.827538
96353417	chr9:96353417:G:A	1.87502e-09	-2.22283e-10	-1.17128
96353503	chr9:96353503:G:A	1.26018e-09	-1.56865	-2.98501e-10
96355138	chr9:96355138:A:C	4.35377e-10	-1.6419	-0.989547
96355144	chr9:96355144:A:G	4.46737e-10	-1.62547	-0.980214
96355512	chr9:96355512:T:C	1.8994e-09	-2.22283e-10	-1.15836
96355520	chr9:96355520:C:T	1.15079e-08	-2.22283e-10	0.64313
96356163	chr9:96356163:G:A	0.101988	17.8891	-1.24864
96356509	chr9:96356509:C:T	1.27255e-09	-0.599231	-0.959643
96356752	chr9:96356752:G:A	2.67788e-09	-2.22283e-10	-0.814877
96356907	chr9:96356907:C:T	1.11895e-09	-1.68751	-2.98501e-10
96357039	chr9:96357039:G:A	1.21825e-09	-1.60248	-2.98501e-10
96357119	chr9:96357119:G:A	1.10961e-09	-1.69589	-2.98501e-10
96357127	chr9:96357127:G:A	1.98126e-09	-2.22283e-10	-1.11617
96357567	chr9:96357567:T:A	1.77862e-09	-2.22283e-10	-1.22406
96357664	chr9:96357664:A:G	2.82169e-10	-1.80109	-1.26406
96357834	chr9:96357834:T:C	1.93288e-09	-2.22283e-10	-1.14089
96358233	chr9:96358233:A:G	4.89772e-10	-1.63735	-0.87637
96358241	chr9:96358241:T:C	2.27796e-09	0.25204	-1.22866
96358640	chr9:96358640:A:C	1.13281e-09	-1.6752	-2.98501e-10
96359121	chr9:96359121:G:A	1.79415e-09	-2.22283e-10	-1.21537
96359830	chr9:96359830:T:G	1.08999e-09	-1.71373	-2.98501e-10
96359906	chr9:96359906:T:C	1.88267e-09	-2.22283e-10	-1.16721
96360378	chr9:96360378:C:T	9.55733e-10	-1.84518	-2.98501e-10
96360435	chr9:96360435:A:T	2.27924e-09	-2.22283e-10	-0.976059
96360552	chr9:96360552:C:T	2.16981e-09	-2.22283e-10	-1.02526
96360945	chr9:96360945:G:T	1.23648e-09	-1.58763	-2.98501e-10
96360949	chr9:96360949:G:T	1.83274e-08	-2.22283e-10	1.1085
96361577	chr9:96361577:T:C	1.71255e-07	3.34325	-2.98501e-10
96361984	chr9:96361984:G:A	1.85555e-09	-2.22283e-10	-1.18172
96362203	chr9:96362203:G:A	2.09268e-09	-2.22283e-10	-1.06145
96362223	chr9:96362223:T:C	1.1192e-09	-1.68729	-2.98501e-10
96362504	chr9:96362504:T:C	1.13577e-09	-1.67259	-2.98501e-10
96362843	chr9:96362843:TTC:T	1.91983e-09	-2.22283e-10	-1.14766
96362876	chr9:96362876:T:G	1.89025e-09	-2.22283e-10	-1.16319
96362927	chr9:96362927:C:A	1.12579e-09	-1.68142	-2.98501e-10
96363031	chr9:96363031:T:C	1.12247e-09	-1.68437	-2.98501e-10
96363053	chr9:96363053:G:A	1.1712e-09	-1.64187	-2.98501e-10
96363126	chr9:96363126:C:T	1.0197e-09	-1.78039	-2.98501e-10
96363127	chr9:96363127:G:A	7.64367e-08	3.24552	-0.70896
96363232	chr9:96363232:C:T	1.11116e-09	-1.6945	-2.98501e-10
96363619	chr9:96363619:G:A	1.14131e-09	-1.66772	-2.98501e-10
96363697	chr9:96363697:A:G	1.85998e-09	-2.22283e-10	-1.17933
96364322	chr9:96364322:G:A	2.01728e-09	-2.22283e-10	-1.09815
96364781	chr9:96364781:G:A	5.52852e-08	2.97105	-0.758443
96364815	chr9:96364815:G:A	1.00231e-09	-1.79759	-2.98501e-10
96365568	chr9:96365568:G:A	1.68455e-09	-2.22283e-10	-1.2784
96365926	chr9:96365926:TTATAA:T	6.47226e-10	-1.85444	-0.380523
96365984	chr9:96365984:G:A	1.86402e-09	-2.22283e-10	-1.17716
96366897	chr9:96366897:G:A	1.06518e-09	-1.73676	-2.98501e-10
96367330	chr9:96367330:T:G	1.68421e-09	-2.22283e-10	-1.2786
96367370	chr9:96367370:A:G	5.49329e-09	-0.0963723	-2.98501e-10
96367925	chr9:96367925:G:A	1.09538e-09	-1.7088	-2.98501e-10
96367989	chr9:96367989:G:A	1.1116e-09	-1.6941	-2.98501e-10
96368234	chr9:96368234:A:G	1.10604e-09	-1.69912	-2.98501e-10
96368387	chr9:96368387:TAAAC:T	1.14153e-09	-1.66753	-2.98501e-10
96368857	chr9:96368857:T:C	2.89806e-07	2.54053	1.32878
96368896	chr9:96368896:C:G	1.16319e-09	-1.64873	-2.98501e-10
96369011	chr9:96369011:C:T	1.08443e-09	-1.71885	-2.98501e-10
96370093	chr9:96370093:C:T	2.40173e-07	2.5319	1.14955
96371025	chr9:96371025:AC:A	1.12635e-09	-1.68092	-2.98501e-10
96371031	chr9:96371031:T:C	2.06785e-07	2.61467	0.917104
96371094	chr9:96371094:G:A	9.90813e-09	-2.22283e-10	0.493456
96371153	chr9:96371153:A:C	4.36275e-07	4.27837	-2.98501e-10
96371580	chr9:96371580:T:C	1.76178e-09	-2.22283e-10	-1.23357
96371805	chr9:96371805:C:A	7.40583e-08	2.50495	-2.98501e-10
96371888	chr9:96371888:G:A	1.14622e-09	-1.66343	-2.98501e-10
96372022	chr9:96372022:A:G	4.35662e-10	-1.67199	-0.958794
96372127	chr9:96372127:A:G	1.13254e-09	-1.67544	-2.98501e-10
96372163	chr9:96372163:T:C	1.11304e-09	-1.69281	-2.98501e-10
96372429	chr9:96372429:T:TA	1.10914e-09	-1.69632	-2.98501e-10
96372921	chr9:96372921:A:C	1.12539e-09	-1.68177	-2.98501e-10
96372962	chr9:96372962:T:C	4.31733e-10	-1.68638	-0.95347
96372980	chr9:96372980:A:G	1.37002e-08	-2.22283e-10	0.817507
96373029	chr9:96373029:G:A	4.14908e-10	-1.70972	-0.969879
96373089	chr9:96373089:T:G	4.37981e-10	-1.67006	-0.955417
96373241	chr9:96373241:C:T	1.05592e-07	3.14533	-0.285645
96373284	chr9:96373284:C:T	1.68409e-09	-2.22283e-10	-1.27867
96373317	chr9:96373317:C:T	1.52142e-08	-2.22283e-10	0.922328
96373456	chr9:96373456:G:A	3.15356e-07	2.67712	1.27669
96374630	chr9:96374630:G:C	4.14634e-10	-1.71631	-0.963947
96375135	chr9:96375135:G:C	1.09904e-09	-1.70547	-2.98501e-10
96375533	chr9:96375533:A:T	5.15879e-05	9.03359	0.017552
96375755	chr9:96375755:C:T	1.18075e-09	-1.63375	-2.98501e-10
96375986	chr9:96375986:C:T	6.10451e-09	-2.22283e-10	0.00912687
96376018	chr9:96376018:G:A	6.03811e-05	8.94306	0.265474
96377174	chr9:96377174:C:T	1.08199e-09	-1.7211	-2.98501e-10
96377625	chr9:96377625:C:T	7.74765e-09	-2.22283e-10	0.24749
96377773	chr9:96377773:A:C	1.92603e-09	-2.22283e-10	-1.14444
96377884	chr9:96377884:T:G	1.07485e-09	-1.72772	-2.98501e-10
96378188	chr9:96378188:C:A	1.72592e-09	-2.22283e-10	-1.25414
96378469	chr9:96378469:T:C	1.1231e-09	-1.6838	-2.98501e-10
96378637	chr9:96378637:A:G	4.27608e-10	-1.68897	-0.960483
96379107	chr9:96379107:G:A	1.98343e-09	-2.22283e-10	-1.11507
96379289	chr9:96379289:AGAGT:A	0.000243426	11.8615	-1.25879
96380187	chr9:96380187:G:A	1.73499e-09	-2.22283e-10	-1.2489
96380188	chr9:96380188:C:T	9.17682e-05	9.65905	-0.0319272
96380193	chr9:96380193:G:A	1.10839e-09	-1.69699	-2.98501e-10
96380743	chr9:96380743:G:A	1.702e-09	-2.22283e-10	-1.26809
96380774	chr9:96380774:T:C	2.52286e-09	-2.22283e-10	-0.874506
96380890	chr9:96380890:T:C	2.93151e-10	-1.75378	-1.27318
96381002	chr9:96381002:G:A	1.75537e-09	-2.22283e-10	-1.23722
96381494	chr9:96381494:T:C	4.31698e-10	-1.6807	-0.959224
96381696	chr9:96381696:T:C	1.72709e-09	-2.22283e-10	-1.25346
96382204	chr9:96382204:A:G	1.31249e-09	-1.52798	-2.98501e-10
96382609	chr9:96382609:C:A	1.76005e-09	-2.22283e-10	-1.23456
96382631	chr9:96382631:G:A	2.84192e-07	2.75481	1.09494
96382636	chr9:96382636:T:C	1.10903e-09	-1.69642	-2.98501e-10
96383199	chr9:96383199:A:G	4.20691e-10	-1.70895	-0.956811
96383930	chr9:96383930:TG:T	1.70145e-09	-2.22283e-10	-1.26842
96383995	chr9:96383995:G:A	6.30291e-08	2.60229	-0.258593
96384397	chr9:96384397:T:C	1.70147e-09	-2.22283e-10	-1.26841
96384469	chr9:96384469:T:C	1.61903e-07	2.65874	0.628352
96384956	chr9:96384956:A:T	2.08112e-09	-2.22283e-10	-1.067
96385033	chr9:96385033:T:C	1.82543e-09	-2.22283e-10	-1.19808
96385717	chr9:96385717:T:C	5.10842e-09	-2.22283e-10	-0.16901
96385870	chr9:96385870:A:G	2.16783e-08	2.32116	-1.04475
96386367	chr9:96386367:T:C	9.13881e-10	-1.88996	-2.98501e-10
96386737	chr9:96386737:C:G	1.90636e-09	-2.22283e-10	-1.1547
96387907	chr9:96387907:G:C	1.07761e-09	-1.72515	-2.98501e-10
96388300	chr9:96388300:G:T	1.07182e-09	-1.73054	-2.98501e-10
96388476	chr9:96388476:A:C	3.97658e-10	-1.73786	-0.9842
96388497	chr9:96388497:A:G	2.46009e-07	2.67626	1.02921
96388748	chr9:96388748:G:A	1.05802e-09	-1.7435	-2.98501e-10
96389659	chr9:96389659:T:C	4.2412e-10	-1.67506	-0.982579
96390058	chr9:96390058:G:A	1.08134e-09	-1.7217	-2.98501e-10
96390378	chr9:96390378:C:T	5.86218e-10	-1.62375	-0.710209
96390405	chr9:96390405:G:C	2.16558e-09	-2.22283e-10	-1.02721
96390468	chr9:96390468:T:TA	2.23162e-09	-2.22283e-10	-0.99717
96390613	chr9:96390613:G:A	1.08166e-09	-1.7214	-2.98501e-10
96390638	chr9:96390638:G:C	3.40785e-10	-1.76613	-1.11028
96390653	chr9:96390653:G:T	1.71612e-09	-1.25983	-2.98501e-10
96391116	chr9:96391116:A:C	3.31097e-10	-1.77528	-1.12996
96391203	chr9:96391203:C:T	2.06219e-09	-2.22283e-10	-1.07613
96391277	chr9:96391277:A:C	9.43497e-09	-2.22283e-10	0.444523
96391557	chr9:96391557:A:G	2.06741e-09	-2.22283e-10	-1.0736
96391588	chr9:96391588:G:A	2.06731e-09	-2.22283e-10	-1.07365
96391955	chr9:96391955:T:C	5.76017e-09	-2.22283e-10	-0.0489324
96392089	chr9:96392089:A:G	4.05422e-07	2.45495	1.75008
96392243	chr9:96392243:C:T	3.34963e-10	-1.73403	-1.1596
96392810	chr9:96392810:C:T	1.03144e-09	-1.76894	-2.98501e-10
96392823	chr9:96392823:G:A	5.51241e-08	2.54828	-0.338588
96393116	chr9:96393116:G:A	1.65534e-07	3.30928	-2.98501e-10
96393746	chr9:96393746:G:A	9.51487e-07	2.618	2.44013
96393788	chr9:96393788:G:A	1.07111e-09	-1.73121	-2.98501e-10
96393888	chr9:96393888:G:T	2.39229e-09	-2.22283e-10	-0.927648
96394298	chr9:96394298:C:T	1.18803e-08	0.674986	-2.98501e-10
96394703	chr9:96394703:TA:T	2.46067e-09	-2.22283e-10	-0.899465
96395429	chr9:96395429:C:T	2.35403e-09	-2.22283e-10	-0.943771
96396732	chr9:96396732:A:G	3.37649e-10	-1.74269	-1.14296
96396988	chr9:96396988:T:C	3.65299e-10	-1.70279	-1.10415
96397629	chr9:96397629:A:C	2.0669e-09	-2.22283e-10	-1.07385
96397820	chr9:96397820:G:A	0.00113142	8.07118	4.06791
96397949	chr9:96397949:GCGTGGTGGCACA:ACGTGGTGGCACA	7.34969e-09	-2.22283e-10	0.194758
96398987	chr9:96398987:A:C	3.5522e-10	-1.72967	-1.10525
96399011	chr9:96399011:G:C	1.76401e-09	-2.22283e-10	-1.23231
96399019	chr9:96399019:T:C	1.89885e-09	-2.22283e-10	-1.15865
96399230	chr9:96399230:C:G	4.20666e-07	2.55056	1.69138
96399338	chr9:96399338:G:C	3.54936e-10	-1.73257	-1.10315
96399672	chr9:96399672:G:T	7.10285e-09	-2.22283e-10	0.160596
96400098	chr9:96400098:T:A	3.71668e-10	-1.71683	-1.07282
96400136	chr9:96400136:G:T	7.05129e-09	-2.22283e-10	0.153311
96400556	chr9:96400556:A:C	3.86721e-10	-1.8659	-0.884056
96400563	chr9:96400563:C:T	2.10653e-09	-2.22283e-10	-1.05486
96400955	chr9:96400955:A:G	3.663e-10	-1.70869	-1.09551
96401691	chr9:96401691:A:G	1.20626e-09	-1.61237	-2.98501e-10
96402232	chr9:96402232:G:A	2.01337e-09	-2.22283e-10	-1.10009
96402234	chr9:96402234:A:G	1.51233e-06	3.40703	2.11448
96402392	chr9:96402392:G:C	0.00792934	15.3453	-1.25917
96402451	chr9:96402451:T:C	2.10993e-07	-2.22283e-10	3.55193
96403126	chr9:96403126:T:C	3.95051e-10	-1.6833	-1.04534
96403288	chr9:96403288:G:A	2.79919e-10	-1.85337	-1.21979
96403294	chr9:96403294:T:C	2.11691e-09	-1.04994	-2.98501e-10
96403640	chr9:96403640:G:C	1.71316e-09	-2.22283e-10	-1.26156
96403673	chr9:96403673:C:A	1.08561e-09	-1.71776	-2.98501e-10
96403714	chr9:96403714:GA:G	1.86983e-09	-2.22283e-10	-1.17405
96403992	chr9:96403992:G:A	0.000368768	12.076	-1.058
96404187	chr9:96404187:G:A	1.85833e-06	3.28265	2.44488
96404450	chr9:96404450:G:A	1.68429e-09	-2.22283e-10	-1.27855
96404549	chr9:96404549:C:T	1.08988e-09	-1.71383	-2.98501e-10
96404914	chr9:96404914:C:CA	7.09485e-09	-2.22283e-10	0.159469
96405000	chr9:96405000:G:C	9.74738e-09	0.477098	-2.98501e-10
96405191	chr9:96405191:G:A	4.92295e-09	-2.22283e-10	-0.205993
96405637	chr9:96405637:A:G	1.80178e-06	3.3858	2.31083
96405700	chr9:96405700:G:A	2.82943e-10	-1.78384	-1.27857
96407321	chr9:96407321:G:A	1.08423e-09	-1.71903	-2.98501e-10
96407848	chr9:96407848:C:T	1.08248e-09	-1.72064	-2.98501e-10
96408230	chr9:96408230:T:C	1.06551e-09	-1.73644	-2.98501e-10
96408305	chr9:96408305:C:T	1.0907e-09	-1.71308	-2.98501e-10
96408619	chr9:96408619:G:A	1.50859e-07	3.36055	-0.144102
96409099	chr9:96409099:G:C	2.56943e-08	2.54438	-1.09801
96409349	chr9:96409349:G:A	1.74993e-07	3.50399	-0.139139
96409424	chr9:96409424:G:A	3.64188e-10	-1.69981	-1.11018
96409538	chr9:96409538:G:A	2.53345e-09	-2.22283e-10	-0.870319
96410767	chr9:96410767:A:G	2.34338e-09	-2.22283e-10	-0.948307
96411243	chr9:96411243:A:G	1.10914e-09	-1.69632	-2.98501e-10
96411270	chr9:96411270:G:A	1.10483e-09	-1.70021	-2.98501e-10
96411758	chr9:96411758:T:C	2.77135e-09	-2.22283e-10	-0.780566
96412249	chr9:96412249:C:T	2.41705e-06	3.38001	2.6104
96412681	chr9:96412681:TTTTTCTTTTTC:T	9.66004e-10	-1.83449	-2.98501e-10
96413063	chr9:96413063:G:T	9.07759e-10	-1.89668	-2.98501e-10
96413174	chr9:96413174:T:C	1.27213e-06	3.21961	2.12894
96413194	chr9:96413194:T:A	2.20117e-09	-2.22283e-10	-1.01091
96413291	chr9:96413291:C:T	1.07191e-09	-1.73046	-2.98501e-10
96413856	chr9:96413856:A:C	2.13024e-09	-1.04366	-2.98501e-10
96414110	chr9:96414110:C:T	3.15176e-10	-1.7501	-1.20443
96414536	chr9:96414536:T:G	3.24617e-10	-1.74287	-1.18214
96414894	chr9:96414894:T:A	2.02143e-09	-2.22283e-10	-1.09609
96415737	chr9:96415737:G:C	5.75813e-09	-2.22283e-10	-0.0492867
96415854	chr9:96415854:G:A	9.37001e-10	-1.86497	-2.98501e-10
96416090	chr9:96416090:T:G	9.41941e-10	-1.85971	-2.98501e-10
96416091	chr9:96416091:T:G	5.78501e-10	-1.32131	-1.0259
96416094	chr9:96416094:T:G	1.87794e-09	-2.22283e-10	-1.16973
96416496	chr9:96416496:T:G	1.68427e-09	-2.22283e-10	-1.27857
96416497	chr9:96416497:A:G	3.62984e-10	-1.70332	-1.10998
96416502	chr9:96416502:A:G	3.18739e-06	3.66442	2.60264
96417371	chr9:96417371:C:T	1.12322e-09	-1.6837	-2.98501e-10
96417961	chr9:96417961:G:A	1.06567e-09	-1.7363	-2.98501e-10
96418628	chr9:96418628:C:G	3.05173e-10	-1.78218	-1.2046
96419404	chr9:96419404:G:A	6.72156e-09	-2.22283e-10	0.10542
96419694	chr9:96419694:CAAAT:C	1.89362e-09	-2.22283e-10	-1.16141
96419763	chr9:96419763:CAAT:C	1.75432e-09	-2.22283e-10	-1.23782
96420360	chr9:96420360:C:T	2.12533e-09	-2.22283e-10	-1.04597
96420387	chr9:96420387:A:G	2.68866e-09	-2.22283e-10	-0.810856
96420607	chr9:96420607:G:A	2.13659e-09	-2.22283e-10	-1.04069
96420713	chr9:96420713:ATTC:A	2.46864e-06	3.27368	2.73784
96421169	chr9:96421169:G:A	1.14241e-09	-1.66676	-2.98501e-10
96421317	chr9:96421317:A:G	2.23142e-09	-2.22283e-10	-0.997264
96421742	chr9:96421742:C:T	2.59158e-09	-2.22283e-10	-0.847634
96421761	chr9:96421761:G:A	1.17959e-09	-1.63473	-2.98501e-10
96421796	chr9:96421796:T:A	5.35108e-09	-2.22283e-10	-0.122602
96422235	chr9:96422235:G:A	5.86279e-09	-2.22283e-10	-0.0312741
96422479	chr9:96422479:AATT:A	2.59785e-09	-2.22283e-10	-0.845214
96422542	chr9:96422542:A:G	6.40498e-09	-2.22283e-10	0.0571754
96422610	chr9:96422610:A:G	2.68858e-09	-2.22283e-10	-0.810887
96423399	chr9:96423399:A:AT	2.02105e-09	-2.22283e-10	-1.09628
96423580	chr9:96423580:A:G	1.7356e-09	-2.22283e-10	-1.24855
96424013	chr9:96424013:T:C	1.91139e-09	-2.22283e-10	-1.15207
96424265	chr9:96424265:G:C	2.02081e-09	-2.22283e-10	-1.0964
96424869	chr9:96424869:A:G	2.36096e-09	-2.22283e-10	-0.940831
96425121	chr9:96425121:A:G	1.04662e-06	3.1436	2.00982
96425244	chr9:96425244:G:A	1.72985e-09	-2.22283e-10	-1.25186
96425644	chr9:96425644:G:A	2.14852e-08	1.26746	-2.98501e-10
96425966	chr9:96425966:A:G	1.41054e-06	3.3	2.15183
96425998	chr9:96425998:ATC:A	2.05779e-09	-2.22283e-10	-1.07827
96426065	chr9:96426065:C:A	3.19155e-06	3.44694	2.82143
96426616	chr9:96426616:A:G	2.03326e-09	-2.22283e-10	-1.09026
96426688	chr9:96426688:C:G	3.5339e-06	3.35945	3.01081
96426973	chr9:96426973:A:G	2.74718e-06	3.32274	2.79569
96427449	chr9:96427449:G:A	1.71226e-09	-2.22283e-10	-1.26208
96427508	chr9:96427508:G:A	2.31663e-09	-2.22283e-10	-0.959787
96427509	chr9:96427509:A:G	2.26255e-06	3.29126	2.63308
96427671	chr9:96427671:C:T	2.71341e-06	3.38165	2.72441
96427976	chr9:96427976:T:C	1.76595e-09	-2.22283e-10	-1.23121
96428357	chr9:96428357:A:G	2.74651e-08	1.94483	-0.431814
96429387	chr9:96429387:G:A	1.19199e-09	-1.62428	-2.98501e-10
96429390	chr9:96429390:C:T	2.84167e-09	-2.22283e-10	-0.75551
96429393	chr9:96429393:G:A	2.18394e-09	-2.22283e-10	-1.01877
96429417	chr9:96429417:G:A	4.88819e-09	-2.22283e-10	-0.213078
96429520	chr9:96429520:T:C	4.6747e-06	3.56909	3.08093
96429766	chr9:96429766:C:G	8.32451e-09	-2.22283e-10	0.319304
96429898	chr9:96429898:G:A	1.03402e-09	-1.76644	-2.98501e-10
96430324	chr9:96430324:C:A	2.04809e-09	-2.22283e-10	-1.08299
96430575	chr9:96430575:T:C	1.80642e-09	-1.20855	-2.98501e-10
96430917	chr9:96430917:T:A	2.50718e-09	-2.22283e-10	-0.880741
96430928	chr9:96430928:G:A	2.4403e-06	3.37059	2.62939
96430988	chr9:96430988:C:T	2.46215e-09	-2.22283e-10	-0.898866
96431087	chr9:96431087:A:G	2.46473e-09	-2.22283e-10	-0.897816
96432865	chr9:96432865:G:A	1.83735e-09	-2.22283e-10	-1.19157
96433117	chr9:96433117:G:A	2.46215e-09	-2.22283e-10	-0.898866
96433134	chr9:96433134:A:C	2.46215e-09	-2.22283e-10	-0.898866
96434520	chr9:96434520:T:C	2.45285e-09	-2.22283e-10	-0.90265
96435145	chr9:96435145:C:T	2.46022e-09	-2.22283e-10	-0.899651
96435528	chr9:96435528:T:G	2.4879e-09	-2.22283e-10	-0.888461
96436047	chr9:96436047:AAAAAT:A	1.32856e-09	-1.5158	-2.98501e-10
96436072	chr9:96436072:GAAGAGAGAGA:G	2.0319e-09	-2.22283e-10	-1.09093
96436229	chr9:96436229:C:A	2.28396e-09	-2.22283e-10	-0.97399
96436734	chr9:96436734:T:C	2.62947e-09	-2.22283e-10	-0.833118
96436975	chr9:96436975:C:G	3.15539e-09	-2.22283e-10	-0.65079
96437041	chr9:96437041:G:A	9.03312e-10	-1.90159	-2.98501e-10
96437076	chr9:96437076:A:G	2.65144e-09	-2.22283e-10	-0.824798
96438639	chr9:96438639:C:A	2.86472e-09	-2.22283e-10	-0.747431
96438783	chr9:96438783:G:T	2.4173e-09	-2.22283e-10	-0.91725
96438802	chr9:96438802:C:T	2.87215e-09	-2.22283e-10	-0.74484
96438935	chr9:96438935:G:A	2.62306e-09	-2.22283e-10	-0.83556
96438950	chr9:96438950:G:A	2.17138e-09	-2.22283e-10	-1.02454
96439086	chr9:96439086:T:C	7.96178e-09	0.835879	-0.561127
96439657	chr9:96439657:T:C	4.30631e-07	2.75824	1.50711
96439701	chr9:96439701:A:G	3.83898e-07	2.69296	1.45752
96439737	chr9:96439737:C:T	1.79053e-09	-2.22283e-10	-1.21739
96439968	chr9:96439968:G:A	2.41285e-09	-2.22283e-10	-0.919092
96440544	chr9:96440544:A:G	1.5167e-07	2.4772	0.744608
96440595	chr9:96440595:G:A	7.6731e-09	-2.22283e-10	0.23782
96440982	chr9:96440982:A:G	6.36392e-09	-2.22283e-10	0.0507451
96441324	chr9:96441324:T:C	7.23639e-07	2.94797	1.83642
96441508	chr9:96441508:G:T	7.61851e-09	-2.22283e-10	0.230681
96441898	chr9:96441898:G:T	4.00145e-07	2.67278	1.51915
96442186	chr9:96442186:T:C	3.4109e-07	2.69867	1.33358
96442234	chr9:96442234:A:C	4.17023e-07	2.59779	1.63546
96442278	chr9:96442278:A:G	2.42028e-09	-2.22283e-10	-0.916017
96442601	chr9:96442601:C:T	2.57791e-09	-2.22283e-10	-0.852922
96442909	chr9:96442909:G:A	1.84634e-09	-2.22283e-10	-1.1867
96444499	chr9:96444499:C:T	1.70446e-09	-2.22283e-10	-1.26665
96444750	chr9:96444750:T:A	7.51811e-08	2.77696	-0.25696
96444751	chr9:96444751:C:A	7.21784e-08	2.73706	-0.257816
96445258	chr9:96445258:C:T	5.70243e-07	2.79481	1.75135
96445298	chr9:96445298:T:C	1.93739e-09	-2.22283e-10	-1.13856
96447283	chr9:96447283:C:CAA	2.06498e-09	-1.07478	-2.98501e-10
96447284	chr9:96447284:AC:A	6.11288e-08	-2.22283e-10	2.31308
96447630	chr9:96447630:T:C	7.33038e-09	-2.22283e-10	0.192128
96448302	chr9:96448302:G:A	2.47013e-06	2.60305	3.40907
96448588	chr9:96448588:A:T	8.38034e-09	-2.22283e-10	0.325988
96448984	chr9:96448984:C:A	2.66579e-09	-2.22283e-10	-0.819398
96449185	chr9:96449185:A:C	1.82363e-09	-2.22283e-10	-1.19907
96449342	chr9:96449342:G:C	1.71879e-09	-2.22283e-10	-1.25828
96449658	chr9:96449658:A:G	2.45093e-09	-2.22283e-10	-0.903432
96449951	chr9:96449951:G:T	3.82564e-07	2.64123	1.50577
96450234	chr9:96450234:G:C	2.9722e-10	-1.74845	-1.26474
96450648	chr9:96450648:T:G	2.24179e-06	2.64508	3.27005
96450709	chr9:96450709:G:A	4.23055e-09	-2.22283e-10	-0.357569
96451404	chr9:96451404:C:G	1.6924e-09	-2.22283e-10	-1.27375
96451617	chr9:96451617:C:T	3.86054e-09	-2.22283e-10	-0.449092
96452134	chr9:96452134:G:C	1.98714e-09	-2.22283e-10	-1.1132
96452822	chr9:96452822:T:C	7.84856e-06	2.95101	4.21717
96452869	chr9:96452869:C:G	9.38779e-10	-1.86308	-2.98501e-10
96453220	chr9:96453220:C:T	3.53057e-09	-2.22283e-10	-0.538442
96453326	chr9:96453326:G:A	1.69268e-09	-2.22283e-10	-1.27359
96453438	chr9:96453438:T:TGACCTCAGGTGATCCGCCCGCCTCA	1.44166e-07	3.17106	-2.98501e-10
96454739	chr9:96454739:C:T	8.3193e-09	0.318678	-2.98501e-10
96454959	chr9:96454959:T:A	3.58083e-09	-2.22283e-10	-0.524304
96455473	chr9:96455473:A:G	8.41416e-09	-2.22283e-10	0.330016
96455506	chr9:96455506:G:C	1.85603e-09	-2.22283e-10	-1.18146
96455600	chr9:96455600:T:C	5.14926e-08	-2.22283e-10	2.14154
96456309	chr9:96456309:C:A	1.87234e-09	-2.22283e-10	-1.17271
96456569	chr9:96456569:G:A	1.34253e-06	3.16389	2.23852
96457133	chr9:96457133:C:T	3.79185e-09	-2.22283e-10	-0.467046
96457497	chr9:96457497:C:T	2.17494e-06	2.58724	3.29762
96457858	chr9:96457858:C:T	5.2017e-09	-2.22283e-10	-0.150915
96458113	chr9:96458113:A:G	2.13446e-06	2.71523	3.15084
96458987	chr9:96458987:AT:A	3.99093e-09	-2.22283e-10	-0.415877
96459484	chr9:96459484:T:C	1.64038e-09	-1.45356	0.148589
96460042	chr9:96460042:A:T	2.63656e-09	-2.22283e-10	-0.830424
96460260	chr9:96460260:A:G	2.65303e-09	-2.22283e-10	-0.824197
96460539	chr9:96460539:A:G	1.8118e-09	-2.22283e-10	-1.20558
96461307	chr9:96461307:G:A	1.87522e-09	-2.22283e-10	-1.17118
96461633	chr9:96461633:G:A	9.61587e-10	-1.83907	-2.98501e-10
96461745	chr9:96461745:T:A	9.54713e-10	-1.84624	-2.98501e-10
96461793	chr9:96461793:G:A	1.87637e-09	-2.22283e-10	-1.17056
96462313	chr9:96462313:TG:T	1.64431e-09	-1.30258	-2.98501e-10
96462680	chr9:96462680:C:G	3.48784e-10	-1.58336	-1.26985
96462784	chr9:96462784:T:C	9.12585e-10	-1.89137	-2.98501e-10
96462816	chr9:96462816:G:A	7.43799e-09	-2.22283e-10	0.2067
96463985	chr9:96463985:T:G	2.57868e-09	-2.22283e-10	-0.852624
96464399	chr9:96464399:G:A	1.18252e-09	-1.63225	-2.98501e-10
96464655	chr9:96464655:A:C	9.54196e-10	-1.84679	-2.98501e-10
96464657	chr9:96464657:G:A	4.47536e-09	-2.22283e-10	-0.301313
96465318	chr9:96465318:T:C	2.13036e-09	-2.22283e-10	-1.04361
96465367	chr9:96465367:G:A	7.66259e-09	-2.22283e-10	0.23645
96465560	chr9:96465560:A:G	3.31963e-08	1.70254	-2.98501e-10
96466322	chr9:96466322:ATG:A	2.59026e-09	-2.22283e-10	-0.848142
96466716	chr9:96466716:T:G	6.97887e-09	-2.22283e-10	0.142987
96467321	chr9:96467321:AC:A	7.43749e-09	-2.22283e-10	0.206634
96467549	chr9:96467549:G:A	5.33972e-09	-2.22283e-10	-0.124728
96468084	chr9:96468084:T:C	4.13629e-08	1.96162	-0.0391368
96468635	chr9:96468635:C:T	1.18168e-08	0.669623	-2.98501e-10
96468814	chr9:96468814:T:A	1.39124e-06	2.34473	3.09332
96468875	chr9:96468875:T:G	1.68527e-09	-2.22283e-10	-1.27798
96468906	chr9:96468906:T:G	4.28668e-09	-2.22283e-10	-0.344387
96469543	chr9:96469543:T:C	9.66716e-10	-1.83375	-2.98501e-10
96469550	chr9:96469550:T:C	3.35319e-09	-2.22283e-10	-0.589989
96469616	chr9:96469616:G:A	1.7063e-09	-1.26557	-2.98501e-10
96470436	chr9:96470436:C:G	1.89792e-09	-2.22283e-10	-1.15914
96471125	chr9:96471125:TGTTG:T	7.86175e-09	-2.22283e-10	0.262108
96471301	chr9:96471301:C:A	1.79457e-09	-2.22283e-10	-1.21513
96471316	chr9:96471316:C:T	1.74189e-09	-2.22283e-10	-1.24493
96471466	chr9:96471466:T:A	9.54647e-10	-1.84631	-2.98501e-10
96471551	chr9:96471551:A:G	9.44492e-10	-1.85701	-2.98501e-10
96471562	chr9:96471562:C:T	7.4226e-09	-2.22283e-10	0.204629
96471779	chr9:96471779:C:T	9.54863e-10	-1.84609	-2.98501e-10
96472275	chr9:96472275:T:G	1.1018e-06	3.13253	2.07227
96472459	chr9:96472459:C:T	1.09203e-09	-1.71186	-2.98501e-10
96472484	chr9:96472484:C:T	5.16267e-09	-0.158446	-2.98501e-10
96472753	chr9:96472753:C:T	2.12906e-09	-2.22283e-10	-1.04422
96473372	chr9:96473372:C:G	9.28169e-10	-1.87444	-2.98501e-10
96473544	chr9:96473544:C:G	1.91e-09	-2.22283e-10	-1.15279
96474044	chr9:96474044:A:G	7.67508e-08	2.78719	-0.246529
96474562	chr9:96474562:C:A	4.13191e-09	-2.22283e-10	-0.381162
96475269	chr9:96475269:A:G	2.01531e-09	-2.22283e-10	-1.09913
96475325	chr9:96475325:G:A	2.46653e-09	-2.22283e-10	-0.897086
96475431	chr9:96475431:G:C	7.76926e-09	-2.22283e-10	0.250275
96476091	chr9:96476091:G:C	2.12866e-09	-2.22283e-10	-1.04441
96476166	chr9:96476166:T:C	1.897e-09	-2.22283e-10	-1.15963
96477559	chr9:96477559:A:C	6.00141e-06	2.80448	4.09537
96477628	chr9:96477628:AATTT:A	1.73966e-09	-2.22283e-10	-1.24621
96477770	chr9:96477770:T:C	2.00343e-09	-2.22283e-10	-1.10504
96477931	chr9:96477931:A:G	2.57758e-09	-2.22283e-10	-0.85305
96478051	chr9:96478051:T:C	9.68312e-10	-1.8321	-2.98501e-10
96478210	chr9:96478210:G:C	6.79826e-09	-2.22283e-10	0.116766
96478211	chr9:96478211:C:T	6.7562e-09	-2.22283e-10	0.110561
96478218	chr9:96478218:C:T	1.84336e-09	-2.22283e-10	-1.18831
96478556	chr9:96478556:C:T	9.54574e-10	-1.84639	-2.98501e-10
96479412	chr9:96479412:AT:A	2.01263e-09	-2.22283e-10	-1.10046
96479565	chr9:96479565:A:G	2.54006e-09	-2.22283e-10	-0.867712
96480137	chr9:96480137:C:T	2.13672e-09	-2.22283e-10	-1.04063
96480626	chr9:96480626:C:T	1.69121e-09	-2.22283e-10	-1.27445
96481282	chr9:96481282:C:T	5.99532e-09	-2.22283e-10	-0.00892161
96481388	chr9:96481388:G:A	7.08335e-09	-2.22283e-10	0.157847
96482299	chr9:96482299:C:A	8.05318e-08	2.90411	-0.31536
96482828	chr9:96482828:TTGTTTC:T	6.85066e-09	-2.22283e-10	0.124444
96483205	chr9:96483205:CTCTGTGG:C	1.11714e-06	3.11376	2.10487
96483214	chr9:96483214:T:A	1.16227e-06	3.11877	2.13946
96483216	chr9:96483216:T:TAGA	1.08327e-06	3.162	2.02583
96483292	chr9:96483292:C:T	1.19724e-06	3.17395	2.11392
96483408	chr9:96483408:T:C	9.81865e-07	3.10941	1.98014
96483877	chr9:96483877:C:T	3.21346e-06	2.91696	3.35824
96483935	chr9:96483935:C:T	1.30308e-06	3.2763	2.09629
96484730	chr9:96484730:G:A	9.752e-08	3.04079	-0.260629
96484769	chr9:96484769:G:A	1.68325e-09	-2.22283e-10	-1.27917
96484992	chr9:96484992:C:T	1.2074e-06	3.18214	2.11419
96485212	chr9:96485212:C:T	1.35926e-06	3.08753	2.32726
96485476	chr9:96485476:C:T	1.21149e-06	3.19942	2.10028
96485545	chr9:96485545:C:T	1.25249e-06	3.24519	2.0878
96485775	chr9:96485775:T:G	1.2405e-06	3.19406	2.12931
96486391	chr9:96486391:A:G	3.62952e-09	-0.510801	-2.98501e-10
96486793	chr9:96486793:C:T	9.78842e-10	-1.82129	-2.98501e-10
96486917	chr9:96486917:C:T	3.56735e-10	-1.76962	-1.06104
96486922	chr9:96486922:C:T	3.52384e-10	-1.77752	-1.06542
96487129	chr9:96487129:G:A	1.66399e-08	1.0119	-2.98501e-10
96487266	chr9:96487266:A:T	3.78328e-06	3.67205	2.76639
96487336	chr9:96487336:A:G	5.2526e-09	-2.22283e-10	-0.141177
96487427	chr9:96487427:T:C	1.21969e-06	3.14598	2.16048
96487635	chr9:96487635:T:G	7.43202e-09	-2.22283e-10	0.205897
96487662	chr9:96487662:A:G	9.57949e-10	-1.84286	-2.98501e-10
96488181	chr9:96488181:C:T	8.76973e-07	3.14598	1.83059
96490060	chr9:96490060:C:T	2.89877e-09	-2.22283e-10	-0.735613
96490182	chr9:96490182:A:G	2.27953e-06	3.06914	2.86269
96490800	chr9:96490800:C:T	4.5713e-07	2.84121	1.48386
96491345	chr9:96491345:A:G	2.04967e-09	-2.22283e-10	-1.08222
96491397	chr9:96491397:G:T	6.84221e-09	-2.22283e-10	0.123211
96492112	chr9:96492112:C:T	9.94339e-10	-1.80558	-2.98501e-10
96492123	chr9:96492123:C:T	2.03498e-09	-2.22283e-10	-1.08941
96492158	chr9:96492158:A:G	1.22093e-07	2.79662	0.208259
96493326	chr9:96493326:G:A	6.98049e-07	3.80691	0.941482
96493562	chr9:96493562:A:G	1.71197e-09	-2.22283e-10	-1.26226
96493773	chr9:96493773:TATGATC:T	2.86221e-09	-2.22283e-10	-0.748306
96493933	chr9:96493933:T:C	7.32267e-08	3.06311	-0.569448
96494130	chr9:96494130:C:T	2.24286e-07	3.49424	0.118778
96494173	chr9:96494173:A:G	1.68652e-09	-2.22283e-10	-1.27723
96494288	chr9:96494288:T:C	8.63275e-08	3.01415	-0.355903
96494546	chr9:96494546:CT:C	1.42756e-07	2.72049	0.440749
96494653	chr9:96494653:T:G	1.68642e-09	-2.22283e-10	-1.27729
96494980	chr9:96494980:A:G	5.73025e-09	-0.0961213	0.0419796
96495862	chr9:96495862:T:C	6.36708e-09	1.13902	-1.08778
96496659	chr9:96496659:G:A	3.72149e-09	-2.22283e-10	-0.485776
96496809	chr9:96496809:C:T	2.11811e-09	-2.22283e-10	-1.04937
96496892	chr9:96496892:G:T	6.15663e-09	-2.22283e-10	0.0176296
96497462	chr9:96497462:C:T	9.67062e-09	1.64816	-1.17897
96497542	chr9:96497542:AC:A	6.9433e-09	1.40167	-1.26379
96497570	chr9:96497570:G:A	2.71734e-09	-2.22283e-10	-0.800246
96497580	chr9:96497580:T:C	6.08028e-09	1.28148	-1.27632
96497965	chr9:96497965:G:A	5.70575e-09	1.21773	-1.27616
96498292	chr9:96498292:A:G	5.56664e-09	1.03944	-1.12255
96498922	chr9:96498922:T:C	6.2257e-09	1.30627	-1.27748
96499354	chr9:96499354:G:A	3.97173e-09	-2.22283e-10	-0.420699
96499545	chr9:96499545:A:T	5.0082e-09	-2.22283e-10	-0.188823
96499945	chr9:96499945:G:C	2.44054e-09	-2.22283e-10	-0.90768
96500014	chr9:96500014:A:G	4.17688e-08	1.53692	0.395326
96500506	chr9:96500506:T:TA	5.24855e-09	1.00219	-1.14414
96501215	chr9:96501215:T:C	3.599e-08	1.54434	0.238997
96501298	chr9:96501298:A:G	3.46628e-08	1.59268	0.153091
96502290	chr9:96502290:A:G	2.35813e-09	-2.22283e-10	-0.942033
96502857	chr9:96502857:T:A	4.93038e-09	0.961121	-1.16561
96504107	chr9:96504107:G:A	6.87601e-09	1.32969	-1.20155
96504378	chr9:96504378:T:C	2.30408e-09	-2.22283e-10	-0.965219
96504798	chr9:96504798:C:T	2.2112e-09	-2.22283e-10	-1.00636
96504851	chr9:96504851:G:A	1.30458e-09	-1.53402	-2.98501e-10
96505231	chr9:96505231:T:C	5.60547e-10	-1.52297	-0.855773
96505271	chr9:96505271:T:C	4.05297e-08	1.7957	0.106433
96505442	chr9:96505442:A:G	2.7765e-09	-2.22283e-10	-0.778708
96505517	chr9:96505517:C:T	3.10654e-09	-2.22283e-10	-0.666391
96505634	chr9:96505634:TAAAAG:T	7.155e-09	1.35424	-1.18633
96505917	chr9:96505917:A:G	3.33308e-09	-2.22283e-10	-0.596003
96506139	chr9:96506139:A:C	1.68153e-08	2.12471	-1.10232
96506147	chr9:96506147:C:T	6.01125e-09	1.26613	-1.2724
96506190	chr9:96506190:T:C	9.51223e-10	-1.84991	-2.98501e-10
96506408	chr9:96506408:C:A	8.01986e-09	0.826035	-0.544014
96507479	chr9:96507479:G:A	3.52764e-09	-2.22283e-10	-0.53927
96507593	chr9:96507593:T:G	2.2706e-09	-2.22283e-10	-0.979856
96507736	chr9:96507736:A:C	2.30901e-09	-2.22283e-10	-0.963081
96508055	chr9:96508055:G:A	4.36959e-09	-2.22283e-10	-0.325231
96508255	chr9:96508255:G:A	1.82891e-07	-2.22283e-10	3.40899
96508371	chr9:96508371:CTAAA:C	6.08271e-10	-1.78035	-0.516684
96508529	chr9:96508529:A:C	2.62494e-09	-2.22283e-10	-0.834842
96509001	chr9:96509001:G:GCC	2.3061e-09	-2.22283e-10	-0.964341
96509272	chr9:96509272:A:G	6.97401e-09	1.39612	-1.25383
96510023	chr9:96510023:G:C	4.85164e-09	0.898228	-1.11881
96510289	chr9:96510289:G:A	5.97283e-09	1.26494	-1.27762
96510848	chr9:96510848:C:T	2.19917e-09	-1.01182	-2.98501e-10
96510914	chr9:96510914:C:T	1.68336e-09	-2.22283e-10	-1.27911
96511366	chr9:96511366:T:C	5.44692e-09	-2.22283e-10	-0.104849
96511956	chr9:96511956:A:G	5.34862e-09	1.04606	-1.16912
96512329	chr9:96512329:T:C	3.76209e-09	0.685448	-1.16037
96512672	chr9:96512672:C:T	6.91113e-09	1.36366	-1.23043
96513059	chr9:96513059:T:C	2.52646e-09	-2.22283e-10	-0.87308
96513320	chr9:96513320:C:T	1.6832e-09	-2.22283e-10	-1.27921
96515969	chr9:96515969:A:G	5.13023e-08	-2.22283e-10	2.13783
96516232	chr9:96516232:C:T	2.18214e-09	-2.22283e-10	-1.0196
96516265	chr9:96516265:C:A	1.84756e-08	-1.13177	2.24832
96516830	chr9:96516830:C:T	7.80129e-09	0.254388	-2.98501e-10
96517037	chr9:96517037:T:C	2.83557e-09	-2.22283e-10	-0.757658
96517226	chr9:96517226:C:T	1.2316e-08	1.92734	-1.21634
96517391	chr9:96517391:A:G	6.30455e-10	-1.8323	-0.428909
96517509	chr9:96517509:G:A	4.33721e-09	-2.22283e-10	-0.332669
96517843	chr9:96517843:T:A	1.69993e-09	-2.22283e-10	-1.26931
96518139	chr9:96518139:A:G	1.13923e-05	7.03946	0.501331
96518281	chr9:96518281:C:T	4.50242e-09	-2.22283e-10	-0.295286
96518299	chr9:96518299:G:A	4.02839e-09	-2.22283e-10	-0.406532
96518332	chr9:96518332:C:T	1.165e-05	7.05152	0.511643
96518803	chr9:96518803:T:C	5.54999e-09	-2.22283e-10	-0.0861034
96518862	chr9:96518862:T:C	4.57897e-09	-2.22283e-10	-0.278427
96519120	chr9:96519120:G:A	4.26674e-09	-2.22283e-10	-0.34905
96519463	chr9:96519463:C:T	2.46445e-09	-2.22283e-10	-0.897932
96519629	chr9:96519629:G:A	4.07677e-09	-2.22283e-10	-0.394595
96519987	chr9:96519987:G:C	1.00019e-08	1.77461	-1.27173
96520468	chr9:96520468:C:T	1.07482e-09	-1.72775	-2.98501e-10
96520992	chr9:96520992:G:A	1.98565e-09	-2.22283e-10	-1.11395
96521136	chr9:96521136:C:T	1.96356e-09	-2.22283e-10	-1.12514
96521450	chr9:96521450:T:C	6.46064e-10	-1.90106	-0.3357
96521557	chr9:96521557:C:A	1.69218e-09	-2.22283e-10	-1.27388
96522891	chr9:96522891:T:TA	1.95614e-09	-2.22283e-10	-1.12893
96523411	chr9:96523411:G:T	4.37939e-10	-1.83806	-0.787512
96523502	chr9:96523502:G:A	3.04096e-09	-2.22283e-10	-0.687726
96523570	chr9:96523570:C:T	1.72391e-09	-2.22283e-10	-1.25531
96523753	chr9:96523753:A:G	1.77526e-09	-2.22283e-10	-1.22596
96523766	chr9:96523766:T:G	1.94041e-09	-2.22283e-10	-1.137
96523797	chr9:96523797:TTTTTTTAAAA:T	1.8226e-09	-2.22283e-10	-1.19963
96523809	chr9:96523809:G:A	1.80797e-09	-2.22283e-10	-1.2077
96523841	chr9:96523841:T:C	1.69097e-09	-2.22283e-10	-1.2746
96523899	chr9:96523899:G:A	3.38606e-09	-2.22283e-10	-0.580233
96524096	chr9:96524096:G:C	6.19732e-10	-1.89891	-0.379457
96525478	chr9:96525478:T:C	1.68323e-09	-2.22283e-10	-1.27919
96525754	chr9:96525754:G:C	1.70519e-09	-2.22283e-10	-1.26622
96525756	chr9:96525756:TG:T	1.87676e-09	-1.17035	-2.98501e-10
96526300	chr9:96526300:G:A	3.09662e-09	-2.22283e-10	-0.669589
96526349	chr9:96526349:C:T	2.95069e-09	-2.22283e-10	-0.71786
96526669	chr9:96526669:A:G	0.00980563	13.8652	0.433345
96526970	chr9:96526970:CTTTTG:C	1.68324e-09	-2.22283e-10	-1.27918
96527073	chr9:96527073:G:C	4.55516e-10	-1.85605	-0.730172
96527261	chr9:96527261:C:T	5.51489e-09	-2.22283e-10	-0.0924476
96527265	chr9:96527265:G:A	3.68315e-09	-2.22283e-10	-0.496132
96527459	chr9:96527459:A:C	2.97914e-09	-2.22283e-10	-0.708266
96527663	chr9:96527663:C:T	4.32408e-10	-1.83139	-0.806893
96527765	chr9:96527765:A:G	4.36713e-10	-1.89717	-0.731214
96527816	chr9:96527816:C:T	1.84922e-09	-2.22283e-10	-1.18514
96527981	chr9:96527981:C:A	2.94266e-09	-2.22283e-10	-0.720587
96528586	chr9:96528586:T:C	1.90568e-09	-2.22283e-10	-1.15506
96528592	chr9:96528592:T:C	2.94835e-09	-2.22283e-10	-0.718654
96528892	chr9:96528892:C:T	1.70824e-09	-2.22283e-10	-1.26444
96528954	chr9:96528954:T:C	1.71104e-09	-2.22283e-10	-1.2628
96529844	chr9:96529844:C:T	6.42961e-10	-1.89932	-0.342253
96529943	chr9:96529943:T:G	2.92491e-09	-2.22283e-10	-0.726636
96530754	chr9:96530754:G:A	1.89544e-09	-2.22283e-10	-1.16045
96530856	chr9:96530856:T:C	6.51614e-10	-1.90026	-0.327943
96530894	chr9:96530894:C:T	5.60667e-10	-1.72966	-0.648871
96531264	chr9:96531264:T:C	4.40527e-09	-2.22283e-10	-0.317099
96531362	chr9:96531362:G:A	4.38482e-09	-2.22283e-10	-0.321752
96531463	chr9:96531463:T:C	1.42498e-08	0.856844	-2.98501e-10
96532003	chr9:96532003:A:G	4.41934e-10	-1.84318	-0.773318
96532375	chr9:96532375:T:C	1.70574e-09	-2.22283e-10	-1.2659
96532427	chr9:96532427:T:C	1.68324e-09	-2.22283e-10	-1.27918
96532454	chr9:96532454:G:A	2.90414e-09	-2.22283e-10	-0.733764
96532611	chr9:96532611:T:C	3.0036e-09	-2.22283e-10	-0.700088
96532804	chr9:96532804:C:G	1.70409e-09	-2.22283e-10	-1.26687
96532950	chr9:96532950:T:C	1.68327e-09	-2.22283e-10	-1.27916
96533077	chr9:96533077:G:A	1.33094e-09	-1.51402	-2.98501e-10
96533114	chr9:96533114:C:T	1.70678e-09	-2.22283e-10	-1.26529
96533278	chr9:96533278:T:G	1.81944e-09	-2.22283e-10	-1.20137
96533512	chr9:96533512:A:G	2.09251e-09	-2.22283e-10	-1.06154
96533684	chr9:96533684:T:C	4.28848e-10	-1.8624	-0.78415
96533860	chr9:96533860:T:C	1.8378e-09	-2.22283e-10	-1.19133
96533968	chr9:96533968:A:G	4.29293e-09	-2.22283e-10	-0.34293
96534184	chr9:96534184:A:G	4.19871e-10	-1.8624	-0.805307
96534337	chr9:96534337:C:T	1.46236e-07	3.18532	-2.98501e-10
96535159	chr9:96535159:T:C	6.36751e-09	-2.22283e-10	0.051309
96535248	chr9:96535248:A:G	6.67558e-10	-1.90063	-0.303397
96535271	chr9:96535271:C:A	2.89766e-09	-2.22283e-10	-0.735996
96535708	chr9:96535708:AGGTAATCCCAAACCAGTTTACTGGACTTAATGATCAACATGGGGAATCAGTCAGCCCATGTTCCATAATACAAAGGTCTAAACAGCC:A	2.60816e-09	-2.22283e-10	-0.841256
96536573	chr9:96536573:A:C	1.00014e-09	-1.79976	-2.98501e-10
96537815	chr9:96537815:C:T	1.99446e-09	-2.22283e-10	-1.10952
96537858	chr9:96537858:G:T	4.94244e-09	-2.22283e-10	-0.202041
96537935	chr9:96537935:A:G	3.05865e-09	-2.22283e-10	-0.681926
96537968	chr9:96537968:T:C	2.98244e-09	-2.22283e-10	-0.707157
96538930	chr9:96538930:G:A	4.21717e-09	-2.22283e-10	-0.360735
96539274	chr9:96539274:G:C	1.7847e-09	-2.22283e-10	-1.22065
96540306	chr9:96540306:C:T	2.05604e-09	-2.22283e-10	-1.07912
96540780	chr9:96540780:C:T	4.31613e-09	-2.22283e-10	-0.337541
96542220	chr9:96542220:AGGGGCAAAGCATTTGAATTTTTTCTTTAAACTGGAAAATACC:A	1.8597e-09	-2.22283e-10	-1.17948
96542332	chr9:96542332:T:A	2.99447e-09	-2.22283e-10	-0.703135
96542404	chr9:96542404:C:T	3.05225e-09	-2.22283e-10	-0.68402
96542675	chr9:96542675:G:C	2.94589e-09	-2.22283e-10	-0.719488
96542931	chr9:96542931:A:C	2.90294e-09	-2.22283e-10	-0.734175
96542932	chr9:96542932:A:C	2.92174e-09	-2.22283e-10	-0.727721
96543182	chr9:96543182:A:C	2.94307e-09	-2.22283e-10	-0.720447
96543720	chr9:96543720:T:C	1.34365e-09	-1.50451	-2.98501e-10
96543765	chr9:96543765:G:A	9.03152e-10	-1.90176	-2.98501e-10
96543817	chr9:96543817:G:A	4.59074e-09	-2.22283e-10	-0.275858
96544175	chr9:96544175:C:T	1.67855e-09	-1.28197	-2.98501e-10
96544256	chr9:96544256:T:C	4.56319e-09	-2.22283e-10	-0.281879
96545169	chr9:96545169:C:G	4.13825e-09	-2.22283e-10	-0.379626
96545630	chr9:96545630:T:C	4.58064e-09	-2.22283e-10	-0.278063
96546082	chr9:96546082:T:C	1.79436e-09	-2.22283e-10	-1.21525
96546220	chr9:96546220:G:A	4.57399e-09	-2.22283e-10	-0.279515
96546420	chr9:96546420:A:ATCT	2.96688e-09	-2.22283e-10	-0.712388
96546500	chr9:96546500:A:C	2.99522e-09	-2.22283e-10	-0.702883
96546605	chr9:96546605:A:T	3.45509e-10	-1.69543	-1.16721
96546858	chr9:96546858:T:C	2.9742e-09	-2.22283e-10	-0.709926
96546887	chr9:96546887:C:T	3.97938e-10	-1.7009	-1.02046
96547138	chr9:96547138:G:C	4.47744e-09	-2.22283e-10	-0.300848
96547175	chr9:96547175:A:G	2.98154e-09	-2.22283e-10	-0.707459
96547335	chr9:96547335:G:A	1.85883e-09	-2.22283e-10	-1.17995
96547391	chr9:96547391:A:G	6.48116e-10	-1.9018	-0.331786
96547453	chr9:96547453:G:A	1.79765e-09	-2.22283e-10	-1.21342
96547811	chr9:96547811:A:T	4.90753e-10	-1.89312	-0.618594
96547895	chr9:96547895:A:G	2.94581e-09	-2.22283e-10	-0.719515
96547918	chr9:96547918:C:T	1.883e-09	-2.22283e-10	-1.16704
96547975	chr9:96547975:G:A	1.8151e-09	-2.22283e-10	-1.20376
96548116	chr9:96548116:C:T	4.74354e-09	-2.22283e-10	-0.243117
96548332	chr9:96548332:A:T	1.85718e-09	-2.22283e-10	-1.18084
96548646	chr9:96548646:A:G	5.39379e-10	-1.88887	-0.528364
96548895	chr9:96548895:G:A	6.56217e-10	-1.90185	-0.319318
96548926	chr9:96548926:C:T	1.80417e-09	-2.22283e-10	-1.2098
96549533	chr9:96549533:C:T	1.69764e-09	-2.22283e-10	-1.27066
96549571	chr9:96549571:A:T	4.33748e-09	-2.22283e-10	-0.332606
96549750	chr9:96549750:T:C	2.92185e-09	-2.22283e-10	-0.727684
96549968	chr9:96549968:A:G	3.08115e-09	-2.22283e-10	-0.674596
96550049	chr9:96550049:AGAG:A	4.94849e-09	-2.22283e-10	-0.200818
96550154	chr9:96550154:T:C	2.8165e-09	-2.22283e-10	-0.764405
96550514	chr9:96550514:C:T	1.80769e-09	-2.22283e-10	-1.20785
96550820	chr9:96550820:G:A	4.25486e-09	-2.22283e-10	-0.351838
96550905	chr9:96550905:C:G	2.90431e-09	-2.22283e-10	-0.733703
96551609	chr9:96551609:G:A	3.41589e-10	-1.70587	-1.16817
96551730	chr9:96551730:C:T	0.0224315	14.9188	0.207323
96552368	chr9:96552368:T:G	1.75424e-09	-2.22283e-10	-1.23786
96552605	chr9:96552605:T:C	7.74034e-09	1.49829	-1.25174
96553031	chr9:96553031:T:C	1.35682e-08	1.33578	-0.527955
96553157	chr9:96553157:A:C	1.85046e-09	-2.22283e-10	-1.18447
96553246	chr9:96553246:G:C	7.65494e-08	-2.22283e-10	2.53804
96553365	chr9:96553365:T:C	9.39485e-10	-1.24479	-0.617531
96553714	chr9:96553714:A:T	1.92736e-09	-2.22283e-10	-1.14375
96553845	chr9:96553845:T:C	1.68331e-09	-2.22283e-10	-1.27914
96553948	chr9:96553948:G:A	1.84464e-09	-2.22283e-10	-1.18762
96554627	chr9:96554627:T:C	2.87758e-09	-2.22283e-10	-0.742952
96555446	chr9:96555446:C:G	1.7884e-09	-2.22283e-10	-1.21858
96555557	chr9:96555557:G:C	2.88515e-09	-2.22283e-10	-0.740324
96555920	chr9:96555920:T:TTAGTATG	3.57905e-09	-0.790313	0.26551
96555923	chr9:96555923:CA:C	3.44333e-09	-0.790034	0.226571
96556717	chr9:96556717:A:G	2.896e-09	-2.22283e-10	-0.736569
96557108	chr9:96557108:G:A	2.96418e-09	-2.22283e-10	-0.7133
96557232	chr9:96557232:T:C	1.78735e-09	-2.22283e-10	-1.21917
96557343	chr9:96557343:G:A	1.86112e-09	-2.22283e-10	-1.17872
96557590	chr9:96557590:T:C	1.95528e-09	-2.22283e-10	-1.12937
96557592	chr9:96557592:A:G	1.77413e-09	-2.22283e-10	-1.22659
96558748	chr9:96558748:T:A	4.8449e-10	-1.89518	-0.629383
96559239	chr9:96559239:A:T	1.02474e-08	-2.22283e-10	0.52712
96559385	chr9:96559385:G:A	2.96713e-09	-2.22283e-10	-0.712303
96559581	chr9:96559581:A:G	2.8716e-09	-2.22283e-10	-0.745032
96559963	chr9:96559963:T:G	5.60807e-09	1.13837	-1.21406
96560047	chr9:96560047:T:A	2.01364e-09	-2.22283e-10	-1.09996
96560067	chr9:96560067:A:G	2.85051e-09	-2.22283e-10	-0.752404
96560739	chr9:96560739:C:T	1.8447e-09	-2.22283e-10	-1.18758
96560890	chr9:96560890:T:C	1.69309e-09	-2.22283e-10	-1.27334
96561046	chr9:96561046:C:A	2.00541e-09	-2.22283e-10	-1.10405
96561156	chr9:96561156:C:T	1.79595e-09	-2.22283e-10	-1.21437
96561577	chr9:96561577:C:T	2.91972e-09	-2.22283e-10	-0.728413
96561812	chr9:96561812:A:G	2.92662e-09	-2.22283e-10	-0.726051
96561871	chr9:96561871:C:T	1.87395e-09	-2.22283e-10	-1.17185
96561886	chr9:96561886:C:T	1.73547e-09	-2.22283e-10	-1.24862
96562095	chr9:96562095:T:C	8.24001e-08	2.14725	0.464436
96562125	chr9:96562125:G:C	4.80996e-09	-2.22283e-10	-0.229212
96562349	chr9:96562349:C:T	2.09724e-09	-1.05928	-2.98501e-10
96563315	chr9:96563315:T:C	2.99581e-09	-2.22283e-10	-0.702686
96563356	chr9:96563356:T:C	3.9203e-09	-2.22283e-10	-0.433732
96563670	chr9:96563670:A:G	1.73981e-09	-2.22283e-10	-1.24612
96565933	chr9:96565933:T:A	7.08058e-09	-2.22283e-10	0.157456
96566320	chr9:96566320:G:A	1.9395e-09	-2.22283e-10	-1.13747
96566634	chr9:96566634:G:A	3.77949e-10	-1.74464	-1.02826
96567344	chr9:96567344:G:A	2.86567e-09	-2.22283e-10	-0.747097
96567599	chr9:96567599:C:A	3.35412e-09	-2.22283e-10	-0.58971
96567832	chr9:96567832:T:C	8.22236e-09	1.46068	-1.15373
96567843	chr9:96567843:A:G	1.91851e-09	-2.22283e-10	-1.14835
96567901	chr9:96567901:T:G	3.80837e-09	-2.22283e-10	-0.4627
96568452	chr9:96568452:A:C	1.68954e-09	-2.22283e-10	-1.27544
96568682	chr9:96568682:G:A	8.2336e-09	1.51412	-1.2058
96569160	chr9:96569160:T:A	2.16927e-09	-2.22283e-10	-1.02551
96569255	chr9:96569255:A:C	1.95971e-09	-2.22283e-10	-1.1271
96569379	chr9:96569379:T:C	3.40178e-10	-1.60163	-1.27655
96569683	chr9:96569683:G:T	1.69228e-09	-2.22283e-10	-1.27382
96569712	chr9:96569712:C:T	3.1057e-07	3.93851	-2.98501e-10
96570032	chr9:96570032:A:G	1.87811e-09	-2.22283e-10	-1.16964
96570281	chr9:96570281:T:C	1.91038e-09	-2.22283e-10	-1.1526
96570316	chr9:96570316:C:A	3.13037e-09	-2.22283e-10	-0.65875
96570629	chr9:96570629:A:T	3.18005e-09	-2.22283e-10	-0.643003
96570739	chr9:96570739:T:C	3.13977e-09	-2.22283e-10	-0.655749
96571180	chr9:96571180:T:A	9.27285e-09	0.42719	-2.98501e-10
96571235	chr9:96571235:G:A	1.86201e-09	-2.22283e-10	-1.17825
96571415	chr9:96571415:C:T	1.69916e-09	-1.26977	-2.98501e-10
96571416	chr9:96571416:C:T	9.04483e-10	-1.90029	-2.98501e-10
96571465	chr9:96571465:C:G	1.77161e-09	-2.22283e-10	-1.22801
96571503	chr9:96571503:C:A	1.75101e-09	-2.22283e-10	-1.23971
96571549	chr9:96571549:A:G	1.0726e-09	-1.72981	-2.98501e-10
96571635	chr9:96571635:G:A	1.70375e-09	-2.22283e-10	-1.26707
96572061	chr9:96572061:G:A	3.18708e-09	-2.22283e-10	-0.640796
96572154	chr9:96572154:C:A	3.16325e-09	-2.22283e-10	-0.648299
96572400	chr9:96572400:G:A	3.18708e-09	-2.22283e-10	-0.640796
96572984	chr9:96572984:T:A	5.60943e-09	-2.22283e-10	-0.0754512
96573618	chr9:96573618:TA:T	1.81522e-09	-2.22283e-10	-1.20369
96573852	chr9:96573852:A:G	1.03187e-09	-1.76853	-2.98501e-10
96573923	chr9:96573923:G:A	1.96923e-09	-1.12226	-2.98501e-10
96573954	chr9:96573954:T:C	1.79071e-09	-2.22283e-10	-1.21729
96573965	chr9:96573965:G:A	1.94856e-09	-2.22283e-10	-1.13281
96574016	chr9:96574016:G:A	1.93652e-09	-2.22283e-10	-1.13901
96575224	chr9:96575224:G:C	1.80114e-09	-2.22283e-10	-1.21148
96575483	chr9:96575483:C:T	2.11912e-09	-2.22283e-10	-1.0489
96576229	chr9:96576229:G:A	3.27003e-09	-2.22283e-10	-0.6151
96576404	chr9:96576404:G:T	3.16147e-09	-2.22283e-10	-0.648863
96576493	chr9:96576493:G:A	3.35829e-09	-2.22283e-10	-0.588468
96576946	chr9:96576946:T:C	9.52886e-10	-1.84816	-2.98501e-10
96577048	chr9:96577048:T:G	1.04478e-09	-1.7561	-2.98501e-10
96577143	chr9:96577143:C:T	3.0883e-09	-2.22283e-10	-0.67228
96577634	chr9:96577634:C:T	1.72539e-09	-2.22283e-10	-1.25445
96577796	chr9:96577796:A:T	5.99432e-09	-2.22283e-10	-0.00908722
96577852	chr9:96577852:T:C	2.2255e-09	-2.22283e-10	-0.99992
96578469	chr9:96578469:C:T	1.72967e-09	-2.22283e-10	-1.25197
96579019	chr9:96579019:T:C	1.94243e-09	-2.22283e-10	-1.13596
96579049	chr9:96579049:T:A	1.68538e-09	-2.22283e-10	-1.27791
96579488	chr9:96579488:A:C	1.12478e-09	-1.68231	-2.98501e-10
96579511	chr9:96579511:G:A	1.68891e-09	-2.22283e-10	-1.27582
96579874	chr9:96579874:G:A	3.53497e-09	-2.22283e-10	-0.537194
96580062	chr9:96580062:A:T	1.83828e-09	-2.22283e-10	-1.19107
96580147	chr9:96580147:T:A	1.68364e-09	-2.22283e-10	-1.27894
96580258	chr9:96580258:C:T	6.48734e-09	-2.22283e-10	0.0699523
96580309	chr9:96580309:G:A	1.68795e-09	-2.22283e-10	-1.27639
96580620	chr9:96580620:C:T	4.24916e-09	-2.22283e-10	-0.353178
96580692	chr9:96580692:G:T	4.18908e-09	-2.22283e-10	-0.36742
96582342	chr9:96582342:G:A	1.99479e-09	-1.10936	-2.98501e-10
96582676	chr9:96582676:G:T	4.09136e-09	-2.22283e-10	-0.391023
96582984	chr9:96582984:T:C	4.15623e-09	-2.22283e-10	-0.375293
96583203	chr9:96583203:T:C	1.69186e-09	-2.22283e-10	-1.27407
96583475	chr9:96583475:C:T	1.92256e-09	-2.22283e-10	-1.14624
96583780	chr9:96583780:G:A	1.74092e-09	-2.22283e-10	-1.24549
96583812	chr9:96583812:G:A	1.15545e-09	-1.65541	-2.98501e-10
96584509	chr9:96584509:TA:T	4.22361e-09	-2.22283e-10	-0.359209
96584634	chr9:96584634:A:G	4.28287e-09	-2.22283e-10	-0.345277
96584693	chr9:96584693:G:A	4.63605e-10	-1.73039	-0.838231
96584875	chr9:96584875:C:T	2.08708e-09	-1.06414	-2.98501e-10
96585263	chr9:96585263:T:C	2.37245e-09	-2.22283e-10	-0.935976
96585424	chr9:96585424:T:C	9.24526e-10	-1.87837	-2.98501e-10
96586175	chr9:96586175:T:C	1.14983e-08	-2.22283e-10	0.642298
96586286	chr9:96586286:C:T	2.06521e-09	-2.22283e-10	-1.07467
96586729	chr9:96586729:T:A	6.39584e-09	-2.22283e-10	0.0557483
96586812	chr9:96586812:T:C	1.70413e-09	-2.22283e-10	-1.26685
96587190	chr9:96587190:A:C	1.70765e-09	-2.22283e-10	-1.26478
96587301	chr9:96587301:G:A	2.37793e-09	-2.22283e-10	-0.933671
96587363	chr9:96587363:C:T	1.96792e-09	-2.22283e-10	-1.12292
96587545	chr9:96587545:C:T	4.21363e-09	-2.22283e-10	-0.361576
96587546	chr9:96587546:T:TCA	2.2987e-09	-2.22283e-10	-0.967556
96587878	chr9:96587878:G:A	1.74398e-09	-2.22283e-10	-1.24373
96588034	chr9:96588034:C:T	1.71125e-09	-2.22283e-10	-1.26268
96589194	chr9:96589194:C:T	3.30899e-08	1.73361	-0.0342845
96590271	chr9:96590271:G:A	1.76474e-09	-2.22283e-10	-1.2319
96590351	chr9:96590351:ACT:A	5.27068e-09	-2.22283e-10	-0.13774
96590566	chr9:96590566:A:G	3.12662e-09	-2.22283e-10	-0.659946
96590848	chr9:96590848:G:A	1.72173e-09	-2.22283e-10	-1.25657
96590935	chr9:96590935:T:C	1.71761e-09	-2.22283e-10	-1.25896
96590986	chr9:96590986:C:T	8.07789e-10	-1.30632	-0.707032
96591005	chr9:96591005:A:T	1.49981e-09	-1.39456	-2.98501e-10
96591809	chr9:96591809:G:A	1.74422e-09	-2.22283e-10	-1.24359
96591851	chr9:96591851:T:C	2.85672e-09	-2.22283e-10	-0.750226
96591909	chr9:96591909:C:T	4.94458e-08	2.10098	-2.98501e-10
96592040	chr9:96592040:C:T	3.27124e-09	-2.22283e-10	-0.61473
96592269	chr9:96592269:G:A	1.76595e-09	-2.22283e-10	-1.23121
96592380	chr9:96592380:A:G	2.13209e-09	-2.22283e-10	-1.0428
96592400	chr9:96592400:A:G	3.02152e-08	2.34798	-0.739537
96593603	chr9:96593603:C:T	1.71154e-09	-2.22283e-10	-1.26251
96594001	chr9:96594001:A:G	1.90472e-09	-2.22283e-10	-1.15557
96594279	chr9:96594279:T:C	3.34303e-10	-1.62482	-1.27079
96594361	chr9:96594361:G:T	5.1603e-09	-2.22283e-10	-0.158906
96594427	chr9:96594427:C:T	1.78304e-09	-2.22283e-10	-1.22158
96594837	chr9:96594837:G:A	1.91268e-09	-2.22283e-10	-1.1514
96594980	chr9:96594980:G:A	4.79314e-09	-0.232714	-2.98501e-10
96595581	chr9:96595581:A:G	9.55998e-09	-2.22283e-10	0.457686
96597244	chr9:96597244:G:A	2.7676e-09	-2.22283e-10	-0.78192
96597459	chr9:96597459:G:A	2.25554e-09	-2.22283e-10	-0.986511
96598064	chr9:96598064:G:A	1.68558e-09	-2.22283e-10	-1.27779
96598179	chr9:96598179:A:C	5.00229e-09	-2.22283e-10	-0.190004
96598659	chr9:96598659:C:T	2.36858e-09	-2.22283e-10	-0.937608
96599154	chr9:96599154:C:T	1.01637e-08	-2.22283e-10	0.518918
96599337	chr9:96599337:C:T	1.94857e-09	-2.22283e-10	-1.1328
96599918	chr9:96599918:A:G	7.31123e-10	-1.16276	-0.950318
96599921	chr9:96599921:G:A	5.383e-09	-0.592831	0.476178
96600278	chr9:96600278:A:T	2.05146e-09	-2.22283e-10	-1.08135
96600793	chr9:96600793:G:A	1.71509e-09	-2.22283e-10	-1.26043
96600935	chr9:96600935:T:C	2.4098e-09	-2.22283e-10	-0.920357
96600998	chr9:96600998:A:G	1.7419e-09	-2.22283e-10	-1.24492
96601000	chr9:96601000:A:T	1.73768e-09	-2.22283e-10	-1.24735
96601211	chr9:96601211:C:G	3.01338e-09	-2.22283e-10	-0.696838
96601410	chr9:96601410:T:C	2.04525e-09	-2.22283e-10	-1.08438
96601690	chr9:96601690:A:G	6.9236e-10	-1.30847	-0.85908
96602670	chr9:96602670:G:A	2.34229e-09	-2.22283e-10	-0.948773
96602782	chr9:96602782:C:T	4.90194e-09	-2.22283e-10	-0.210269
96603467	chr9:96603467:C:T	1.71978e-09	-2.22283e-10	-1.2577
96603600	chr9:96603600:A:C	1.76398e-09	-2.22283e-10	-1.23233
96604966	chr9:96604966:AG:A	2.12429e-09	-2.22283e-10	-1.04646
96604988	chr9:96604988:A:T	3.06867e-09	-2.22283e-10	-0.678656
96605276	chr9:96605276:A:G	4.19905e-09	-0.365042	-2.98501e-10
96605814	chr9:96605814:T:C	1.68334e-09	-2.22283e-10	-1.27912
96605816	chr9:96605816:A:G	4.67301e-10	-1.61754	-0.943145
96605946	chr9:96605946:C:T	1.68842e-09	-2.22283e-10	-1.2761
96606066	chr9:96606066:G:T	1.48299e-08	-2.22283e-10	0.896744
96606067	chr9:96606067:C:T	2.58832e-09	-2.22283e-10	-0.848892
96606349	chr9:96606349:A:G	1.70501e-09	-2.22283e-10	-1.26633
96606925	chr9:96606925:A:G	3.15514e-09	-2.22283e-10	-0.650869
96607055	chr9:96607055:A:G	4.13789e-09	-2.22283e-10	-0.379715
96607198	chr9:96607198:A:G	2.84721e-09	-2.22283e-10	-0.753562
96607719	chr9:96607719:G:A	4.53832e-09	-2.22283e-10	-0.287342
96607902	chr9:96607902:A:G	2.83793e-09	-2.22283e-10	-0.756826
96608316	chr9:96608316:A:C	5.29502e-10	-1.72535	-0.71037
96608558	chr9:96608558:C:T	9.2885e-10	-1.87371	-2.98501e-10
96608658	chr9:96608658:T:C	1.69541e-09	-2.22283e-10	-1.27197
96608797	chr9:96608797:G:A	1.48124e-08	-2.22283e-10	0.895564
96608808	chr9:96608808:C:T	2.87671e-09	-2.22283e-10	-0.743253
96608923	chr9:96608923:AC:A	5.71142e-09	-2.22283e-10	-0.0574331
96609193	chr9:96609193:T:C	3.61525e-10	-1.63892	-1.1784
96609515	chr9:96609515:C:T	2.36384e-09	-2.22283e-10	-0.939614
96609738	chr9:96609738:T:A	8.95297e-09	1.02022	-0.628136
96610187	chr9:96610187:T:C	2.76626e-09	-2.22283e-10	-0.782405
96610329	chr9:96610329:T:G	4.65735e-09	-2.22283e-10	-0.261453
96610973	chr9:96610973:C:T	2.92261e-09	-2.22283e-10	-0.727423
96611356	chr9:96611356:GTC:G	4.07823e-09	-2.22283e-10	-0.394238
96611431	chr9:96611431:A:G	3.57232e-10	-1.63695	-1.19232
96611786	chr9:96611786:T:C	5.35154e-10	-1.70148	-0.723625
96612163	chr9:96612163:G:A	1.69739e-09	-2.22283e-10	-1.27081
96612662	chr9:96612662:C:T	1.58071e-08	-2.22283e-10	0.960561
96614516	chr9:96614516:TAAATC:T	2.25738e-09	-2.22283e-10	-0.985697
96614706	chr9:96614706:T:C	2.76507e-09	-2.22283e-10	-0.782834
96614838	chr9:96614838:G:A	1.68973e-09	-2.22283e-10	-1.27533
96615032	chr9:96615032:G:A	1.03462e-09	-1.76587	-2.98501e-10
96615197	chr9:96615197:T:C	4.01664e-08	1.65527	0.237855
96615586	chr9:96615586:T:G	5.70216e-08	-2.22283e-10	2.24353
96615735	chr9:96615735:A:G	1.81211e-09	-2.22283e-10	-1.20541
96615759	chr9:96615759:A:G	3.14713e-09	-2.22283e-10	-0.653408
96615864	chr9:96615864:G:A	1.71347e-09	-2.22283e-10	-1.26138
96616147	chr9:96616147:G:A	1.71888e-09	-2.22283e-10	-1.25823
96616183	chr9:96616183:G:A	2.35901e-09	-2.22283e-10	-0.941656
96617201	chr9:96617201:T:A	1.43192e-08	-2.22283e-10	0.861703
96617210	chr9:96617210:A:T	4.21601e-09	-2.22283e-10	-0.361012
96617532	chr9:96617532:T:C	2.05842e-09	-1.07796	-2.98501e-10
96617838	chr9:96617838:T:G	4.12937e-09	-2.22283e-10	-0.381775
96618383	chr9:96618383:C:G	4.21283e-09	-2.22283e-10	-0.361766
96618472	chr9:96618472:C:A	2.40167e-09	-2.22283e-10	-0.923736
96618640	chr9:96618640:G:A	1.68737e-09	-2.22283e-10	-1.27673
96618781	chr9:96618781:C:T	2.03196e-09	-2.22283e-10	-1.0909
96620788	chr9:96620788:C:G	2.36171e-09	-2.22283e-10	-0.940515
96621269	chr9:96621269:T:C	1.08927e-09	-1.71439	-2.98501e-10
96621568	chr9:96621568:T:C	1.78253e-09	-2.22283e-10	-1.22186
96622241	chr9:96622241:G:A	1.81638e-09	-2.22283e-10	-1.20306
96622317	chr9:96622317:G:T	1.85002e-09	-2.22283e-10	-1.1847
96622489	chr9:96622489:G:A	3.31366e-09	-2.22283e-10	-0.601847
96622543	chr9:96622543:T:C	2.29541e-09	-2.22283e-10	-0.968987
96623688	chr9:96623688:C:T	3.36201e-09	-2.22283e-10	-0.587363
96623813	chr9:96623813:A:G	2.45709e-09	-2.22283e-10	-0.900924
96624513	chr9:96624513:T:A	4.27441e-09	-2.22283e-10	-0.347253
96624522	chr9:96624522:C:T	2.56422e-09	-2.22283e-10	-0.858247
96624801	chr9:96624801:A:G	2.71994e-09	-2.22283e-10	-0.799292
96625077	chr9:96625077:A:T	1.68421e-09	-2.22283e-10	-1.27861
96625715	chr9:96625715:G:A	3.72491e-08	1.46003	0.357694
96626097	chr9:96626097:G:A	4.31195e-09	-2.22283e-10	-0.338511
96626109	chr9:96626109:A:G	1.70648e-09	-2.22283e-10	-1.26546
96627081	chr9:96627081:T:C	1.69192e-09	-2.22283e-10	-1.27404
96627308	chr9:96627308:A:G	1.72478e-09	-2.22283e-10	-1.2548
96627970	chr9:96627970:G:A	7.54262e-07	4.82584	-2.98501e-10
96628698	chr9:96628698:A:T	9.06877e-10	-1.89765	-2.98501e-10
96628867	chr9:96628867:CA:C	7.01747e-10	-1.84484	-0.309239
96628896	chr9:96628896:C:T	4.28704e-09	-2.22283e-10	-0.344304
96629975	chr9:96629975:T:A	1.72229e-09	-2.22283e-10	-1.25625
96630189	chr9:96630189:A:G	4.37645e-09	-2.22283e-10	-0.323661
96630293	chr9:96630293:G:A	1.9161e-09	-2.22283e-10	-1.14961
96630303	chr9:96630303:C:T	1.41583e-09	-1.45218	-2.98501e-10
96630319	chr9:96630319:A:G	2.93679e-09	-2.22283e-10	-0.722582
96630581	chr9:96630581:A:C	9.32313e-10	-1.86999	-2.98501e-10
96630743	chr9:96630743:T:C	3.19088e-10	-1.76943	-1.17276
96631449	chr9:96631449:A:T	3.70936e-09	-2.22283e-10	-0.489041
96631570	chr9:96631570:A:G	2.50529e-09	-2.22283e-10	-0.881496
96631696	chr9:96631696:G:T	1.88107e-09	-2.22283e-10	-1.16806
96631776	chr9:96631776:C:G	1.97252e-09	-2.22283e-10	-1.12059
96632030	chr9:96632030:G:A	2.10741e-09	-2.22283e-10	-1.05444
96632324	chr9:96632324:A:G	2.02807e-09	-1.09282	-2.98501e-10
96632581	chr9:96632581:A:G	1.98629e-09	-2.22283e-10	-1.11363
96632674	chr9:96632674:A:G	2.97879e-09	-2.22283e-10	-0.708384
96633071	chr9:96633071:G:T	4.45406e-09	-2.22283e-10	-0.306084
96633077	chr9:96633077:A:T	1.94283e-09	-2.22283e-10	-1.13575
96633575	chr9:96633575:C:T	1.68388e-09	-0.455201	-0.823598
96634699	chr9:96634699:G:A	1.23351e-09	-1.59004	-2.98501e-10
96635075	chr9:96635075:T:C	5.11638e-09	-2.22283e-10	-0.167452
96636470	chr9:96636470:T:C	2.00608e-09	-2.22283e-10	-1.10372
96636776	chr9:96636776:CCATT:C	1.97767e-09	-2.22283e-10	-1.11798
96636845	chr9:96636845:G:A	2.3539e-09	-2.22283e-10	-0.943826
96636892	chr9:96636892:T:C	5.35133e-10	-1.86212	-0.563021
96637231	chr9:96637231:C:T	4.32572e-09	-2.22283e-10	-0.335321
96637914	chr9:96637914:TTTC:T	9.0586e-10	-1.89877	-2.98501e-10
96637927	chr9:96637927:T:C	1.06637e-09	-1.32611	-0.409532
96639109	chr9:96639109:G:A	2.2668e-09	-0.981531	-2.98501e-10
96640123	chr9:96640123:A:T	2.07166e-09	-2.22283e-10	-1.07155
96640129	chr9:96640129:A:G	4.09095e-09	-2.22283e-10	-0.391123
96640689	chr9:96640689:G:A	2.65382e-10	-1.88906	-1.23742
96640764	chr9:96640764:G:A	1.70362e-09	-2.22283e-10	-1.26715
96640900	chr9:96640900:A:G	4.83874e-10	-1.86441	-0.66142
96641114	chr9:96641114:A:G	2.28418e-09	-2.22283e-10	-0.973893
96641133	chr9:96641133:T:A	4.97288e-09	-2.22283e-10	-0.195902
96641909	chr9:96641909:G:T	1.97951e-09	-2.22283e-10	-1.11705
96642049	chr9:96642049:C:A	4.99284e-09	-2.22283e-10	-0.191895
96642186	chr9:96642186:A:ATTC	1.68332e-09	-2.22283e-10	-1.27913
96643084	chr9:96643084:T:A	2.29706e-09	-2.22283e-10	-0.968268
96643961	chr9:96643961:T:C	4.0423e-09	-0.403086	-2.98501e-10
96644160	chr9:96644160:C:G	5.79391e-09	-2.22283e-10	-0.0430933
96644250	chr9:96644250:C:A	1.80915e-09	-2.22283e-10	-1.20704
96644468	chr9:96644468:T:C	1.70017e-09	-2.22283e-10	-1.26917
96644754	chr9:96644754:A:T	5.00518e-09	-2.22283e-10	-0.189426
96645156	chr9:96645156:G:A	5.88016e-09	-2.22283e-10	-0.0283166
96645870	chr9:96645870:T:C	1.89068e-09	-1.16296	-2.98501e-10
96645878	chr9:96645878:G:A	5.24019e-09	-2.22283e-10	-0.143543
96646034	chr9:96646034:C:T	2.06534e-09	-2.22283e-10	-1.07461
96646454	chr9:96646454:T:C	2.63992e-09	-2.22283e-10	-0.829153
96647533	chr9:96647533:T:G	2.53756e-10	-1.89636	-1.27492
96647703	chr9:96647703:T:G	2.64822e-09	-2.22283e-10	-0.826012
96648007	chr9:96648007:C:T	6.1157e-10	-1.76526	-0.526369
96648047	chr9:96648047:G:A	1.69828e-09	-2.22283e-10	-1.27028
96648479	chr9:96648479:T:C	1.70598e-09	-2.22283e-10	-1.26576
96648767	chr9:96648767:A:C	3.95772e-09	-2.22283e-10	-0.424231
96649052	chr9:96649052:C:T	9.0298e-10	-1.90196	-2.98501e-10
96649678	chr9:96649678:C:T	6.14187e-10	-1.81827	-0.469091
96650518	chr9:96650518:T:C	3.94418e-09	-2.22283e-10	-0.42766
96650814	chr9:96650814:ACGCGTGCACACAC:A	6.04284e-09	-2.22283e-10	-0.00102677
96651050	chr9:96651050:G:T	2.65732e-10	-1.88526	-1.23991
96651051	chr9:96651051:G:A	1.96628e-09	-1.12375	-2.98501e-10
96651075	chr9:96651075:G:A	1.69372e-09	-2.22283e-10	-1.27297
96651114	chr9:96651114:TAA:T	4.98414e-09	-2.22283e-10	-0.193639
96651570	chr9:96651570:C:T	8.81508e-10	-1.79777	-0.128254
96651642	chr9:96651642:A:G	8.57087e-10	-1.8058	-0.148315
96651751	chr9:96651751:ATTATGCATGTT:A	2.18611e-09	-2.22283e-10	-1.01778
96652263	chr9:96652263:G:A	5.37206e-09	-2.22283e-10	-0.118688
96652992	chr9:96652992:C:A	1.71488e-09	-2.22283e-10	-1.26056
96652994	chr9:96652994:A:G	2.97779e-09	-2.22283e-10	-0.708718
96653204	chr9:96653204:G:A	5.15444e-09	-2.22283e-10	-0.160042
96653461	chr9:96653461:G:A	3.01535e-09	-0.696185	-2.98501e-10
96653536	chr9:96653536:T:C	2.15089e-09	-2.22283e-10	-1.03402
96653668	chr9:96653668:T:C	1.74699e-09	-2.22283e-10	-1.24201
96654421	chr9:96654421:T:C	2.16877e-09	-2.22283e-10	-1.02574
96654678	chr9:96654678:C:T	1.97463e-09	-2.22283e-10	-1.11952
96654718	chr9:96654718:C:T	1.72195e-09	-2.22283e-10	-1.25644
96655049	chr9:96655049:C:T	2.93309e-10	-1.7884	-1.23803
96655701	chr9:96655701:G:A	2.19341e-09	-2.22283e-10	-1.01444
96655836	chr9:96655836:G:A	9.16274e-10	-1.88734	-2.98501e-10
96656066	chr9:96656066:G:A	1.70164e-09	-2.22283e-10	-1.26831
96656376	chr9:96656376:T:C	2.13743e-09	-2.22283e-10	-1.04029
96656433	chr9:96656433:C:A	2.23929e-09	-2.22283e-10	-0.993742
96656985	chr9:96656985:C:T	1.78258e-09	-2.22283e-10	-1.22184
96658265	chr9:96658265:T:C	1.77626e-09	-2.22283e-10	-1.22539
96658325	chr9:96658325:T:C	2.29439e-09	-2.22283e-10	-0.969435
96658580	chr9:96658580:T:C	1.7758e-09	-2.22283e-10	-1.22565
96658815	chr9:96658815:C:G	1.69264e-09	-2.22283e-10	-1.27361
96659161	chr9:96659161:C:G	3.02468e-10	-1.77298	-1.2227
96659387	chr9:96659387:T:C	2.15316e-08	1.26962	-2.98501e-10
96659673	chr9:96659673:C:T	2.97286e-10	-1.79556	-1.2174
96660725	chr9:96660725:G:A	4.8741e-09	-0.215966	-2.98501e-10
96661593	chr9:96661593:C:T	2.26047e-09	-2.22283e-10	-0.984329
96661594	chr9:96661594:A:G	2.23376e-09	-2.22283e-10	-0.996212
96661831	chr9:96661831:G:A	2.04655e-09	-2.22283e-10	-1.08375
96661916	chr9:96661916:A:G	7.17002e-09	-2.22283e-10	0.170009
96662391	chr9:96662391:C:T	1.93404e-09	-2.22283e-10	-1.14029
96662751	chr9:96662751:A:G	9.24671e-10	-1.82962	-0.0485986
96662892	chr9:96662892:TG:T	7.16444e-09	-2.22283e-10	0.169229
96662894	chr9:96662894:G:A	2.62537e-09	-2.22283e-10	-0.83468
96663121	chr9:96663121:G:A	1.81855e-09	-2.22283e-10	-1.20186
96663224	chr9:96663224:G:A	1.90233e-09	-2.22283e-10	-1.15682
96663648	chr9:96663648:A:G	5.26618e-09	-2.22283e-10	-0.138595
96663719	chr9:96663719:CTG:C	1.72003e-05	8.17624	-0.223458
96663878	chr9:96663878:TG:T	2.81837e-09	-2.22283e-10	-0.763742
96664982	chr9:96664982:T:G	5.70317e-09	-2.22283e-10	-0.0588789
96665065	chr9:96665065:A:C	5.28461e-10	-1.86128	-0.576403
96665075	chr9:96665075:A:G	1.97609e-09	-2.22283e-10	-1.11878
96665790	chr9:96665790:T:A	1.68649e-09	-2.22283e-10	-1.27725
96665835	chr9:96665835:T:C	1.68364e-09	-2.22283e-10	-1.27894
96665892	chr9:96665892:T:C	3.67468e-09	-1.01268	0.514251
96665971	chr9:96665971:C:T	1.8923e-09	-2.22283e-10	-1.16211
96665989	chr9:96665989:G:T	2.11848e-09	-2.22283e-10	-1.0492
96666033	chr9:96666033:G:C	1.07796e-09	-1.49644	-0.22839
96666204	chr9:96666204:T:G	1.76442e-09	-2.22283e-10	-1.23208
96666387	chr9:96666387:G:T	1.74108e-09	-2.22283e-10	-1.24539
96666487	chr9:96666487:A:G	1.8522e-09	-2.22283e-10	-1.18352
96666706	chr9:96666706:G:A	4.26352e-09	-0.933854	0.584049
96666716	chr9:96666716:C:G	1.62605e-09	-1.31375	-2.98501e-10
96666792	chr9:96666792:G:A	1.77565e-09	-2.22283e-10	-1.22573
96666838	chr9:96666838:G:A	5.18864e-09	-2.22283e-10	-0.153428
96666901	chr9:96666901:T:G	1.81323e-09	-2.22283e-10	-1.20479
96666917	chr9:96666917:G:A	1.17579e-09	-1.63796	-2.98501e-10
96667098	chr9:96667098:G:A	1.82162e-09	-2.22283e-10	-1.20017
96667431	chr9:96667431:T:A	9.23038e-10	-1.87998	-2.98501e-10
96667458	chr9:96667458:T:A	1.80276e-09	-2.22283e-10	-1.21058
96667567	chr9:96667567:T:C	1.82561e-09	-2.22283e-10	-1.19799
96667627	chr9:96667627:G:C	1.68323e-09	-2.22283e-10	-1.27919
96668032	chr9:96668032:A:C	1.80055e-09	-2.22283e-10	-1.21181
96668533	chr9:96668533:A:G	8.99465e-10	-1.77937	-0.126483
96668702	chr9:96668702:T:C	1.85282e-09	-2.22283e-10	-1.18319
96668999	chr9:96668999:A:G	1.79952e-09	-2.22283e-10	-1.21238
96669007	chr9:96669007:G:A	2.44068e-09	-1.16446	0.256834
96669080	chr9:96669080:G:A	2.58982e-09	-1.13482	0.286506
96669103	chr9:96669103:C:T	2.13187e-09	-2.22283e-10	-1.0429
96669199	chr9:96669199:G:A	2.26863e-09	-2.22283e-10	-0.980726
96669404	chr9:96669404:T:C	1.83098e-09	-2.22283e-10	-1.19505
96669665	chr9:96669665:C:T	1.82185e-09	-2.22283e-10	-1.20005
96669717	chr9:96669717:C:T	1.98886e-09	-2.22283e-10	-1.11234
96669718	chr9:96669718:A:G	1.83196e-09	-2.22283e-10	-1.19452
96669722	chr9:96669722:G:T	1.80352e-09	-2.22283e-10	-1.21016
96669725	chr9:96669725:G:A	2.4767e-09	-2.22283e-10	-0.892972
96669809	chr9:96669809:A:T	8.95619e-10	-1.74855	-0.161594
96670170	chr9:96670170:C:T	4.73657e-09	-2.22283e-10	-0.244587
96670181	chr9:96670181:G:A	2.33769e-09	-2.22283e-10	-0.950735
96670196	chr9:96670196:A:G	1.85668e-09	-2.22283e-10	-1.18111
96670435	chr9:96670435:C:T	1.84801e-09	-1.10601	-0.07978
96670524	chr9:96670524:A:ATC	9.04601e-10	-1.80357	-0.0965945
96671279	chr9:96671279:C:T	1.73944e-09	-2.22283e-10	-1.24634
96671483	chr9:96671483:A:G	1.80172e-09	-2.22283e-10	-1.21116
96671489	chr9:96671489:A:G	7.78515e-09	0.162286	0.0900314
96671533	chr9:96671533:A:G	2.48041e-09	-2.22283e-10	-0.891475
96671824	chr9:96671824:A:G	4.51178e-09	-2.22283e-10	-0.293208
96672013	chr9:96672013:T:G	2.45369e-09	-2.22283e-10	-0.902309
96672539	chr9:96672539:A:G	2.28079e-09	-2.22283e-10	-0.975378
96672732	chr9:96672732:A:T	1.68638e-09	-2.22283e-10	-1.27731
96672811	chr9:96672811:G:T	5.4088e-08	2.27734	-0.0866313
96673030	chr9:96673030:T:C	2.33759e-09	-2.22283e-10	-0.950778
96673400	chr9:96673400:C:T	2.1652e-09	-2.22283e-10	-1.02739
96673412	chr9:96673412:G:A	2.16776e-09	-2.22283e-10	-1.02621
96673459	chr9:96673459:C:T	1.92266e-09	-2.22283e-10	-1.14619
96673672	chr9:96673672:T:C	1.88559e-09	-2.22283e-10	-1.16566
96673824	chr9:96673824:C:T	2.32472e-09	-2.22283e-10	-0.9563
96673978	chr9:96673978:CTACAGAGTGCTGATTGGTGCATTT:C	6.38266e-09	-2.22283e-10	0.0536848
96674439	chr9:96674439:C:T	1.87695e-09	-2.22283e-10	-1.17025
96674612	chr9:96674612:C:G	1.85803e-09	-2.22283e-10	-1.18038
96675052	chr9:96675052:G:C	2.10979e-09	-2.22283e-10	-1.05331
96675148	chr9:96675148:T:G	1.88212e-09	-2.22283e-10	-1.1675
96675778	chr9:96675778:T:C	1.73077e-09	-2.22283e-10	-1.25134
96675834	chr9:96675834:C:T	2.12027e-09	-2.22283e-10	-1.04836
96676027	chr9:96676027:T:C	4.00218e-08	1.99905	-0.109529
96676066	chr9:96676066:G:A	3.87164e-09	-0.446223	-2.98501e-10
96676240	chr9:96676240:G:T	1.81304e-09	-2.22283e-10	-1.2049
96677004	chr9:96677004:G:A	1.786e-09	-2.22283e-10	-1.21992
96677524	chr9:96677524:G:A	2.00756e-09	-2.22283e-10	-1.10298
96678230	chr9:96678230:C:T	1.75634e-09	-2.22283e-10	-1.23667
96678331	chr9:96678331:A:G	1.77975e-09	-2.22283e-10	-1.22343
96678447	chr9:96678447:C:G	2.15704e-09	-2.22283e-10	-1.03116
96678477	chr9:96678477:T:G	1.76912e-09	-2.22283e-10	-1.22942
96678714	chr9:96678714:A:G	1.78474e-09	-2.22283e-10	-1.22063
96679109	chr9:96679109:G:C	1.77846e-09	-2.22283e-10	-1.22415
96679110	chr9:96679110:G:T	1.78287e-09	-2.22283e-10	-1.22167
96679380	chr9:96679380:T:C	1.80915e-09	-2.22283e-10	-1.20704
96679545	chr9:96679545:T:C	1.72781e-09	-2.22283e-10	-1.25305
96679558	chr9:96679558:A:T	1.8126e-09	-2.22283e-10	-1.20514
96680302	chr9:96680302:A:AACAAATTATCCAGTCTCAGATATTCAGTTATAGCAACAGAAAATATACTAAGGCACCTTGGATTCAGTC	1.99485e-09	-2.22283e-10	-1.10933
96680798	chr9:96680798:C:T	1.76775e-09	-2.22283e-10	-1.23019
96681230	chr9:96681230:T:C	2.49919e-09	-1.19827	0.314337
96682457	chr9:96682457:GC:G	1.78835e-09	-2.22283e-10	-1.21861
96682499	chr9:96682499:A:T	1.88472e-09	-2.22283e-10	-1.16612
96682595	chr9:96682595:A:G	3.39369e-09	-0.577983	-2.98501e-10
96682891	chr9:96682891:T:C	1.7248e-09	-2.22283e-10	-1.25479
96683173	chr9:96683173:G:C	7.43154e-10	-1.18464	-0.912114
96683192	chr9:96683192:C:T	4.08872e-10	-1.42782	-1.26644
96683267	chr9:96683267:G:A	5.27303e-09	-2.22283e-10	-0.137294
96684097	chr9:96684097:C:T	1.82581e-09	-2.22283e-10	-1.19788
96684117	chr9:96684117:T:C	1.3585e-08	-2.22283e-10	0.809069
96684250	chr9:96684250:C:G	1.81279e-09	-2.22283e-10	-1.20503
96684674	chr9:96684674:G:C	4.6313e-10	-1.4583	-1.11135
96684711	chr9:96684711:A:G	4.19031e-10	-1.3915	-1.27821
96685112	chr9:96685112:G:C	1.16463e-08	-2.22283e-10	0.655089
96685195	chr9:96685195:C:G	2.59532e-09	-0.846192	-2.98501e-10
96685327	chr9:96685327:A:G	2.80508e-10	-1.82763	-1.24342
96685606	chr9:96685606:C:G	3.9513e-10	-1.63848	-1.08996
96686098	chr9:96686098:C:T	1.6962e-09	-2.22283e-10	-1.27151
96686282	chr9:96686282:T:C	3.9798e-10	-1.68878	-1.03247
96686777	chr9:96686777:G:A	7.34109e-10	-1.707	-0.402
96686834	chr9:96686834:C:T	9.66339e-10	-1.83414	-2.98501e-10
96686840	chr9:96686840:C:T	2.69238e-09	-2.22283e-10	-0.809476
96686890	chr9:96686890:C:CA	1.03663e-09	-1.76392	-2.98501e-10
96687006	chr9:96687006:C:T	1.95288e-09	-2.22283e-10	-1.13059
96687949	chr9:96687949:G:A	1.87251e-09	-2.22283e-10	-1.17262
96688038	chr9:96688038:T:C	5.22786e-10	-1.50481	-0.943675
96688886	chr9:96688886:G:A	1.23098e-09	-1.75692	0.164824
96689028	chr9:96689028:T:TTTG	3.78437e-10	-1.57462	-1.19698
96689159	chr9:96689159:T:C	2.04512e-09	-2.22283e-10	-1.08445
96689309	chr9:96689309:C:T	3.49464e-10	-1.58753	-1.26372
96690519	chr9:96690519:A:C	1.86635e-09	-2.22283e-10	-1.17591
96690634	chr9:96690634:A:T	3.69689e-10	-1.54926	-1.24574
96690686	chr9:96690686:T:G	3.56922e-10	-1.56992	-1.26022
96691214	chr9:96691214:CA:C	4.58773e-10	-1.3853	-1.1938
96692533	chr9:96692533:G:A	1.82325e-09	-2.22283e-10	-1.19928
96692598	chr9:96692598:G:A	1.71389e-09	-2.22283e-10	-1.26113
96692725	chr9:96692725:C:T	1.84608e-09	-2.22283e-10	-1.18683
96693085	chr9:96693085:G:A	2.79166e-10	-1.79988	-1.27597
96693401	chr9:96693401:G:A	3.26328e-09	-2.22283e-10	-0.617168
96693647	chr9:96693647:C:A	5.62645e-10	-1.40484	-0.970165
96693699	chr9:96693699:C:T	5.81571e-09	-2.22283e-10	-0.0393373
96693771	chr9:96693771:C:T	3.57524e-09	-2.22283e-10	-0.525869
96693878	chr9:96693878:T:C	3.79509e-10	-1.5397	-1.22907
96694379	chr9:96694379:A:T	1.99371e-09	-2.22283e-10	-1.1099
96694423	chr9:96694423:C:T	2.76199e-10	-1.8081	-1.27843
96694925	chr9:96694925:C:T	9.1664e-10	-1.88694	-2.98501e-10
96694929	chr9:96694929:T:A	1.76307e-09	-2.22283e-10	-1.23284
96695181	chr9:96695181:T:G	3.05208e-08	1.61851	-2.98501e-10
96695374	chr9:96695374:T:C	1.864e-09	-2.22283e-10	-1.17718
96695538	chr9:96695538:TAAC:T	2.16187e-09	-2.22283e-10	-1.02892
96695674	chr9:96695674:G:T	4.45533e-10	-1.39778	-1.2106
96695784	chr9:96695784:A:T	1.82625e-08	-2.22283e-10	1.10495
96696473	chr9:96696473:C:T	3.40028e-09	-2.22283e-10	-0.576042
96696544	chr9:96696544:A:G	4.56905e-10	-1.37198	-1.2112
96696872	chr9:96696872:G:A	1.2352e-09	-1.58867	-2.98501e-10
96697147	chr9:96697147:T:C	5.18163e-09	-0.15478	-2.98501e-10
96697742	chr9:96697742:T:C	1.43526e-08	1.18524	-0.321215
96698082	chr9:96698082:A:G	3.68144e-10	-1.57217	-1.22702
96698270	chr9:96698270:T:C	8.16549e-09	-2.22283e-10	0.300017
96698704	chr9:96698704:C:T	1.82604e-09	-2.22283e-10	-1.19775
96698812	chr9:96698812:C:G	1.82701e-09	-2.22283e-10	-1.19722
96699211	chr9:96699211:G:A	2.4304e-09	-2.22283e-10	-0.911844
96699217	chr9:96699217:C:T	2.50456e-09	-2.22283e-10	-0.881788
96699245	chr9:96699245:A:G	3.49653e-09	-2.22283e-10	-0.54813
96699528	chr9:96699528:T:C	5.40683e-10	-1.40429	-1.01054
96699698	chr9:96699698:C:T	1.24345e-09	-1.58201	-2.98501e-10
96699840	chr9:96699840:G:A	5.20534e-10	-1.40946	-1.04334
96700012	chr9:96700012:C:T	9.13885e-10	-1.88995	-2.98501e-10
96700013	chr9:96700013:G:A	1.70656e-09	-2.22283e-10	-1.26542
96700163	chr9:96700163:A:G	1.86766e-09	-2.22283e-10	-1.17521
96700408	chr9:96700408:G:A	2.34356e-09	-2.22283e-10	-0.948229
96700763	chr9:96700763:C:T	6.48309e-08	3.45136	-1.07948
96700846	chr9:96700846:G:A	2.29322e-09	-2.22283e-10	-0.969942
96700923	chr9:96700923:T:C	5.84754e-10	-1.39963	-0.936837
96701097	chr9:96701097:A:G	1.7409e-08	1.05708	-2.98501e-10
96701241	chr9:96701241:G:A	3.36758e-08	2.99499	-1.27811
96701257	chr9:96701257:C:T	5.9493e-10	-1.35398	-0.965229
96701274	chr9:96701274:G:A	3.90621e-09	-2.22283e-10	-0.437333
96701382	chr9:96701382:CT:C	4.73445e-09	-2.22283e-10	-0.245034
96701511	chr9:96701511:C:G	3.89232e-10	-1.49336	-1.25012
96701896	chr9:96701896:T:C	4.35936e-10	-1.44712	-1.18304
96701935	chr9:96701935:G:C	3.78923e-10	-1.51556	-1.25477
96701972	chr9:96701972:G:A	1.85986e-09	-2.22283e-10	-1.1794
96702009	chr9:96702009:A:G	1.75767e-09	-2.22283e-10	-1.23591
96702255	chr9:96702255:AGCAACAACAACAAAAAG:A	1.75883e-09	-2.22283e-10	-1.23525
96702557	chr9:96702557:A:G	1.68422e-09	-2.22283e-10	-1.2786
96702591	chr9:96702591:C:A	1.868e-09	-2.22283e-10	-1.17503
96702890	chr9:96702890:A:G	1.78941e-09	-1.21802	-2.98501e-10
96703390	chr9:96703390:C:G	8.86089e-09	0.381747	-2.98501e-10
96703444	chr9:96703444:A:G	4.02731e-09	-2.22283e-10	-0.406801
96703510	chr9:96703510:G:A	3.82628e-09	-2.22283e-10	-0.458007
96703576	chr9:96703576:A:C	6.38689e-10	-1.79523	-0.453011
96703840	chr9:96703840:C:G	5.55279e-10	-1.4428	-0.945386
96704089	chr9:96704089:C:G	1.85901e-09	-2.22283e-10	-1.17986
96704530	chr9:96704530:G:A	1.15222e-09	-1.65821	-2.98501e-10
96705257	chr9:96705257:C:T	5.42997e-10	-1.45303	-0.957519
96705950	chr9:96705950:TA:T	9.25419e-10	-1.87741	-2.98501e-10
96705955	chr9:96705955:T:A	3.81898e-08	1.84267	-2.98501e-10
96705956	chr9:96705956:T:A	8.05687e-10	-1.69458	-0.321382
96705957	chr9:96705957:T:A	2.22271e-09	-2.22283e-10	-1.00117
96705958	chr9:96705958:T:A	1.72402e-09	-2.22283e-10	-1.25524
96706087	chr9:96706087:C:T	9.15763e-10	-1.8879	-2.98501e-10
96706148	chr9:96706148:T:C	2.35214e-09	-2.22283e-10	-0.944575
96706411	chr9:96706411:G:A	1.99512e-09	-2.22283e-10	-1.1092
96706585	chr9:96706585:A:G	1.45054e-09	-1.42796	-2.98501e-10
96706714	chr9:96706714:C:A	2.73154e-10	-1.82019	-1.27743
96707191	chr9:96707191:AT:A	4.73427e-09	-0.245073	-2.98501e-10
96707757	chr9:96707757:G:A	1.89899e-09	-2.22283e-10	-1.15858
96707774	chr9:96707774:G:C	2.19407e-09	-2.22283e-10	-1.01414
96707982	chr9:96707982:C:T	5.17857e-09	-2.22283e-10	-0.155371
96708337	chr9:96708337:A:G	3.71728e-10	-1.53637	-1.25312
96708606	chr9:96708606:A:G	5.37809e-10	-1.4656	-0.954548
96708685	chr9:96708685:A:G	1.75571e-09	-2.22283e-10	-1.23703
96709062	chr9:96709062:T:G	6.19255e-10	-1.05086	-1.22828
96709572	chr9:96709572:C:G	5.16952e-10	-1.49286	-0.966841
96709952	chr9:96709952:C:T	1.85166e-09	-2.22283e-10	-1.18382
96710908	chr9:96710908:C:T	1.86548e-09	-2.22283e-10	-1.17638
96711053	chr9:96711053:G:A	3.44851e-10	-1.60395	-1.2606
96711900	chr9:96711900:C:T	1.2636e-09	-1.56594	-2.98501e-10
96712162	chr9:96712162:AGG:A	9.74402e-08	3.83627	-1.05693
96712166	chr9:96712166:AAATGTT:A	9.52668e-08	3.81169	-1.05491
96713018	chr9:96713018:C:T	1.43295e-09	-1.44016	-2.98501e-10
96713108	chr9:96713108:T:C	5.06592e-09	-2.22283e-10	-0.177364
96713280	chr9:96713280:C:T	2.84248e-09	-2.22283e-10	-0.755224
96713534	chr9:96713534:G:C	2.12512e-09	-2.22283e-10	-1.04607
96713704	chr9:96713704:C:G	1.76704e-09	-2.22283e-10	-1.23059
96713798	chr9:96713798:A:G	2.85456e-10	-1.7782	-1.27537
96714213	chr9:96714213:C:T	1.69869e-09	-2.22283e-10	-1.27005
96714438	chr9:96714438:G:A	5.06314e-09	-2.22283e-10	-0.177913
96714935	chr9:96714935:G:A	8.56512e-09	-2.22283e-10	0.347798
96715259	chr9:96715259:G:A	1.76868e-09	-2.22283e-10	-1.22967
96715302	chr9:96715302:T:C	5.05159e-09	-2.22283e-10	-0.180197
96715434	chr9:96715434:T:C	1.68385e-09	-2.22283e-10	-1.27882
96715543	chr9:96715543:C:T	7.0546e-10	-1.64844	-0.500371
96715576	chr9:96715576:G:T	1.84734e-09	-2.22283e-10	-1.18615
96715606	chr9:96715606:C:T	1.13624e-09	-1.67217	-2.98501e-10
96715689	chr9:96715689:G:A	2.18354e-09	-2.22283e-10	-1.01895
96715690	chr9:96715690:G:A	3.63696e-09	-2.22283e-10	-0.508753
96716016	chr9:96716016:G:A	3.40106e-10	-1.6742	-1.2042
96716443	chr9:96716443:G:A	1.77552e-09	-2.22283e-10	-1.22581
96716587	chr9:96716587:C:T	1.94427e-09	-2.22283e-10	-1.13501
96717143	chr9:96717143:C:T	1.9086e-09	-2.22283e-10	-1.15353
96718441	chr9:96718441:T:C	3.40838e-09	-2.22283e-10	-0.573662
96718658	chr9:96718658:T:G	5.29887e-10	-1.79637	-0.638621
96718793	chr9:96718793:G:A	1.29955e-09	-1.53788	-2.98501e-10
96719252	chr9:96719252:G:A	1.83052e-09	-2.22283e-10	-1.1953
96719605	chr9:96719605:G:A	1.7113e-09	-2.22283e-10	-1.26265
96719634	chr9:96719634:C:G	1.29401e-09	-1.74693	0.204772
96719722	chr9:96719722:G:A	2.27165e-09	-0.979396	-2.98501e-10
96719917	chr9:96719917:G:GC	3.25119e-09	-2.22283e-10	-0.62088
96720312	chr9:96720312:C:T	2.06445e-09	-0.0778235	-0.997211
96721160	chr9:96721160:C:T	5.2371e-10	-1.79483	-0.651887
96721881	chr9:96721881:G:C	3.40368e-09	-2.22283e-10	-0.575043
96721976	chr9:96721976:A:G	3.57721e-09	-2.22283e-10	-0.525318
96722171	chr9:96722171:T:G	2.69983e-10	-1.83026	-1.27904
96722179	chr9:96722179:A:G	8.7639e-09	-2.22283e-10	0.37074
96722383	chr9:96722383:A:ATGTGTAG	7.66214e-09	-2.22283e-10	0.236392
96722386	chr9:96722386:G:GCATGCACAT	7.62527e-09	-2.22283e-10	0.231567
96722388	chr9:96722388:T:C	7.64054e-09	-2.22283e-10	0.233568
96722853	chr9:96722853:G:A	8.57583e-09	-2.22283e-10	0.349048
96723010	chr9:96723010:T:C	1.77323e-09	-2.22283e-10	-1.2271
96723134	chr9:96723134:G:A	3.93437e-10	-1.90118	-0.831553
96723337	chr9:96723337:A:C	1.91893e-09	-2.22283e-10	-1.14813
96723625	chr9:96723625:A:C	9.45274e-10	-1.85618	-2.98501e-10
96723866	chr9:96723866:C:T	1.75397e-09	-2.22283e-10	-1.23802
96723905	chr9:96723905:C:T	4.2177e-10	-1.9013	-0.761899
96723959	chr9:96723959:C:T	2.70834e-10	-1.83062	-1.27552
96724535	chr9:96724535:A:G	6.78079e-10	-1.70285	-0.485542
96725112	chr9:96725112:A:G	8.08299e-10	-1.90198	-0.110746
96725325	chr9:96725325:C:T	8.00702e-10	-1.90197	-0.120196
96725353	chr9:96725353:T:C	7.94994e-10	-1.9014	-0.127921
96725390	chr9:96725390:T:C	7.70166e-10	-1.90197	-0.15908
96725450	chr9:96725450:C:T	1.72971e-09	-1.25194	-2.98501e-10
96725452	chr9:96725452:G:A	5.07485e-09	-2.22283e-10	-0.175604
96725819	chr9:96725819:T:C	7.72855e-10	-1.90199	-0.155571
96725820	chr9:96725820:G:T	7.3256e-10	-1.902	-0.209106
96726124	chr9:96726124:T:C	5.25729e-10	-1.88274	-0.560128
96726173	chr9:96726173:A:C	5.6158e-10	-1.902	-0.474902
96726220	chr9:96726220:T:C	4.97983e-10	-1.89223	-0.604855
96726634	chr9:96726634:G:A	4.43362e-09	-2.22283e-10	-0.310684
96726747	chr9:96726747:G:A	3.44598e-09	-2.22283e-10	-0.562693
96726843	chr9:96726843:G:GGAA	1.05789e-09	-1.71529	-0.0283326
96727038	chr9:96727038:A:G	1.87568e-09	-2.22283e-10	-1.17093
96727315	chr9:96727315:G:A	1.79094e-09	-2.22283e-10	-1.21716
96727400	chr9:96727400:T:C	3.05697e-10	-1.89248	-1.09258
96727847	chr9:96727847:G:A	1.16857e-09	-1.32938	-0.314736
96728293	chr9:96728293:C:G	1.3972e-09	-1.18563	-0.279801
96728324	chr9:96728324:A:G	1.00632e-09	-1.7936	-2.98501e-10
96729057	chr9:96729057:C:G	2.3892e-09	-2.22283e-10	-0.928941
96729333	chr9:96729333:G:C	2.07923e-09	-2.22283e-10	-1.0679
96729450	chr9:96729450:G:T	1.89337e-09	-2.22283e-10	-1.16154
96729494	chr9:96729494:A:G	2.61303e-09	-2.22283e-10	-0.83939
96730168	chr9:96730168:G:A	2.12886e-09	-2.22283e-10	-1.04431
96730311	chr9:96730311:G:A	1.83072e-09	-2.22283e-10	-1.19519
96730600	chr9:96730600:TTTATATAATC:T	1.53048e-08	-2.22283e-10	0.928265
96730884	chr9:96730884:C:T	1.6832e-09	-2.22283e-10	-1.27921
96730892	chr9:96730892:C:T	2.04418e-09	-1.0849	-2.98501e-10
96731054	chr9:96731054:T:C	2.15423e-09	-2.22283e-10	-1.03247
96731696	chr9:96731696:C:T	4.22772e-08	3.20322	-1.25887
96732026	chr9:96732026:C:T	8.34099e-09	-2.22283e-10	0.321281
96732166	chr9:96732166:G:A	1.45248e-09	-1.42663	-2.98501e-10
96733271	chr9:96733271:T:A	1.6833e-09	-2.22283e-10	-1.27915
96733747	chr9:96733747:T:C	2.18497e-09	-2.22283e-10	-1.0183
96733753	chr9:96733753:G:C	2.9741e-09	-0.709958	-2.98501e-10
96733984	chr9:96733984:A:G	4.16884e-10	-1.89387	-0.780974
96734574	chr9:96734574:G:A	1.74441e-09	-2.22283e-10	-1.24348
96734606	chr9:96734606:C:T	1.42948e-09	-1.44259	-2.98501e-10
96734618	chr9:96734618:C:CA	1.69173e-09	-2.22283e-10	-1.27415
96734675	chr9:96734675:C:T	2.05104e-09	-2.22283e-10	-1.08155
96734761	chr9:96734761:C:T	1.6932e-09	-2.22283e-10	-1.27328
96734784	chr9:96734784:G:A	1.44635e-09	-1.43086	-2.98501e-10
96735189	chr9:96735189:T:C	1.47192e-08	-2.22283e-10	0.889252
96735276	chr9:96735276:T:C	3.49872e-09	-2.22283e-10	-0.547503
96735452	chr9:96735452:A:T	1.94529e-09	-2.22283e-10	-1.13449
96735521	chr9:96735521:G:A	1.94107e-09	-2.22283e-10	-1.13666
96735690	chr9:96735690:A:C	1.68631e-09	-2.22283e-10	-1.27736
96735881	chr9:96735881:T:C	2.16011e-09	-2.22283e-10	-1.02974
96736571	chr9:96736571:C:T	1.84681e-09	-2.22283e-10	-1.18644
96736575	chr9:96736575:T:G	1.7643e-09	-2.22283e-10	-1.23215
96736731	chr9:96736731:G:T	1.69899e-09	-2.22283e-10	-1.26987
96737053	chr9:96737053:G:A	1.69333e-09	-2.22283e-10	-1.2732
96737895	chr9:96737895:C:T	2.11131e-09	-2.22283e-10	-1.05259
96738696	chr9:96738696:G:T	4.21161e-10	-1.38627	-1.27837
96738802	chr9:96738802:T:G	4.11633e-10	-1.87248	-0.815046
96738846	chr9:96738846:G:A	1.81808e-09	-2.22283e-10	-1.20212
96739153	chr9:96739153:GA:G	1.72182e-09	-2.22283e-10	-1.25652
96739225	chr9:96739225:T:C	9.09723e-10	-1.89452	-2.98501e-10
96739274	chr9:96739274:G:A	3.00543e-09	-2.22283e-10	-0.699479
96739290	chr9:96739290:G:A	5.41195e-10	-1.18674	-1.22714
96739372	chr9:96739372:C:T	1.9472e-09	-1.13351	-2.98501e-10
96739943	chr9:96739943:A:G	1.92733e-09	-2.22283e-10	-1.14376
96741181	chr9:96741181:C:A	1.68452e-09	-2.22283e-10	-1.27842
96741210	chr9:96741210:GTT:G	2.016e-09	-2.22283e-10	-1.09878
96742086	chr9:96742086:G:A	1.84847e-09	-2.22283e-10	-1.18554
96742203	chr9:96742203:C:T	1.75488e-09	-2.22283e-10	-1.2375
96742205	chr9:96742205:C:T	1.68499e-09	-2.22283e-10	-1.27814
96742225	chr9:96742225:T:G	1.68889e-09	-2.22283e-10	-1.27583
96742300	chr9:96742300:G:A	1.81996e-09	-2.22283e-10	-1.20109
96742877	chr9:96742877:C:A	2.00804e-09	-2.22283e-10	-1.10274
96742967	chr9:96742967:T:C	1.70259e-09	-2.22283e-10	-1.26775
96743053	chr9:96743053:G:C	1.68837e-09	-2.22283e-10	-1.27614
96743567	chr9:96743567:C:T	7.20923e-09	-2.22283e-10	0.175463
96743905	chr9:96743905:C:T	1.9595e-09	-2.22283e-10	-1.12721
96744011	chr9:96744011:A:G	9.55131e-08	-2.22283e-10	2.75936
96744179	chr9:96744179:G:C	1.81299e-09	-2.22283e-10	-1.20492
96744347	chr9:96744347:T:C	1.77564e-09	-2.22283e-10	-1.22574
96744451	chr9:96744451:C:A	2.01933e-09	-2.22283e-10	-1.09713
96744509	chr9:96744509:C:G	2.13826e-09	-2.22283e-10	-1.03991
96745197	chr9:96745197:T:C	1.73076e-09	-2.22283e-10	-1.25134
96745276	chr9:96745276:A:G	5.28687e-09	-2.22283e-10	-0.134674
96745305	chr9:96745305:T:G	1.72104e-09	-2.22283e-10	-1.25697
96745429	chr9:96745429:A:G	1.72104e-09	-2.22283e-10	-1.25697
96745497	chr9:96745497:A:G	1.72211e-09	-2.22283e-10	-1.25635
96745810	chr9:96745810:G:A	9.85973e-08	-2.22283e-10	2.79114
96746103	chr9:96746103:G:A	4.48394e-09	-2.22283e-10	-0.299398
96746198	chr9:96746198:T:C	1.66265e-08	-2.22283e-10	1.0111
96746243	chr9:96746243:G:T	9.35871e-10	-1.61017	-0.25601
96746436	chr9:96746436:G:A	2.23378e-08	1.30638	-2.98501e-10
96746577	chr9:96746577:C:T	2.73649e-08	-2.22283e-10	1.50936
96746655	chr9:96746655:T:C	9.94458e-09	-2.22283e-10	0.497128
96746866	chr9:96746866:C:G	2.22971e-09	-2.22283e-10	-0.998028
96747090	chr9:96747090:G:C	9.2864e-09	-2.22283e-10	0.428651
96747121	chr9:96747121:G:A	4.91854e-10	-1.7308	-0.778672
96747165	chr9:96747165:GT:G	4.71093e-10	-1.73428	-0.81832
96747171	chr9:96747171:A:G	1.78919e-09	-2.22283e-10	-1.21814
96747342	chr9:96747342:C:T	4.8856e-10	-1.72552	-0.790675
96747343	chr9:96747343:T:A	8.96172e-09	-2.22283e-10	0.393062
96747512	chr9:96747512:T:C	4.87605e-10	-1.73551	-0.782637
96747603	chr9:96747603:C:T	4.88105e-10	-1.73805	-0.77908
96747608	chr9:96747608:A:G	8.85893e-08	-2.22283e-10	2.68411
96747673	chr9:96747673:A:G	9.32458e-09	-2.22283e-10	0.432754
96747780	chr9:96747780:G:A	9.10056e-10	-1.89415	-2.98501e-10
96747791	chr9:96747791:A:C	4.86732e-10	-1.74201	-0.777933
96747810	chr9:96747810:A:G	4.91442e-10	-1.73353	-0.776787
96747857	chr9:96747857:G:A	4.94131e-10	-1.73791	-0.766942
96748057	chr9:96748057:A:G	4.92112e-10	-1.73791	-0.77104
96748094	chr9:96748094:GC:G	8.98193e-09	-2.22283e-10	0.395315
96748106	chr9:96748106:C:A	4.91472e-10	-1.73791	-0.772342
96748667	chr9:96748667:TTTTC:T	1.84057e-09	-2.22283e-10	-1.18983
96749071	chr9:96749071:TTG:T	9.262e-09	-2.22283e-10	0.42602
96749345	chr9:96749345:T:G	2.00554e-09	-2.22283e-10	-1.10399
96749469	chr9:96749469:G:A	3.68194e-10	-1.89065	-0.908397
96749471	chr9:96749471:C:T	1.70162e-09	-2.22283e-10	-1.26832
96749511	chr9:96749511:G:A	1.72584e-09	-2.22283e-10	-1.25419
96749556	chr9:96749556:AG:A	2.02438e-09	-2.22283e-10	-1.09464
96749561	chr9:96749561:G:T	2.03734e-09	-2.22283e-10	-1.08825
96749613	chr9:96749613:C:T	1.86881e-09	-2.22283e-10	-1.1746
96749857	chr9:96749857:A:T	1.71523e-09	-2.22283e-10	-1.26036
96749977	chr9:96749977:GGTGAA:G	9.67338e-09	-2.22283e-10	0.469477
96750090	chr9:96750090:C:T	4.3883e-10	-1.73219	-0.89135
96750114	chr9:96750114:T:C	1.81008e-09	-2.22283e-10	-1.20653
96750143	chr9:96750143:G:T	9.73277e-09	-2.22283e-10	0.475598
96750632	chr9:96750632:T:C	1.57206e-08	1.96941	-1.01434
96750807	chr9:96750807:C:T	1.68354e-09	-2.22283e-10	-1.279
96750934	chr9:96750934:A:T	2.6318e-09	-2.22283e-10	-0.832232
96750963	chr9:96750963:G:A	6.30098e-09	-2.22283e-10	0.0408045
96750976	chr9:96750976:A:G	2.62613e-09	-2.22283e-10	-0.834389
96751186	chr9:96751186:T:TC	4.44811e-10	-1.74739	-0.862612
96751291	chr9:96751291:C:T	7.35633e-08	-2.22283e-10	2.49825
96751395	chr9:96751395:A:G	5.73792e-09	-0.0528034	-2.98501e-10
96751496	chr9:96751496:C:T	1.68355e-09	-2.22283e-10	-1.279
96751543	chr9:96751543:C:T	2.6226e-09	-2.22283e-10	-0.835734
96751828	chr9:96751828:A:C	2.63581e-09	-2.22283e-10	-0.83071
96751932	chr9:96751932:A:C	2.12269e-09	-2.22283e-10	-1.04721
96752052	chr9:96752052:A:AG	7.5264e-09	-2.22283e-10	0.218517
96752207	chr9:96752207:T:C	1.77598e-09	-2.22283e-10	-1.22555
96752245	chr9:96752245:C:A	2.60328e-09	-2.22283e-10	-0.84313
96752345	chr9:96752345:C:G	1.77479e-09	-2.22283e-10	-1.22622
96752564	chr9:96752564:T:C	2.65029e-09	-2.22283e-10	-0.825232
96752588	chr9:96752588:A:G	2.60616e-09	-2.22283e-10	-0.842022
96753002	chr9:96753002:A:G	2.64709e-09	-2.22283e-10	-0.826441
96753192	chr9:96753192:A:T	9.49638e-09	-2.22283e-10	0.45101
96753551	chr9:96753551:T:C	2.58344e-09	-2.22283e-10	-0.850778
96753642	chr9:96753642:C:A	2.13257e-09	-2.22283e-10	-1.04257
96753680	chr9:96753680:A:G	1.48104e-09	-1.03921	-0.367949
96753780	chr9:96753780:T:C	3.65068e-08	-2.22283e-10	1.7976
96754358	chr9:96754358:G:A	2.60121e-09	-2.22283e-10	-0.843922
96754466	chr9:96754466:C:CA	1.69293e-09	-2.22283e-10	-1.27344
96754670	chr9:96754670:G:A	1.68591e-09	-2.22283e-10	-1.27759
96754709	chr9:96754709:A:ATAAAT	2.6134e-09	-2.22283e-10	-0.839249
96755159	chr9:96755159:A:T	6.16368e-08	-2.22283e-10	2.32136
96755245	chr9:96755245:T:C	1.75121e-09	-2.22283e-10	-1.23959
96755473	chr9:96755473:C:T	2.61308e-09	-2.22283e-10	-0.839371
96755501	chr9:96755501:T:G	8.48e-09	-2.22283e-10	0.337811
96755546	chr9:96755546:T:C	2.09005e-09	-2.22283e-10	-1.06271
96755855	chr9:96755855:A:G	4.11061e-08	-2.22283e-10	1.91626
96755863	chr9:96755863:G:A	6.41876e-09	-2.22283e-10	0.0593248
96755915	chr9:96755915:A:G	2.09103e-09	-2.22283e-10	-1.06224
96756071	chr9:96756071:G:C	1.11434e-09	-0.610114	-1.08152
96756217	chr9:96756217:T:C	1.80157e-09	-2.22283e-10	-1.21124
96756224	chr9:96756224:T:C	2.61495e-09	-2.22283e-10	-0.838653
96756266	chr9:96756266:C:T	1.70629e-09	-2.22283e-10	-1.26558
96756321	chr9:96756321:T:C	6.25235e-10	-1.10216	-1.16737
96756460	chr9:96756460:T:C	3.16095e-09	-2.22283e-10	-0.649026
96756642	chr9:96756642:A:G	2.32794e-09	-2.22283e-10	-0.954918
96756962	chr9:96756962:A:C	2.05734e-09	-2.22283e-10	-1.07848
96757002	chr9:96757002:T:C	5.77411e-09	-2.22283e-10	-0.0465163
96757007	chr9:96757007:T:G	2.61176e-09	-2.22283e-10	-0.839876
96757207	chr9:96757207:A:G	2.45171e-09	-2.22283e-10	-0.903113
96757223	chr9:96757223:G:A	1.9815e-09	-2.22283e-10	-1.11605
96757362	chr9:96757362:T:C	1.87652e-09	-2.22283e-10	-1.17048
96757485	chr9:96757485:T:G	2.45179e-09	-2.22283e-10	-0.90308
96757666	chr9:96757666:G:A	1.72673e-09	-2.22283e-10	-1.25367
96757753	chr9:96757753:T:C	1.43487e-09	-1.43882	-2.98501e-10
96757780	chr9:96757780:TACA:T	1.69015e-09	-2.22283e-10	-1.27508
96757787	chr9:96757787:A:G	1.7442e-09	-2.22283e-10	-1.2436
96757801	chr9:96757801:C:G	1.68341e-09	-2.22283e-10	-1.27908
96757813	chr9:96757813:C:T	2.4257e-09	-2.22283e-10	-0.913779
96757876	chr9:96757876:AT:A	1.69546e-09	-2.22283e-10	-1.27195
96758034	chr9:96758034:G:T	1.6874e-09	-2.22283e-10	-1.27671
96758179	chr9:96758179:A:G	2.45397e-09	-2.22283e-10	-0.902192
96758204	chr9:96758204:G:A	1.69715e-09	-2.22283e-10	-1.27095
96758708	chr9:96758708:T:C	2.42447e-09	-2.22283e-10	-0.914289
96758868	chr9:96758868:T:C	2.18196e-09	-2.22283e-10	-1.01968
96758929	chr9:96758929:C:T	1.68456e-09	-2.22283e-10	-1.27839
96759627	chr9:96759627:C:T	1.69185e-09	-2.22283e-10	-1.27408
96759891	chr9:96759891:T:C	1.94184e-09	-2.22283e-10	-1.13627
96760226	chr9:96760226:C:T	2.16483e-09	-2.22283e-10	-1.02756
96760388	chr9:96760388:A:G	2.01345e-09	-2.22283e-10	-1.10005
96760424	chr9:96760424:G:A	1.93158e-09	-2.22283e-10	-1.14156
96760516	chr9:96760516:A:G	3.152e-09	-2.22283e-10	-0.651862
96760758	chr9:96760758:C:CT	1.70275e-09	-2.22283e-10	-1.26766
96760763	chr9:96760763:C:T	1.88967e-09	0.0687411	-1.23224
96760940	chr9:96760940:CATT:C	1.69907e-09	-2.22283e-10	-1.26982
96760979	chr9:96760979:A:G	1.71807e-09	-2.22283e-10	-1.2587
96760983	chr9:96760983:T:C	1.72216e-09	-2.22283e-10	-1.25632
96761183	chr9:96761183:T:C	2.10278e-09	-2.22283e-10	-1.05664
96761215	chr9:96761215:T:C	1.69655e-09	-2.22283e-10	-1.2713
96761305	chr9:96761305:C:T	1.69909e-09	-2.22283e-10	-1.26981
96761317	chr9:96761317:T:C	1.98465e-09	-2.22283e-10	-1.11446
96761487	chr9:96761487:A:ACACT	1.94088e-09	-2.22283e-10	-1.13676
96761655	chr9:96761655:CAT:C	1.6941e-09	-2.22283e-10	-1.27275
96762015	chr9:96762015:G:A	1.13349e-09	-1.6746	-2.98501e-10
96762063	chr9:96762063:A:AG	1.70948e-09	-2.22283e-10	-1.26371
96762070	chr9:96762070:C:G	1.69489e-09	-2.22283e-10	-1.27228
96762218	chr9:96762218:AAAAAAAAG:A	2.42776e-09	-2.22283e-10	-0.912933
96762223	chr9:96762223:AAAG:A	1.87266e-09	-2.22283e-10	-1.17254
96762264	chr9:96762264:C:T	1.80588e-09	-2.22283e-10	-1.20885
96762369	chr9:96762369:T:C	1.68846e-09	-2.22283e-10	-1.27608
96762698	chr9:96762698:T:C	2.05761e-09	-2.22283e-10	-1.07836
96762968	chr9:96762968:A:G	1.94064e-09	-2.22283e-10	-1.13688
96763205	chr9:96763205:A:G	2.65683e-10	-1.84908	-1.27627
96763627	chr9:96763627:T:C	5.7818e-10	-1.29091	-1.05686
96763742	chr9:96763742:G:A	1.6941e-09	-2.22283e-10	-1.27275
96763774	chr9:96763774:C:T	1.69175e-09	-2.22283e-10	-1.27414
96764057	chr9:96764057:A:G	1.68387e-09	-2.22283e-10	-1.2788
96764230	chr9:96764230:G:T	1.6941e-09	-2.22283e-10	-1.27275
96764251	chr9:96764251:C:T	1.71284e-09	-2.22283e-10	-1.26175
96764456	chr9:96764456:A:G	1.69056e-09	-2.22283e-10	-1.27484
96764593	chr9:96764593:A:G	2.20777e-09	-2.22283e-10	-1.00792
96764628	chr9:96764628:G:A	1.95629e-09	-2.22283e-10	-1.12885
96764639	chr9:96764639:A:C	2.65894e-10	-1.84762	-1.27694
96764640	chr9:96764640:G:A	1.69008e-09	-2.22283e-10	-1.27513
96764771	chr9:96764771:C:T	1.69475e-09	-2.22283e-10	-1.27236
96764910	chr9:96764910:T:C	1.69201e-09	-2.22283e-10	-1.27398
96764996	chr9:96764996:CT:C	1.68413e-09	-2.22283e-10	-1.27865
96765015	chr9:96765015:A:T	1.69179e-09	-2.22283e-10	-1.27411
96765338	chr9:96765338:G:A	1.68329e-09	-2.22283e-10	-1.27915
96765661	chr9:96765661:T:C	1.69171e-09	-2.22283e-10	-1.27416
96765754	chr9:96765754:A:G	1.69123e-09	-2.22283e-10	-1.27444
96765894	chr9:96765894:G:T	1.69202e-09	-2.22283e-10	-1.27397
96766292	chr9:96766292:G:A	1.68464e-09	-2.22283e-10	-1.27835
96766426	chr9:96766426:CATTT:C	1.03551e-09	-1.765	-2.98501e-10
96766469	chr9:96766469:C:T	2.51519e-09	-2.22283e-10	-0.877551
96766560	chr9:96766560:T:C	2.23456e-09	-0.136422	-0.859435
96766621	chr9:96766621:C:T	1.69463e-09	-2.22283e-10	-1.27243
96766698	chr9:96766698:G:A	1.69698e-09	-2.22283e-10	-1.27105
96766819	chr9:96766819:AGAGAC:A	1.69437e-09	-2.22283e-10	-1.27259
96767010	chr9:96767010:G:A	1.69492e-09	-2.22283e-10	-1.27226
96767065	chr9:96767065:C:T	1.75339e-09	-2.22283e-10	-1.23835
96767291	chr9:96767291:A:G	1.70046e-09	-2.22283e-10	-1.269
96767309	chr9:96767309:T:C	2.50424e-09	-2.22283e-10	-0.881914
96767433	chr9:96767433:A:C	1.69537e-09	-2.22283e-10	-1.272
96767535	chr9:96767535:G:A	1.95765e-09	-2.22283e-10	-1.12816
96767623	chr9:96767623:A:G	1.69239e-09	-2.22283e-10	-1.27376
96767769	chr9:96767769:G:T	1.69352e-09	-2.22283e-10	-1.27309
96767897	chr9:96767897:A:C	1.69377e-09	-2.22283e-10	-1.27294
96768003	chr9:96768003:A:G	1.69699e-09	-2.22283e-10	-1.27105
96768256	chr9:96768256:A:T	1.68477e-09	-2.22283e-10	-1.27827
96768277	chr9:96768277:CAAG:C	1.75773e-09	-2.22283e-10	-1.23588
96768448	chr9:96768448:C:T	1.69572e-09	-2.22283e-10	-1.27179
96768645	chr9:96768645:A:G	1.70092e-09	-2.22283e-10	-1.26873
96768672	chr9:96768672:A:G	2.36093e-09	-2.22283e-10	-0.940844
96768690	chr9:96768690:A:G	1.96559e-08	1.17848	-2.98501e-10
96768706	chr9:96768706:G:T	2.45561e-09	-2.22283e-10	-0.901523
96768742	chr9:96768742:A:T	1.69602e-09	-2.22283e-10	-1.27162
96768811	chr9:96768811:G:T	2.54573e-09	-2.22283e-10	-0.865483
96769035	chr9:96769035:T:C	1.72066e-09	-2.22283e-10	-1.25719
96769118	chr9:96769118:C:T	7.16672e-10	-0.858537	-1.2745
96769160	chr9:96769160:T:C	1.6924e-09	-2.22283e-10	-1.27375
96769193	chr9:96769193:A:G	1.69199e-09	-2.22283e-10	-1.27399
96769267	chr9:96769267:T:G	1.93682e-09	-2.22283e-10	-1.13885
96769303	chr9:96769303:G:A	1.6968e-09	-2.22283e-10	-1.27116
96769332	chr9:96769332:A:G	1.70203e-09	-2.22283e-10	-1.26808
96769356	chr9:96769356:G:T	2.21832e-09	-2.22283e-10	-1.00315
96769362	chr9:96769362:A:G	1.70072e-09	-2.22283e-10	-1.26885
96769530	chr9:96769530:T:C	1.94366e-09	-2.22283e-10	-1.13533
96769785	chr9:96769785:A:T	1.01337e-09	-1.78662	-2.98501e-10
96769858	chr9:96769858:T:C	1.69584e-09	-2.22283e-10	-1.27172
96770011	chr9:96770011:T:C	1.94517e-09	-2.22283e-10	-1.13455
96770190	chr9:96770190:A:G	1.88309e-09	-2.22283e-10	-1.16699
96770238	chr9:96770238:G:A	2.30601e-09	-2.22283e-10	-0.964381
96770251	chr9:96770251:G:A	2.33248e-09	-2.22283e-10	-0.952968
96770418	chr9:96770418:T:C	1.7505e-09	-2.22283e-10	-1.24
96770447	chr9:96770447:G:A	1.88901e-09	-2.22283e-10	-1.16385
96770547	chr9:96770547:G:A	2.00384e-09	-2.22283e-10	-1.10483
96770549	chr9:96770549:A:G	1.693e-09	-2.22283e-10	-1.2734
96770947	chr9:96770947:A:G	1.7197e-09	-2.22283e-10	-1.25775
96771024	chr9:96771024:T:C	1.69183e-09	-2.22283e-10	-1.27409
96771152	chr9:96771152:C:T	1.688e-09	-2.22283e-10	-1.27636
96771296	chr9:96771296:C:A	2.21451e-09	-2.22283e-10	-1.00487
96771463	chr9:96771463:A:G	1.69652e-09	-2.22283e-10	-1.27132
96771502	chr9:96771502:A:G	1.69484e-09	-2.22283e-10	-1.27231
96771530	chr9:96771530:A:G	1.68487e-09	-2.22283e-10	-1.27821
96771773	chr9:96771773:A:G	1.95077e-09	-2.22283e-10	-1.13168
96771794	chr9:96771794:ATCG:A	1.72004e-09	-2.22283e-10	-1.25755
96772236	chr9:96772236:A:G	2.20389e-09	-2.22283e-10	-1.00968
96772274	chr9:96772274:G:C	1.68963e-09	-2.22283e-10	-1.27539
96772474	chr9:96772474:C:T	2.94141e-10	-1.75266	-1.27093
96772597	chr9:96772597:T:G	1.69851e-09	-2.22283e-10	-1.27015
96772610	chr9:96772610:T:G	1.68817e-09	-2.22283e-10	-1.27626
96772632	chr9:96772632:C:T	1.92374e-09	-1.14563	-2.98501e-10
96772739	chr9:96772739:T:C	9.34069e-10	-1.8681	-2.98501e-10
96772789	chr9:96772789:T:C	4.37773e-10	-1.41481	-1.21114
96772900	chr9:96772900:A:G	1.69191e-09	-2.22283e-10	-1.27404
96773532	chr9:96773532:A:C	1.72009e-09	-2.22283e-10	-1.25753
96773661	chr9:96773661:C:T	3.23421e-09	0.651529	-1.27764
96773670	chr9:96773670:G:A	1.69051e-09	-2.22283e-10	-1.27487
96773725	chr9:96773725:G:A	1.15635e-09	-0.4398	-1.21483
96773736	chr9:96773736:C:T	5.50348e-10	-1.24003	-1.15707
96774293	chr9:96774293:CCTGAAAAACTGTATTAATAATAAAA:C	2.25488e-09	-2.22283e-10	-0.986805
96774577	chr9:96774577:CAGAA:C	1.71488e-09	-2.22283e-10	-1.26056
96774596	chr9:96774596:A:C	1.91036e-09	-2.22283e-10	-1.15261
96774789	chr9:96774789:T:C	7.27259e-10	-1.06237	-1.05601
96775097	chr9:96775097:T:C	2.19463e-09	-2.22283e-10	-1.01388
96775163	chr9:96775163:A:G	2.1907e-09	-1.01568	-2.98501e-10
96775180	chr9:96775180:C:T	1.70783e-09	-2.22283e-10	-1.26468
96775279	chr9:96775279:C:T	1.7138e-09	-2.22283e-10	-1.26119
96775487	chr9:96775487:A:G	1.97118e-09	-2.22283e-10	-1.12127
96775606	chr9:96775606:G:C	1.70915e-09	-2.22283e-10	-1.2639
96775715	chr9:96775715:C:T	3.33534e-08	1.70726	-2.98501e-10
96775759	chr9:96775759:G:A	2.01676e-09	-2.22283e-10	-1.09841
96775785	chr9:96775785:G:A	2.0241e-09	-1.09478	-2.98501e-10
96775786	chr9:96775786:C:G	1.7161e-09	-2.22283e-10	-1.25984
96776064	chr9:96776064:C:T	1.73387e-09	-2.22283e-10	-1.24954
96776065	chr9:96776065:G:A	6.21484e-09	-2.22283e-10	0.0270393
96776083	chr9:96776083:G:A	1.91863e-09	-1.14829	-2.98501e-10
96776112	chr9:96776112:C:T	2.23179e-09	-2.22283e-10	-0.997097
96776202	chr9:96776202:A:G	1.77278e-09	-2.22283e-10	-1.22735
96776331	chr9:96776331:A:G	1.72503e-09	-2.22283e-10	-1.25466
96776351	chr9:96776351:G:C	2.36093e-09	-2.22283e-10	-0.940844
96776441	chr9:96776441:C:T	1.7703e-09	-2.22283e-10	-1.22875
96776490	chr9:96776490:C:A	1.7379e-09	-2.22283e-10	-1.24722
96776547	chr9:96776547:G:A	2.00678e-09	-2.22283e-10	-1.10337
96776746	chr9:96776746:C:T	1.72089e-09	-2.22283e-10	-1.25706
96776835	chr9:96776835:C:T	2.22006e-09	-2.22283e-10	-1.00237
96776856	chr9:96776856:G:C	1.09327e-09	-0.621306	-1.08942
96776964	chr9:96776964:A:G	1.73766e-09	-0.216283	-1.03108
96777006	chr9:96777006:C:T	2.16542e-09	-2.22283e-10	-1.02729
96777118	chr9:96777118:T:A	8.66775e-10	-0.70156	-1.24132
96777160	chr9:96777160:G:A	1.10086e-09	-0.602272	-1.10153
96777167	chr9:96777167:G:A	1.10318e-09	-0.599677	-1.10203
96777244	chr9:96777244:A:G	1.69348e-09	-2.22283e-10	-1.27311
96777256	chr9:96777256:A:G	2.45866e-09	-2.22283e-10	-0.900285
96777420	chr9:96777420:T:C	1.12136e-09	-0.57093	-1.11443
96777457	chr9:96777457:T:C	1.07359e-09	-0.610737	-1.11815
96777466	chr9:96777466:T:G	1.69343e-09	-2.22283e-10	-1.27315
96777471	chr9:96777471:C:T	1.05317e-09	-0.615369	-1.13273
96777783	chr9:96777783:C:A	2.3391e-09	-2.22283e-10	-0.950134
96777802	chr9:96777802:G:A	2.86201e-09	-2.22283e-10	-0.748376
96777928	chr9:96777928:C:G	9.58727e-10	-0.835222	-1.00683
96778009	chr9:96778009:C:T	9.27944e-10	-0.886743	-0.987941
96778193	chr9:96778193:A:G	1.78384e-09	-2.22283e-10	-1.22113
96778237	chr9:96778237:C:A	1.21463e-09	-0.829087	-0.776372
96778375	chr9:96778375:C:G	1.72911e-09	-2.22283e-10	-1.25229
96778427	chr9:96778427:G:A	1.64617e-09	-0.586491	-0.714957
96778724	chr9:96778724:A:G	1.18013e-09	-0.895041	-0.739237
96779232	chr9:96779232:G:C	1.2426e-09	-1.5827	-2.98501e-10
96779383	chr9:96779383:G:C	2.05107e-09	-2.22283e-10	-1.08154
96779492	chr9:96779492:TAATA:T	3.61533e-09	-2.22283e-10	-0.514716
96779528	chr9:96779528:T:C	1.34172e-09	-0.781437	-0.724509
96779971	chr9:96779971:T:A	1.03867e-09	-0.995388	-0.766568
96780046	chr9:96780046:T:C	1.00352e-09	-1.02343	-0.772958
96780522	chr9:96780522:C:T	1.70593e-09	-2.22283e-10	-1.26579
96780831	chr9:96780831:C:T	1.52716e-09	-1.37649	-2.98501e-10
96780947	chr9:96780947:T:G	1.45035e-09	-0.697233	-0.730861
96781109	chr9:96781109:T:C	1.97239e-09	-2.22283e-10	-1.12065
96781504	chr9:96781504:A:C	1.03263e-09	-0.970809	-0.796979
96781550	chr9:96781550:T:G	2.06533e-09	-2.22283e-10	-1.07461
96781757	chr9:96781757:C:T	1.70432e-09	-2.22283e-10	-1.26674
96781858	chr9:96781858:A:G	6.69066e-10	-0.928883	-1.27289
96781905	chr9:96781905:T:C	1.55358e-09	-0.598829	-0.760511
96782026	chr9:96782026:A:G	1.7784e-09	-2.22283e-10	-1.22418
96782175	chr9:96782175:T:C	2.13729e-09	-2.22283e-10	-1.04036
96782251	chr9:96782251:T:TGTG	1.02756e-09	-1.00582	-0.766892
96782281	chr9:96782281:T:A	1.43412e-09	-0.705935	-0.733413
96782441	chr9:96782441:A:G	1.68338e-09	-2.22283e-10	-1.2791
96782455	chr9:96782455:T:G	1.22205e-09	-1.59937	-2.98501e-10
96782463	chr9:96782463:T:C	8.25147e-10	-1.18586	-0.806232
96782539	chr9:96782539:A:G	1.0118e-09	-1.01775	-0.770426
96782594	chr9:96782594:G:T	1.00751e-09	-1.01992	-0.772493
96782625	chr9:96782625:C:T	1.01511e-09	-1.01042	-0.774488
96782838	chr9:96782838:A:G	1.03086e-09	-0.977672	-0.791838
96782999	chr9:96782999:C:T	2.18151e-09	-2.22283e-10	-1.01988
96783452	chr9:96783452:G:C	2.12944e-09	-2.22283e-10	-1.04404
96783534	chr9:96783534:G:A	2.13232e-09	-2.22283e-10	-1.04269
96783698	chr9:96783698:G:A	1.69762e-09	-2.22283e-10	-1.27067
96783799	chr9:96783799:C:A	8.97666e-10	-1.0684	-0.839456
96783826	chr9:96783826:C:T	1.00383e-09	-1.04305	-0.753024
96783843	chr9:96783843:G:GTC	1.8451e-09	-2.22283e-10	-1.18737
96783844	chr9:96783844:G:C	1.85671e-09	-2.22283e-10	-1.18109
96784072	chr9:96784072:G:A	1.6854e-09	-2.22283e-10	-1.2779
96784167	chr9:96784167:G:C	9.37575e-10	-1.05718	-0.807174
96784176	chr9:96784176:G:A	9.2401e-10	-1.07603	-0.802906
96784203	chr9:96784203:G:A	9.18201e-10	-1.07709	-0.808149
96784304	chr9:96784304:T:C	9.01828e-10	-1.1097	-0.793536
96784421	chr9:96784421:T:C	2.12888e-09	-2.22283e-10	-1.0443
96784883	chr9:96784883:T:C	8.849e-10	-1.11729	-0.80489
96785116	chr9:96785116:T:G	2.32465e-09	-2.22283e-10	-0.956331
96785506	chr9:96785506:AATTT:A	4.08664e-09	-2.22283e-10	-0.392177
96785698	chr9:96785698:C:T	1.28248e-09	-0.771685	-0.779422
96785875	chr9:96785875:A:T	1.82442e-09	-2.22283e-10	-1.19864
96785982	chr9:96785982:T:C	8.96094e-10	-1.11894	-0.79067
96785990	chr9:96785990:G:A	8.82441e-10	-1.11806	-0.806899
96786165	chr9:96786165:T:C	3.29345e-09	-2.22283e-10	-0.607964
96786909	chr9:96786909:T:C	9.19421e-10	-1.10763	-0.776277
96786915	chr9:96786915:AT:A	9.19712e-10	-1.11424	-0.769353
96787167	chr9:96787167:A:G	1.27114e-09	-0.806479	-0.753507
96787260	chr9:96787260:C:T	2.02881e-09	-1.09245	-2.98501e-10
96787525	chr9:96787525:C:T	7.13153e-10	-1.28016	-0.857796
96787748	chr9:96787748:C:T	9.14731e-10	-1.09549	-0.79354
96787749	chr9:96787749:A:G	1.96584e-09	-2.22283e-10	-1.12398
96788152	chr9:96788152:A:G	8.82142e-10	-1.09091	-0.834388
96788165	chr9:96788165:A:C	9.24164e-10	-1.0799	-0.79887
96788455	chr9:96788455:C:T	8.43985e-10	-1.14976	-0.819757
96788617	chr9:96788617:G:A	8.84818e-10	-1.09263	-0.829644
96788629	chr9:96788629:T:TAACA	8.73193e-10	-1.1004	-0.835096
96788712	chr9:96788712:T:C	1.58565e-09	-1.33891	-2.98501e-10
96789343	chr9:96789343:A:G	1.13696e-09	-0.847108	-0.824432
96789355	chr9:96789355:A:G	1.5265e-09	-1.37693	-2.98501e-10
96789383	chr9:96789383:G:C	8.58859e-10	-1.11972	-0.832333
96789436	chr9:96789436:A:G	1.12353e-09	-0.996943	-0.686482
96789437	chr9:96789437:T:A	2.22319e-09	-2.22283e-10	-1.00096
96789483	chr9:96789483:G:A	1.48721e-08	-2.22283e-10	0.89959
96789630	chr9:96789630:T:A	3.11042e-10	-1.70954	-1.25818
96789704	chr9:96789704:A:G	9.48531e-10	-1.04574	-0.806996
96789823	chr9:96789823:C:G	8.63849e-10	-1.13453	-0.811724
96790039	chr9:96790039:G:A	1.20447e-09	-0.835045	-0.778818
96791035	chr9:96791035:T:C	4.17571e-09	-2.22283e-10	-0.370616
96791613	chr9:96791613:C:T	3.76843e-09	-2.22283e-10	-0.473243
96792414	chr9:96792414:A:G	1.76558e-09	-2.22283e-10	-1.23142
96792494	chr9:96792494:G:A	1.83821e-09	-2.22283e-10	-1.19111
96792550	chr9:96792550:A:C	1.87899e-09	-1.16917	-2.98501e-10
96792688	chr9:96792688:T:C	3.89747e-09	-2.22283e-10	-0.439572
96792965	chr9:96792965:A:T	1.69709e-09	-2.22283e-10	-1.27099
96793305	chr9:96793305:C:T	2.02263e-09	-2.22283e-10	-1.0955
96793306	chr9:96793306:G:A	2.60021e-09	-0.844307	-2.98501e-10
96793962	chr9:96793962:T:A	1.69786e-09	-2.22283e-10	-1.27053
96794206	chr9:96794206:AT:A	2.23045e-09	-2.22283e-10	-0.997696
96794321	chr9:96794321:T:C	1.81159e-09	-2.22283e-10	-1.20569
96794668	chr9:96794668:G:A	2.42666e-09	-2.22283e-10	-0.913386
96795461	chr9:96795461:C:T	1.97475e-09	-2.22283e-10	-1.11946
96796354	chr9:96796354:G:A	3.47407e-09	-2.22283e-10	-0.554573
96796633	chr9:96796633:G:A	1.03299e-09	-1.10829	-0.659159
96796669	chr9:96796669:T:A	2.67579e-08	-2.22283e-10	1.48693
96796738	chr9:96796738:T:C	1.31576e-09	-0.772036	-0.75345
96796742	chr9:96796742:G:C	1.64072e-09	-1.30477	-2.98501e-10
96797021	chr9:96797021:G:A	1.68368e-09	-2.22283e-10	-1.27892
96797056	chr9:96797056:T:C	9.25488e-10	-1.10444	-0.772891
96797074	chr9:96797074:C:T	1.69549e-09	-2.22283e-10	-1.27193
96797142	chr9:96797142:C:T	2.20069e-09	-2.22283e-10	-1.01113
96797310	chr9:96797310:G:A	2.2584e-09	-2.22283e-10	-0.985243
96797786	chr9:96797786:T:C	2.77426e-10	-1.84472	-1.23738
96797861	chr9:96797861:T:C	2.50531e-09	-0.574586	-0.3069
96798127	chr9:96798127:G:A	1.68657e-09	-2.22283e-10	-1.2772
96798352	chr9:96798352:A:C	2.03027e-09	-2.22283e-10	-1.09173
96798520	chr9:96798520:G:A	1.83477e-08	-2.22283e-10	1.1096
96799459	chr9:96799459:A:C	1.685e-09	-2.22283e-10	-1.27814
96800026	chr9:96800026:C:T	2.1713e-09	-2.22283e-10	-1.02458
96800506	chr9:96800506:CA:C	1.70538e-09	-2.22283e-10	-1.26611
96800567	chr9:96800567:T:C	1.69383e-09	-2.22283e-10	-1.27291
96800568	chr9:96800568:G:A	1.70055e-09	-2.22283e-10	-1.26895
96800641	chr9:96800641:T:C	1.69846e-09	-2.22283e-10	-1.27018
96801417	chr9:96801417:A:G	3.43388e-09	-0.566211	-2.98501e-10
96801660	chr9:96801660:T:C	1.8408e-09	-2.22283e-10	-1.1897
96802726	chr9:96802726:G:A	1.24578e-09	-0.959576	-0.620561
96802860	chr9:96802860:T:C	1.26841e-09	-0.759771	-0.802365
96803193	chr9:96803193:C:G	2.24123e-09	-2.22283e-10	-0.992875
96804058	chr9:96804058:G:A	1.68618e-09	-2.22283e-10	-1.27744
96804189	chr9:96804189:G:A	1.68423e-09	-2.22283e-10	-1.27859
96804496	chr9:96804496:A:G	2.18683e-09	-2.22283e-10	-1.01745
96805102	chr9:96805102:C:A	1.33482e-09	-0.768613	-0.74249
96805665	chr9:96805665:G:A	2.48173e-09	-2.22283e-10	-0.890944
96806014	chr9:96806014:G:A	7.71302e-09	0.24301	-2.98501e-10
96806453	chr9:96806453:C:T	1.93234e-09	-2.22283e-10	-1.14117
96807517	chr9:96807517:G:A	3.95315e-10	-1.65258	-1.07539
96807891	chr9:96807891:TAAA:T	2.28415e-09	-2.22283e-10	-0.973908
96808270	chr9:96808270:A:G	1.6834e-09	-2.22283e-10	-1.27908
96808806	chr9:96808806:GA:G	1.68796e-09	-2.22283e-10	-1.27638
96808990	chr9:96808990:G:A	1.86944e-09	-2.22283e-10	-1.17426
96809031	chr9:96809031:T:C	1.19566e-09	-1.6212	-2.98501e-10
96809571	chr9:96809571:T:C	2.24483e-09	-2.22283e-10	-0.991269
96810157	chr9:96810157:T:C	9.48939e-10	-1.85231	-2.98501e-10
96810193	chr9:96810193:TA:T	1.40158e-09	-0.63585	-0.826451
96810396	chr9:96810396:A:G	2.18862e-09	-2.22283e-10	-1.01663
96811044	chr9:96811044:G:T	1.68501e-09	-2.22283e-10	-1.27813
96811616	chr9:96811616:T:C	6.33248e-09	0.52235	-0.476558
96812452	chr9:96812452:AGTT:A	3.95707e-09	-2.22283e-10	-0.424396
96812767	chr9:96812767:C:T	2.13723e-09	-2.22283e-10	-1.04039
96813257	chr9:96813257:T:C	1.78544e-09	-2.22283e-10	-1.22023
96813559	chr9:96813559:G:C	3.72037e-09	-2.22283e-10	-0.486077
96814142	chr9:96814142:G:C	2.07183e-09	-2.22283e-10	-1.07147
96814313	chr9:96814313:GTTATCT:G	1.28247e-09	-0.668533	-0.88258
96814817	chr9:96814817:T:C	2.11417e-09	-2.22283e-10	-1.05124
96814868	chr9:96814868:ATTTAT:A	1.77282e-09	-2.22283e-10	-1.22733
96815145	chr9:96815145:G:A	1.04142e-09	-0.864898	-0.894416
96815387	chr9:96815387:A:G	1.98716e-09	-2.22283e-10	-1.11319
96815401	chr9:96815401:C:A	1.88367e-09	-2.22283e-10	-1.16668
96815409	chr9:96815409:C:G	3.75979e-09	-2.22283e-10	-0.475538
96815524	chr9:96815524:G:A	1.68556e-09	-2.22283e-10	-1.2778
96816141	chr9:96816141:A:G	1.69215e-09	-2.22283e-10	-1.2739
96816183	chr9:96816183:T:C	1.68363e-09	-2.22283e-10	-1.27895
96816497	chr9:96816497:TG:T	1.70273e-09	-2.22283e-10	-1.26767
96816705	chr9:96816705:A:G	1.69114e-09	-2.22283e-10	-1.2745
96816729	chr9:96816729:G:C	1.68888e-09	-2.22283e-10	-1.27583
96816818	chr9:96816818:G:A	1.73658e-09	-1.24798	-2.98501e-10
96817391	chr9:96817391:A:T	2.03862e-09	-2.22283e-10	-1.08763
96817580	chr9:96817580:CAA:C	1.94645e-09	-2.22283e-10	-1.13389
96819158	chr9:96819158:T:C	2.04983e-09	-2.22283e-10	-1.08214
96819211	chr9:96819211:T:C	1.91041e-09	-2.22283e-10	-1.15258
96819286	chr9:96819286:T:C	3.9487e-10	-1.4614	-1.26769
96819600	chr9:96819600:C:T	1.90411e-09	-0.143371	-1.01251
96820053	chr9:96820053:T:G	3.53213e-10	-1.76014	-1.08044
96820209	chr9:96820209:C:T	1.65348e-08	1.00557	-2.98501e-10
96820353	chr9:96820353:T:C	2.70782e-09	-2.22283e-10	-0.803756
96820759	chr9:96820759:A:G	1.68326e-09	-2.22283e-10	-1.27917
96820761	chr9:96820761:G:T	8.35426e-09	-2.22283e-10	0.322871
96821112	chr9:96821112:G:A	7.89765e-10	-1.03338	-1.00254
96821493	chr9:96821493:T:C	2.88878e-09	-2.22283e-10	-0.739067
96821763	chr9:96821763:C:T	2.221e-09	-2.22283e-10	-1.00194
96821954	chr9:96821954:G:A	2.56362e-09	-0.858479	-2.98501e-10
96821997	chr9:96821997:T:G	2.20977e-08	1.29557	-2.98501e-10
96822000	chr9:96822000:T:C	1.00802e-09	-1.79191	-2.98501e-10
96822085	chr9:96822085:T:C	9.10067e-10	-1.89414	-2.98501e-10
96822598	chr9:96822598:G:A	3.44458e-09	-2.22283e-10	-0.563097
96822613	chr9:96822613:A:G	5.70346e-08	-2.22283e-10	2.24376
96823032	chr9:96823032:G:T	1.48584e-08	0.624262	0.274404
96823179	chr9:96823179:A:G	1.04418e-09	-1.75667	-2.98501e-10
96823201	chr9:96823201:A:T	5.69013e-08	-2.22283e-10	2.24142
96823498	chr9:96823498:ACTGT:A	2.95707e-09	-2.22283e-10	-0.715702
96823686	chr9:96823686:A:T	1.68459e-09	-2.22283e-10	-1.27838
96823931	chr9:96823931:G:C	1.68725e-09	-2.22283e-10	-1.2768
96823946	chr9:96823946:C:T	1.83727e-09	-2.22283e-10	-1.19162
96823958	chr9:96823958:C:T	2.32409e-09	-0.95657	-2.98501e-10
96823980	chr9:96823980:G:A	1.73248e-09	-2.22283e-10	-1.25035
96824003	chr9:96824003:G:A	9.37816e-10	-1.8641	-2.98501e-10
96824357	chr9:96824357:C:T	2.11969e-09	-2.22283e-10	-1.04863
96824515	chr9:96824515:C:T	1.68806e-09	-2.22283e-10	-1.27632
96825087	chr9:96825087:C:T	1.93676e-09	-2.22283e-10	-1.13888
96825142	chr9:96825142:C:G	2.19578e-09	-2.22283e-10	-1.01336
96825732	chr9:96825732:G:T	1.35554e-08	0.806884	-2.98501e-10
96826025	chr9:96826025:T:C	1.66632e-09	-1.28928	-2.98501e-10
96826314	chr9:96826314:C:G	1.71553e-09	-1.26018	-2.98501e-10
96826378	chr9:96826378:A:G	1.68494e-09	-2.22283e-10	-1.27817
96826402	chr9:96826402:G:T	1.52493e-08	-2.22283e-10	0.924632
96826717	chr9:96826717:A:G	2.05737e-09	-2.22283e-10	-1.07847
96827033	chr9:96827033:T:C	1.81331e-09	-2.22283e-10	-1.20475
96827509	chr9:96827509:T:G	2.19947e-09	-2.22283e-10	-1.01168
96827568	chr9:96827568:A:G	1.68412e-09	-2.22283e-10	-1.27866
96828613	chr9:96828613:T:C	1.76951e-09	-2.22283e-10	-1.2292
96829446	chr9:96829446:T:C	2.0112e-09	-2.22283e-10	-1.10117
96829945	chr9:96829945:A:T	9.9533e-10	-1.80458	-2.98501e-10
96830172	chr9:96830172:A:C	1.78343e-09	-2.22283e-10	-1.22136
96830384	chr9:96830384:T:G	1.68451e-09	-2.22283e-10	-1.27843
96830390	chr9:96830390:T:C	1.33646e-09	-0.581353	-0.928519
96830709	chr9:96830709:A:C	1.15492e-09	-0.699724	-0.956145
96830983	chr9:96830983:T:C	3.89252e-08	-2.22283e-10	1.86174
96831137	chr9:96831137:A:T	1.70089e-09	-2.22283e-10	-1.26875
96831257	chr9:96831257:T:C	1.22562e-09	-0.635832	-0.960619
96831485	chr9:96831485:G:A	2.14543e-09	-2.22283e-10	-1.03656
96831525	chr9:96831525:T:C	8.9826e-10	-0.922599	-0.984597
96831850	chr9:96831850:C:T	1.97399e-09	-2.22283e-10	-1.11984
96832329	chr9:96832329:G:C	1.169e-09	-0.689863	-0.95389
96832448	chr9:96832448:T:C	5.57523e-10	-1.88479	-0.499363
96833188	chr9:96833188:C:T	2.10517e-09	-2.22283e-10	-1.0555
96833254	chr9:96833254:ATAAC:A	2.07484e-09	-2.22283e-10	-1.07002
96833427	chr9:96833427:A:G	1.70297e-09	-1.26753	-2.98501e-10
96833789	chr9:96833789:A:G	1.11217e-09	-1.69359	-2.98501e-10
96834198	chr9:96834198:C:T	1.684e-09	-2.22283e-10	-1.27873
96835103	chr9:96835103:T:C	1.30549e-09	-0.582626	-0.950695
96835607	chr9:96835607:T:A	1.72117e-09	-2.22283e-10	-1.2569
96836329	chr9:96836329:C:T	3.93889e-10	-1.46682	-1.26477
96836409	chr9:96836409:T:C	1.87534e-09	-2.22283e-10	-1.17111
96836590	chr9:96836590:G:A	2.24258e-09	-2.22283e-10	-0.992274
96837148	chr9:96837148:T:C	1.93159e-09	-2.22283e-10	-1.14156
96837762	chr9:96837762:T:C	1.76602e-09	-2.22283e-10	-1.23117
96838313	chr9:96838313:T:C	3.91778e-09	-2.22283e-10	-0.434374
96838480	chr9:96838480:T:C	1.69292e-09	-2.22283e-10	-1.27344
96838684	chr9:96838684:T:C	1.91937e-09	-2.22283e-10	-1.14791
96839176	chr9:96839176:A:G	1.88433e-09	-2.22283e-10	-1.16633
96839513	chr9:96839513:C:T	1.70092e-09	-2.22283e-10	-1.26873
96839969	chr9:96839969:A:G	1.68319e-09	-2.22283e-10	-1.27921
96840453	chr9:96840453:C:A	2.82854e-09	-2.22283e-10	-0.760138
96840619	chr9:96840619:C:G	1.89158e-09	-2.22283e-10	-1.16249
96840638	chr9:96840638:G:A	2.15749e-09	-2.22283e-10	-1.03096
96841048	chr9:96841048:C:T	1.79606e-09	-2.22283e-10	-1.2143
96841123	chr9:96841123:C:T	1.86084e-09	-2.22283e-10	-1.17887
96841560	chr9:96841560:C:T	9.71588e-10	-1.82872	-2.98501e-10
96841951	chr9:96841951:A:T	1.69957e-09	-2.22283e-10	-1.26952
96841995	chr9:96841995:G:A	1.86066e-09	-2.22283e-10	-1.17897
96842005	chr9:96842005:A:C	2.83637e-09	-2.22283e-10	-0.757375
96842039	chr9:96842039:A:G	2.14513e-09	-2.22283e-10	-1.0367
96842169	chr9:96842169:A:G	1.94364e-09	-2.22283e-10	-1.13534
96842489	chr9:96842489:T:C	1.86248e-09	-2.22283e-10	-1.17799
96842490	chr9:96842490:T:C	1.68639e-09	-2.22283e-10	-1.27731
96843007	chr9:96843007:C:T	1.9028e-09	-2.22283e-10	-1.15657
96843350	chr9:96843350:A:G	1.9366e-09	-2.22283e-10	-1.13897
96844224	chr9:96844224:G:C	1.35427e-08	-2.22283e-10	0.805946
96844395	chr9:96844395:G:A	2.77823e-09	-2.22283e-10	-0.778085
96844972	chr9:96844972:C:G	2.08812e-09	-2.22283e-10	-1.06363
96845338	chr9:96845338:T:C	1.94365e-09	-2.22283e-10	-1.13533
96845411	chr9:96845411:T:C	2.70483e-09	-2.22283e-10	-0.804863
96845464	chr9:96845464:G:A	3.39038e-09	-2.22283e-10	-0.578959
96845948	chr9:96845948:A:C	2.54376e-09	-2.22283e-10	-0.866259
96846124	chr9:96846124:T:C	2.26239e-09	-2.22283e-10	-0.983479
96847414	chr9:96847414:C:A	2.65248e-09	-2.22283e-10	-0.824405
96847628	chr9:96847628:C:A	1.92408e-09	-2.22283e-10	-1.14545
96847904	chr9:96847904:T:C	2.6739e-09	-2.22283e-10	-0.816362
96848568	chr9:96848568:A:C	1.76971e-09	-1.22908	-2.98501e-10
96849045	chr9:96849045:C:T	7.11354e-10	-1.34442	-0.796069
96849497	chr9:96849497:C:T	1.84232e-09	-2.22283e-10	-1.18888
96849580	chr9:96849580:G:A	5.29915e-10	-1.59873	-0.83621
96849606	chr9:96849606:G:T	3.99918e-09	-2.22283e-10	-0.41381
96850223	chr9:96850223:C:T	3.47116e-09	-2.22283e-10	-0.555412
96850931	chr9:96850931:G:C	1.98696e-09	-2.22283e-10	-1.1133
96851004	chr9:96851004:G:A	1.00145e-09	-1.79846	-2.98501e-10
96851335	chr9:96851335:C:T	1.69751e-09	-2.22283e-10	-1.27074
96851602	chr9:96851602:T:A	1.6836e-09	-2.22283e-10	-1.27896
96851795	chr9:96851795:G:A	4.305e-09	-2.22283e-10	-0.340122
96851822	chr9:96851822:G:A	2.23223e-09	-2.22283e-10	-0.996901
96851854	chr9:96851854:T:TG	3.02687e-10	-1.76316	-1.2318
96852308	chr9:96852308:A:T	2.04712e-09	-2.22283e-10	-1.08346
96853590	chr9:96853590:G:C	1.46083e-08	-2.22283e-10	0.881688
96853601	chr9:96853601:G:A	6.38462e-10	-1.19631	-1.05228
96853844	chr9:96853844:G:A	1.91804e-09	-2.22283e-10	-1.1486
96853856	chr9:96853856:T:C	1.90556e-09	-2.22283e-10	-1.15512
96853898	chr9:96853898:T:C	1.82559e-08	-2.22283e-10	1.10459
96853917	chr9:96853917:A:C	6.92306e-10	-1.16829	-0.999332
96854475	chr9:96854475:C:T	1.95583e-09	-2.22283e-10	-1.12908
96854483	chr9:96854483:T:C	4.5121e-09	-2.22283e-10	-0.293137
96854542	chr9:96854542:G:T	2.06507e-09	-2.22283e-10	-1.07474
96854922	chr9:96854922:A:T	2.50706e-09	-2.22283e-10	-0.880789
96855341	chr9:96855341:G:A	4.02421e-10	-1.52797	-1.18219
96855437	chr9:96855437:G:A	6.56883e-10	-1.19484	-1.02531
96855497	chr9:96855497:G:C	1.68558e-09	-2.22283e-10	-1.27779
96855548	chr9:96855548:A:T	9.07773e-10	-1.89666	-2.98501e-10
96855616	chr9:96855616:T:C	4.04777e-10	-1.50878	-1.19555
96855622	chr9:96855622:G:C	1.181e-09	-1.63354	-2.98501e-10
96856237	chr9:96856237:C:T	1.95827e-09	-2.22283e-10	-1.12784
96856262	chr9:96856262:C:G	1.42353e-08	-2.22283e-10	0.855823
96856684	chr9:96856684:GT:G	1.8228e-09	-2.22283e-10	-1.19953
96856731	chr9:96856731:A:ATCTC	3.19842e-10	-1.71839	-1.22144
96856734	chr9:96856734:C:A	3.20584e-10	-1.71925	-1.21826
96856799	chr9:96856799:C:T	5.0024e-10	-1.81014	-0.682425
96857210	chr9:96857210:G:A	2.17751e-09	-2.22283e-10	-1.02172
96857400	chr9:96857400:A:G	9.07052e-10	-1.89746	-2.98501e-10
96857428	chr9:96857428:C:T	2.73719e-09	-2.22283e-10	-0.792967
96857441	chr9:96857441:G:A	2.95267e-09	-0.717192	-2.98501e-10
96857538	chr9:96857538:T:C	1.6832e-09	-2.22283e-10	-1.2792
96857629	chr9:96857629:G:A	1.72417e-09	-2.22283e-10	-1.25516
96857893	chr9:96857893:T:C	1.80796e-09	-2.22283e-10	-1.2077
96857988	chr9:96857988:A:T	5.00781e-10	-1.80064	-0.690851
96857995	chr9:96857995:A:G	4.22103e-10	-1.44172	-1.22069
96858236	chr9:96858236:A:G	1.63765e-09	-1.30664	-2.98501e-10
96859520	chr9:96859520:C:G	1.77848e-09	-2.22283e-10	-1.22414
96859689	chr9:96859689:A:T	9.16107e-10	-1.88752	-2.98501e-10
96860586	chr9:96860586:A:G	2.42699e-09	-0.913247	-2.98501e-10
96860619	chr9:96860619:A:C	2.5828e-08	-2.22283e-10	1.45156
96860723	chr9:96860723:C:T	1.4378e-08	0.865802	-2.98501e-10
96861059	chr9:96861059:A:C	1.68397e-09	-2.22283e-10	-1.27874
96861099	chr9:96861099:T:A	2.34949e-09	-2.22283e-10	-0.945702
96861103	chr9:96861103:A:T	2.06858e-09	-2.22283e-10	-1.07304
96862419	chr9:96862419:T:C	2.3911e-09	-2.22283e-10	-0.928147
96862781	chr9:96862781:T:G	1.6837e-09	-2.22283e-10	-1.27891
96862893	chr9:96862893:G:T	1.97619e-09	-2.22283e-10	-1.11873
96862993	chr9:96862993:C:T	1.70079e-09	-2.22283e-10	-1.26881
96862995	chr9:96862995:G:C	1.71765e-09	-2.22283e-10	-1.25895
96863109	chr9:96863109:AAGT:A	2.35159e-09	-2.22283e-10	-0.94481
96863358	chr9:96863358:A:T	1.98164e-09	-2.22283e-10	-1.11598
96863368	chr9:96863368:T:G	6.07762e-09	-2.22283e-10	0.00471286
96863464	chr9:96863464:G:A	2.46194e-09	-2.22283e-10	-0.898952
96863799	chr9:96863799:G:T	1.68597e-09	-2.22283e-10	-1.27756
96864050	chr9:96864050:T:C	1.70645e-09	-2.22283e-10	-1.26549
96864465	chr9:96864465:A:G	3.21575e-10	-1.67884	-1.25558
96864937	chr9:96864937:T:C	1.68729e-09	-2.22283e-10	-1.27677
96865010	chr9:96865010:C:T	4.2745e-08	2.9698	-1.01444
96865257	chr9:96865257:C:T	2.58014e-09	-2.22283e-10	-0.852056
96865464	chr9:96865464:T:C	1.82156e-08	1.10238	-2.98501e-10
96866017	chr9:96866017:A:G	5.66087e-08	-2.22283e-10	2.23626
96866103	chr9:96866103:C:T	2.79688e-09	-2.22283e-10	-0.771396
96866256	chr9:96866256:C:T	2.32357e-09	-2.22283e-10	-0.956794
96866292	chr9:96866292:C:T	1.54023e-09	-0.146036	-1.22193
96866425	chr9:96866425:A:G	3.12868e-10	-1.71315	-1.24872
96866672	chr9:96866672:C:T	1.68359e-09	-2.22283e-10	-1.27897
96866949	chr9:96866949:AC:A	1.91107e-09	-2.22283e-10	-1.15224
96867301	chr9:96867301:C:G	1.74214e-09	-2.22283e-10	-1.24478
96867591	chr9:96867591:C:T	2.07242e-09	-2.22283e-10	-1.07119
96868297	chr9:96868297:C:T	4.9458e-09	-0.201362	-2.98501e-10
96868304	chr9:96868304:A:G	1.88956e-09	-2.22283e-10	-1.16356
96868941	chr9:96868941:A:G	1.69511e-09	-2.22283e-10	-1.27215
96869796	chr9:96869796:A:C	2.22253e-09	-2.22283e-10	-1.00125
96871131	chr9:96871131:G:A	1.39375e-09	-0.195472	-1.27243
96871144	chr9:96871144:A:G	1.72172e-09	-2.22283e-10	-1.25658
96871804	chr9:96871804:G:A	1.70399e-09	-2.22283e-10	-1.26693
96871913	chr9:96871913:C:T	1.72423e-09	-2.22283e-10	-1.25512
96872237	chr9:96872237:A:C	1.98865e-09	-2.22283e-10	-1.11244
96872246	chr9:96872246:T:C	2.29601e-09	-2.22283e-10	-0.968727
96872305	chr9:96872305:G:A	1.94436e-09	-2.22283e-10	-1.13497
96872320	chr9:96872320:C:T	1.69425e-09	-2.22283e-10	-1.27266
96872321	chr9:96872321:G:A	1.86805e-09	-2.22283e-10	-1.175
96872717	chr9:96872717:G:A	2.83674e-09	-2.22283e-10	-0.757246
96873266	chr9:96873266:C:A	1.35395e-09	-0.228083	-1.26879
96873493	chr9:96873493:A:T	2.81554e-09	-2.22283e-10	-0.764747
96873614	chr9:96873614:C:T	1.6873e-09	-2.22283e-10	-1.27677
96873654	chr9:96873654:C:G	5.72549e-09	-2.22283e-10	-0.0549716
96873684	chr9:96873684:C:T	3.29781e-09	-2.22283e-10	-0.606643
96873992	chr9:96873992:T:C	1.94007e-09	-2.22283e-10	-1.13718
96874153	chr9:96874153:C:T	1.69017e-09	-2.22283e-10	-1.27507
96874660	chr9:96874660:G:C	2.39225e-09	-2.22283e-10	-0.927665
96875139	chr9:96875139:C:T	4.20214e-09	-2.22283e-10	-0.364306
96875305	chr9:96875305:G:A	1.943e-09	-2.22283e-10	-1.13567
96875378	chr9:96875378:T:A	1.63356e-09	-1.30914	-2.98501e-10
96875472	chr9:96875472:A:G	3.30531e-10	-1.64078	-1.26617
96875934	chr9:96875934:C:A	1.70115e-09	-2.22283e-10	-1.2686
96877271	chr9:96877271:C:G	3.53165e-10	-1.60624	-1.23448
96877366	chr9:96877366:G:A	1.98953e-09	-2.22283e-10	-1.112
96877736	chr9:96877736:C:T	1.68365e-09	-2.22283e-10	-1.27893
96877814	chr9:96877814:T:C	1.81288e-09	-2.22283e-10	-1.20498
96877959	chr9:96877959:AAC:A	4.38487e-10	-1.54282	-1.08151
96878044	chr9:96878044:G:A	1.99879e-09	-2.22283e-10	-1.10736
96878198	chr9:96878198:G:A	1.00517e-08	0.50784	-2.98501e-10
96878615	chr9:96878615:A:G	3.46429e-10	-1.60969	-1.25029
96878621	chr9:96878621:C:CTA	1.73409e-09	-2.22283e-10	-1.24942
96878819	chr9:96878819:G:C	3.52932e-10	-1.60847	-1.23291
96878999	chr9:96878999:A:G	1.7034e-09	-2.22283e-10	-1.26727
96879174	chr9:96879174:A:G	4.96153e-09	-2.22283e-10	-0.198185
96879264	chr9:96879264:A:G	3.41241e-10	-1.63468	-1.24039
96879443	chr9:96879443:C:A	3.47242e-10	-1.60864	-1.24899
96879495	chr9:96879495:T:G	1.70303e-09	-2.22283e-10	-1.26749
96879588	chr9:96879588:A:G	3.21112e-10	-1.65785	-1.27802
96879839	chr9:96879839:TCTTG:T	1.04189e-09	-1.75887	-2.98501e-10
96880116	chr9:96880116:A:G	1.94307e-09	-1.13563	-2.98501e-10
96880376	chr9:96880376:C:A	2.24655e-08	-2.22283e-10	1.31208
96880405	chr9:96880405:C:T	1.9344e-09	-2.22283e-10	-1.1401
96881002	chr9:96881002:T:C	3.40832e-10	-1.62643	-1.24984
96881390	chr9:96881390:T:C	2.0433e-09	-2.22283e-10	-1.08533
96882026	chr9:96882026:T:C	2.03003e-09	-2.22283e-10	-1.09185
96882094	chr9:96882094:A:G	1.89525e-09	-2.22283e-10	-1.16055
96882111	chr9:96882111:C:T	6.09077e-09	-2.22283e-10	0.00687424
96882780	chr9:96882780:T:G	1.8531e-09	-2.22283e-10	-1.18304
96882914	chr9:96882914:A:T	1.33018e-09	-1.51459	-2.98501e-10
96883007	chr9:96883007:GAGA:G	3.56457e-10	-1.69934	-1.13211
96883501	chr9:96883501:G:A	3.41989e-10	-1.62662	-1.24626
96883700	chr9:96883700:G:A	2.00394e-09	-2.22283e-10	-1.10478
96883758	chr9:96883758:A:C	4.26038e-10	-1.57164	-1.08149
96883891	chr9:96883891:A:G	1.67433e-09	-1.28449	-2.98501e-10
96883950	chr9:96883950:A:G	4.27343e-10	-1.56094	-1.08913
96884016	chr9:96884016:A:G	3.71893e-09	-2.22283e-10	-0.486464
96884058	chr9:96884058:C:T	1.70354e-09	-2.22283e-10	-1.26719
96884125	chr9:96884125:C:T	1.67686e-09	-1.28298	-2.98501e-10
96884126	chr9:96884126:G:A	3.81388e-10	-1.57287	-1.19097
96884420	chr9:96884420:T:C	1.91484e-09	-2.22283e-10	-1.15027
96884527	chr9:96884527:G:A	3.48668e-10	-1.59374	-1.2598
96885111	chr9:96885111:A:T	1.83261e-09	-2.22283e-10	-1.19416
96885248	chr9:96885248:A:AT	9.89368e-10	-1.81059	-2.98501e-10
96885565	chr9:96885565:A:G	1.68829e-09	-2.22283e-10	-1.27619
96886050	chr9:96886050:G:A	1.68607e-09	-2.22283e-10	-1.2775
96886054	chr9:96886054:C:T	1.65266e-09	-0.0897908	-1.20772
96886368	chr9:96886368:C:A	3.51577e-10	-1.58747	-1.25776
96886575	chr9:96886575:G:A	2.64168e-10	-1.89807	-1.233
96887023	chr9:96887023:C:T	3.28164e-10	-1.6484	-1.26574
96887207	chr9:96887207:G:A	2.18571e-09	-2.22283e-10	-1.01796
96887235	chr9:96887235:A:C	2.08812e-09	-2.22283e-10	-1.06363
96887257	chr9:96887257:A:C	3.03437e-09	-2.22283e-10	-0.689898
96887369	chr9:96887369:C:A	2.53132e-09	-2.22283e-10	-0.871158
96887633	chr9:96887633:A:G	1.92477e-09	-2.22283e-10	-1.14509
96887916	chr9:96887916:A:G	1.93426e-09	-2.22283e-10	-1.14018
96888064	chr9:96888064:T:C	3.18229e-09	-2.22283e-10	-0.642298
96888074	chr9:96888074:C:T	3.85076e-10	-1.72666	-1.02756
96888505	chr9:96888505:G:A	2.94806e-10	-1.75709	-1.26424
96888521	chr9:96888521:A:C	1.91126e-09	-2.22283e-10	-1.15214
96888811	chr9:96888811:T:A	1.64428e-09	-1.3026	-2.98501e-10
96888871	chr9:96888871:G:A	1.71243e-09	-2.22283e-10	-1.26199
96889162	chr9:96889162:T:C	4.29015e-09	-2.22283e-10	-0.343579
96889631	chr9:96889631:T:C	1.87593e-09	-2.22283e-10	-1.1708
96889693	chr9:96889693:G:A	1.69625e-09	-2.22283e-10	-1.27148
96890130	chr9:96890130:G:A	1.81621e-09	-2.22283e-10	-1.20315
96890148	chr9:96890148:G:A	1.68669e-09	-2.22283e-10	-1.27713
96890248	chr9:96890248:G:A	2.16488e-09	-2.22283e-10	-1.02754
96890484	chr9:96890484:G:A	2.20388e-09	-1.00968	-2.98501e-10
96891182	chr9:96891182:A:T	1.82096e-09	-2.22283e-10	-1.20054
96891351	chr9:96891351:T:G	1.71889e-09	-2.22283e-10	-1.25822
96891470	chr9:96891470:T:C	2.9088e-10	-1.76248	-1.27226
96891636	chr9:96891636:T:G	2.01377e-09	-2.22283e-10	-1.09989
96891672	chr9:96891672:C:T	1.68444e-09	-2.22283e-10	-1.27847
96892204	chr9:96892204:G:A	1.68361e-09	-2.22283e-10	-1.27896
96892599	chr9:96892599:T:C	1.74248e-09	-1.24459	-2.98501e-10
96892650	chr9:96892650:GTTCT:G	1.75292e-09	-2.22283e-10	-1.23862
96892700	chr9:96892700:T:C	1.52048e-09	-1.38088	-2.98501e-10
96892784	chr9:96892784:T:C	1.69652e-09	-2.22283e-10	-1.27132
96892963	chr9:96892963:G:A	1.85776e-09	-2.22283e-10	-1.18053
96893076	chr9:96893076:C:T	2.86006e-10	-1.7785	-1.27315
96893222	chr9:96893222:G:A	1.78065e-09	-2.22283e-10	-1.22292
96894289	chr9:96894289:A:G	2.10153e-09	-2.22283e-10	-1.05723
96894496	chr9:96894496:T:G	2.98519e-10	-1.7406	-1.26822
96894834	chr9:96894834:C:T	1.76206e-09	-2.22283e-10	-1.23341
96894868	chr9:96894868:T:C	1.83189e-09	-2.22283e-10	-1.19455
96894941	chr9:96894941:T:C	2.83787e-10	-1.79107	-1.26836
96895010	chr9:96895010:T:C	3.77128e-10	-1.78713	-0.987945
96895325	chr9:96895325:T:C	8.99654e-09	-2.22283e-10	0.39694
96895654	chr9:96895654:A:C	1.31512e-09	-1.52597	-2.98501e-10
96896360	chr9:96896360:A:C	2.78802e-09	-2.22283e-10	-0.77457
96896511	chr9:96896511:G:A	1.69617e-09	-2.22283e-10	-1.27153
96896793	chr9:96896793:C:T	1.6842e-09	-2.22283e-10	-1.27861
96896831	chr9:96896831:T:C	2.27697e-09	-2.22283e-10	-0.977057
96896925	chr9:96896925:C:G	1.75308e-09	-2.22283e-10	-1.23853
96897114	chr9:96897114:C:G	2.77091e-10	-1.81691	-1.2664
96897326	chr9:96897326:C:A	2.81493e-10	-1.80973	-1.25782
96897371	chr9:96897371:C:T	2.87703e-10	-1.77008	-1.27565
96897589	chr9:96897589:G:A	2.19369e-09	-2.22283e-10	-1.01431
96897987	chr9:96897987:A:G	3.21831e-10	-1.77679	-1.15684
96899519	chr9:96899519:T:C	1.7583e-09	-2.22283e-10	-1.23555
96899864	chr9:96899864:G:A	1.95468e-09	-2.22283e-10	-1.12967
96900032	chr9:96900032:T:C	2.23788e-09	-2.22283e-10	-0.994371
96901423	chr9:96901423:C:T	1.92433e-09	-2.22283e-10	-1.14532
96901502	chr9:96901502:C:A	2.76248e-09	-2.22283e-10	-0.783771
96901564	chr9:96901564:G:A	1.76302e-09	-2.22283e-10	-1.23287
96901729	chr9:96901729:T:C	1.93413e-09	-2.22283e-10	-1.14024
96902072	chr9:96902072:C:T	2.08639e-09	-2.22283e-10	-1.06447
96902927	chr9:96902927:G:A	1.74369e-09	-2.22283e-10	-1.2439
96903022	chr9:96903022:TA:T	2.83166e-09	-2.22283e-10	-0.759038
96903387	chr9:96903387:G:A	5.81023e-09	-0.0402795	-2.98501e-10
96903730	chr9:96903730:T:C	1.37638e-09	-1.48044	-2.98501e-10
96903764	chr9:96903764:G:A	1.69148e-09	-2.22283e-10	-1.27429
96903770	chr9:96903770:G:A	1.70141e-09	-2.22283e-10	-1.26845
96903826	chr9:96903826:T:A	1.45408e-09	-1.42553	-2.98501e-10
96903914	chr9:96903914:A:G	1.69078e-09	-2.22283e-10	-1.27471
96905963	chr9:96905963:G:T	2.97775e-10	-1.739	-1.27232
96905982	chr9:96905982:G:A	2.00996e-09	-2.22283e-10	-1.10179
96907963	chr9:96907963:C:T	1.98306e-09	-2.22283e-10	-1.11526
96910643	chr9:96910643:T:G	3.74104e-10	-1.57333	-1.20979
96911371	chr9:96911371:G:A	3.85742e-09	-2.22283e-10	-0.449902
96911470	chr9:96911470:T:C	9.44408e-10	-1.8571	-2.98501e-10
96911486	chr9:96911486:G:A	2.18643e-09	-2.22283e-10	-1.01763
96911663	chr9:96911663:G:A	4.5241e-10	-1.83183	-0.761239
96911940	chr9:96911940:C:T	2.5047e-09	-2.22283e-10	-0.881732
96912298	chr9:96912298:G:A	2.32288e-09	-2.22283e-10	-0.957092
96912939	chr9:96912939:G:T	3.66982e-10	-1.80998	-0.992365
96913250	chr9:96913250:G:A	3.56543e-10	-1.64878	-1.18242
96913800	chr9:96913800:C:T	8.51414e-08	-2.22283e-10	2.64441
96914183	chr9:96914183:G:A	7.80539e-10	-0.798145	-1.24953
96915154	chr9:96915154:T:TA	3.35417e-09	-2.22283e-10	-0.589696
96916358	chr9:96916358:C:T	2.54705e-09	-2.22283e-10	-0.864963
96916405	chr9:96916405:A:G	1.71671e-09	-2.22283e-10	-1.25949
96916507	chr9:96916507:G:A	2.01779e-09	-2.22283e-10	-1.0979
96916534	chr9:96916534:C:T	1.33308e-09	-1.51241	-2.98501e-10
96917202	chr9:96917202:TGTG:T	2.42705e-09	-2.22283e-10	-0.913223
96917353	chr9:96917353:C:T	9.06922e-09	-2.22283e-10	0.404986
96917903	chr9:96917903:T:C	5.75729e-10	-1.07986	-1.27216
96918268	chr9:96918268:G:A	4.51272e-09	-2.22283e-10	-0.293
96919211	chr9:96919211:T:C	2.47942e-09	-2.22283e-10	-0.891876
96919449	chr9:96919449:T:C	7.12815e-08	-2.22283e-10	2.46674
96919903	chr9:96919903:G:T	2.84871e-09	-2.22283e-10	-0.753036
96919957	chr9:96919957:T:C	2.42024e-09	-2.22283e-10	-0.916035
96921262	chr9:96921262:G:A	4.41323e-08	-2.22283e-10	1.98729
96923210	chr9:96923210:G:A	1.92545e-09	-2.22283e-10	-1.14474
96923961	chr9:96923961:G:A	2.89505e-10	-1.83	-1.20948
96923991	chr9:96923991:A:G	4.13732e-09	-2.22283e-10	-0.379852
96925200	chr9:96925200:T:C	2.82041e-09	-2.22283e-10	-0.763018
96925203	chr9:96925203:A:G	1.72776e-09	-2.22283e-10	-1.25307
96925231	chr9:96925231:G:A	7.3481e-09	0.194542	-2.98501e-10
96926221	chr9:96926221:G:C	1.96776e-09	-2.22283e-10	-1.123
96927487	chr9:96927487:C:T	3.20843e-09	-2.22283e-10	-0.634119
96927700	chr9:96927700:G:C	1.95425e-09	-2.22283e-10	-1.12989
96927827	chr9:96927827:A:AT	1.88531e-09	-2.22283e-10	-1.16581
96929543	chr9:96929543:GAC:G	1.85517e-09	-1.18192	-2.98501e-10
```
