## Supplementary material for "Characterization of shared and ancestry-specific signals driving complex traits using multi-ancestry fine-mapping": susiex_nc2.cs80.cs

```
CS_ID	SNP	BP	REF_ALLELE	ALT_ALLELE	REF_FRQ	BETA	SE	-LOG10P	CS_PIP	OVRL_PIP
1	chr9:96327661:G:A	96327661	A,A	G,G	1,1	-inf,-inf	inf,inf	10.4531,0.337753	0.666287	0.666294
1	chr9:96343138:G:A	96343138	A,A	G,G	1,1	-inf,-inf	inf,inf	9.95819,0.143684	0.191247	0.191262
2	chr9:96452822:T:C	96452822	C,C	T,T	1,1	inf,inf	inf,inf	2.78722,3.2544	0.0124157	0.0124172
2	chr9:96402451:T:C	96402451	NA,C	NA,T	NA,1	NA,-inf	NA,inf	NA,2.91683	0.0110692	0.0110694
2	chr9:96508255:G:A	96508255	NA,A	NA,G	NA,1	NA,-inf	NA,inf	NA,2.84391	0.00973879	0.00973898
2	chr9:95953769:T:C	95953769	NA,C	NA,T	NA,1	NA,-inf	NA,inf	NA,2.64853	0.00841373	0.00841388
2	chr9:95964058:C:T	95964058	NA,T	NA,C	NA,1	NA,-inf	NA,inf	NA,2.5793	0.00736235	0.00736248
2	chr9:96745810:G:A	96745810	NA,A	NA,G	NA,1	NA,inf	NA,inf	NA,2.52684	0.00698618	0.00698627
2	chr9:96477559:A:C	96477559	C,C	A,A	1,1	inf,inf	inf,inf	2.71644,3.1928	0.00679862	0.00679997
2	chr9:96744011:A:G	96744011	NA,G	NA,A	NA,1	NA,inf	NA,inf	NA,2.51043	0.00677179	0.00677188
2	chr9:96465560:A:G	96465560	G,NA	A,NA	1,NA	-inf,NA	inf,NA	2.17841,NA	0.00652803	0.00652808
2	chr9:96747608:A:G	96747608	NA,G	NA,A	NA,1	NA,inf	NA,inf	NA,2.47156	0.00631941	0.0063195
2	chr9:96913800:C:T	96913800	NA,T	NA,C	NA,1	NA,inf	NA,inf	NA,2.45102	0.00609639	0.00609648
2	chr9:96426688:C:G	96426688	G,G	C,C	1,1	inf,inf	inf,inf	2.98372,2.63995	0.00593606	0.00593684
2	chr9:96397820:G:A	96397820	A,A	G,G	1,1	-inf,-inf	inf,inf	5.20009,3.1789	0.00551969	0.0062803
2	chr9:96426065:C:A	96426065	A,A	C,C	1,1	inf,inf	inf,inf	3.02567,2.54246	0.00530664	0.00530737
2	chr9:96751291:C:T	96751291	NA,T	NA,C	NA,1	NA,inf	NA,inf	NA,2.37528	0.0052445	0.00524457
2	chr9:96919449:T:C	96919449	NA,C	NA,T	NA,1	NA,inf	NA,inf	NA,2.35892	0.00509679	0.00509686
2	chr9:96429520:T:C	96429520	C,C	T,T	1,1	inf,inf	inf,inf	3.08418,2.67596	0.00482949	0.00483057
2	chr9:96426973:A:G	96426973	G,G	A,A	1,1	inf,inf	inf,inf	2.9661,2.52918	0.00480047	0.0048011
2	chr9:96427671:C:T	96427671	T,T	C,C	1,1	inf,inf	inf,inf	2.99437,2.49238	0.00465173	0.00465236
2	chr9:96487266:A:T	96487266	T,T	A,A	1,1	inf,inf	inf,inf	3.13343,2.51406	0.00465126	0.0046522
2	chr9:95907986:C:G	95907986	NA,G	NA,C	NA,1	NA,-inf	NA,inf	NA,2.31684	0.00443159	0.00443168
2	chr9:96420713:ATTC:A	96420713	A,A	ATTC,ATTC	1,1	inf,inf	inf,inf	2.94255,2.49932	0.0043989	0.00439948
2	chr9:96755159:A:T	96755159	NA,T	NA,A	NA,1	NA,inf	NA,inf	NA,2.2833	0.0043901	0.00439016
2	chr9:95967619:G:C	95967619	NA,C	NA,G	NA,1	NA,-inf	NA,inf	NA,2.31071	0.00437979	0.00437987
2	chr9:96416502:A:G	96416502	G,G	A,A	1,1	inf,inf	inf,inf	3.12977,2.4294	0.00435498	0.00435573
2	chr9:96866017:A:G	96866017	NA,G	NA,A	NA,1	NA,-inf	NA,inf	NA,2.23892	0.0042358	0.0042359
2	chr9:96154034:G:A	96154034	NA,A	NA,G	NA,1	NA,inf	NA,inf	NA,2.30336	0.00416573	0.00416583
2	chr9:95932172:TCTC:T	95932172	NA,T	NA,TCTC	NA,1	NA,-inf	NA,inf	NA,2.28123	0.00414221	0.00414228
2	chr9:96430928:G:A	96430928	A,A	G,G	1,1	inf,inf	inf,inf	2.98906,2.44325	0.00410904	0.00410961
2	chr9:96822613:A:G	96822613	NA,G	NA,A	NA,1	NA,inf	NA,inf	NA,2.24283	0.00406859	0.00406865
2	chr9:96823201:A:T	96823201	NA,T	NA,A	NA,1	NA,inf	NA,inf	NA,2.24161	0.004059	0.00405906
2	chr9:95837406:T:C	95837406	NA,C	NA,T	NA,1	NA,-inf	NA,inf	NA,2.26994	0.00405029	0.00405036
2	chr9:96427509:A:G	96427509	G,G	A,A	1,1	inf,inf	inf,inf	2.95099,2.44516	0.00403666	0.00403719
2	chr9:96412249:C:T	96412249	T,T	C,C	1,1	inf,inf	inf,inf	2.99358,2.43342	0.00396081	0.00396138
2	chr9:96553246:G:C	96553246	NA,C	NA,G	NA,1	NA,-inf	NA,inf	NA,2.39592	0.00375686	0.00375693
2	chr9:96701097:A:G	96701097	G,NA	A,NA	1,NA	inf,NA	inf,NA	1.85691,NA	0.0036518	0.00365183
2	chr9:96458113:A:G	96458113	G,G	A,A	1,1	inf,inf	inf,inf	2.67326,2.71182	0.0036488	0.00364931
2	chr9:96695181:T:G	96695181	G,NA	T,NA	1,NA	inf,NA	inf,NA	2.13687,NA	0.00363072	0.00363076
2	chr9:96483877:C:T	96483877	T,T	C,C	1,1	inf,inf	inf,inf	2.77079,2.81799	0.00350177	0.00350255
2	chr9:96490182:A:G	96490182	G,G	A,A	1,1	inf,inf	inf,inf	2.84416,2.56372	0.00346297	0.00346353
2	chr9:96615586:T:G	96615586	NA,G	NA,T	NA,1	NA,inf	NA,inf	NA,2.24272	0.00340249	0.00340256
2	chr9:96921262:G:A	96921262	NA,A	NA,G	NA,1	NA,-inf	NA,inf	NA,2.10854	0.00328231	0.00328238
2	chr9:96404187:G:A	96404187	A,A	G,G	1,1	inf,inf	inf,inf	2.94685,2.34757	0.00316603	0.00316649
2	chr9:96755855:A:G	96755855	NA,G	NA,A	NA,1	NA,-inf	NA,inf	NA,2.07118	0.00306904	0.00306911
2	chr9:96447284:AC:A	96447284	NA,A	NA,AC	NA,1	NA,inf	NA,inf	NA,2.27899	0.00297495	0.00297499
2	chr9:96830983:T:C	96830983	NA,C	NA,T	NA,1	NA,-inf	NA,inf	NA,2.04245	0.00290031	0.00290038
2	chr9:96448302:G:A	96448302	A,A	G,G	1,1	inf,inf	inf,inf	2.6189,2.84396	0.00287532	0.00287595
2	chr9:96457497:C:T	96457497	T,T	C,C	1,1	inf,inf	inf,inf	2.61123,2.78699	0.00280028	0.00280083
2	chr9:96450648:T:G	96450648	G,G	T,T	1,1	inf,inf	inf,inf	2.63928,2.77289	0.00279503	0.0027956
2	chr9:96753780:T:C	96753780	NA,C	NA,T	NA,1	NA,-inf	NA,inf	NA,2.0086	0.00272097	0.00272103
2	chr9:96485212:C:T	96485212	T,T	C,C	1,1	inf,inf	inf,inf	2.85302,2.28638	0.00257631	0.00257669
2	chr9:96860723:C:T	96860723	T,NA	C,NA	1,NA	-inf,NA	inf,NA	1.76039,NA	0.00246155	0.00246157
2	chr9:96456569:G:A	96456569	A,A	G,G	1,1	inf,inf	inf,inf	2.88977,2.2401	0.00245076	0.00245114
2	chr9:96515969:A:G	96515969	NA,G	NA,A	NA,1	NA,-inf	NA,inf	NA,2.18747	0.00230126	0.00230131
2	chr9:96483935:C:T	96483935	T,T	C,C	1,1	inf,inf	inf,inf	2.9438,2.16572	0.00229778	0.00229815
2	chr9:96036266:G:A	96036266	NA,A	NA,G	NA,1	NA,-inf	NA,inf	NA,1.96302	0.00226823	0.00226827
2	chr9:96487427:T:C	96487427	C,C	T,T	1,1	inf,inf	inf,inf	2.88115,2.19932	0.00226022	0.00226056
2	chr9:95851337:A:G	95851337	G,G	A,A	1,1	inf,inf	inf,inf	0.335718,2.75823	0.00225995	0.00226
2	chr9:96485775:T:G	96485775	G,G	T,T	1,1	inf,inf	inf,inf	2.90428,2.18301	0.00225709	0.00225744
2	chr9:96485545:C:T	96485545	T,T	C,C	1,1	inf,inf	inf,inf	2.92886,2.16127	0.0022423	0.00224265
2	chr9:96102669:G:A	96102669	A,NA	G,NA	1,NA	inf,NA	inf,NA	1.40174,NA	0.00221522	0.00221523
2	chr9:96484992:C:T	96484992	T,T	C,C	1,1	inf,inf	inf,inf	2.89855,2.17509	0.00220968	0.00221002
2	chr9:96485476:C:T	96485476	T,T	C,C	1,1	inf,inf	inf,inf	2.90686,2.16781	0.00220312	0.00220346
2	chr9:96483292:C:T	96483292	T,T	C,C	1,1	inf,inf	inf,inf	2.89461,2.17495	0.00219828	0.00219862
2	chr9:96455600:T:C	96455600	NA,C	NA,T	NA,1	NA,inf	NA,inf	NA,2.18941	0.00218573	0.00218576
2	chr9:96483214:T:A	96483214	A,A	T,T	1,1	inf,inf	inf,inf	2.86806,2.18832	0.00218019	0.00218051
2	chr9:95917898:A:G	95917898	G,NA	A,NA	1,NA	inf,NA	inf,NA	1.8829,NA	0.00212744	0.00212747
2	chr9:96483205:CTCTGTGG:C	96483205	C,C	CTCTGTGG,CTCTGTGG	1,1	inf,inf	inf,inf	2.86565,2.17021	0.00210334	0.00210366
2	chr9:96468814:T:A	96468814	A,A	T,T	1,1	inf,inf	inf,inf	2.49332,2.68232	0.00207403	0.0020744
2	chr9:96472275:T:G	96472275	G,G	T,T	1,1	inf,inf	inf,inf	2.87468,2.15313	0.00206261	0.00206292
2	chr9:96865464:T:C	96865464	C,NA	T,NA	1,NA	inf,NA	inf,NA	1.87967,NA	0.00202289	0.00202291
2	chr9:96297948:C:G	96297948	NA,G	NA,C	NA,1	NA,inf	NA,inf	NA,1.88945	0.00201487	0.00201491
2	chr9:96483216:T:TAGA	96483216	TAGA,TAGA	T,T	1,1	inf,inf	inf,inf	2.88886,2.12878	0.0020065	0.00200681
2	chr9:96299980:G:A	96299980	NA,A	NA,G	NA,1	NA,inf	NA,inf	NA,1.87313	0.00195486	0.0019549
2	chr9:96206707:A:G	96206707	NA,G	NA,A	NA,1	NA,inf	NA,inf	NA,1.85238	0.00187151	0.00187155
2	chr9:96405637:A:G	96405637	G,G	A,A	1,1	inf,inf	inf,inf	2.99636,2.27782	0.00186547	0.00186597
2	chr9:96483408:T:C	96483408	C,C	T,T	1,1	inf,inf	inf,inf	2.86355,2.10478	0.00186219	0.00186247
2	chr9:96425121:A:G	96425121	G,G	A,A	1,1	inf,inf	inf,inf	2.88001,2.12037	0.00184066	0.00184094
2	chr9:95886868:A:G	95886868	NA,G	NA,A	NA,1	NA,inf	NA,inf	NA,1.85254	0.00183825	0.00183828
2	chr9:96133322:T:C	96133322	C,NA	T,NA	1,NA	-inf,NA	inf,NA	1.78422,NA	0.00180251	0.00180253
2	chr9:96042416:C:G	96042416	NA,G	NA,C	NA,1	NA,-inf	NA,inf	NA,1.83395	0.00177907	0.0017791
2	chr9:95872417:C:T	95872417	NA,T	NA,C	NA,1	NA,inf	NA,inf	NA,1.83088	0.00176593	0.00176596
2	chr9:96878198:G:A	96878198	A,NA	G,NA	1,NA	-inf,NA	inf,NA	1.57785,NA	0.00172021	0.00172022
2	chr9:96070481:A:G	96070481	G,NA	A,NA	1,NA	inf,NA	inf,NA	1.56791,NA	0.00171825	0.00171827
2	chr9:96099020:T:A	96099020	A,NA	T,NA	1,NA	inf,NA	inf,NA	1.31256,NA	0.0017107	0.00171071
2	chr9:96488181:C:T	96488181	T,T	C,C	1,1	inf,inf	inf,inf	2.88115,2.02602	0.00168258	0.00168284
2	chr9:96049435:TG:T	96049435	NA,T	NA,TG	NA,1	NA,inf	NA,inf	NA,1.80272	0.00167653	0.00167657
2	chr9:96796669:T:A	96796669	NA,A	NA,T	NA,1	NA,inf	NA,inf	NA,1.84367	0.00166647	0.00166651
2	chr9:96746577:C:T	96746577	NA,T	NA,C	NA,1	NA,inf	NA,inf	NA,1.85564	0.00165506	0.0016551
2	chr9:95944588:C:G	95944588	NA,G	NA,C	NA,1	NA,inf	NA,inf	NA,1.78148	0.00161007	0.00161011
2	chr9:96860619:A:C	96860619	NA,C	NA,A	NA,1	NA,inf	NA,inf	NA,1.82478	0.00161007	0.00161011
2	chr9:95931466:C:T	95931466	NA,T	NA,C	NA,1	NA,inf	NA,inf	NA,1.7711	0.00157925	0.00157928
2	chr9:95954151:G:A	95954151	NA,A	NA,G	NA,1	NA,inf	NA,inf	NA,1.77009	0.00157628	0.00157631
2	chr9:95965058:C:T	95965058	NA,T	NA,C	NA,1	NA,inf	NA,inf	NA,1.76895	0.00157296	0.00157299
2	chr9:95928511:C:T	95928511	NA,T	NA,C	NA,1	NA,inf	NA,inf	NA,1.76895	0.00157296	0.00157299
2	chr9:95910078:A:G	95910078	NA,G	NA,A	NA,1	NA,inf	NA,inf	NA,1.76806	0.00157033	0.00157036
2	chr9:95914510:C:T	95914510	NA,T	NA,C	NA,1	NA,inf	NA,inf	NA,1.76746	0.00156882	0.00156885
2	chr9:95967679:T:C	95967679	NA,C	NA,T	NA,1	NA,inf	NA,inf	NA,1.76637	0.00156544	0.00156547
2	chr9:96425966:A:G	96425966	G,G	A,A	1,1	inf,inf	inf,inf	2.95518,2.1948	0.00156504	0.00156543
2	chr9:96267263:TCAC:T	96267263	NA,T	NA,TCAC	NA,1	NA,-inf	NA,inf	NA,1.81627	0.0015552	0.00155524
2	chr9:96393746:G:A	96393746	A,A	G,G	1,1	inf,inf	inf,inf	2.62615,2.3451	0.00155036	0.00155061
2	chr9:96267270:T:C	96267270	NA,C	NA,T	NA,1	NA,-inf	NA,inf	NA,1.81356	0.00154746	0.0015475
2	chr9:96267258:GCAA:G	96267258	NA,G	NA,GCAA	NA,1	NA,-inf	NA,inf	NA,1.81009	0.00153766	0.0015377
2	chr9:96038101:G:A	96038101	NA,A	NA,G	NA,1	NA,inf	NA,inf	NA,1.7642	0.00153712	0.00153715
2	chr9:95987382:A:G	95987382	NA,G	NA,A	NA,1	NA,-inf	NA,inf	NA,1.7514	0.001537	0.00153703
2	chr9:96267261:A:ATG	96267261	NA,ATG	NA,A	NA,1	NA,-inf	NA,inf	NA,1.80283	0.00151744	0.00151747
2	chr9:95987526:T:C	95987526	NA,C	NA,T	NA,1	NA,inf	NA,inf	NA,1.74728	0.00151587	0.0015159
2	chr9:96197863:G:C	96197863	C,C	G,G	1,1	inf,-inf	inf,inf	1.02388,2.12894	0.00146772	0.00146775
2	chr9:96402234:A:G	96402234	G,G	A,A	1,1	inf,inf	inf,inf	3.00654,2.17525	0.00146317	0.0014636
2	chr9:95977048:CTT:C	95977048	NA,C	NA,CTT	NA,1	NA,inf	NA,inf	NA,1.71392	0.00142004	0.00142007
2	chr9:96108745:C:G	96108745	G,NA	C,NA	1,NA	inf,NA	inf,NA	1.22548,NA	0.00141892	0.00141893
2	chr9:96880376:C:A	96880376	NA,A	NA,C	NA,1	NA,inf	NA,inf	NA,1.75005	0.00140374	0.00140377
2	chr9:96413174:T:C	96413174	C,C	T,T	1,1	inf,inf	inf,inf	2.91656,2.18282	0.00135676	0.00135713
2	chr9:96806014:G:A	96806014	A,NA	G,NA	1,NA	-inf,NA	inf,NA	1.44085,NA	0.00135326	0.00135327
2	chr9:96044561:A:G	96044561	NA,G	NA,A	NA,1	NA,inf	NA,inf	NA,1.67916	0.00129836	0.00129839
2	chr9:96627970:G:A	96627970	A,NA	G,NA	1,NA	-inf,NA	inf,NA	3.68173,NA	0.00127605	0.00127718
2	chr9:95998005:T:C	95998005	NA,C	NA,T	NA,1	NA,inf	NA,inf	NA,1.65246	0.001264	0.00126402
2	chr9:96082628:C:T	96082628	NA,T	NA,C	NA,1	NA,-inf	NA,inf	NA,1.6598	0.00126103	0.00126106
2	chr9:96493326:G:A	96493326	A,A	G,G	1,1	inf,inf	inf,inf	3.19784,1.54935	0.00123561	0.00123586
2	chr9:96445258:C:T	96445258	T,T	C,C	1,1	inf,inf	inf,inf	2.71177,1.98415	0.00122149	0.00122166
2	chr9:96695784:A:T	96695784	NA,T	NA,A	NA,1	NA,inf	NA,inf	NA,1.6383	0.00118682	0.00118684
2	chr9:96034839:A:G	96034839	NA,G	NA,A	NA,1	NA,-inf	NA,inf	NA,1.6115	0.00117864	0.00117866
2	chr9:96373317:C:T	96373317	NA,T	NA,C	NA,1	NA,-inf	NA,inf	NA,1.53888	0.00117152	0.00117155
2	chr9:96027668:C:A	96027668	NA,A	NA,C	NA,1	NA,-inf	NA,inf	NA,1.60509	0.00116421	0.00116423
2	chr9:96612662:C:T	96612662	NA,T	NA,C	NA,1	NA,-inf	NA,inf	NA,1.55977	0.00113758	0.0011376
2	chr9:95994366:C:T	95994366	NA,T	NA,C	NA,1	NA,inf	NA,inf	NA,1.59027	0.00112733	0.00112736
2	chr9:96730600:TTTATATAATC:T	96730600	NA,T	NA,TTTATATAATC	NA,1	NA,-inf	NA,inf	NA,1.54213	0.00112624	0.00112627
2	chr9:96022674:C:A	96022674	NA,A	NA,C	NA,1	NA,inf	NA,inf	NA,1.57171	0.001101	0.00110102
2	chr9:96360949:G:T	96360949	NA,T	NA,G	NA,1	NA,inf	NA,inf	NA,1.64022	0.00107884	0.00107887
2	chr9:96798520:G:A	96798520	NA,A	NA,G	NA,1	NA,-inf	NA,inf	NA,1.64082	0.00107018	0.0010702
2	chr9:96606066:G:T	96606066	NA,T	NA,G	NA,1	NA,-inf	NA,inf	NA,1.52488	0.00106623	0.00106626
2	chr9:96853898:T:C	96853898	NA,C	NA,T	NA,1	NA,-inf	NA,inf	NA,1.6381	0.00106548	0.00106551
2	chr9:96608797:G:A	96608797	NA,A	NA,G	NA,1	NA,-inf	NA,inf	NA,1.52424	0.00106497	0.00106499
2	chr9:96746198:T:C	96746198	NA,C	NA,T	NA,1	NA,inf	NA,inf	NA,1.58732	0.00106126	0.00106128
2	chr9:96490800:C:T	96490800	T,T	C,C	1,1	inf,inf	inf,inf	2.7342,1.84203	0.00104367	0.00104382
2	chr9:96617201:T:A	96617201	NA,A	NA,T	NA,1	NA,-inf	NA,inf	NA,1.50568	0.00103299	0.00103301
2	chr9:95847220:C:A	95847220	NA,A	NA,C	NA,1	NA,-inf	NA,inf	NA,1.53667	0.00102312	0.00102314
2	chr9:96442234:A:C	96442234	C,C	A,A	1,1	inf,inf	inf,inf	2.61634,1.92273	0.000981877	0.000982011
2	chr9:96775715:C:T	96775715	T,NA	C,NA	1,NA	inf,NA	inf,NA	2.18074,NA	0.000958429	0.000958475
2	chr9:96072840:C:T	96072840	NA,T	NA,C	NA,1	NA,-inf	NA,inf	NA,1.50128	0.000949856	0.000949876
2	chr9:96439657:T:C	96439657	C,C	T,T	1,1	inf,inf	inf,inf	2.69408,1.85444	0.000947952	0.000948091
2	chr9:95994537:C:T	95994537	NA,T	NA,C	NA,1	NA,inf	NA,inf	NA,1.49304	0.000946827	0.000946847
2	chr9:96348987:AG:A	96348987	NA,A	NA,AG	NA,1	NA,inf	NA,inf	NA,1.56555	0.000943743	0.000943765
2	chr9:96826402:G:T	96826402	NA,T	NA,G	NA,1	NA,inf	NA,inf	NA,1.54014	0.000933808	0.000933827
2	chr9:96290287:A:C	96290287	NA,C	NA,A	NA,1	NA,inf	NA,inf	NA,1.45536	0.000932396	0.000932414
2	chr9:96290029:T:C	96290029	NA,C	NA,T	NA,1	NA,inf	NA,inf	NA,1.45394	0.000929982	0.000929999
2	chr9:96441324:T:C	96441324	C,C	T,T	1,1	inf,inf	inf,inf	2.78575,2.0291	0.000928697	0.000928941
2	chr9:96441898:G:T	96441898	T,T	G,G	1,1	inf,inf	inf,inf	2.6527,1.86086	0.00091559	0.00091572
2	chr9:96789483:G:A	96789483	NA,A	NA,G	NA,1	NA,inf	NA,inf	NA,1.52644	0.000910792	0.000910811
2	chr9:96449951:G:T	96449951	T,T	G,G	1,1	inf,inf	inf,inf	2.63741,1.85372	0.000902833	0.000902958
2	chr9:96853590:G:C	96853590	NA,C	NA,G	NA,1	NA,inf	NA,inf	NA,1.51664	0.000894832	0.00089485
2	chr9:96346426:C:G	96346426	NA,G	NA,C	NA,1	NA,inf	NA,inf	NA,1.52962	0.000885676	0.000885697
2	chr9:96439701:A:G	96439701	G,G	A,A	1,1	inf,inf	inf,inf	2.66248,1.82797	0.000875555	0.000875681
2	chr9:96856262:C:G	96856262	NA,G	NA,C	NA,1	NA,inf	NA,inf	NA,1.50245	0.000872633	0.00087265
2	chr9:96208052:G:T	96208052	T,T	G,G	1,1	-inf,-inf	inf,inf	0.354001,2.03018	0.000865342	0.000865354
2	chr9:96685112:G:C	96685112	NA,C	NA,G	NA,1	NA,-inf	NA,inf	NA,1.39166	0.00085871	0.000858731
2	chr9:96160972:G:A	96160972	A,NA	G,NA	1,NA	-inf,NA	inf,NA	1.92648,NA	0.000855624	0.000855657
2	chr9:96735189:T:C	96735189	NA,C	NA,T	NA,1	NA,-inf	NA,inf	NA,1.52078	0.000855455	0.000855473
2	chr9:96338831:A:T	96338831	NA,T	NA,A	NA,1	NA,inf	NA,inf	NA,1.46358	0.000848044	0.000848065
2	chr9:96030801:G:A	96030801	NA,A	NA,G	NA,1	NA,inf	NA,inf	NA,1.4264	0.000845146	0.000845163
2	chr9:95853549:TTCATGTGCTATG:T	95853549	T,NA	TTCATGTGCTATG,NA	1,NA	-inf,NA	inf,NA	1.5096,NA	0.000840727	0.000840742
2	chr9:96371153:A:C	96371153	C,NA	A,NA	1,NA	-inf,NA	inf,NA	3.42232,NA	0.000836463	0.000837119
2	chr9:96844224:G:C	96844224	NA,C	NA,G	NA,1	NA,inf	NA,inf	NA,1.47504	0.00083127	0.000831287
2	chr9:96037593:G:A	96037593	NA,A	NA,G	NA,1	NA,inf	NA,inf	NA,1.42199	0.000829947	0.000829964
2	chr9:96031146:A:G	96031146	NA,G	NA,A	NA,1	NA,inf	NA,inf	NA,1.41542	0.000828402	0.000828419
2	chr9:96586175:T:C	96586175	NA,C	NA,T	NA,1	NA,-inf	NA,inf	NA,1.38455	0.00081763	0.000817648
2	chr9:96208011:G:A	96208011	A,A	G,G	1,1	-inf,-inf	inf,inf	0.359911,1.98996	0.000813586	0.000813597
2	chr9:96703390:C:G	96703390	G,NA	C,NA	1,NA	-inf,NA	inf,NA	1.51285,NA	0.000812547	0.00081256
2	chr9:96684117:T:C	96684117	NA,C	NA,T	NA,1	NA,inf	NA,inf	NA,1.47676	0.000796695	0.000796711
2	chr9:96165816:C:T	96165816	T,NA	C,NA	1,NA	-inf,NA	inf,NA	1.87473,NA	0.000782838	0.000782867
2	chr9:96214743:G:C	96214743	C,C	G,G	1,1	inf,-inf	inf,inf	0.825288,1.89483	0.000782573	0.00078259
2	chr9:96154016:T:A	96154016	NA,A	NA,T	NA,1	NA,inf	NA,inf	NA,1.36914	0.000779294	0.000779311
2	chr9:96442186:T:C	96442186	C,C	T,T	1,1	inf,inf	inf,inf	2.66524,1.7616	0.000777486	0.0007776
2	chr9:96162293:G:C	96162293	C,NA	G,NA	1,NA	-inf,NA	inf,NA	1.8707,NA	0.000776694	0.000776723
2	chr9:96391277:A:C	96391277	NA,C	NA,A	NA,1	NA,inf	NA,inf	NA,1.27389	0.000761238	0.00076125
2	chr9:96643961:T:C	96643961	C,NA	T,NA	1,NA	inf,NA	inf,NA	1.0969,NA	0.000722838	0.000722844
2	chr9:96149659:A:C	96149659	NA,C	NA,A	NA,1	NA,inf	NA,inf	NA,1.32222	0.000722308	0.000722323
2	chr9:96599154:C:T	96599154	NA,T	NA,C	NA,1	NA,-inf	NA,inf	NA,1.3157	0.000720757	0.000720774
2	chr9:96372980:A:G	96372980	NA,G	NA,A	NA,1	NA,-inf	NA,inf	NA,1.4814	0.00071983	0.000719846
2	chr9:96184610:C:A	96184610	NA,A	NA,C	NA,1	NA,inf	NA,inf	NA,1.33105	0.000719576	0.000719593
2	chr9:96073201:C:T	96073201	NA,T	NA,C	NA,1	NA,inf	NA,inf	NA,1.33267	0.000701399	0.000701415
2	chr9:96355520:C:T	96355520	NA,T	NA,C	NA,1	NA,inf	NA,inf	NA,1.38501	0.000686192	0.000686208
2	chr9:96181749:G:A	96181749	NA,A	NA,G	NA,1	NA,inf	NA,inf	NA,1.29366	0.000682157	0.000682173
2	chr9:96595581:A:G	96595581	NA,G	NA,A	NA,1	NA,-inf	NA,inf	NA,1.28131	0.000677362	0.000677378
2	chr9:96746655:T:C	96746655	NA,C	NA,T	NA,1	NA,inf	NA,inf	NA,1.30348	0.000673808	0.000673821
2	chr9:96080775:C:A	96080775	NA,A	NA,C	NA,1	NA,-inf	NA,inf	NA,1.32236	0.000673307	0.000673323
2	chr9:96571180:T:A	96571180	A,NA	T,NA	1,NA	inf,NA	inf,NA	1.53632,NA	0.000673105	0.000673117
2	chr9:96198274:C:T	96198274	NA,T	NA,C	NA,1	NA,inf	NA,inf	NA,1.30333	0.000668788	0.000668803
2	chr9:96429766:C:G	96429766	NA,G	NA,C	NA,1	NA,inf	NA,inf	NA,1.20297	0.000668084	0.000668095
2	chr9:95998350:A:G	95998350	G,NA	A,NA	1,NA	-inf,NA	inf,NA	1.40524,NA	0.000663977	0.000663988
2	chr9:96750143:G:T	96750143	NA,T	NA,G	NA,1	NA,inf	NA,inf	NA,1.29138	0.000659799	0.000659811
2	chr9:96749977:GGTGAA:G	96749977	NA,G	NA,GGTGAA	NA,1	NA,inf	NA,inf	NA,1.28794	0.000655784	0.000655796
2	chr9:95873761:C:T	95873761	T,NA	C,NA	1,NA	-inf,NA	inf,NA	1.40032,NA	0.000652115	0.000652126
2	chr9:96213219:C:T	96213219	NA,T	NA,C	NA,1	NA,inf	NA,inf	NA,1.25908	0.00064942	0.000649436
2	chr9:96349449:G:A	96349449	A,NA	G,NA	1,NA	-inf,NA	inf,NA	1.14739,NA	0.000648826	0.000648833
2	chr9:96753192:A:T	96753192	NA,T	NA,A	NA,1	NA,inf	NA,inf	NA,1.27755	0.00064373	0.000643742
2	chr9:95832331:G:A	95832331	A,NA	G,NA	1,NA	-inf,NA	inf,NA	1.4635,NA	0.000638007	0.00063802
2	chr9:96747673:A:G	96747673	NA,G	NA,A	NA,1	NA,inf	NA,inf	NA,1.26726	0.000631868	0.00063188
2	chr9:96747090:G:C	96747090	NA,C	NA,G	NA,1	NA,inf	NA,inf	NA,1.26494	0.000629311	0.000629323
2	chr9:96749071:TTG:T	96749071	NA,T	NA,TTG	NA,1	NA,inf	NA,inf	NA,1.26346	0.000628604	0.000628616
2	chr9:96377625:C:T	96377625	NA,T	NA,C	NA,1	NA,inf	NA,inf	NA,1.16196	0.000617954	0.000617964
2	chr9:96559239:A:T	96559239	NA,T	NA,A	NA,1	NA,inf	NA,inf	NA,1.32029	0.000617578	0.000617592
2	chr9:96748094:GC:G	96748094	NA,G	NA,GC	NA,1	NA,inf	NA,inf	NA,1.24611	0.0006087	0.000608712
2	chr9:96747343:T:A	96747343	NA,A	NA,T	NA,1	NA,inf	NA,inf	NA,1.24483	0.000607327	0.000607339
2	chr9:96698270:T:C	96698270	NA,C	NA,T	NA,1	NA,inf	NA,inf	NA,1.19198	0.000604601	0.000604611
2	chr9:96179475:G:A	96179475	NA,A	NA,G	NA,1	NA,inf	NA,inf	NA,1.22233	0.00059987	0.000599885
2	chr9:96371094:G:A	96371094	NA,A	NA,G	NA,1	NA,inf	NA,inf	NA,1.30142	0.000595911	0.000595925
2	chr9:96050686:G:A	96050686	A,NA	G,NA	1,NA	-inf,NA	inf,NA	1.4943,NA	0.000574962	0.000574976
2	chr9:96755501:T:G	96755501	NA,G	NA,T	NA,1	NA,inf	NA,inf	NA,1.2135	0.00057494	0.000574951
2	chr9:96279852:C:T	96279852	NA,T	NA,C	NA,1	NA,inf	NA,inf	NA,1.20429	0.00057457	0.000574582
2	chr9:96722383:A:ATGTGTAG	96722383	NA,ATGTGTAG	NA,A	NA,1	NA,inf	NA,inf	NA,1.1556	0.000573675	0.000573685
2	chr9:96722388:T:C	96722388	NA,C	NA,T	NA,1	NA,inf	NA,inf	NA,1.15398	0.000572013	0.000572023
2	chr9:96722386:G:GCATGCACAT	96722386	NA,GCATGCACAT	NA,G	NA,1	NA,inf	NA,inf	NA,1.15283	0.000570832	0.000570842
2	chr9:96165263:C:T	96165263	T,NA	C,NA	1,NA	-inf,NA	inf,NA	1.69921,NA	0.000569646	0.000569666
2	chr9:96294633:G:A	96294633	NA,A	NA,G	NA,1	NA,inf	NA,inf	NA,1.20119	0.000567279	0.000567291
2	chr9:96206010:C:T	96206010	T,T	C,C	1,1	-inf,-inf	inf,inf	0.406001,1.57256	0.000565814	0.000565819
2	chr9:95851350:C:T	95851350	NA,T	NA,C	NA,1	NA,inf	NA,inf	NA,1.21071	0.000563691	0.000563703
2	chr9:96917353:C:T	96917353	NA,T	NA,C	NA,1	NA,inf	NA,inf	NA,1.25158	0.00056309	0.000563102
2	chr9:96224109:C:T	96224109	T,T	C,C	1,1	-inf,inf	inf,inf	0.786518,1.67582	0.000558525	0.000558535
2	chr9:96895325:T:C	96895325	NA,C	NA,T	NA,1	NA,inf	NA,inf	NA,1.24703	0.000557887	0.000557899
2	chr9:96722853:G:A	96722853	NA,A	NA,G	NA,1	NA,inf	NA,inf	NA,1.21989	0.000554667	0.000554679
2	chr9:96036659:G:A	96036659	NA,A	NA,G	NA,1	NA,inf	NA,inf	NA,1.18904	0.000540855	0.000540867
2	chr9:95989458:T:C	95989458	C,NA	T,NA	1,NA	-inf,NA	inf,NA	1.37706,NA	0.000539999	0.00054001
2	chr9:96218070:A:C	96218070	C,C	A,A	1,1	inf,-inf	inf,inf	0.655872,1.77599	0.000537848	0.000537859
2	chr9:96743567:C:T	96743567	NA,T	NA,C	NA,1	NA,inf	NA,inf	NA,1.12055	0.00053465	0.00053466
2	chr9:96203531:A:G	96203531	G,G	A,A	1,1	-inf,-inf	inf,inf	0.31563,1.74378	0.000531138	0.000531144
2	chr9:96820209:C:T	96820209	T,NA	C,NA	1,NA	inf,NA	inf,NA	1.83098,NA	0.00052686	0.000526884
2	chr9:96041007:C:T	96041007	NA,T	NA,C	NA,1	NA,inf	NA,inf	NA,1.17151	0.000524573	0.000524584
2	chr9:96057518:C:T	96057518	NA,T	NA,C	NA,1	NA,inf	NA,inf	NA,1.16091	0.000523283	0.000523295
2	chr9:96820761:G:T	96820761	NA,T	NA,G	NA,1	NA,inf	NA,inf	NA,1.205	0.000519149	0.00051916
2	chr9:96722179:A:G	96722179	NA,G	NA,A	NA,1	NA,inf	NA,inf	NA,1.23219	0.000518572	0.000518582
2	chr9:95853844:A:C	95853844	C,C	A,A	1,1	inf,inf	inf,inf	0.424626,1.97904	0.000513954	0.000513964
2	chr9:96104490:A:T	96104490	NA,T	NA,A	NA,1	NA,-inf	NA,inf	NA,1.15898	0.000512063	0.000512076
2	chr9:96752052:A:AG	96752052	NA,AG	NA,A	NA,1	NA,inf	NA,inf	NA,1.14534	0.000511357	0.000511367
2	chr9:96440982:A:G	96440982	NA,G	NA,A	NA,1	NA,inf	NA,inf	NA,1.04814	0.000510989	0.000510998
2	chr9:96732026:C:T	96732026	NA,T	NA,C	NA,1	NA,inf	NA,inf	NA,1.2041	0.000510693	0.000510703
2	chr9:96455473:A:G	96455473	NA,G	NA,A	NA,1	NA,inf	NA,inf	NA,1.20907	0.000507715	0.000507727
2	chr9:96392089:A:G	96392089	G,G	A,A	1,1	inf,inf	inf,inf	2.54697,1.98348	0.000506284	0.00050642
2	chr9:96063909:A:G	96063909	NA,G	NA,A	NA,1	NA,inf	NA,inf	NA,1.14186	0.000506222	0.000506233
2	chr9:96448588:A:T	96448588	NA,T	NA,A	NA,1	NA,inf	NA,inf	NA,1.20678	0.000505991	0.000506003
2	chr9:96518139:A:G	96518139	G,G	A,A	1,1	inf,inf	inf,inf	4.72028,1.30584	0.000505759	0.000511594
2	chr9:96239971:C:A	96239971	A,A	C,C	1,1	-inf,inf	inf,inf	0.419559,1.95623	0.000503435	0.000503445
2	chr9:96399230:C:G	96399230	G,G	C,C	1,1	inf,inf	inf,inf	2.59343,1.9524	0.000500253	0.000500394
2	chr9:96518332:C:T	96518332	T,T	C,C	1,1	inf,inf	inf,inf	4.7259,1.31162	0.000500188	0.000506129
2	chr9:96375986:C:T	96375986	NA,T	NA,C	NA,1	NA,inf	NA,inf	NA,1.02375	0.000491693	0.000491701
2	chr9:96661916:A:G	96661916	NA,G	NA,A	NA,1	NA,-inf	NA,inf	NA,1.11741	0.00049034	0.000490353
2	chr9:96714935:G:A	96714935	NA,A	NA,G	NA,1	NA,-inf	NA,inf	NA,1.21918	0.000481239	0.00048125
2	chr9:96471125:TGTTG:T	96471125	NA,T	NA,TGTTG	NA,1	NA,inf	NA,inf	NA,1.17033	0.000475403	0.000475414
2	chr9:96801417:A:G	96801417	G,NA	A,NA	1,NA	-inf,NA	inf,NA	1.00701,NA	0.000474273	0.000474279
2	chr9:96161228:T:G	96161228	G,G	T,T	1,1	-inf,-inf	inf,inf	2.22448,0.221992	0.000473503	0.000473522
2	chr9:96422235:G:A	96422235	NA,A	NA,G	NA,1	NA,inf	NA,inf	NA,0.999958	0.00046936	0.000469367
2	chr9:96496892:G:T	96496892	NA,T	NA,G	NA,1	NA,inf	NA,inf	NA,1.02874	0.000467959	0.000467967
2	chr9:96184235:C:CATT	96184235	NA,CATT	NA,C	NA,1	NA,inf	NA,inf	NA,1.1118	0.000467796	0.000467807
2	chr9:96440595:G:A	96440595	NA,A	NA,G	NA,1	NA,inf	NA,inf	NA,1.15642	0.000466804	0.000466814
2	chr9:96475431:G:C	96475431	NA,C	NA,G	NA,1	NA,inf	NA,inf	NA,1.16356	0.000466088	0.000466099
2	chr9:96295299:C:T	96295299	NA,T	NA,C	NA,1	NA,inf	NA,inf	NA,1.11917	0.000465322	0.000465333
2	chr9:96465367:G:A	96465367	NA,A	NA,G	NA,1	NA,inf	NA,inf	NA,1.15563	0.000464286	0.000464297
2	chr9:96441508:G:T	96441508	NA,T	NA,G	NA,1	NA,inf	NA,inf	NA,1.15232	0.000463639	0.00046365
2	chr9:96027716:T:A	96027716	NA,A	NA,T	NA,1	NA,inf	NA,inf	NA,1.09256	0.000462763	0.000462773
2	chr9:96391955:T:C	96391955	NA,C	NA,T	NA,1	NA,inf	NA,inf	NA,0.989522	0.000460468	0.000460475
2	chr9:96415737:G:C	96415737	NA,C	NA,G	NA,1	NA,inf	NA,inf	NA,0.989312	0.000460314	0.000460322
2	chr9:96565933:T:A	96565933	NA,A	NA,T	NA,1	NA,inf	NA,inf	NA,1.11016	0.000458403	0.000458413
2	chr9:96184319:G:A	96184319	NA,A	NA,G	NA,1	NA,inf	NA,inf	NA,1.09758	0.000456569	0.00045658
2	chr9:95881460:A:G	95881460	NA,G	NA,A	NA,1	NA,-inf	NA,inf	NA,1.07546	0.000456263	0.000456273
2	chr9:95840724:G:T	95840724	T,T	G,G	1,1	inf,inf	inf,inf	0.511746,1.84806	0.000456076	0.000456085
2	chr9:95957688:C:G	95957688	NA,G	NA,C	NA,1	NA,inf	NA,inf	NA,1.08148	0.000455497	0.000455508
2	chr9:96662892:TG:T	96662892	NA,T	NA,TG	NA,1	NA,inf	NA,inf	NA,1.11696	0.0004554	0.00045541
2	chr9:96302525:G:T	96302525	NA,T	NA,G	NA,1	NA,inf	NA,inf	NA,1.05672	0.000452263	0.000452272
2	chr9:96462816:G:A	96462816	NA,A	NA,G	NA,1	NA,inf	NA,inf	NA,1.13855	0.000451213	0.000451224
2	chr9:96467321:AC:A	96467321	NA,A	NA,AC	NA,1	NA,inf	NA,inf	NA,1.13851	0.000451208	0.000451219
2	chr9:96487635:T:G	96487635	NA,G	NA,T	NA,1	NA,inf	NA,inf	NA,1.13809	0.000450838	0.000450848
2	chr9:96148961:T:C	96148961	NA,C	NA,T	NA,1	NA,inf	NA,inf	NA,1.06656	0.00045078	0.00045079
2	chr9:96471562:C:T	96471562	NA,T	NA,C	NA,1	NA,inf	NA,inf	NA,1.13736	0.000450312	0.000450322
2	chr9:96776065:G:A	96776065	NA,A	NA,G	NA,1	NA,inf	NA,inf	NA,1.03426	0.000448314	0.000448325
2	chr9:96075326:T:G	96075326	NA,G	NA,T	NA,1	NA,inf	NA,inf	NA,1.07303	0.000448276	0.000448286
2	chr9:96397949:GCGTGGTGGCACA:ACGTGGTGGCACA	96397949	NA,ACGTGGTGGCACA	NA,GCGTGGTGGCACA	NA,1	NA,inf	NA,inf	NA,1.13168	0.000447425	0.000447435
2	chr9:96056054:G:A	96056054	NA,A	NA,G	NA,1	NA,inf	NA,inf	NA,1.06816	0.000447293	0.000447304
2	chr9:96447630:T:C	96447630	NA,C	NA,T	NA,1	NA,inf	NA,inf	NA,1.13016	0.000446873	0.000446883
2	chr9:96203172:T:C	96203172	C,C	T,T	1,1	-inf,-inf	inf,inf	0.279617,1.78522	0.000442161	0.000442167
2	chr9:96043990:G:A	96043990	NA,A	NA,G	NA,1	NA,-inf	NA,inf	NA,1.07889	0.000441774	0.000441784
2	chr9:96487129:G:A	96487129	A,NA	G,NA	1,NA	inf,NA	inf,NA	1.83417,NA	0.000439326	0.000439354
2	chr9:96370093:C:T	96370093	T,T	C,C	1,1	inf,inf	inf,inf	2.58437,1.66245	0.000435664	0.000435748
2	chr9:96103641:C:A	96103641	NA,A	NA,C	NA,1	NA,-inf	NA,inf	NA,1.06103	0.000434901	0.000434912
2	chr9:96572984:T:A	96572984	NA,A	NA,T	NA,1	NA,inf	NA,inf	NA,0.973804	0.000434816	0.000434824
2	chr9:96182040:G:A	96182040	NA,A	NA,G	NA,1	NA,inf	NA,inf	NA,1.06734	0.000433781	0.00043379
2	chr9:96399672:G:T	96399672	NA,T	NA,G	NA,1	NA,inf	NA,inf	NA,1.11197	0.000432978	0.000432988
2	chr9:96404914:C:CA	96404914	NA,CA	NA,C	NA,1	NA,inf	NA,inf	NA,1.11132	0.00043259	0.0004326
2	chr9:96481388:G:A	96481388	NA,A	NA,G	NA,1	NA,inf	NA,inf	NA,1.11038	0.000430544	0.000430554
2	chr9:96400136:G:T	96400136	NA,T	NA,G	NA,1	NA,inf	NA,inf	NA,1.10776	0.000430058	0.000430068
2	chr9:96821954:G:A	96821954	A,NA	G,NA	1,NA	-inf,NA	inf,NA	0.841362,NA	0.000429984	0.000429989
2	chr9:96177131:T:A	96177131	A,A	T,T	1,1	inf,inf	inf,inf	2.37039,0.0535805	0.00042979	0.000429813
2	chr9:96494130:C:T	96494130	T,T	C,C	1,1	inf,inf	inf,inf	3.04834,1.08776	0.000429568	0.000429662
2	chr9:96653461:G:A	96653461	A,NA	G,NA	1,NA	inf,NA	inf,NA	0.934173,NA	0.000425586	0.000425591
2	chr9:96466716:T:G	96466716	NA,G	NA,T	NA,1	NA,inf	NA,inf	NA,1.10179	0.000424484	0.000424494
2	chr9:96518803:T:C	96518803	NA,C	NA,T	NA,1	NA,inf	NA,inf	NA,0.967475	0.000422732	0.000422739
2	chr9:96184620:C:T	96184620	NA,T	NA,C	NA,1	NA,inf	NA,inf	NA,1.03471	0.000422197	0.000422207
2	chr9:96166527:C:T	96166527	T,T	C,C	1,1	-inf,-inf	inf,inf	2.05825,0.413357	0.000421809	0.000421826
2	chr9:96169880:A:G	96169880	G,G	A,A	1,1	-inf,-inf	inf,inf	2.23764,0.0651794	0.00041864	0.000418657
2	chr9:96516265:C:A	96516265	A,A	C,C	1,1	-inf,-inf	inf,inf	0.678827,2.24521	0.000417597	0.000417613
2	chr9:96482828:TTGTTTC:T	96482828	NA,T	NA,TTGTTTC	NA,1	NA,inf	NA,inf	NA,1.09105	0.000416936	0.000416946
2	chr9:96491397:G:T	96491397	NA,T	NA,G	NA,1	NA,inf	NA,inf	NA,1.09033	0.000416405	0.000416415
2	chr9:96190960:G:C	96190960	NA,C	NA,G	NA,1	NA,inf	NA,inf	NA,1.04265	0.000416306	0.000416315
2	chr9:96707191:AT:A	96707191	A,NA	AT,NA	1,NA	-inf,NA	inf,NA	1.1826,NA	0.000415516	0.000415523
2	chr9:96068927:C:CT	96068927	NA,CT	NA,C	NA,1	NA,inf	NA,inf	NA,1.02402	0.000414104	0.000414113
2	chr9:96478210:G:C	96478210	NA,C	NA,G	NA,1	NA,inf	NA,inf	NA,1.08659	0.000413889	0.000413899
2	chr9:96487336:A:G	96487336	NA,G	NA,A	NA,1	NA,inf	NA,inf	NA,0.934607	0.000413166	0.000413173
2	chr9:96153001:T:C	96153001	NA,C	NA,T	NA,1	NA,inf	NA,inf	NA,1.00536	0.000412272	0.000412281
2	chr9:96478211:C:T	96478211	NA,T	NA,C	NA,1	NA,inf	NA,inf	NA,1.08299	0.000411418	0.000411427
2	chr9:96177627:C:T	96177627	NA,T	NA,C	NA,1	NA,inf	NA,inf	NA,1.03566	0.00041097	0.000410979
2	chr9:96419404:G:A	96419404	NA,A	NA,G	NA,1	NA,inf	NA,inf	NA,1.08	0.000410708	0.000410718
2	chr9:96232137:C:A	96232137	A,NA	C,NA	1,NA	-inf,NA	inf,NA	1.92879,NA	0.000410498	0.00041053
2	chr9:96148793:T:G	96148793	NA,G	NA,T	NA,1	NA,inf	NA,inf	NA,1.02085	0.000409998	0.000410008
2	chr9:96217594:C:T	96217594	T,T	C,C	1,1	inf,-inf	inf,inf	0.621512,1.6631	0.000409357	0.000409365
2	chr9:96388497:A:G	96388497	G,G	A,A	1,1	inf,inf	inf,inf	2.65439,1.59717	0.00040908	0.000409167
2	chr9:96673978:CTACAGAGTGCTGATTGGTGCATTT:C	96673978	NA,C	NA,CTACAGAGTGCTGATTGGTGCATTT	NA,1	NA,inf	NA,inf	NA,1.04986	0.000407032	0.000407041
2	chr9:96733753:G:C	96733753	C,NA	G,NA	1,NA	-inf,NA	inf,NA	0.926381,NA	0.00040699	0.000406995
2	chr9:96168063:A:C	96168063	C,C	A,A	1,1	-inf,-inf	inf,inf	2.04253,0.407931	0.000406526	0.000406542
2	chr9:96168010:A:G	96168010	G,G	A,A	1,1	-inf,-inf	inf,inf	2.04959,0.396651	0.0004056	0.000405616
2	chr9:96287486:G:A	96287486	NA,A	NA,G	NA,1	NA,inf	NA,inf	NA,1.02177	0.000404426	0.000404434
2	chr9:96065119:C:A	96065119	NA,A	NA,C	NA,1	NA,inf	NA,inf	NA,1.00457	0.000402305	0.000402315
2	chr9:96066115:C:T	96066115	NA,T	NA,C	NA,1	NA,inf	NA,inf	NA,1.00457	0.000402305	0.000402315
2	chr9:96385717:T:C	96385717	NA,C	NA,T	NA,1	NA,inf	NA,inf	NA,0.917898	0.000401319	0.000401326
2	chr9:95828499:C:T	95828499	NA,T	NA,C	NA,1	NA,inf	NA,inf	NA,1.00904	0.000400803	0.000400812
2	chr9:96755863:G:A	96755863	NA,A	NA,G	NA,1	NA,-inf	NA,inf	NA,1.05315	0.000399704	0.000399713
2	chr9:95895896:T:C	95895896	NA,C	NA,T	NA,1	NA,-inf	NA,inf	NA,0.997142	0.000398492	0.000398502
2	chr9:96167138:C:T	96167138	T,T	C,C	1,1	-inf,-inf	inf,inf	2.03669,0.398206	0.000397791	0.000397806
2	chr9:96750963:G:A	96750963	NA,A	NA,G	NA,1	NA,inf	NA,inf	NA,1.04232	0.000397189	0.000397197
2	chr9:95870579:A:G	95870579	NA,G	NA,A	NA,1	NA,inf	NA,inf	NA,0.997072	0.000397128	0.000397137
2	chr9:96757002:T:C	96757002	NA,C	NA,T	NA,1	NA,inf	NA,inf	NA,0.990951	0.000394438	0.000394446
2	chr9:95850234:A:G	95850234	G,G	A,A	1,1	inf,inf	inf,inf	0.422055,1.83824	0.000393354	0.000393362
2	chr9:96199679:G:C	96199679	NA,C	NA,G	NA,1	NA,-inf	NA,inf	NA,1.00441	0.000393246	0.000393256
2	chr9:96158353:C:T	96158353	T,T	C,C	1,1	-inf,inf	inf,inf	0.174576,1.9515	0.000392843	0.000392852
2	chr9:95852897:T:G	95852897	G,G	T,T	1,1	inf,inf	inf,inf	0.430941,1.83067	0.00039207	0.000392078
2	chr9:96422542:A:G	96422542	NA,G	NA,A	NA,1	NA,inf	NA,inf	NA,1.0519	0.000391979	0.000391988
2	chr9:96273183:A:AT	96273183	NA,AT	NA,A	NA,1	NA,inf	NA,inf	NA,0.970052	0.000390745	0.000390753
2	chr9:96273185:G:A	96273185	NA,A	NA,G	NA,1	NA,inf	NA,inf	NA,0.970052	0.000390745	0.000390753
2	chr9:96271745:T:C	96271745	NA,C	NA,T	NA,1	NA,inf	NA,inf	NA,0.970052	0.000390745	0.000390753
2	chr9:96167958:C:T	96167958	T,T	C,C	1,1	-inf,-inf	inf,inf	2.01928,0.405959	0.000388415	0.00038843
2	chr9:96240982:C:T	96240982	T,T	C,C	1,1	-inf,inf	inf,inf	0.561841,1.69175	0.000386768	0.000386776
2	chr9:96440544:A:G	96440544	G,G	A,A	1,1	inf,inf	inf,inf	2.55779,1.44123	0.000385923	0.000385981
2	chr9:96193006:T:C	96193006	NA,C	NA,T	NA,1	NA,inf	NA,inf	NA,0.997614	0.000385914	0.000385923
2	chr9:95953611:A:G	95953611	NA,G	NA,A	NA,1	NA,-inf	NA,inf	NA,0.977876	0.000385602	0.000385611
2	chr9:96054028:G:A	96054028	NA,A	NA,G	NA,1	NA,inf	NA,inf	NA,0.9592	0.000385208	0.000385217
2	chr9:96645878:G:A	96645878	NA,A	NA,G	NA,1	NA,inf	NA,inf	NA,0.933189	0.000384662	0.000384671
2	chr9:95954839:A:G	95954839	NA,G	NA,A	NA,1	NA,-inf	NA,inf	NA,0.97374	0.000383008	0.000383017
2	chr9:96550049:AGAG:A	96550049	NA,A	NA,AGAG	NA,1	NA,inf	NA,inf	NA,0.898717	0.000382987	0.000382994
2	chr9:96537858:G:T	96537858	NA,T	NA,G	NA,1	NA,inf	NA,inf	NA,0.897978	0.000382506	0.000382513
2	chr9:96225398:T:A	96225398	A,A	T,T	1,1	-inf,inf	inf,inf	0.511251,1.73183	0.000381892	0.0003819
2	chr9:96693699:C:T	96693699	NA,T	NA,C	NA,1	NA,inf	NA,inf	NA,0.995195	0.000379364	0.000379372
2	chr9:95918303:C:A	95918303	NA,A	NA,C	NA,1	NA,-inf	NA,inf	NA,0.96813	0.000379333	0.000379342
2	chr9:96882111:C:T	96882111	NA,T	NA,C	NA,1	NA,-inf	NA,inf	NA,1.02243	0.000377793	0.000377802
2	chr9:95959066:C:T	95959066	NA,T	NA,C	NA,1	NA,-inf	NA,inf	NA,0.965564	0.000377699	0.000377708
2	chr9:96863368:T:G	96863368	NA,G	NA,T	NA,1	NA,-inf	NA,inf	NA,1.02116	0.000377192	0.0003772
2	chr9:96468635:C:T	96468635	T,NA	C,NA	1,NA	inf,NA	inf,NA	1.66069,NA	0.000374007	0.000374024
2	chr9:96713108:T:C	96713108	NA,C	NA,T	NA,1	NA,inf	NA,inf	NA,0.91287	0.000373405	0.000373412
2	chr9:96714438:G:A	96714438	NA,A	NA,G	NA,1	NA,inf	NA,inf	NA,0.912539	0.000373188	0.000373195
2	chr9:95863203:TTTG:T	95863203	NA,T	NA,TTTG	NA,1	NA,-inf	NA,inf	NA,0.976964	0.000373102	0.000373111
2	chr9:96203516:AC:A	96203516	NA,A	NA,AC	NA,1	NA,-inf	NA,inf	NA,0.98526	0.000372925	0.000372934
2	chr9:96080179:C:A	96080179	NA,A	NA,C	NA,1	NA,-inf	NA,inf	NA,0.970829	0.000372698	0.000372707
2	chr9:96041538:A:C	96041538	C,NA	A,NA	1,NA	-inf,NA	inf,NA	1.27484,NA	0.000372323	0.000372332
2	chr9:96308701:C:T	96308701	NA,T	NA,C	NA,1	NA,-inf	NA,inf	NA,1.03161	0.000371989	0.000371999
2	chr9:96562125:G:C	96562125	NA,C	NA,G	NA,1	NA,inf	NA,inf	NA,0.881515	0.000371595	0.000371602
2	chr9:96580258:C:T	96580258	NA,T	NA,C	NA,1	NA,inf	NA,inf	NA,1.05935	0.000371362	0.00037137
2	chr9:95873100:A:G	95873100	NA,G	NA,A	NA,1	NA,inf	NA,inf	NA,0.957201	0.000371343	0.000371352
2	chr9:96650814:ACGCGTGCACACAC:A	96650814	NA,A	NA,ACGCGTGCACACAC	NA,1	NA,inf	NA,inf	NA,1.01778	0.000370775	0.000370782
2	chr9:96535159:T:C	96535159	NA,C	NA,T	NA,1	NA,inf	NA,inf	NA,1.04847	0.00037025	0.000370258
2	chr9:96653204:G:A	96653204	NA,A	NA,G	NA,1	NA,-inf	NA,inf	NA,0.923289	0.000369074	0.000369083
2	chr9:96481282:C:T	96481282	NA,T	NA,C	NA,1	NA,inf	NA,inf	NA,1.01314	0.00036699	0.000366998
2	chr9:96879174:A:G	96879174	NA,G	NA,A	NA,1	NA,inf	NA,inf	NA,0.900308	0.000366826	0.000366833
2	chr9:96586729:T:A	96586729	NA,A	NA,T	NA,1	NA,inf	NA,inf	NA,1.05106	0.000366386	0.000366394
2	chr9:96548116:C:T	96548116	NA,T	NA,C	NA,1	NA,inf	NA,inf	NA,0.873062	0.000366053	0.00036606
2	chr9:96163777:G:A	96163777	A,A	G,G	1,1	-inf,-inf	inf,inf	1.98121,0.417172	0.00036533	0.000365344
2	chr9:96250216:G:C	96250216	C,C	G,G	1,1	-inf,inf	inf,inf	0.567944,1.654	0.000365016	0.000365023
2	chr9:96233230:T:G	96233230	G,G	T,T	1,1	-inf,inf	inf,inf	0.663313,1.56965	0.000363471	0.000363478
2	chr9:96186616:G:A	96186616	NA,A	NA,G	NA,1	NA,inf	NA,inf	NA,0.958668	0.000361743	0.000361751
2	chr9:96645870:T:C	96645870	C,NA	T,NA	1,NA	-inf,NA	inf,NA	0.659623,NA	0.000361202	0.000361205
2	chr9:95931794:C:T	95931794	NA,T	NA,C	NA,1	NA,-inf	NA,inf	NA,0.939403	0.000361145	0.000361154
2	chr9:96078760:T:G	96078760	NA,G	NA,T	NA,1	NA,-inf	NA,inf	NA,0.952855	0.000359151	0.000359159
2	chr9:96373456:G:A	96373456	A,A	G,G	1,1	inf,inf	inf,inf	2.6548,1.73103	0.000358706	0.00035882
2	chr9:96201452:T:C	96201452	C,C	T,T	1,1	-inf,-inf	inf,inf	0.256777,1.61984	0.000357803	0.000357808
2	chr9:96201859:A:G	96201859	NA,G	NA,A	NA,1	NA,-inf	NA,inf	NA,0.95863	0.000357451	0.00035746
2	chr9:96642049:C:A	96642049	NA,A	NA,C	NA,1	NA,-inf	NA,inf	NA,0.904107	0.000357196	0.000357205
2	chr9:95992126:A:T	95992126	NA,T	NA,A	NA,1	NA,inf	NA,inf	NA,0.933125	0.000356986	0.000356994
2	chr9:96745276:A:G	96745276	NA,G	NA,A	NA,1	NA,inf	NA,inf	NA,0.938502	0.000356592	0.000356599
2	chr9:96873654:C:G	96873654	NA,G	NA,C	NA,1	NA,-inf	NA,inf	NA,0.985947	0.000356171	0.000356179
2	chr9:95948179:T:C	95948179	NA,C	NA,T	NA,1	NA,inf	NA,inf	NA,0.92069	0.000354446	0.000354454
2	chr9:96202292:A:AG	96202292	AG,AG	A,A	1,1	-inf,-inf	inf,inf	0.259063,1.60931	0.000354204	0.000354209
2	chr9:96368857:T:C	96368857	C,C	T,T	1,1	inf,inf	inf,inf	2.58855,1.75903	0.000354142	0.000354248
2	chr9:95939749:G:A	95939749	NA,A	NA,G	NA,1	NA,inf	NA,inf	NA,0.919861	0.000353959	0.000353968
2	chr9:96543817:G:A	96543817	NA,A	NA,G	NA,1	NA,inf	NA,inf	NA,0.853081	0.000353521	0.000353527
2	chr9:96545630:T:C	96545630	NA,C	NA,T	NA,1	NA,inf	NA,inf	NA,0.851731	0.000352695	0.000352701
2	chr9:96591909:C:T	96591909	T,NA	C,NA	1,NA	-inf,NA	inf,NA	2.37428,NA	0.000352546	0.000352623
2	chr9:96577796:A:T	96577796	NA,T	NA,A	NA,1	NA,inf	NA,inf	NA,1.01304	0.000352524	0.000352531
2	chr9:95844193:T:G	95844193	NA,G	NA,T	NA,1	NA,inf	NA,inf	NA,0.931634	0.000351437	0.000351445
2	chr9:96664982:T:G	96664982	NA,G	NA,T	NA,1	NA,inf	NA,inf	NA,0.983633	0.0003514	0.000351407
2	chr9:96544256:T:C	96544256	NA,C	NA,T	NA,1	NA,inf	NA,inf	NA,0.849394	0.000351286	0.000351293
2	chr9:96527261:C:T	96527261	NA,T	NA,C	NA,1	NA,inf	NA,inf	NA,0.963702	0.000350995	0.000351003
2	chr9:95854952:C:CT	95854952	NA,CT	NA,C	NA,1	NA,-inf	NA,inf	NA,0.919105	0.000349569	0.000349577
2	chr9:96032692:C:T	96032692	NA,T	NA,C	NA,1	NA,inf	NA,inf	NA,0.91548	0.000348826	0.000348834
2	chr9:96149671:G:A	96149671	NA,A	NA,G	NA,1	NA,inf	NA,inf	NA,0.916329	0.000348384	0.000348392
2	chr9:96701382:CT:C	96701382	NA,C	NA,CT	NA,1	NA,inf	NA,inf	NA,0.871895	0.000348011	0.000348017
2	chr9:96645156:G:A	96645156	NA,A	NA,G	NA,1	NA,inf	NA,inf	NA,1.0017	0.000347887	0.000347894
2	chr9:95861170:G:A	95861170	NA,A	NA,G	NA,1	NA,-inf	NA,inf	NA,0.929505	0.00034506	0.000345068
2	chr9:96203202:T:C	96203202	C,C	T,T	1,1	-inf,-inf	inf,inf	0.253552,1.59117	0.000344862	0.000344867
2	chr9:95849862:C:T	95849862	NA,T	NA,C	NA,1	NA,inf	NA,inf	NA,0.912141	0.000344687	0.000344695
2	chr9:95830138:C:T	95830138	NA,T	NA,C	NA,1	NA,inf	NA,inf	NA,0.917821	0.000343968	0.000343976
2	chr9:95833062:T:C	95833062	NA,C	NA,T	NA,1	NA,-inf	NA,inf	NA,0.926414	0.000343309	0.000343317
2	chr9:95867487:C:T	95867487	NA,T	NA,C	NA,1	NA,-inf	NA,inf	NA,0.926116	0.000343148	0.000343157
2	chr9:95853821:C:T	95853821	NA,T	NA,C	NA,1	NA,-inf	NA,inf	NA,0.925808	0.00034297	0.000342978
2	chr9:95844483:G:A	95844483	NA,A	NA,G	NA,1	NA,-inf	NA,inf	NA,0.925182	0.00034262	0.000342628
2	chr9:95863979:C:T	95863979	NA,T	NA,C	NA,1	NA,-inf	NA,inf	NA,0.923485	0.00034167	0.000341678
2	chr9:95835693:G:T	95835693	NA,T	NA,G	NA,1	NA,-inf	NA,inf	NA,0.92338	0.000341608	0.000341617
2	chr9:96683267:G:A	96683267	NA,A	NA,G	NA,1	NA,inf	NA,inf	NA,0.936933	0.000341568	0.000341576
2	chr9:96511366:T:C	96511366	NA,C	NA,T	NA,1	NA,inf	NA,inf	NA,0.956316	0.000340234	0.00034024
2	chr9:96308333:C:T	96308333	NA,T	NA,C	NA,1	NA,-inf	NA,inf	NA,0.989523	0.000340175	0.000340184
2	chr9:96644160:C:G	96644160	NA,G	NA,C	NA,1	NA,inf	NA,inf	NA,0.992975	0.000340085	0.000340093
2	chr9:96707982:C:T	96707982	NA,T	NA,C	NA,1	NA,inf	NA,inf	NA,0.926095	0.000338467	0.000338474
2	chr9:96159307:T:G	96159307	NA,G	NA,T	NA,1	NA,-inf	NA,inf	NA,0.907238	0.000337971	0.00033798
2	chr9:96037193:G:A	96037193	A,A	G,G	1,1	inf,-inf	inf,inf	0.516836,1.81744	0.000337606	0.000337616
2	chr9:96608923:AC:A	96608923	NA,A	NA,AC	NA,1	NA,inf	NA,inf	NA,0.984489	0.000337484	0.000337491
2	chr9:96725452:G:A	96725452	NA,A	NA,G	NA,1	NA,inf	NA,inf	NA,0.913929	0.000337104	0.000337111
2	chr9:96409349:G:A	96409349	A,A	G,G	1,1	inf,inf	inf,inf	3.05301,0.935828	0.000336899	0.000336984
2	chr9:96549571:A:T	96549571	NA,T	NA,A	NA,1	NA,inf	NA,inf	NA,0.818176	0.000336823	0.00033683
2	chr9:96531463:T:C	96531463	C,NA	T,NA	1,NA	inf,NA	inf,NA	1.75586,NA	0.000336734	0.000336758
2	chr9:96518862:T:C	96518862	NA,C	NA,T	NA,1	NA,-inf	NA,inf	NA,0.851508	0.00033474	0.000334747
2	chr9:96546220:G:A	96546220	NA,A	NA,G	NA,1	NA,-inf	NA,inf	NA,0.850842	0.000334175	0.000334182
2	chr9:95842203:G:A	95842203	NA,A	NA,G	NA,1	NA,inf	NA,inf	NA,0.900634	0.000333863	0.00033387
2	chr9:96494546:CT:C	96494546	C,C	CT,CT	1,1	inf,inf	inf,inf	2.67581,1.27176	0.000333723	0.000333782
2	chr9:96610329:T:G	96610329	NA,G	NA,T	NA,1	NA,-inf	NA,inf	NA,0.861886	0.000332739	0.000332747
2	chr9:96854483:T:C	96854483	NA,C	NA,T	NA,1	NA,inf	NA,inf	NA,0.84249	0.000332667	0.000332674
2	chr9:96338353:A:G	96338353	G,G	A,A	1,1	-inf,inf	inf,inf	1.07094,1.45438	0.000332319	0.000332332
2	chr9:95998529:A:G	95998529	NA,G	NA,A	NA,1	NA,inf	NA,inf	NA,0.888288	0.000331316	0.000331324
2	chr9:96652263:G:A	96652263	NA,A	NA,G	NA,1	NA,inf	NA,inf	NA,0.948059	0.000331255	0.000331261
2	chr9:95891314:A:G	95891314	NA,G	NA,A	NA,1	NA,inf	NA,inf	NA,0.878622	0.000330509	0.000330516
2	chr9:96715302:T:C	96715302	NA,C	NA,T	NA,1	NA,inf	NA,inf	NA,0.911162	0.000330313	0.00033032
2	chr9:96550820:G:A	96550820	NA,A	NA,G	NA,1	NA,inf	NA,inf	NA,0.806263	0.000330032	0.000330038
2	chr9:96547138:G:C	96547138	NA,C	NA,G	NA,1	NA,-inf	NA,inf	NA,0.837754	0.000326869	0.000326876
2	chr9:96538930:G:A	96538930	NA,A	NA,G	NA,1	NA,inf	NA,inf	NA,0.800737	0.000326619	0.000326625
2	chr9:96663648:A:G	96663648	NA,G	NA,A	NA,1	NA,inf	NA,inf	NA,0.936154	0.000326158	0.000326165
2	chr9:96467549:G:A	96467549	NA,A	NA,G	NA,1	NA,inf	NA,inf	NA,0.944451	0.000325354	0.000325361
2	chr9:96405000:G:C	96405000	C,NA	G,NA	1,NA	inf,NA	inf,NA	1.56204,NA	0.00032424	0.000324254
2	chr9:96607719:G:A	96607719	NA,A	NA,G	NA,1	NA,-inf	NA,inf	NA,0.846046	0.000324045	0.000324053
2	chr9:96670170:C:T	96670170	NA,T	NA,C	NA,1	NA,inf	NA,inf	NA,0.872167	0.000323141	0.000323147
2	chr9:95844305:G:A	95844305	NA,A	NA,G	NA,1	NA,inf	NA,inf	NA,0.878486	0.00032198	0.000321987
2	chr9:96666838:G:A	96666838	NA,A	NA,G	NA,1	NA,inf	NA,inf	NA,0.927261	0.000321487	0.000321493
2	chr9:95881229:G:A	95881229	NA,A	NA,G	NA,1	NA,-inf	NA,inf	NA,0.885683	0.000321257	0.000321264
2	chr9:96457858:C:T	96457858	NA,T	NA,C	NA,1	NA,inf	NA,inf	NA,0.928769	0.000321143	0.000321151
2	chr9:96651114:TAA:T	96651114	NA,T	NA,TAA	NA,1	NA,inf	NA,inf	NA,0.903054	0.000320881	0.000320888
2	chr9:96073028:C:T	96073028	T,NA	C,NA	1,NA	inf,NA	inf,NA	1.29789,NA	0.000320671	0.00032068
2	chr9:96531264:T:C	96531264	NA,C	NA,T	NA,1	NA,-inf	NA,inf	NA,0.82775	0.000320215	0.000320222
2	chr9:96531362:G:A	96531362	NA,A	NA,G	NA,1	NA,-inf	NA,inf	NA,0.82488	0.00031871	0.000318717
2	chr9:96004827:A:G	96004827	NA,G	NA,A	NA,1	NA,inf	NA,inf	NA,0.874768	0.00031855	0.000318557
2	chr9:96331785:T:A	96331785	A,NA	T,NA	1,NA	inf,NA	inf,NA	0.697953,NA	0.000317697	0.0003177
2	chr9:96851795:G:A	96851795	NA,A	NA,G	NA,1	NA,inf	NA,inf	NA,0.813526	0.000316793	0.0003168
2	chr9:95995512:A:G	95995512	NA,G	NA,A	NA,1	NA,inf	NA,inf	NA,0.871191	0.00031675	0.000316757
2	chr9:96517509:G:A	96517509	NA,A	NA,G	NA,1	NA,-inf	NA,inf	NA,0.818137	0.00031648	0.000316487
2	chr9:96382631:G:A	96382631	A,A	G,G	1,1	inf,inf	inf,inf	2.69242,1.63287	0.000316475	0.00031658
2	chr9:95859876:T:G	95859876	NA,G	NA,T	NA,1	NA,-inf	NA,inf	NA,0.876291	0.000316328	0.000316336
2	chr9:95968978:A:G	95968978	NA,G	NA,A	NA,1	NA,inf	NA,inf	NA,0.851502	0.000316126	0.000316133
2	chr9:95957081:G:A	95957081	NA,A	NA,G	NA,1	NA,-inf	NA,inf	NA,0.87416	0.000315308	0.000315316
2	chr9:95931131:T:C	95931131	NA,C	NA,T	NA,1	NA,inf	NA,inf	NA,0.84858	0.000314698	0.000314706
2	chr9:96499545:A:T	96499545	NA,T	NA,A	NA,1	NA,inf	NA,inf	NA,0.905961	0.000313715	0.00031372
2	chr9:95946159:A:G	95946159	NA,G	NA,A	NA,1	NA,-inf	NA,inf	NA,0.870427	0.000313403	0.000313411
2	chr9:96533968:A:G	96533968	NA,G	NA,A	NA,1	NA,-inf	NA,inf	NA,0.811786	0.000312986	0.000312993
2	chr9:95966154:ATTAC:A	95966154	NA,A	NA,ATTAC	NA,1	NA,-inf	NA,inf	NA,0.869546	0.000312958	0.000312965
2	chr9:95963027:G:C	95963027	NA,C	NA,G	NA,1	NA,-inf	NA,inf	NA,0.869448	0.00031291	0.000312917
2	chr9:96001311:C:T	96001311	NA,T	NA,C	NA,1	NA,inf	NA,inf	NA,0.863325	0.000312705	0.000312712
2	chr9:96590351:ACT:A	96590351	NA,A	NA,ACT	NA,1	NA,inf	NA,inf	NA,0.936666	0.000312521	0.000312527
2	chr9:95878954:G:A	95878954	NA,A	NA,G	NA,1	NA,-inf	NA,inf	NA,0.868519	0.000312329	0.000312336
2	chr9:95899214:C:T	95899214	NA,T	NA,C	NA,1	NA,-inf	NA,inf	NA,0.868185	0.000312268	0.000312275
2	chr9:95904461:G:A	95904461	NA,A	NA,G	NA,1	NA,-inf	NA,inf	NA,0.868185	0.000312268	0.000312275
2	chr9:95969446:A:G	95969446	NA,G	NA,A	NA,1	NA,-inf	NA,inf	NA,0.868058	0.000312205	0.000312212
2	chr9:95891060:A:G	95891060	NA,G	NA,A	NA,1	NA,-inf	NA,inf	NA,0.867717	0.000312031	0.000312038
2	chr9:95960174:G:T	95960174	NA,T	NA,G	NA,1	NA,-inf	NA,inf	NA,0.867586	0.000311965	0.000311972
2	chr9:96519120:G:A	96519120	NA,A	NA,G	NA,1	NA,-inf	NA,inf	NA,0.807993	0.000311139	0.000311146
2	chr9:95952843:A:C	95952843	NA,C	NA,A	NA,1	NA,inf	NA,inf	NA,0.840004	0.000310205	0.000310212
2	chr9:96429417:G:A	96429417	NA,A	NA,G	NA,1	NA,inf	NA,inf	NA,0.891299	0.000310088	0.000310095
2	chr9:95915217:A:C	95915217	NA,C	NA,A	NA,1	NA,inf	NA,inf	NA,0.84582	0.000309828	0.000309835
2	chr9:96315379:G:C	96315379	NA,C	NA,G	NA,1	NA,inf	NA,inf	NA,0.870121	0.000309656	0.000309664
2	chr9:96875139:C:T	96875139	NA,T	NA,C	NA,1	NA,inf	NA,inf	NA,0.798517	0.00030895	0.000308957
2	chr9:95936276:G:A	95936276	NA,A	NA,G	NA,1	NA,inf	NA,inf	NA,0.836531	0.000308454	0.000308461
2	chr9:96408619:G:A	96408619	A,A	G,G	1,1	inf,inf	inf,inf	2.98425,0.932854	0.000306991	0.000307065
2	chr9:96594361:G:T	96594361	NA,T	NA,G	NA,1	NA,inf	NA,inf	NA,0.923972	0.000306362	0.000306369
2	chr9:95877228:A:G	95877228	NA,G	NA,A	NA,1	NA,inf	NA,inf	NA,0.832363	0.000305896	0.000305903
2	chr9:96325164:G:A	96325164	A,A	G,G	1,1	-inf,inf	inf,inf	1.292,1.55244	0.000305743	0.000305768
2	chr9:96405191:G:A	96405191	NA,A	NA,G	NA,1	NA,inf	NA,inf	NA,0.895588	0.000305536	0.000305543
2	chr9:96458987:AT:A	96458987	NA,A	NA,AT	NA,1	NA,inf	NA,inf	NA,0.766266	0.000305397	0.000305403
2	chr9:96635075:T:C	96635075	NA,C	NA,T	NA,1	NA,inf	NA,inf	NA,0.918835	0.000305229	0.000305235
2	chr9:96322418:C:T	96322418	NA,T	NA,C	NA,1	NA,-inf	NA,inf	NA,0.792142	0.000304882	0.000304889
2	chr9:95953882:C:A	95953882	NA,A	NA,C	NA,1	NA,inf	NA,inf	NA,0.828572	0.000304463	0.00030447
2	chr9:96746103:G:A	96746103	NA,A	NA,G	NA,1	NA,inf	NA,inf	NA,0.838645	0.000304278	0.000304284
2	chr9:95863668:G:A	95863668	NA,A	NA,G	NA,1	NA,inf	NA,inf	NA,0.834073	0.000304063	0.00030407
2	chr9:96918268:G:A	96918268	NA,A	NA,G	NA,1	NA,inf	NA,inf	NA,0.842574	0.000303836	0.000303843
2	chr9:96277156:A:G	96277156	G,NA	A,NA	1,NA	inf,NA	inf,NA	0.719306,NA	0.000303768	0.000303771
2	chr9:95894106:T:TA	95894106	NA,TA	NA,T	NA,1	NA,inf	NA,inf	NA,0.825713	0.000303093	0.0003031
2	chr9:96016926:T:C	96016926	NA,C	NA,T	NA,1	NA,inf	NA,inf	NA,0.842746	0.000302373	0.00030238
2	chr9:96153260:C:T	96153260	T,NA	C,NA	1,NA	inf,NA	inf,NA	1.28094,NA	0.000301802	0.000301811
2	chr9:96032333:C:T	96032333	NA,T	NA,C	NA,1	NA,inf	NA,inf	NA,0.838572	0.000300979	0.000300985
2	chr9:95972944:A:G	95972944	NA,G	NA,A	NA,1	NA,inf	NA,inf	NA,0.82143	0.000300945	0.000300952
2	chr9:96785506:AATTT:A	96785506	NA,A	NA,AATTT	NA,1	NA,inf	NA,inf	NA,0.78113	0.000300417	0.000300423
2	chr9:96203543:C:G	96203543	G,G	C,C	1,1	-inf,-inf	inf,inf	0.280639,1.58834	0.000299619	0.000299624
2	chr9:96421796:T:A	96421796	NA,A	NA,T	NA,1	NA,inf	NA,inf	NA,0.945721	0.000299531	0.000299536
2	chr9:95913562:T:G	95913562	NA,G	NA,T	NA,1	NA,inf	NA,inf	NA,0.824898	0.000299421	0.000299428
2	chr9:96611356:GTC:G	96611356	NA,G	NA,GTC	NA,1	NA,inf	NA,inf	NA,0.77984	0.000299396	0.000299403
2	chr9:96644754:A:T	96644754	NA,T	NA,A	NA,1	NA,inf	NA,inf	NA,0.905597	0.000299112	0.000299118
2	chr9:95905939:C:T	95905939	NA,T	NA,C	NA,1	NA,inf	NA,inf	NA,0.822682	0.000298428	0.000298435
2	chr9:95927102:A:G	95927102	NA,G	NA,A	NA,1	NA,-inf	NA,inf	NA,0.839371	0.000298139	0.000298146
2	chr9:95906575:T:C	95906575	NA,C	NA,T	NA,1	NA,-inf	NA,inf	NA,0.838353	0.00029761	0.000297617
2	chr9:96598179:A:C	96598179	NA,C	NA,A	NA,1	NA,inf	NA,inf	NA,0.905249	0.000297601	0.000297607
2	chr9:96641133:T:A	96641133	NA,A	NA,T	NA,1	NA,inf	NA,inf	NA,0.901688	0.000297347	0.000297353
2	chr9:95965501:T:C	95965501	NA,C	NA,T	NA,1	NA,inf	NA,inf	NA,0.812931	0.000296816	0.000296823
2	chr9:96519629:G:A	96519629	NA,A	NA,G	NA,1	NA,-inf	NA,inf	NA,0.779617	0.00029679	0.000296796
2	chr9:96016713:T:C	96016713	NA,C	NA,T	NA,1	NA,inf	NA,inf	NA,0.830032	0.000296299	0.000296306
2	chr9:95894876:G:A	95894876	NA,A	NA,G	NA,1	NA,-inf	NA,inf	NA,0.809716	0.000296128	0.000296135
2	chr9:96162364:G:A	96162364	NA,A	NA,G	NA,1	NA,inf	NA,inf	NA,0.816759	0.000295836	0.000295843
2	chr9:95952609:G:A	95952609	NA,A	NA,G	NA,1	NA,inf	NA,inf	NA,0.810907	0.00029581	0.000295817
2	chr9:96269357:A:T	96269357	NA,T	NA,A	NA,1	NA,inf	NA,inf	NA,0.809708	0.000295584	0.00029559
2	chr9:96184076:T:C	96184076	C,NA	T,NA	1,NA	-inf,NA	inf,NA	1.02945,NA	0.000295518	0.000295524
2	chr9:95908362:A:G	95908362	NA,G	NA,A	NA,1	NA,inf	NA,inf	NA,0.816782	0.00029541	0.000295417
2	chr9:95918374:G:A	95918374	NA,A	NA,G	NA,1	NA,inf	NA,inf	NA,0.81006	0.000294737	0.000294744
2	chr9:96607055:A:G	96607055	NA,G	NA,A	NA,1	NA,-inf	NA,inf	NA,0.788916	0.000294621	0.000294628
2	chr9:95907933:G:C	95907933	NA,C	NA,G	NA,1	NA,inf	NA,inf	NA,0.824788	0.000294375	0.000294382
2	chr9:95935504:C:T	95935504	NA,T	NA,C	NA,1	NA,inf	NA,inf	NA,0.807467	0.000294185	0.000294192
2	chr9:96101472:G:A	96101472	NA,A	NA,G	NA,1	NA,-inf	NA,inf	NA,0.828387	0.000293865	0.000293872
2	chr9:95907757:A:G	95907757	NA,G	NA,A	NA,1	NA,inf	NA,inf	NA,0.807953	0.000293777	0.000293784
2	chr9:95912456:A:G	95912456	NA,G	NA,A	NA,1	NA,inf	NA,inf	NA,0.80798	0.000293743	0.00029375
2	chr9:95932901:C:G	95932901	NA,G	NA,C	NA,1	NA,-inf	NA,inf	NA,0.829851	0.000293537	0.000293544
2	chr9:95917093:A:G	95917093	NA,G	NA,A	NA,1	NA,inf	NA,inf	NA,0.812178	0.000293332	0.000293338
2	chr9:95926729:C:A	95926729	NA,A	NA,C	NA,1	NA,-inf	NA,inf	NA,0.828805	0.000293047	0.000293054
2	chr9:96518299:G:A	96518299	NA,A	NA,G	NA,1	NA,-inf	NA,inf	NA,0.772136	0.000292984	0.00029299
2	chr9:96028941:T:G	96028941	NA,G	NA,T	NA,1	NA,inf	NA,inf	NA,0.815913	0.000292603	0.00029261
2	chr9:96350011:T:C	96350011	NA,C	NA,T	NA,1	NA,inf	NA,inf	NA,0.836244	0.000292203	0.00029221
2	chr9:96602782:C:T	96602782	NA,T	NA,C	NA,1	NA,inf	NA,inf	NA,0.893	0.000292041	0.000292047
2	chr9:95864038:G:A	95864038	NA,A	NA,G	NA,1	NA,-inf	NA,inf	NA,0.825033	0.000290968	0.000290975
2	chr9:95937691:GTTTCA:G	95937691	NA,G	NA,GTTTCA	NA,1	NA,inf	NA,inf	NA,0.806869	0.000290894	0.0002909
2	chr9:96068770:T:C	96068770	NA,C	NA,T	NA,1	NA,inf	NA,inf	NA,0.811707	0.000290833	0.00029084
2	chr9:95951633:A:G	95951633	NA,G	NA,A	NA,1	NA,inf	NA,inf	NA,0.806767	0.000290787	0.000290794
2	chr9:96889162:T:C	96889162	NA,C	NA,T	NA,1	NA,inf	NA,inf	NA,0.811384	0.000289224	0.00028923
2	chr9:96457133:C:T	96457133	NA,T	NA,C	NA,1	NA,inf	NA,inf	NA,0.73391	0.000289179	0.000289184
2	chr9:96650518:T:C	96650518	NA,C	NA,T	NA,1	NA,inf	NA,inf	NA,0.758848	0.000288906	0.000288912
2	chr9:96169606:C:T	96169606	NA,T	NA,C	NA,1	NA,-inf	NA,inf	NA,0.816747	0.000288657	0.000288664
2	chr9:96159534:C:T	96159534	T,T	C,C	1,1	-inf,inf	inf,inf	1.05322,1.01041	0.000287799	0.000287804
2	chr9:96306903:A:G	96306903	NA,G	NA,A	NA,1	NA,inf	NA,inf	NA,0.82058	0.000286971	0.000286978
2	chr9:96323844:C:T	96323844	T,T	C,C	1,1	-inf,inf	inf,inf	1.36682,1.55267	0.000286906	0.000286934
2	chr9:95937946:A:G	95937946	NA,G	NA,A	NA,1	NA,-inf	NA,inf	NA,0.815132	0.000286767	0.000286773
2	chr9:96454739:C:T	96454739	T,NA	C,NA	1,NA	inf,NA	inf,NA	1.48019,NA	0.000286459	0.000286471
2	chr9:96020358:GGATAA:G	96020358	NA,G	NA,GGATAA	NA,1	NA,inf	NA,inf	NA,0.809437	0.000286432	0.000286438
2	chr9:96925231:G:A	96925231	A,NA	G,NA	1,NA	inf,NA	inf,NA	1.41557,NA	0.000286292	0.000286304
2	chr9:95885117:T:G	95885117	NA,G	NA,T	NA,1	NA,inf	NA,inf	NA,0.791559	0.000286266	0.000286273
2	chr9:95848683:A:T	95848683	NA,T	NA,A	NA,1	NA,inf	NA,inf	NA,0.807957	0.000286174	0.00028618
2	chr9:95837576:C:T	95837576	NA,T	NA,C	NA,1	NA,inf	NA,inf	NA,0.807349	0.000285877	0.000285883
2	chr9:95851200:T:C	95851200	NA,C	NA,T	NA,1	NA,inf	NA,inf	NA,0.80657	0.000285486	0.000285492
2	chr9:96492158:A:G	96492158	G,G	A,A	1,1	inf,inf	inf,inf	2.71265,1.13944	0.000285334	0.000285387
2	chr9:96563356:T:C	96563356	NA,C	NA,T	NA,1	NA,-inf	NA,inf	NA,0.755018	0.000284823	0.000284829
2	chr9:95865464:A:G	95865464	NA,G	NA,A	NA,1	NA,inf	NA,inf	NA,0.802409	0.000283693	0.0002837
2	chr9:96923991:A:G	96923991	NA,G	NA,A	NA,1	NA,-inf	NA,inf	NA,0.788831	0.000282956	0.000282962
2	chr9:96518281:C:T	96518281	NA,T	NA,C	NA,1	NA,inf	NA,inf	NA,0.841171	0.000282519	0.000282524
2	chr9:96671824:A:G	96671824	NA,G	NA,A	NA,1	NA,inf	NA,inf	NA,0.842447	0.000282426	0.000282431
2	chr9:95863858:G:A	95863858	NA,A	NA,G	NA,1	NA,inf	NA,inf	NA,0.782052	0.000281941	0.000281947
2	chr9:95920864:A:T	95920864	T,NA	A,NA	1,NA	inf,NA	inf,NA	1.269,NA	0.000281526	0.000281535
2	chr9:95952653:G:A	95952653	A,NA	G,NA	1,NA	-inf,NA	inf,NA	1.29663,NA	0.000281198	0.000281208
2	chr9:96089879:T:C	96089879	NA,C	NA,T	NA,1	NA,inf	NA,inf	NA,0.776523	0.000281074	0.00028108
2	chr9:96160714:T:C	96160714	NA,C	NA,T	NA,1	NA,-inf	NA,inf	NA,0.800522	0.000280302	0.000280309
2	chr9:96393116:G:A	96393116	A,NA	G,NA	1,NA	-inf,NA	inf,NA	2.95964,NA	0.000279813	0.000280067
2	chr9:95953754:A:C	95953754	NA,C	NA,A	NA,1	NA,inf	NA,inf	NA,0.781767	0.000279339	0.000279345
2	chr9:95873652:G:A	95873652	NA,A	NA,G	NA,1	NA,inf	NA,inf	NA,0.780816	0.000279029	0.000279035
2	chr9:96666706:G:A	96666706	A,A	G,G	1,1	inf,inf	inf,inf	0.797421,1.35212	0.00027887	0.000278875
2	chr9:96464657:G:A	96464657	NA,A	NA,G	NA,1	NA,inf	NA,inf	NA,0.837468	0.000277929	0.000277936
2	chr9:96540780:C:T	96540780	NA,T	NA,C	NA,1	NA,inf	NA,inf	NA,0.815123	0.000277881	0.000277888
2	chr9:96094799:C:G	96094799	NA,G	NA,C	NA,1	NA,inf	NA,inf	NA,0.769429	0.000277844	0.00027785
2	chr9:95898044:TCA:T	95898044	NA,T	NA,TCA	NA,1	NA,-inf	NA,inf	NA,0.794807	0.000277614	0.000277621
2	chr9:95976003:G:A	95976003	NA,A	NA,G	NA,1	NA,inf	NA,inf	NA,0.77718	0.000277382	0.000277389
2	chr9:96097238:T:C	96097238	NA,C	NA,T	NA,1	NA,inf	NA,inf	NA,0.76958	0.000277204	0.00027721
2	chr9:96791035:T:C	96791035	NA,C	NA,T	NA,1	NA,inf	NA,inf	NA,0.794589	0.00027618	0.000276187
2	chr9:96508055:G:A	96508055	NA,A	NA,G	NA,1	NA,inf	NA,inf	NA,0.822732	0.000275104	0.000275109
2	chr9:96726634:G:A	96726634	NA,A	NA,G	NA,1	NA,inf	NA,inf	NA,0.831702	0.000274949	0.000274955
2	chr9:95961972:T:C	95961972	NA,C	NA,T	NA,1	NA,inf	NA,inf	NA,0.769813	0.000274125	0.000274131
2	chr9:96198842:T:C	96198842	NA,C	NA,T	NA,1	NA,inf	NA,inf	NA,0.763635	0.000273292	0.000273299
2	chr9:96108749:A:T	96108749	NA,T	NA,A	NA,1	NA,inf	NA,inf	NA,0.760124	0.000273278	0.000273284
2	chr9:96361577:T:C	96361577	C,NA	T,NA	1,NA	-inf,NA	inf,NA	2.97595,NA	0.000273229	0.000273492
2	chr9:95872309:AGGTC:A	95872309	NA,A	NA,AGGTC	NA,1	NA,inf	NA,inf	NA,0.760335	0.000272519	0.000272525
2	chr9:96115900:G:C	96115900	NA,C	NA,G	NA,1	NA,-inf	NA,inf	NA,0.767275	0.000270851	0.000270858
2	chr9:95935899:T:C	95935899	NA,C	NA,T	NA,1	NA,-inf	NA,inf	NA,0.778306	0.000270252	0.000270259
2	chr9:96849606:G:T	96849606	NA,T	NA,G	NA,1	NA,inf	NA,inf	NA,0.767565	0.000270136	0.000270142
2	chr9:96725450:C:T	96725450	T,NA	C,NA	1,NA	-inf,NA	inf,NA	0.603889,NA	0.000269862	0.000269865
2	chr9:95902364:T:C	95902364	NA,C	NA,T	NA,1	NA,inf	NA,inf	NA,0.753112	0.000269149	0.000269155
2	chr9:95914800:A:C	95914800	NA,C	NA,A	NA,1	NA,inf	NA,inf	NA,0.752437	0.000268862	0.000268868
2	chr9:96163759:T:G	96163759	NA,G	NA,T	NA,1	NA,inf	NA,inf	NA,0.77098	0.000268739	0.000268745
2	chr9:96132214:A:G	96132214	NA,G	NA,A	NA,1	NA,inf	NA,inf	NA,0.742411	0.000268728	0.000268734
2	chr9:96703444:A:G	96703444	NA,G	NA,A	NA,1	NA,inf	NA,inf	NA,0.771967	0.000268687	0.000268693
2	chr9:96099104:C:T	96099104	NA,T	NA,C	NA,1	NA,-inf	NA,inf	NA,0.768056	0.000268467	0.000268474
2	chr9:96633071:G:T	96633071	NA,T	NA,G	NA,1	NA,inf	NA,inf	NA,0.834534	0.000268035	0.00026804
2	chr9:96180818:G:T	96180818	NA,T	NA,G	NA,1	NA,inf	NA,inf	NA,0.750459	0.000267874	0.000267881
2	chr9:96283297:G:A	96283297	NA,A	NA,G	NA,1	NA,inf	NA,inf	NA,0.781407	0.000267694	0.0002677
2	chr9:96651051:G:A	96651051	A,NA	G,NA	1,NA	-inf,NA	inf,NA	0.683735,NA	0.000267507	0.000267511
2	chr9:96001707:G:A	96001707	NA,A	NA,G	NA,1	NA,-inf	NA,inf	NA,0.769778	0.000267414	0.00026742
2	chr9:96812452:AGTT:A	96812452	NA,A	NA,AGTT	NA,1	NA,inf	NA,inf	NA,0.760905	0.00026706	0.000267066
2	chr9:95918152:T:C	95918152	NA,C	NA,T	NA,1	NA,inf	NA,inf	NA,0.74808	0.00026701	0.000267016
2	chr9:96468906:T:G	96468906	NA,G	NA,T	NA,1	NA,inf	NA,inf	NA,0.810884	0.000266799	0.000266805
2	chr9:96545169:C:G	96545169	NA,G	NA,C	NA,1	NA,inf	NA,inf	NA,0.788972	0.000266784	0.00026679
2	chr9:96083244:T:C	96083244	NA,C	NA,T	NA,1	NA,inf	NA,inf	NA,0.75618	0.000266733	0.000266739
2	chr9:96579874:G:A	96579874	NA,A	NA,G	NA,1	NA,inf	NA,inf	NA,0.688908	0.000266578	0.000266583
2	chr9:96337405:A:T	96337405	NA,T	NA,A	NA,1	NA,inf	NA,inf	NA,0.830763	0.00026654	0.000266547
2	chr9:96089011:A:C	96089011	NA,C	NA,A	NA,1	NA,inf	NA,inf	NA,0.764501	0.000266312	0.000266318
2	chr9:96267712:T:C	96267712	NA,C	NA,T	NA,1	NA,inf	NA,inf	NA,0.770206	0.000266215	0.000266221
2	chr9:96037314:A:G	96037314	G,G	A,A	1,1	inf,-inf	inf,inf	0.58242,1.64917	0.000265932	0.00026594
2	chr9:96880116:A:G	96880116	G,NA	A,NA	1,NA	-inf,NA	inf,NA	0.676458,NA	0.000265441	0.000265445
2	chr9:95997151:TCAGTTGTTAA:T	95997151	NA,T	NA,TCAGTTGTTAA	NA,1	NA,inf	NA,inf	NA,0.758934	0.000264712	0.000264718
2	chr9:96157339:C:T	96157339	NA,T	NA,C	NA,1	NA,inf	NA,inf	NA,0.749983	0.000264707	0.000264713
2	chr9:96023235:G:A	96023235	NA,A	NA,G	NA,1	NA,inf	NA,inf	NA,0.740243	0.000263803	0.000263809
2	chr9:96792688:T:C	96792688	NA,C	NA,T	NA,1	NA,inf	NA,inf	NA,0.751329	0.000263668	0.000263674
2	chr9:96630189:A:G	96630189	NA,G	NA,A	NA,1	NA,inf	NA,inf	NA,0.823702	0.000263661	0.000263666
2	chr9:96131734:C:T	96131734	NA,T	NA,C	NA,1	NA,inf	NA,inf	NA,0.730663	0.00026359	0.000263596
2	chr9:96178668:C:T	96178668	NA,T	NA,C	NA,1	NA,inf	NA,inf	NA,0.757734	0.000263317	0.000263323
2	chr9:96068014:TAC:T	96068014	NA,T	NA,TAC	NA,1	NA,-inf	NA,inf	NA,0.763552	0.00026321	0.000263217
2	chr9:96217338:T:C	96217338	C,C	T,T	1,1	-inf,inf	inf,inf	1.80574,0.441576	0.000262826	0.000262837
2	chr9:95972827:G:C	95972827	NA,C	NA,G	NA,1	NA,inf	NA,inf	NA,0.748708	0.000262489	0.000262495
2	chr9:96085578:A:T	96085578	NA,T	NA,A	NA,1	NA,inf	NA,inf	NA,0.732274	0.000261861	0.000261867
2	chr9:96838313:T:C	96838313	NA,C	NA,T	NA,1	NA,inf	NA,inf	NA,0.754612	0.000261624	0.000261629
2	chr9:96009538:T:G	96009538	NA,G	NA,T	NA,1	NA,inf	NA,inf	NA,0.749741	0.000261314	0.00026132
2	chr9:95909809:T:C	95909809	NA,C	NA,T	NA,1	NA,inf	NA,inf	NA,0.734181	0.000261185	0.000261191
2	chr9:96637231:C:T	96637231	NA,T	NA,C	NA,1	NA,inf	NA,inf	NA,0.816497	0.000260868	0.000260874
2	chr9:96701274:G:A	96701274	NA,A	NA,G	NA,1	NA,inf	NA,inf	NA,0.752744	0.000260741	0.000260747
2	chr9:96911371:G:A	96911371	NA,A	NA,G	NA,1	NA,inf	NA,inf	NA,0.744792	0.000260266	0.000260272
2	chr9:96626097:G:A	96626097	NA,A	NA,G	NA,1	NA,inf	NA,inf	NA,0.814523	0.000260039	0.000260044
2	chr9:95997144:GGCAA:G	95997144	NA,G	NA,GGCAA	NA,1	NA,inf	NA,inf	NA,0.747269	0.00025991	0.000259916
2	chr9:96117785:C:T	96117785	NA,T	NA,C	NA,1	NA,inf	NA,inf	NA,0.746809	0.000259807	0.000259813
2	chr9:95894062:C:T	95894062	NA,T	NA,C	NA,1	NA,inf	NA,inf	NA,0.744887	0.000259763	0.000259769
2	chr9:96121096:T:C	96121096	NA,C	NA,T	NA,1	NA,inf	NA,inf	NA,0.74591	0.000259738	0.000259744
2	chr9:95997675:T:G	95997675	NA,G	NA,T	NA,1	NA,inf	NA,inf	NA,0.745302	0.000259104	0.00025911
2	chr9:96322104:G:A	96322104	NA,A	NA,G	NA,1	NA,-inf	NA,inf	NA,0.79996	0.000258898	0.000258906
2	chr9:96306532:C:T	96306532	T,T	C,C	1,1	inf,inf	inf,inf	1.56782,0.927797	0.000258715	0.000258726
2	chr9:96628896:C:T	96628896	NA,T	NA,C	NA,1	NA,inf	NA,inf	NA,0.810935	0.000258644	0.000258649
2	chr9:95974355:C:G	95974355	NA,G	NA,C	NA,1	NA,inf	NA,inf	NA,0.724115	0.000258484	0.00025849
2	chr9:96453438:T:TGACCTCAGGTGATCCGCCCGCCTCA	96453438	TGACCTCAGGTGATCCGCCCGCCTCA,NA	T,NA	1,NA	-inf,NA	inf,NA	2.89322,NA	0.000258467	0.000258688
2	chr9:95990857:A:G	95990857	G,NA	A,NA	1,NA	inf,NA	inf,NA	1.21788,NA	0.000258298	0.000258306
2	chr9:96158875:C:T	96158875	NA,T	NA,C	NA,1	NA,inf	NA,inf	NA,0.730572	0.000258162	0.000258168
2	chr9:96001977:T:C	96001977	NA,C	NA,T	NA,1	NA,inf	NA,inf	NA,0.742585	0.00025806	0.000258066
2	chr9:96624513:T:A	96624513	NA,A	NA,T	NA,1	NA,inf	NA,inf	NA,0.809107	0.000257952	0.000257958
2	chr9:96120718:G:T	96120718	NA,T	NA,G	NA,1	NA,inf	NA,inf	NA,0.741235	0.00025779	0.000257796
2	chr9:96474562:C:A	96474562	NA,A	NA,C	NA,1	NA,inf	NA,inf	NA,0.788013	0.000257632	0.000257638
2	chr9:96217409:C:T	96217409	T,T	C,C	1,1	-inf,inf	inf,inf	1.81805,0.710113	0.000257619	0.000257635
2	chr9:96008767:C:T	96008767	NA,T	NA,C	NA,1	NA,inf	NA,inf	NA,0.741259	0.000257543	0.000257549
2	chr9:96166136:C:G	96166136	NA,G	NA,C	NA,1	NA,inf	NA,inf	NA,0.727266	0.000257217	0.000257223
2	chr9:96659387:T:C	96659387	C,NA	T,NA	1,NA	-inf,NA	inf,NA	1.96343,NA	0.000257081	0.000257114
2	chr9:96158845:C:T	96158845	NA,T	NA,C	NA,1	NA,inf	NA,inf	NA,0.727111	0.00025676	0.000256766
2	chr9:96523899:G:A	96523899	NA,A	NA,G	NA,1	NA,inf	NA,inf	NA,0.660883	0.000256641	0.000256647
2	chr9:95997150:G:C	95997150	NA,C	NA,G	NA,1	NA,inf	NA,inf	NA,0.738226	0.00025626	0.000256266
2	chr9:96165200:A:C	96165200	NA,C	NA,A	NA,1	NA,inf	NA,inf	NA,0.740362	0.000256122	0.000256128
2	chr9:96499354:G:A	96499354	NA,A	NA,G	NA,1	NA,inf	NA,inf	NA,0.763233	0.000255504	0.00025551
2	chr9:96703510:G:A	96703510	NA,A	NA,G	NA,1	NA,inf	NA,inf	NA,0.739653	0.000255496	0.000255502
2	chr9:96791613:C:T	96791613	NA,T	NA,C	NA,1	NA,inf	NA,inf	NA,0.729966	0.000254847	0.000254853
2	chr9:96148464:C:T	96148464	NA,T	NA,C	NA,1	NA,inf	NA,inf	NA,0.717603	0.000254438	0.000254444
2	chr9:96617210:A:T	96617210	NA,T	NA,A	NA,1	NA,inf	NA,inf	NA,0.800565	0.000254042	0.000254048
2	chr9:96618383:C:G	96618383	NA,G	NA,C	NA,1	NA,inf	NA,inf	NA,0.800096	0.000253835	0.000253841
2	chr9:96735276:T:C	96735276	NA,C	NA,T	NA,1	NA,inf	NA,inf	NA,0.682226	0.000253818	0.000253823
2	chr9:95864023:C:T	95864023	NA,T	NA,C	NA,1	NA,inf	NA,inf	NA,0.726816	0.000253742	0.000253748
2	chr9:95873798:C:T	95873798	NA,T	NA,C	NA,1	NA,inf	NA,inf	NA,0.715022	0.000253641	0.000253647
2	chr9:95899894:C:T	95899894	NA,T	NA,C	NA,1	NA,inf	NA,inf	NA,0.729318	0.000253542	0.000253547
2	chr9:96376018:G:A	96376018	A,A	G,G	1,1	-inf,-inf	inf,inf	5.604,1.17226	0.000253235	0.000321394
2	chr9:96584634:A:G	96584634	NA,G	NA,A	NA,1	NA,inf	NA,inf	NA,0.810332	0.000253162	0.000253167
2	chr9:96329019:C:T	96329019	NA,T	NA,C	NA,1	NA,inf	NA,inf	NA,0.796495	0.000252914	0.00025292
2	chr9:96371031:T:C	96371031	C,C	T,T	1,1	inf,inf	inf,inf	2.62454,1.53603	0.000252216	0.000252296
2	chr9:96815409:C:G	96815409	NA,G	NA,C	NA,1	NA,inf	NA,inf	NA,0.728504	0.000251766	0.000251771
2	chr9:96380188:C:T	96380188	T,T	C,C	1,1	-inf,-inf	inf,inf	5.93477,0.999572	0.00025136	0.000355633
2	chr9:96580620:C:T	96580620	NA,T	NA,C	NA,1	NA,inf	NA,inf	NA,0.805431	0.000251342	0.000251348
2	chr9:96746436:G:A	96746436	A,NA	G,NA	1,NA	-inf,NA	inf,NA	1.98179,NA	0.000250992	0.000251026
2	chr9:96450709:G:A	96450709	NA,A	NA,G	NA,1	NA,inf	NA,inf	NA,0.802705	0.000250883	0.000250888
2	chr9:96339012:A:G	96339012	G,G	A,A	1,1	inf,-inf	inf,inf	2.58315,1.09924	0.000250788	0.000250866
2	chr9:96305400:T:TGAGAAGAATCAGACAGAGA	96305400	NA,TGAGAAGAATCAGACAGAGA	NA,T	NA,1	NA,inf	NA,inf	NA,0.734024	0.000250563	0.000250569
2	chr9:96121762:A:G	96121762	NA,G	NA,A	NA,1	NA,inf	NA,inf	NA,0.722542	0.000250435	0.000250441
2	chr9:95879148:A:G	95879148	NA,G	NA,A	NA,1	NA,inf	NA,inf	NA,0.706322	0.000250216	0.000250222
2	chr9:96584509:TA:T	96584509	NA,T	NA,TA	NA,1	NA,inf	NA,inf	NA,0.801686	0.000249947	0.000249953
2	chr9:96587545:C:T	96587545	NA,T	NA,C	NA,1	NA,inf	NA,inf	NA,0.800215	0.000249354	0.00024936
2	chr9:96813559:G:C	96813559	NA,C	NA,G	NA,1	NA,inf	NA,inf	NA,0.721778	0.000249169	0.000249174
2	chr9:96617838:T:G	96617838	NA,G	NA,T	NA,1	NA,inf	NA,inf	NA,0.78763	0.000249168	0.000249173
2	chr9:95839637:G:A	95839637	NA,A	NA,G	NA,1	NA,inf	NA,inf	NA,0.715226	0.000249078	0.000249084
2	chr9:95988224:A:G	95988224	NA,G	NA,A	NA,1	NA,inf	NA,inf	NA,0.699087	0.000248559	0.000248565
2	chr9:96192119:G:T	96192119	NA,T	NA,G	NA,1	NA,-inf	NA,inf	NA,0.73207	0.000248386	0.000248392
2	chr9:96580692:G:T	96580692	NA,T	NA,G	NA,1	NA,inf	NA,inf	NA,0.796579	0.000248073	0.000248078
2	chr9:96451617:C:T	96451617	NA,T	NA,C	NA,1	NA,inf	NA,inf	NA,0.745306	0.00024784	0.000247846
2	chr9:95993139:T:C	95993139	NA,C	NA,T	NA,1	NA,inf	NA,inf	NA,0.7159	0.000247627	0.000247633
2	chr9:95848471:G:A	95848471	NA,A	NA,G	NA,1	NA,inf	NA,inf	NA,0.710572	0.000247348	0.000247354
2	chr9:96640129:A:G	96640129	NA,G	NA,A	NA,1	NA,inf	NA,inf	NA,0.781789	0.000246984	0.00024699
2	chr9:96036912:G:A	96036912	NA,A	NA,G	NA,1	NA,-inf	NA,inf	NA,0.717441	0.000246341	0.000246347
2	chr9:96567901:T:G	96567901	NA,G	NA,T	NA,1	NA,inf	NA,inf	NA,0.736673	0.000246295	0.000246301
2	chr9:96582984:T:C	96582984	NA,C	NA,T	NA,1	NA,inf	NA,inf	NA,0.791674	0.000246266	0.000246271
2	chr9:96507479:G:A	96507479	NA,A	NA,G	NA,1	NA,-inf	NA,inf	NA,0.687564	0.000246196	0.000246202
2	chr9:96006498:C:T	96006498	NA,T	NA,C	NA,1	NA,inf	NA,inf	NA,0.687946	0.00024589	0.000245895
2	chr9:95871032:T:C	95871032	NA,C	NA,T	NA,1	NA,inf	NA,inf	NA,0.693106	0.000245093	0.000245098
2	chr9:96289715:G:A	96289715	NA,A	NA,G	NA,1	NA,inf	NA,inf	NA,0.725762	0.000244716	0.000244722
2	chr9:96779492:TAATA:T	96779492	NA,T	NA,TAATA	NA,1	NA,inf	NA,inf	NA,0.703416	0.000244355	0.00024436
2	chr9:96721976:A:G	96721976	NA,G	NA,A	NA,1	NA,-inf	NA,inf	NA,0.696583	0.000243087	0.000243093
2	chr9:96171358:AG:A	96171358	NA,A	NA,AG	NA,1	NA,-inf	NA,inf	NA,0.711834	0.000243066	0.000243072
2	chr9:96715690:G:A	96715690	NA,A	NA,G	NA,1	NA,inf	NA,inf	NA,0.70725	0.000243005	0.00024301
2	chr9:96582676:G:T	96582676	NA,T	NA,G	NA,1	NA,inf	NA,inf	NA,0.781852	0.00024274	0.000242745
2	chr9:95885993:A:G	95885993	NA,G	NA,A	NA,1	NA,inf	NA,inf	NA,0.687496	0.000242458	0.000242464
2	chr9:96054610:G:A	96054610	NA,A	NA,G	NA,1	NA,inf	NA,inf	NA,0.692025	0.000241876	0.000241882
2	chr9:96333522:G:A	96333522	A,NA	G,NA	1,NA	inf,NA	inf,NA	1.46103,NA	0.000241794	0.000241807
2	chr9:96884016:A:G	96884016	NA,G	NA,A	NA,1	NA,-inf	NA,inf	NA,0.721531	0.000241301	0.000241307
2	chr9:96307734:G:T	96307734	NA,T	NA,G	NA,1	NA,-inf	NA,inf	NA,0.800784	0.000240746	0.000240753
2	chr9:96326062:T:C	96326062	NA,C	NA,T	NA,1	NA,inf	NA,inf	NA,0.761677	0.000240398	0.000240404
2	chr9:96665892:T:C	96665892	C,C	T,T	1,1	inf,inf	inf,inf	0.750795,1.31308	0.000240388	0.000240392
2	chr9:96623688:C:T	96623688	NA,T	NA,C	NA,1	NA,inf	NA,inf	NA,0.656208	0.000239747	0.000239753
2	chr9:96648767:A:C	96648767	NA,C	NA,A	NA,1	NA,inf	NA,inf	NA,0.761009	0.000239579	0.000239584
2	chr9:96211859:T:C	96211859	C,C	T,T	1,1	inf,-inf	inf,inf	1.83109,0.281062	0.000239419	0.000239428
2	chr9:96693771:C:T	96693771	NA,T	NA,C	NA,1	NA,inf	NA,inf	NA,0.696228	0.000238951	0.000238956
2	chr9:96726747:G:A	96726747	NA,A	NA,G	NA,1	NA,-inf	NA,inf	NA,0.672345	0.000238846	0.000238852
2	chr9:96496659:G:A	96496659	NA,A	NA,G	NA,1	NA,inf	NA,inf	NA,0.721971	0.000238289	0.000238295
2	chr9:96527265:G:A	96527265	NA,A	NA,G	NA,1	NA,inf	NA,inf	NA,0.715346	0.000238082	0.000238088
2	chr9:96150085:C:T	96150085	NA,T	NA,C	NA,1	NA,inf	NA,inf	NA,0.674299	0.000237841	0.000237846
2	chr9:96040231:C:T	96040231	NA,T	NA,C	NA,1	NA,inf	NA,inf	NA,0.682169	0.00023703	0.000237035
2	chr9:96149142:G:A	96149142	NA,A	NA,G	NA,1	NA,inf	NA,inf	NA,0.67168	0.000236881	0.000236886
2	chr9:96301830:A:G	96301830	NA,G	NA,A	NA,1	NA,-inf	NA,inf	NA,0.678289	0.000236549	0.000236555
2	chr9:96622489:G:A	96622489	NA,A	NA,G	NA,1	NA,inf	NA,inf	NA,0.646678	0.000236177	0.000236182
2	chr9:96797861:T:C	96797861	C,C	T,T	1,1	inf,inf	inf,inf	1.00235,0.834032	0.000236134	0.000236137
2	chr9:95869488:G:A	95869488	NA,A	NA,G	NA,1	NA,inf	NA,inf	NA,0.667527	0.000235591	0.000235596
2	chr9:95987099:G:A	95987099	NA,A	NA,G	NA,1	NA,-inf	NA,inf	NA,0.687606	0.000235168	0.000235174
2	chr9:95990027:C:T	95990027	NA,T	NA,C	NA,1	NA,-inf	NA,inf	NA,0.687634	0.000234992	0.000234998
2	chr9:96796354:G:A	96796354	NA,A	NA,G	NA,1	NA,inf	NA,inf	NA,0.677632	0.00023483	0.000234835
2	chr9:96606925:A:G	96606925	NA,G	NA,A	NA,1	NA,inf	NA,inf	NA,0.614106	0.000234613	0.000234618
2	chr9:96112602:G:A	96112602	NA,A	NA,G	NA,1	NA,inf	NA,inf	NA,0.680235	0.000234283	0.000234289
2	chr9:96699245:A:G	96699245	NA,G	NA,A	NA,1	NA,inf	NA,inf	NA,0.681819	0.000233637	0.000233642
2	chr9:96582342:G:A	96582342	A,NA	G,NA	1,NA	-inf,NA	inf,NA	0.692527,NA	0.000233317	0.00023332
2	chr9:96505917:A:G	96505917	NA,G	NA,A	NA,1	NA,-inf	NA,inf	NA,0.650528	0.000232304	0.000232309
2	chr9:96115662:A:G	96115662	NA,G	NA,A	NA,1	NA,inf	NA,inf	NA,0.670254	0.000232244	0.00023225
2	chr9:95987388:G:A	95987388	NA,A	NA,G	NA,1	NA,-inf	NA,inf	NA,0.678715	0.000232124	0.000232129
2	chr9:96089235:T:C	96089235	NA,C	NA,T	NA,1	NA,-inf	NA,inf	NA,0.669142	0.000231592	0.000231597
2	chr9:96310956:C:T	96310956	T,T	C,C	1,1	inf,inf	inf,inf	1.35252,1.09004	0.000231501	0.000231511
2	chr9:96768690:A:G	96768690	G,NA	A,NA	1,NA	-inf,NA	inf,NA	1.91784,NA	0.00023139	0.000231421
2	chr9:96319966:C:T	96319966	NA,T	NA,C	NA,1	NA,inf	NA,inf	NA,0.689618	0.000231219	0.000231224
2	chr9:96454959:T:A	96454959	NA,A	NA,T	NA,1	NA,inf	NA,inf	NA,0.697238	0.000230882	0.000230888
2	chr9:95857477:TC:T	95857477	NA,T	NA,TC	NA,1	NA,inf	NA,inf	NA,0.654673	0.00023076	0.000230765
2	chr9:96822598:G:A	96822598	NA,A	NA,G	NA,1	NA,inf	NA,inf	NA,0.672082	0.000230728	0.000230732
2	chr9:95851289:G:A	95851289	NA,A	NA,G	NA,1	NA,inf	NA,inf	NA,0.664844	0.000230701	0.000230706
2	chr9:96027655:C:T	96027655	NA,T	NA,C	NA,1	NA,inf	NA,inf	NA,0.663715	0.000230626	0.000230631
2	chr9:96184457:G:A	96184457	NA,A	NA,G	NA,1	NA,-inf	NA,inf	NA,0.678845	0.00022978	0.000229786
2	chr9:96915154:T:TA	96915154	NA,TA	NA,T	NA,1	NA,-inf	NA,inf	NA,0.654675	0.000229446	0.000229451
2	chr9:95997045:C:T	95997045	NA,T	NA,C	NA,1	NA,-inf	NA,inf	NA,0.672718	0.00022932	0.000229326
2	chr9:96604988:A:T	96604988	NA,T	NA,A	NA,1	NA,inf	NA,inf	NA,0.595405	0.000229115	0.00022912
2	chr9:95954166:G:A	95954166	NA,A	NA,G	NA,1	NA,inf	NA,inf	NA,0.651929	0.000228791	0.000228797
2	chr9:96114610:C:T	96114610	NA,T	NA,C	NA,1	NA,inf	NA,inf	NA,0.659618	0.000228541	0.000228547
2	chr9:96119639:C:A	96119639	NA,A	NA,C	NA,1	NA,inf	NA,inf	NA,0.65911	0.000228365	0.00022837
2	chr9:96775785:G:A	96775785	A,NA	G,NA	1,NA	inf,NA	inf,NA	0.701401,NA	0.000228365	0.000228368
2	chr9:96718441:T:C	96718441	NA,C	NA,T	NA,1	NA,inf	NA,inf	NA,0.665184	0.000227949	0.000227954
2	chr9:96373241:C:T	96373241	T,T	C,C	1,1	inf,-inf	inf,inf	2.88084,0.847086	0.000227686	0.000227774
2	chr9:95973816:A:G	95973816	G,NA	A,NA	1,NA	-inf,NA	inf,NA	1.16952,NA	0.000227652	0.00022766
2	chr9:96721881:G:C	96721881	NA,C	NA,G	NA,1	NA,inf	NA,inf	NA,0.664281	0.00022764	0.000227645
2	chr9:95847169:C:T	95847169	NA,T	NA,C	NA,1	NA,inf	NA,inf	NA,0.645131	0.000227444	0.000227449
2	chr9:96696473:C:T	96696473	NA,T	NA,C	NA,1	NA,inf	NA,inf	NA,0.663627	0.000227399	0.000227404
2	chr9:96055606:G:A	96055606	NA,A	NA,G	NA,1	NA,inf	NA,inf	NA,0.655417	0.00022712	0.000227125
2	chr9:95950515:G:A	95950515	NA,A	NA,G	NA,1	NA,inf	NA,inf	NA,0.657577	0.000227108	0.000227113
2	chr9:95868945:C:T	95868945	T,NA	C,NA	1,NA	inf,NA	inf,NA	0.897123,NA	0.000226897	0.000226901
2	chr9:96850223:C:T	96850223	NA,T	NA,C	NA,1	NA,inf	NA,inf	NA,0.677086	0.000226765	0.000226771
2	chr9:96006035:C:G	96006035	NA,G	NA,C	NA,1	NA,inf	NA,inf	NA,0.644842	0.00022662	0.000226626
2	chr9:96106404:T:TAAG	96106404	NA,TAAG	NA,T	NA,1	NA,inf	NA,inf	NA,0.638209	0.000226289	0.000226294
2	chr9:96309961:T:C	96309961	C,C	T,T	1,1	inf,inf	inf,inf	1.38673,1.04551	0.00022595	0.00022596
2	chr9:96208202:T:C	96208202	C,NA	T,NA	1,NA	-inf,NA	inf,NA	0.730672,NA	0.000225937	0.000225941
2	chr9:96601211:C:G	96601211	NA,G	NA,C	NA,1	NA,inf	NA,inf	NA,0.583067	0.000225931	0.000225935
2	chr9:96091315:G:A	96091315	NA,A	NA,G	NA,1	NA,-inf	NA,inf	NA,0.652002	0.000225655	0.00022566
2	chr9:96213654:G:A	96213654	NA,A	NA,G	NA,1	NA,-inf	NA,inf	NA,0.646576	0.000225356	0.000225362
2	chr9:96453220:C:T	96453220	NA,T	NA,C	NA,1	NA,-inf	NA,inf	NA,0.688101	0.000225313	0.000225319
2	chr9:95855263:G:A	95855263	NA,A	NA,G	NA,1	NA,inf	NA,inf	NA,0.639002	0.000225297	0.000225302
2	chr9:96631449:A:T	96631449	NA,T	NA,A	NA,1	NA,inf	NA,inf	NA,0.719884	0.000225266	0.000225271
2	chr9:96719917:G:GC	96719917	NA,GC	NA,G	NA,1	NA,-inf	NA,inf	NA,0.634092	0.000224841	0.000224846
2	chr9:96086483:G:A	96086483	NA,A	NA,G	NA,1	NA,inf	NA,inf	NA,0.630111	0.000223578	0.000223583
2	chr9:96155249:C:T	96155249	NA,T	NA,C	NA,1	NA,inf	NA,inf	NA,0.649064	0.000223567	0.000223572
2	chr9:96786165:T:C	96786165	NA,C	NA,T	NA,1	NA,inf	NA,inf	NA,0.642641	0.000222729	0.000222734
2	chr9:96054571:G:A	96054571	NA,A	NA,G	NA,1	NA,inf	NA,inf	NA,0.637187	0.000222676	0.000222682
2	chr9:96325171:G:A	96325171	NA,A	NA,G	NA,1	NA,inf	NA,inf	NA,0.70879	0.000222615	0.000222621
2	chr9:96309911:C:G	96309911	G,G	C,C	1,1	inf,inf	inf,inf	1.3906,1.03337	0.000222299	0.000222308
2	chr9:96230283:G:A	96230283	NA,A	NA,G	NA,1	NA,inf	NA,inf	NA,0.633666	0.00022215	0.000222156
2	chr9:96324774:T:G	96324774	NA,G	NA,T	NA,1	NA,inf	NA,inf	NA,0.706965	0.000221966	0.000221972
2	chr9:95943566:G:A	95943566	NA,A	NA,G	NA,1	NA,inf	NA,inf	NA,0.642353	0.00022195	0.000221955
2	chr9:96845464:G:A	96845464	NA,A	NA,G	NA,1	NA,inf	NA,inf	NA,0.661718	0.000221662	0.000221667
2	chr9:95992353:G:A	95992353	A,A	G,G	1,1	-inf,-inf	inf,inf	0.0631199,1.6945	0.000221386	0.00022139
2	chr9:96006205:AC:A	96006205	NA,A	NA,AC	NA,1	NA,inf	NA,inf	NA,0.637398	0.000221247	0.000221252
2	chr9:96756460:T:C	96756460	NA,C	NA,T	NA,1	NA,inf	NA,inf	NA,0.615339	0.000220579	0.000220583
2	chr9:96313104:A:G	96313104	G,G	A,A	1,1	inf,inf	inf,inf	1.35612,1.05735	0.000220283	0.000220292
2	chr9:96117318:C:A	96117318	NA,A	NA,C	NA,1	NA,inf	NA,inf	NA,0.630802	0.000219181	0.000219186
2	chr9:96002382:A:G	96002382	NA,G	NA,A	NA,1	NA,inf	NA,inf	NA,0.633617	0.000218773	0.000218778
2	chr9:96113358:G:A	96113358	NA,A	NA,G	NA,1	NA,inf	NA,inf	NA,0.630422	0.000218693	0.000218698
2	chr9:96693401:G:A	96693401	NA,A	NA,G	NA,1	NA,inf	NA,inf	NA,0.636553	0.000218413	0.000218418
2	chr9:96469550:T:C	96469550	NA,C	NA,T	NA,1	NA,inf	NA,inf	NA,0.654483	0.000218384	0.000218389
2	chr9:96310870:A:G	96310870	G,G	A,A	1,1	inf,inf	inf,inf	1.36737,1.04455	0.000218266	0.000218275
2	chr9:96147240:C:G	96147240	NA,G	NA,C	NA,1	NA,inf	NA,inf	NA,0.624569	0.000217783	0.000217788
2	chr9:96345967:T:C	96345967	C,NA	T,NA	1,NA	inf,NA	inf,NA	1.39098,NA	0.000217642	0.000217653
2	chr9:96086674:T:C	96086674	NA,C	NA,T	NA,1	NA,inf	NA,inf	NA,0.610358	0.000217573	0.000217578
2	chr9:96305614:C:T	96305614	T,T	C,C	1,1	inf,inf	inf,inf	1.46454,0.956126	0.00021757	0.00021758
2	chr9:96112366:C:T	96112366	NA,T	NA,C	NA,1	NA,inf	NA,inf	NA,0.62583	0.000217198	0.000217203
2	chr9:96113321:G:A	96113321	NA,A	NA,G	NA,1	NA,inf	NA,inf	NA,0.62583	0.000217198	0.000217203
2	chr9:95998798:C:T	95998798	NA,T	NA,C	NA,1	NA,inf	NA,inf	NA,0.624979	0.000217192	0.000217197
2	chr9:96526300:G:A	96526300	NA,A	NA,G	NA,1	NA,-inf	NA,inf	NA,0.601527	0.000217074	0.000217079
2	chr9:96630319:A:G	96630319	NA,G	NA,A	NA,1	NA,inf	NA,inf	NA,0.565454	0.000217073	0.000217078
2	chr9:95943350:G:A	95943350	NA,A	NA,G	NA,1	NA,inf	NA,inf	NA,0.628245	0.000216999	0.000217004
2	chr9:95905696:G:A	95905696	NA,A	NA,G	NA,1	NA,inf	NA,inf	NA,0.612961	0.000216807	0.000216812
2	chr9:95995561:A:G	95995561	NA,G	NA,A	NA,1	NA,inf	NA,inf	NA,0.623412	0.000216683	0.000216688
2	chr9:96020143:C:G	96020143	NA,G	NA,C	NA,1	NA,inf	NA,inf	NA,0.611744	0.000216254	0.000216259
2	chr9:96610973:C:T	96610973	NA,T	NA,C	NA,1	NA,inf	NA,inf	NA,0.562122	0.000216078	0.000216083
2	chr9:96873684:C:T	96873684	NA,T	NA,C	NA,1	NA,inf	NA,inf	NA,0.643514	0.000215864	0.000215869
2	chr9:96927487:C:T	96927487	NA,T	NA,C	NA,1	NA,-inf	NA,inf	NA,0.625293	0.000215852	0.000215858
2	chr9:96121419:G:A	96121419	NA,A	NA,G	NA,1	NA,inf	NA,inf	NA,0.6161	0.000215828	0.000215833
2	chr9:96549968:A:G	96549968	NA,G	NA,A	NA,1	NA,-inf	NA,inf	NA,0.598149	0.000214894	0.000214898
2	chr9:96002571:G:A	96002571	NA,A	NA,G	NA,1	NA,-inf	NA,inf	NA,0.629077	0.000214866	0.000214871
2	chr9:96172772:G:A	96172772	A,NA	G,NA	1,NA	-inf,NA	inf,NA	0.893763,NA	0.000214583	0.000214588
2	chr9:96116166:G:T	96116166	NA,T	NA,G	NA,1	NA,inf	NA,inf	NA,0.617332	0.000214498	0.000214503
2	chr9:96772632:C:T	96772632	T,NA	C,NA	1,NA	inf,NA	inf,NA	0.670314,NA	0.000213991	0.000213994
2	chr9:95840813:C:T	95840813	NA,T	NA,C	NA,1	NA,inf	NA,inf	NA,0.604061	0.000213756	0.000213761
2	chr9:96030018:G:A	96030018	NA,A	NA,G	NA,1	NA,-inf	NA,inf	NA,0.623122	0.000213663	0.000213668
2	chr9:96118033:T:C	96118033	NA,C	NA,T	NA,1	NA,inf	NA,inf	NA,0.616535	0.000213527	0.000213532
2	chr9:96134702:T:C	96134702	NA,C	NA,T	NA,1	NA,inf	NA,inf	NA,0.599767	0.000213366	0.000213371
2	chr9:96776083:G:A	96776083	A,NA	G,NA	1,NA	inf,NA	inf,NA	0.668677,NA	0.000213261	0.000213265
2	chr9:96592040:C:T	96592040	NA,T	NA,C	NA,1	NA,inf	NA,inf	NA,0.638167	0.000212961	0.000212966
2	chr9:96168695:G:A	96168695	NA,A	NA,G	NA,1	NA,-inf	NA,inf	NA,0.617712	0.000212678	0.000212683
2	chr9:96187882:T:C	96187882	C,C	T,T	1,1	inf,-inf	inf,inf	1.72328,0.405855	0.000212505	0.000212513
2	chr9:96196918:G:A	96196918	NA,A	NA,G	NA,1	NA,inf	NA,inf	NA,0.607286	0.000212473	0.000212478
2	chr9:96177297:A:G	96177297	NA,G	NA,A	NA,1	NA,-inf	NA,inf	NA,0.594337	0.00021209	0.000212095
2	chr9:96150518:A:G	96150518	NA,G	NA,A	NA,1	NA,inf	NA,inf	NA,0.59235	0.000211639	0.000211644
2	chr9:96484730:G:A	96484730	A,A	G,G	1,1	inf,inf	inf,inf	2.8305,0.862389	0.00021139	0.000211441
2	chr9:96158524:T:C	96158524	NA,C	NA,T	NA,1	NA,inf	NA,inf	NA,0.602507	0.000210845	0.00021085
2	chr9:96029803:T:C	96029803	NA,C	NA,T	NA,1	NA,inf	NA,inf	NA,0.605933	0.000210524	0.000210529
2	chr9:96607198:A:G	96607198	NA,G	NA,A	NA,1	NA,inf	NA,inf	NA,0.544016	0.00021009	0.000210095
2	chr9:95834919:C:A	95834919	NA,A	NA,C	NA,1	NA,inf	NA,inf	NA,0.592908	0.000210035	0.00021004
2	chr9:96307058:A:G	96307058	G,G	A,A	1,1	inf,inf	inf,inf	1.15215,1.25535	0.00020956	0.000209568
2	chr9:95856694:A:G	95856694	G,NA	A,NA	1,NA	-inf,NA	inf,NA	1.25171,NA	0.00020956	0.000209569
2	chr9:95829471:T:C	95829471	NA,C	NA,T	NA,1	NA,inf	NA,inf	NA,0.588904	0.000209062	0.000209067
2	chr9:96697147:T:C	96697147	C,NA	T,NA	1,NA	inf,NA	inf,NA	1.23106,NA	0.000208991	0.000208999
2	chr9:96232424:G:T	96232424	T,T	G,G	1,1	-inf,inf	inf,inf	1.85748,0.267467	0.000208956	0.000208965
2	chr9:96182992:G:A	96182992	A,NA	G,NA	1,NA	-inf,NA	inf,NA	0.766132,NA	0.000208894	0.000208897
2	chr9:96559581:A:G	96559581	NA,G	NA,A	NA,1	NA,inf	NA,inf	NA,0.549946	0.000208887	0.000208891
2	chr9:96228913:CAT:C	96228913	NA,C	NA,CAT	NA,1	NA,-inf	NA,inf	NA,0.583477	0.000208796	0.000208801
2	chr9:96888064:T:C	96888064	NA,C	NA,T	NA,1	NA,inf	NA,inf	NA,0.619838	0.000208407	0.000208412
2	chr9:96760516:A:G	96760516	NA,G	NA,A	NA,1	NA,inf	NA,inf	NA,0.61344	0.000208401	0.000208405
2	chr9:96490060:C:T	96490060	NA,T	NA,C	NA,1	NA,-inf	NA,inf	NA,0.55647	0.000208079	0.000208084
2	chr9:95894238:G:A	95894238	NA,A	NA,G	NA,1	NA,-inf	NA,inf	NA,0.606946	0.000208016	0.000208021
2	chr9:96792550:A:C	96792550	C,NA	A,NA	1,NA	inf,NA	inf,NA	0.655784,NA	0.000207701	0.000207704
2	chr9:96113118:A:G	96113118	NA,G	NA,A	NA,1	NA,inf	NA,inf	NA,0.593021	0.000207139	0.000207144
2	chr9:96044182:G:A	96044182	NA,A	NA,G	NA,1	NA,-inf	NA,inf	NA,0.581075	0.000207123	0.000207128
2	chr9:96375533:A:T	96375533	T,T	A,A	1,1	-inf,-inf	inf,inf	5.64587,1.0287	0.000206807	0.000265615
2	chr9:96087690:C:T	96087690	NA,T	NA,C	NA,1	NA,inf	NA,inf	NA,0.576391	0.000206671	0.000206676
2	chr9:96493773:TATGATC:T	96493773	NA,T	NA,TATGATC	NA,1	NA,-inf	NA,inf	NA,0.547672	0.0002062	0.000206205
2	chr9:96235528:C:T	96235528	T,T	C,C	1,1	-inf,inf	inf,inf	1.42705,0.575625	0.000206106	0.000206112
2	chr9:96069586:A:G	96069586	NA,G	NA,A	NA,1	NA,inf	NA,inf	NA,0.576357	0.000206039	0.000206044
2	chr9:96436975:C:G	96436975	NA,G	NA,C	NA,1	NA,inf	NA,inf	NA,0.614159	0.000205961	0.000205966
2	chr9:96572154:C:A	96572154	NA,A	NA,C	NA,1	NA,inf	NA,inf	NA,0.615826	0.000205958	0.000205963
2	chr9:96140929:T:C	96140929	NA,C	NA,T	NA,1	NA,inf	NA,inf	NA,0.57548	0.000205873	0.000205877
2	chr9:96062374:C:T	96062374	NA,T	NA,C	NA,1	NA,inf	NA,inf	NA,0.583505	0.000205455	0.000205459
2	chr9:96929543:GAC:G	96929543	G,NA	GAC,NA	1,NA	inf,NA	inf,NA	0.647868,NA	0.000205397	0.000205401
2	chr9:96034545:G:A	96034545	NA,A	NA,G	NA,1	NA,inf	NA,inf	NA,0.586381	0.000205323	0.000205328
2	chr9:96576493:G:A	96576493	NA,A	NA,G	NA,1	NA,inf	NA,inf	NA,0.655482	0.000205212	0.000205217
2	chr9:96887257:A:C	96887257	NA,C	NA,A	NA,1	NA,inf	NA,inf	NA,0.587787	0.000205165	0.00020517
2	chr9:96183958:C:G	96183958	NA,G	NA,C	NA,1	NA,inf	NA,inf	NA,0.573588	0.000205151	0.000205156
2	chr9:96567599:C:A	96567599	NA,A	NA,C	NA,1	NA,inf	NA,inf	NA,0.654666	0.00020499	0.000204994
2	chr9:96429390:C:T	96429390	NA,T	NA,C	NA,1	NA,-inf	NA,inf	NA,0.542658	0.000204066	0.000204071
2	chr9:95908558:A:T	95908558	NA,T	NA,A	NA,1	NA,inf	NA,inf	NA,0.576493	0.000204005	0.000204009
2	chr9:96269567:C:T	96269567	NA,T	NA,C	NA,1	NA,-inf	NA,inf	NA,0.558626	0.000203879	0.000203884
2	chr9:96094061:T:C	96094061	NA,C	NA,T	NA,1	NA,-inf	NA,inf	NA,0.58305	0.000203873	0.000203878
2	chr9:95997815:GAGTTA:G	95997815	G,G	GAGTTA,GAGTTA	1,1	-inf,-inf	inf,inf	0.0612486,1.65053	0.000203859	0.000203864
2	chr9:96608808:C:T	96608808	NA,T	NA,C	NA,1	NA,inf	NA,inf	NA,0.551181	0.000203798	0.000203803
2	chr9:96517037:T:C	96517037	NA,C	NA,T	NA,1	NA,-inf	NA,inf	NA,0.54116	0.000203485	0.00020349
2	chr9:96164011:C:T	96164011	NA,T	NA,C	NA,1	NA,-inf	NA,inf	NA,0.591591	0.000203227	0.000203233
2	chr9:96868297:C:T	96868297	T,NA	C,NA	1,NA	inf,NA	inf,NA	1.2061,NA	0.000203216	0.000203224
2	chr9:95828646:A:G	95828646	NA,G	NA,A	NA,1	NA,inf	NA,inf	NA,0.576557	0.000202605	0.00020261
2	chr9:96103433:G:A	96103433	NA,A	NA,G	NA,1	NA,-inf	NA,inf	NA,0.588208	0.000202472	0.000202477
2	chr9:95987647:G:A	95987647	NA,A	NA,G	NA,1	NA,-inf	NA,inf	NA,0.586006	0.000202079	0.000202083
2	chr9:96278832:A:T	96278832	NA,T	NA,A	NA,1	NA,-inf	NA,inf	NA,0.648966	0.000201964	0.00020197
2	chr9:96739274:G:A	96739274	NA,A	NA,G	NA,1	NA,inf	NA,inf	NA,0.581269	0.000201687	0.000201691
2	chr9:96326505:G:GA	96326505	GA,GA	G,G	1,1	-inf,-inf	inf,inf	5.5409,1.0886	0.000201686	0.000247497
2	chr9:96244534:T:C	96244534	NA,C	NA,T	NA,1	NA,-inf	NA,inf	NA,0.562178	0.000201603	0.000201608
2	chr9:96505517:C:T	96505517	NA,T	NA,C	NA,1	NA,inf	NA,inf	NA,0.603681	0.000201583	0.000201588
2	chr9:96089261:A:T	96089261	NA,T	NA,A	NA,1	NA,inf	NA,inf	NA,0.558581	0.000201311	0.000201315
2	chr9:96663878:TG:T	96663878	NA,T	NA,TG	NA,1	NA,inf	NA,inf	NA,0.53691	0.000201267	0.000201272
2	chr9:96607902:A:G	96607902	NA,G	NA,A	NA,1	NA,inf	NA,inf	NA,0.541741	0.000200931	0.000200936
2	chr9:96193594:A:C	96193594	C,C	A,A	1,1	inf,-inf	inf,inf	1.68915,0.405807	0.000200271	0.000200279
2	chr9:96576229:G:A	96576229	NA,A	NA,G	NA,1	NA,inf	NA,inf	NA,0.637922	0.000200256	0.000200261
2	chr9:96823498:ACTGT:A	96823498	NA,A	NA,ACTGT	NA,1	NA,inf	NA,inf	NA,0.570179	0.000200157	0.000200162
2	chr9:96610187:T:C	96610187	NA,C	NA,T	NA,1	NA,inf	NA,inf	NA,0.523797	0.000200114	0.000200118
2	chr9:96597244:G:A	96597244	NA,A	NA,G	NA,1	NA,inf	NA,inf	NA,0.52414	0.00020011	0.000200114
2	chr9:96821997:T:G	96821997	G,NA	T,NA	1,NA	-inf,NA	inf,NA	1.97639,NA	0.000200088	0.000200122
2	chr9:96122601:G:T	96122601	T,T	G,G	1,1	inf,inf	inf,inf	0.434591,1.36629	0.000200062	0.000200066
2	chr9:96301519:T:C	96301519	NA,C	NA,T	NA,1	NA,inf	NA,inf	NA,0.574465	0.000200051	0.000200056
2	chr9:96624801:A:G	96624801	NA,G	NA,A	NA,1	NA,inf	NA,inf	NA,0.511835	0.000199818	0.000199822
2	chr9:96086883:C:T	96086883	NA,T	NA,C	NA,1	NA,-inf	NA,inf	NA,0.568122	0.000199474	0.000199478
2	chr9:96384469:T:C	96384469	C,C	T,T	1,1	inf,inf	inf,inf	2.6459,1.3768	0.000199404	0.00019947
2	chr9:96505442:A:G	96505442	NA,G	NA,A	NA,1	NA,-inf	NA,inf	NA,0.526403	0.000199272	0.000199276
2	chr9:96438802:C:T	96438802	NA,T	NA,C	NA,1	NA,-inf	NA,inf	NA,0.55008	0.000199193	0.000199198
2	chr9:95906180:A:T	95906180	NA,T	NA,A	NA,1	NA,-inf	NA,inf	NA,0.574416	0.000199124	0.000199129
2	chr9:96102488:A:G	96102488	NA,G	NA,A	NA,1	NA,inf	NA,inf	NA,0.564778	0.000198945	0.00019895
2	chr9:96038514:C:T	96038514	T,T	C,C	1,1	-inf,inf	inf,inf	0.897726,1.08099	0.000198692	0.000198697
2	chr9:96438639:C:A	96438639	NA,A	NA,C	NA,1	NA,-inf	NA,inf	NA,0.54828	0.000198668	0.000198672
2	chr9:96713280:C:T	96713280	NA,T	NA,C	NA,1	NA,-inf	NA,inf	NA,0.542858	0.000198183	0.000198188
2	chr9:95899891:C:T	95899891	NA,T	NA,C	NA,1	NA,-inf	NA,inf	NA,0.569406	0.000197765	0.00019777
2	chr9:95892597:A:T	95892597	NA,T	NA,A	NA,1	NA,-inf	NA,inf	NA,0.569217	0.000197712	0.000197717
2	chr9:96494288:T:C	96494288	C,C	T,T	1,1	inf,inf	inf,inf	2.81767,0.80374	0.000197592	0.000197635
2	chr9:96842005:A:C	96842005	NA,C	NA,A	NA,1	NA,-inf	NA,inf	NA,0.541358	0.000197549	0.000197554
2	chr9:95933169:T:C	95933169	NA,C	NA,T	NA,1	NA,inf	NA,inf	NA,0.556204	0.00019753	0.000197534
2	chr9:96061970:G:A	96061970	NA,A	NA,G	NA,1	NA,inf	NA,inf	NA,0.556194	0.000197462	0.000197467
2	chr9:96087331:C:T	96087331	NA,T	NA,C	NA,1	NA,inf	NA,inf	NA,0.54516	0.000197393	0.000197398
2	chr9:96087272:C:T	96087272	NA,T	NA,C	NA,1	NA,inf	NA,inf	NA,0.544755	0.000197277	0.000197282
2	chr9:96014476:G:T	96014476	NA,T	NA,G	NA,1	NA,inf	NA,inf	NA,0.554435	0.000197261	0.000197266
2	chr9:96268214:G:A	96268214	NA,A	NA,G	NA,1	NA,-inf	NA,inf	NA,0.535952	0.000197168	0.000197173
2	chr9:96259846:C:T	96259846	NA,T	NA,C	NA,1	NA,inf	NA,inf	NA,0.544383	0.000197144	0.000197148
2	chr9:96089061:A:G	96089061	NA,G	NA,A	NA,1	NA,-inf	NA,inf	NA,0.559455	0.000197002	0.000197007
2	chr9:96305561:C:T	96305561	T,T	C,C	1,1	inf,inf	inf,inf	1.37615,0.939039	0.000196562	0.00019657
2	chr9:96219346:C:G	96219346	G,G	C,C	1,1	-inf,inf	inf,inf	1.37199,0.606603	0.000196402	0.000196407
2	chr9:96249398:T:G	96249398	G,NA	T,NA	1,NA	-inf,NA	inf,NA	1.26591,NA	0.00019636	0.000196369
2	chr9:96088320:C:T	96088320	NA,T	NA,C	NA,1	NA,inf	NA,inf	NA,0.541525	0.000196349	0.000196353
2	chr9:96027996:G:A	96027996	NA,A	NA,G	NA,1	NA,inf	NA,inf	NA,0.556191	0.000196308	0.000196313
2	chr9:95983860:G:A	95983860	NA,A	NA,G	NA,1	NA,-inf	NA,inf	NA,0.564618	0.0001961	0.000196105
2	chr9:96054749:C:T	96054749	NA,T	NA,C	NA,1	NA,inf	NA,inf	NA,0.541669	0.000196029	0.000196034
2	chr9:95958426:G:C	95958426	NA,C	NA,G	NA,1	NA,-inf	NA,inf	NA,0.563152	0.000196005	0.000196009
2	chr9:96130184:A:G	96130184	NA,G	NA,A	NA,1	NA,inf	NA,inf	NA,0.541874	0.000195981	0.000195986
2	chr9:96066781:A:G	96066781	NA,G	NA,A	NA,1	NA,inf	NA,inf	NA,0.534548	0.000195858	0.000195863
2	chr9:96590566:A:G	96590566	NA,G	NA,A	NA,1	NA,-inf	NA,inf	NA,0.608016	0.00019566	0.000195664
2	chr9:96061950:T:C	96061950	NA,C	NA,T	NA,1	NA,inf	NA,inf	NA,0.549699	0.000195624	0.000195629
2	chr9:96572061:G:A	96572061	NA,A	NA,G	NA,1	NA,inf	NA,inf	NA,0.62084	0.000195607	0.000195612
2	chr9:96572400:G:A	96572400	NA,A	NA,G	NA,1	NA,inf	NA,inf	NA,0.62084	0.000195607	0.000195612
2	chr9:96614706:T:C	96614706	NA,C	NA,T	NA,1	NA,inf	NA,inf	NA,0.523495	0.000195604	0.000195609
2	chr9:95919013:C:T	95919013	NA,T	NA,C	NA,1	NA,inf	NA,inf	NA,0.551119	0.00019557	0.000195575
2	chr9:96821493:T:C	96821493	NA,C	NA,T	NA,1	NA,inf	NA,inf	NA,0.554081	0.000195474	0.000195479
2	chr9:96570629:A:T	96570629	NA,T	NA,A	NA,1	NA,inf	NA,inf	NA,0.619367	0.000195214	0.000195219
2	chr9:95935973:A:G	95935973	NA,G	NA,A	NA,1	NA,inf	NA,inf	NA,0.546506	0.000194826	0.00019483
2	chr9:96919903:G:T	96919903	NA,T	NA,G	NA,1	NA,-inf	NA,inf	NA,0.544382	0.00019479	0.000194794
2	chr9:96219106:G:A	96219106	NA,A	NA,G	NA,1	NA,-inf	NA,inf	NA,0.539508	0.00019458	0.000194585
2	chr9:95867603:T:G	95867603	NA,G	NA,T	NA,1	NA,-inf	NA,inf	NA,0.559747	0.000194359	0.000194364
2	chr9:96615759:A:G	96615759	NA,G	NA,A	NA,1	NA,inf	NA,inf	NA,0.612404	0.000194304	0.000194308
2	chr9:96576404:G:T	96576404	NA,T	NA,G	NA,1	NA,inf	NA,inf	NA,0.615448	0.000194173	0.000194177
2	chr9:96145411:C:T	96145411	NA,T	NA,C	NA,1	NA,-inf	NA,inf	NA,0.557123	0.00019416	0.000194164
2	chr9:96652994:A:G	96652994	NA,G	NA,A	NA,1	NA,inf	NA,inf	NA,0.574961	0.000194146	0.000194151
2	chr9:96777802:G:A	96777802	NA,A	NA,G	NA,1	NA,inf	NA,inf	NA,0.547624	0.000194092	0.000194097
2	chr9:96422610:A:G	96422610	NA,G	NA,A	NA,1	NA,-inf	NA,inf	NA,0.503563	0.000193997	0.000194001
2	chr9:95845707:G:T	95845707	T,T	G,G	1,1	inf,inf	inf,inf	0.392704,1.41093	0.000193512	0.000193516
2	chr9:96848568:A:C	96848568	C,NA	A,NA	1,NA	inf,NA	inf,NA	0.618351,NA	0.000193492	0.000193495
2	chr9:95890638:A:G	95890638	NA,G	NA,A	NA,1	NA,inf	NA,inf	NA,0.539175	0.000193297	0.000193301
2	chr9:96029055:A:G	96029055	NA,G	NA,A	NA,1	NA,inf	NA,inf	NA,0.537111	0.000193268	0.000193272
2	chr9:96247890:G:A	96247890	A,A	G,G	1,1	-inf,inf	inf,inf	1.89506,0.00672602	0.000193135	0.000193143
2	chr9:95919480:C:T	95919480	NA,T	NA,C	NA,1	NA,inf	NA,inf	NA,0.538191	0.000192988	0.000192992
2	chr9:96570739:T:C	96570739	NA,C	NA,T	NA,1	NA,inf	NA,inf	NA,0.610834	0.00019296	0.000192965
2	chr9:96119105:A:G	96119105	NA,G	NA,A	NA,1	NA,inf	NA,inf	NA,0.542831	0.000192782	0.000192786
2	chr9:96051294:T:C	96051294	NA,C	NA,T	NA,1	NA,inf	NA,inf	NA,0.533254	0.000192466	0.000192471
2	chr9:96570316:C:A	96570316	NA,A	NA,C	NA,1	NA,inf	NA,inf	NA,0.60882	0.000192428	0.000192432
2	chr9:96866103:C:T	96866103	NA,T	NA,C	NA,1	NA,inf	NA,inf	NA,0.531546	0.000192346	0.00019235
2	chr9:95931839:C:T	95931839	NA,T	NA,C	NA,1	NA,-inf	NA,inf	NA,0.552277	0.000192318	0.000192322
2	chr9:96420387:A:G	96420387	NA,G	NA,A	NA,1	NA,-inf	NA,inf	NA,0.503585	0.000192181	0.000192186
2	chr9:96872717:G:A	96872717	NA,A	NA,G	NA,1	NA,inf	NA,inf	NA,0.541448	0.00019207	0.000192074
2	chr9:95936189:GAGA:G	95936189	NA,G	NA,GAGA	NA,1	NA,inf	NA,inf	NA,0.53108	0.000192006	0.00019201
2	chr9:96341150:G:A	96341150	NA,A	NA,G	NA,1	NA,-inf	NA,inf	NA,0.509438	0.000191794	0.000191798
2	chr9:96117213:T:TG	96117213	NA,TG	NA,T	NA,1	NA,inf	NA,inf	NA,0.538302	0.000191435	0.000191439
2	chr9:95961189:G:C	95961189	NA,C	NA,G	NA,1	NA,inf	NA,inf	NA,0.535807	0.000191259	0.000191264
2	chr9:96844395:G:A	96844395	NA,A	NA,G	NA,1	NA,inf	NA,inf	NA,0.526843	0.000191143	0.000191147
2	chr9:96903022:TA:T	96903022	NA,T	NA,TA	NA,1	NA,-inf	NA,inf	NA,0.540197	0.000190699	0.000190704
2	chr9:96873493:A:T	96873493	NA,T	NA,A	NA,1	NA,inf	NA,inf	NA,0.536206	0.00019064	0.000190644
2	chr9:96460260:A:G	96460260	NA,G	NA,A	NA,1	NA,-inf	NA,inf	NA,0.494009	0.000190426	0.00019043
2	chr9:96138133:C:T	96138133	NA,T	NA,C	NA,1	NA,inf	NA,inf	NA,0.540074	0.00019039	0.000190395
2	chr9:96577143:C:T	96577143	NA,T	NA,C	NA,1	NA,inf	NA,inf	NA,0.599712	0.00019005	0.000190055
2	chr9:95954462:G:A	95954462	NA,A	NA,G	NA,1	NA,inf	NA,inf	NA,0.528907	0.000189992	0.000189997
2	chr9:96189539:G:A	96189539	A,NA	G,NA	1,NA	inf,NA	inf,NA	1.09169,NA	0.000189785	0.000189792
2	chr9:96145860:A:G	96145860	NA,G	NA,A	NA,1	NA,-inf	NA,inf	NA,0.526265	0.000189763	0.000189768
2	chr9:96356752:G:A	96356752	NA,A	NA,G	NA,1	NA,-inf	NA,inf	NA,0.500706	0.000189236	0.00018924
2	chr9:96460042:A:T	96460042	NA,T	NA,A	NA,1	NA,-inf	NA,inf	NA,0.489516	0.00018917	0.000189174
2	chr9:96096075:A:T	96096075	NA,T	NA,A	NA,1	NA,inf	NA,inf	NA,0.527694	0.000188968	0.000188973
2	chr9:96122101:T:C	96122101	NA,C	NA,T	NA,1	NA,inf	NA,inf	NA,0.528588	0.000188932	0.000188937
2	chr9:96892599:T:C	96892599	C,NA	T,NA	1,NA	inf,NA	inf,NA	0.608553,NA	0.000188896	0.000188898
2	chr9:96042810:G:A	96042810	NA,A	NA,G	NA,1	NA,inf	NA,inf	NA,0.512512	0.00018879	0.000188795
2	chr9:96816818:G:A	96816818	A,NA	G,NA	1,NA	inf,NA	inf,NA	0.606401,NA	0.000188759	0.000188762
2	chr9:96288048:C:T	96288048	NA,T	NA,C	NA,1	NA,inf	NA,inf	NA,0.529929	0.000188645	0.00018865
2	chr9:96310766:G:A	96310766	A,A	G,G	1,1	inf,inf	inf,inf	1.33126,0.952578	0.000188536	0.000188544
2	chr9:96555557:G:C	96555557	NA,C	NA,G	NA,1	NA,inf	NA,inf	NA,0.553211	0.000188494	0.000188499
2	chr9:96532611:T:C	96532611	NA,C	NA,T	NA,1	NA,-inf	NA,inf	NA,0.580854	0.000188404	0.000188409
2	chr9:96120703:T:C	96120703	NA,C	NA,T	NA,1	NA,inf	NA,inf	NA,0.526077	0.000188243	0.000188247
2	chr9:96537935:A:G	96537935	NA,G	NA,A	NA,1	NA,inf	NA,inf	NA,0.593192	0.000188167	0.000188171
2	chr9:96896360:A:C	96896360	NA,C	NA,A	NA,1	NA,-inf	NA,inf	NA,0.529316	0.000188006	0.000188011
2	chr9:95927765:T:C	95927765	NA,C	NA,T	NA,1	NA,inf	NA,inf	NA,0.528716	0.000187944	0.000187949
2	chr9:96542404:C:T	96542404	NA,T	NA,C	NA,1	NA,inf	NA,inf	NA,0.591774	0.000187809	0.000187813
2	chr9:96508529:A:C	96508529	NA,C	NA,A	NA,1	NA,-inf	NA,inf	NA,0.48632	0.000187716	0.00018772
2	chr9:96925200:T:C	96925200	NA,C	NA,T	NA,1	NA,-inf	NA,inf	NA,0.537416	0.000187621	0.000187626
2	chr9:96686840:C:T	96686840	NA,T	NA,C	NA,1	NA,-inf	NA,inf	NA,0.504573	0.000187553	0.000187557
2	chr9:96840453:C:A	96840453	NA,A	NA,C	NA,1	NA,inf	NA,inf	NA,0.539429	0.000187304	0.000187308
2	chr9:96149960:G:C	96149960	NA,C	NA,G	NA,1	NA,inf	NA,inf	NA,0.526233	0.000187282	0.000187286
2	chr9:96632674:A:G	96632674	NA,G	NA,A	NA,1	NA,-inf	NA,inf	NA,0.57519	0.000187218	0.000187223
2	chr9:96523502:G:A	96523502	NA,A	NA,G	NA,1	NA,inf	NA,inf	NA,0.589261	0.000187181	0.000187185
2	chr9:95864148:G:A	95864148	NA,A	NA,G	NA,1	NA,inf	NA,inf	NA,0.519668	0.000186956	0.000186961
2	chr9:96226254:C:T	96226254	T,NA	C,NA	1,NA	-inf,NA	inf,NA	0.771522,NA	0.000186781	0.000186785
2	chr9:96311075:G:C	96311075	C,C	G,G	1,1	inf,inf	inf,inf	1.36932,0.949577	0.000186743	0.000186751
2	chr9:96287210:T:C	96287210	NA,C	NA,T	NA,1	NA,inf	NA,inf	NA,0.522621	0.000186605	0.000186609
2	chr9:96534337:C:T	96534337	T,NA	C,NA	1,NA	-inf,NA	inf,NA	2.90008,NA	0.000186595	0.000186819
2	chr9:96146118:G:C	96146118	NA,C	NA,G	NA,1	NA,inf	NA,inf	NA,0.512465	0.000186506	0.00018651
2	chr9:96294153:G:A	96294153	NA,A	NA,G	NA,1	NA,inf	NA,inf	NA,0.522235	0.00018642	0.000186424
2	chr9:96901502:C:A	96901502	NA,A	NA,C	NA,1	NA,-inf	NA,inf	NA,0.522833	0.000186297	0.000186302
2	chr9:96091182:T:C	96091182	NA,C	NA,T	NA,1	NA,-inf	NA,inf	NA,0.519076	0.000186109	0.000186114
2	chr9:96560067:A:G	96560067	NA,G	NA,A	NA,1	NA,inf	NA,inf	NA,0.544822	0.000186097	0.000186101
2	chr9:96286544:GCCAT:G	96286544	NA,G	NA,GCCAT	NA,1	NA,inf	NA,inf	NA,0.52079	0.000186044	0.000186048
2	chr9:96606067:C:T	96606067	NA,T	NA,C	NA,1	NA,-inf	NA,inf	NA,0.476103	0.000186026	0.00018603
2	chr9:96482299:C:A	96482299	A,A	C,C	1,1	inf,inf	inf,inf	2.76458,0.828822	0.000185968	0.000186011
2	chr9:96239213:C:T	96239213	T,T	C,C	1,1	-inf,inf	inf,inf	1.62958,0.184556	0.000185936	0.000185941
2	chr9:96100288:C:G	96100288	NA,G	NA,C	NA,1	NA,inf	NA,inf	NA,0.509882	0.00018572	0.000185725
2	chr9:96367370:A:G	96367370	G,NA	A,NA	1,NA	inf,NA	inf,NA	1.26222,NA	0.000185693	0.000185703
2	chr9:96466322:ATG:A	96466322	NA,A	NA,ATG	NA,1	NA,-inf	NA,inf	NA,0.47665	0.000185665	0.000185669
2	chr9:95890181:T:G	95890181	NA,G	NA,T	NA,1	NA,inf	NA,inf	NA,0.516584	0.000185661	0.000185665
2	chr9:96826314:C:G	96826314	G,NA	C,NA	1,NA	inf,NA	inf,NA	0.598653,NA	0.00018564	0.000185643
2	chr9:96625715:G:A	96625715	A,A	G,G	1,1	inf,inf	inf,inf	2.0583,1.22479	0.000185536	0.000185582
2	chr9:96002860:TTTTTCAG:T	96002860	NA,T	NA,TTTTTCAG	NA,1	NA,inf	NA,inf	NA,0.501323	0.000185382	0.000185386
2	chr9:96288613:A:C	96288613	NA,C	NA,A	NA,1	NA,inf	NA,inf	NA,0.518083	0.000185337	0.000185341
2	chr9:96422479:AATT:A	96422479	NA,A	NA,AATT	NA,1	NA,-inf	NA,inf	NA,0.478785	0.000185196	0.000185201
2	chr9:96029878:A:G	96029878	NA,G	NA,A	NA,1	NA,inf	NA,inf	NA,0.51489	0.000184826	0.00018483
2	chr9:96463985:T:G	96463985	NA,G	NA,T	NA,1	NA,-inf	NA,inf	NA,0.473376	0.000184791	0.000184795
2	chr9:96442601:C:T	96442601	NA,T	NA,C	NA,1	NA,-inf	NA,inf	NA,0.473157	0.000184777	0.000184781
2	chr9:96477931:A:G	96477931	NA,G	NA,A	NA,1	NA,-inf	NA,inf	NA,0.473064	0.000184706	0.00018471
2	chr9:96660725:G:A	96660725	A,NA	G,NA	1,NA	inf,NA	inf,NA	1.19826,NA	0.000184681	0.000184689
2	chr9:96112478:T:A	96112478	A,A	T,T	1,1	inf,inf	inf,inf	0.663652,1.14694	0.000184657	0.000184661
2	chr9:96563315:T:C	96563315	NA,C	NA,T	NA,1	NA,inf	NA,inf	NA,0.579082	0.000184624	0.000184628
2	chr9:96474044:A:G	96474044	G,G	A,A	1,1	inf,inf	inf,inf	2.70809,0.870985	0.000184605	0.000184645
2	chr9:96546500:A:C	96546500	NA,C	NA,A	NA,1	NA,inf	NA,inf	NA,0.578947	0.000184577	0.000184581
2	chr9:96542332:T:A	96542332	NA,A	NA,T	NA,1	NA,inf	NA,inf	NA,0.578776	0.000184576	0.00018458
2	chr9:96752564:T:C	96752564	NA,C	NA,T	NA,1	NA,inf	NA,inf	NA,0.493263	0.000184571	0.000184575
2	chr9:95851473:T:A	95851473	NA,A	NA,T	NA,1	NA,inf	NA,inf	NA,0.505658	0.000184482	0.000184486
2	chr9:96753002:A:G	96753002	NA,G	NA,A	NA,1	NA,inf	NA,inf	NA,0.492392	0.000184342	0.000184346
2	chr9:96425644:G:A	96425644	A,NA	G,NA	1,NA	-inf,NA	inf,NA	1.96236,NA	0.000183998	0.000184032
2	chr9:96847414:C:A	96847414	NA,A	NA,C	NA,1	NA,inf	NA,inf	NA,0.493859	0.000183908	0.000183912
2	chr9:96537968:T:C	96537968	NA,C	NA,T	NA,1	NA,inf	NA,inf	NA,0.576029	0.000183899	0.000183903
2	chr9:96547175:A:G	96547175	NA,G	NA,A	NA,1	NA,inf	NA,inf	NA,0.575822	0.000183852	0.000183856
2	chr9:95950117:G:A	95950117	NA,A	NA,G	NA,1	NA,inf	NA,inf	NA,0.500135	0.000183757	0.000183761
2	chr9:96527459:A:C	96527459	NA,C	NA,A	NA,1	NA,inf	NA,inf	NA,0.57527	0.000183723	0.000183727
2	chr9:96110603:T:C	96110603	NA,C	NA,T	NA,1	NA,inf	NA,inf	NA,0.509848	0.000183709	0.000183713
2	chr9:95931245:C:T	95931245	NA,T	NA,C	NA,1	NA,inf	NA,inf	NA,0.504327	0.000183626	0.00018363
2	chr9:96437076:A:G	96437076	NA,G	NA,A	NA,1	NA,-inf	NA,inf	NA,0.493576	0.000183608	0.000183613
2	chr9:96647703:T:G	96647703	NA,G	NA,T	NA,1	NA,-inf	NA,inf	NA,0.492701	0.000183575	0.000183579
2	chr9:96751828:A:C	96751828	NA,C	NA,A	NA,1	NA,inf	NA,inf	NA,0.48931	0.000183538	0.000183542
2	chr9:96546858:T:C	96546858	NA,C	NA,T	NA,1	NA,inf	NA,inf	NA,0.574135	0.000183443	0.000183447
2	chr9:96845411:T:C	96845411	NA,C	NA,T	NA,1	NA,inf	NA,inf	NA,0.507867	0.000183276	0.000183281
2	chr9:96020631:G:A	96020631	NA,A	NA,G	NA,1	NA,inf	NA,inf	NA,0.49293	0.000183257	0.000183261
2	chr9:96750934:A:T	96750934	NA,T	NA,A	NA,1	NA,inf	NA,inf	NA,0.488209	0.000183256	0.00018326
2	chr9:96559385:G:A	96559385	NA,A	NA,G	NA,1	NA,inf	NA,inf	NA,0.572508	0.000183046	0.00018305
2	chr9:96154875:A:G	96154875	G,G	A,A	1,1	inf,-inf	inf,inf	0.167185,1.60563	0.000183011	0.000183015
2	chr9:96546420:A:ATCT	96546420	NA,ATCT	NA,A	NA,1	NA,inf	NA,inf	NA,0.572449	0.00018297	0.000182974
2	chr9:96124033:A:G	96124033	NA,G	NA,A	NA,1	NA,inf	NA,inf	NA,0.505754	0.000182959	0.000182963
2	chr9:96557108:G:A	96557108	NA,A	NA,G	NA,1	NA,inf	NA,inf	NA,0.571825	0.00018289	0.000182894
2	chr9:96750976:A:G	96750976	NA,G	NA,A	NA,1	NA,inf	NA,inf	NA,0.486648	0.00018285	0.000182854
2	chr9:96415854:G:A	96415854	A,NA	G,NA	1,NA	inf,NA	inf,NA	0.106139,NA	0.000182637	0.000182639
2	chr9:96751543:C:T	96751543	NA,T	NA,C	NA,1	NA,inf	NA,inf	NA,0.485674	0.000182602	0.000182606
2	chr9:96211045:T:C	96211045	NA,C	NA,T	NA,1	NA,inf	NA,inf	NA,0.496107	0.000182566	0.00018257
2	chr9:96104970:A:G	96104970	G,NA	A,NA	1,NA	-inf,NA	inf,NA	1.20667,NA	0.000182497	0.000182505
2	chr9:96119916:A:G	96119916	G,G	A,A	1,1	inf,inf	inf,inf	0.642029,1.15481	0.000182445	0.000182449
2	chr9:95885660:G:C	95885660	NA,C	NA,G	NA,1	NA,inf	NA,inf	NA,0.495264	0.000182424	0.000182428
2	chr9:96526349:C:T	96526349	NA,T	NA,C	NA,1	NA,inf	NA,inf	NA,0.568698	0.000182131	0.000182135
2	chr9:96436734:T:C	96436734	NA,C	NA,T	NA,1	NA,-inf	NA,inf	NA,0.487568	0.00018203	0.000182034
2	chr9:96528592:T:C	96528592	NA,C	NA,T	NA,1	NA,inf	NA,inf	NA,0.568153	0.000181997	0.000182001
2	chr9:96754709:A:ATAAAT	96754709	NA,ATAAAT	NA,A	NA,1	NA,inf	NA,inf	NA,0.483124	0.000181936	0.00018194
2	chr9:96348372:G:A	96348372	NA,A	NA,G	NA,1	NA,-inf	NA,inf	NA,0.473262	0.000181915	0.000181919
2	chr9:96755473:C:T	96755473	NA,T	NA,C	NA,1	NA,inf	NA,inf	NA,0.483035	0.000181909	0.000181913
2	chr9:96479565:A:G	96479565	NA,G	NA,A	NA,1	NA,-inf	NA,inf	NA,0.462288	0.000181866	0.00018187
2	chr9:96542675:G:C	96542675	NA,C	NA,G	NA,1	NA,inf	NA,inf	NA,0.567581	0.000181861	0.000181865
2	chr9:96547895:A:G	96547895	NA,G	NA,A	NA,1	NA,inf	NA,inf	NA,0.567562	0.000181851	0.000181855
2	chr9:96756224:T:C	96756224	NA,C	NA,T	NA,1	NA,inf	NA,inf	NA,0.483556	0.00018178	0.000181784
2	chr9:96046817:A:C	96046817	NA,C	NA,A	NA,1	NA,inf	NA,inf	NA,0.499428	0.000181779	0.000181783
2	chr9:96543182:A:C	96543182	NA,C	NA,A	NA,1	NA,inf	NA,inf	NA,0.566921	0.00018169	0.000181694
2	chr9:96527981:C:A	96527981	NA,A	NA,C	NA,1	NA,inf	NA,inf	NA,0.566825	0.000181685	0.000181689
2	chr9:96069642:C:T	96069642	NA,T	NA,C	NA,1	NA,-inf	NA,inf	NA,0.503771	0.000181534	0.000181538
2	chr9:96857428:C:T	96857428	NA,T	NA,C	NA,1	NA,inf	NA,inf	NA,0.516326	0.000181514	0.000181518
2	chr9:96752588:A:G	96752588	NA,G	NA,A	NA,1	NA,inf	NA,inf	NA,0.481108	0.000181424	0.000181428
2	chr9:96124862:A:G	96124862	NA,G	NA,A	NA,1	NA,inf	NA,inf	NA,0.498923	0.000181232	0.000181236
2	chr9:96752245:C:A	96752245	NA,A	NA,C	NA,1	NA,inf	NA,inf	NA,0.480303	0.000181218	0.000181222
2	chr9:96847904:T:C	96847904	NA,C	NA,T	NA,1	NA,inf	NA,inf	NA,0.499641	0.000181176	0.00018118
2	chr9:96116150:A:G	96116150	NA,G	NA,A	NA,1	NA,inf	NA,inf	NA,0.498908	0.000181154	0.000181158
2	chr9:95839208:G:A	95839208	NA,A	NA,G	NA,1	NA,inf	NA,inf	NA,0.49696	0.000181109	0.000181114
2	chr9:96754358:G:A	96754358	NA,A	NA,G	NA,1	NA,inf	NA,inf	NA,0.479726	0.000181061	0.000181065
2	chr9:96825732:G:T	96825732	T,NA	G,NA	1,NA	-inf,NA	inf,NA	1.73053,NA	0.000180789	0.00018081
2	chr9:96421742:C:T	96421742	NA,T	NA,C	NA,1	NA,-inf	NA,inf	NA,0.477021	0.000180781	0.000180785
2	chr9:96561812:A:G	96561812	NA,G	NA,A	NA,1	NA,inf	NA,inf	NA,0.563067	0.000180759	0.000180763
2	chr9:96277798:C:A	96277798	NA,A	NA,C	NA,1	NA,inf	NA,inf	NA,0.499733	0.000180742	0.000180746
2	chr9:96529943:T:G	96529943	NA,G	NA,T	NA,1	NA,inf	NA,inf	NA,0.562664	0.00018069	0.000180694
2	chr9:95917850:G:A	95917850	NA,A	NA,G	NA,1	NA,inf	NA,inf	NA,0.495237	0.000180684	0.000180688
2	chr9:96884125:C:T	96884125	T,NA	C,NA	1,NA	inf,NA	inf,NA	0.584077,NA	0.000180527	0.00018053
2	chr9:96549750:T:C	96549750	NA,C	NA,T	NA,1	NA,inf	NA,inf	NA,0.561942	0.000180509	0.000180513
2	chr9:96542932:A:C	96542932	NA,C	NA,A	NA,1	NA,inf	NA,inf	NA,0.561917	0.000180508	0.000180512
2	chr9:96561577:C:T	96561577	NA,T	NA,C	NA,1	NA,inf	NA,inf	NA,0.56144	0.000180405	0.000180409
2	chr9:95905759:AAC:A	95905759	NA,A	NA,AAC	NA,1	NA,inf	NA,inf	NA,0.49401	0.000180376	0.000180381
2	chr9:96210769:C:T	96210769	NA,T	NA,C	NA,1	NA,inf	NA,inf	NA,0.490827	0.000180348	0.000180352
2	chr9:95905792:C:A	95905792	NA,A	NA,C	NA,1	NA,inf	NA,inf	NA,0.493133	0.000180159	0.000180163
2	chr9:96444750:T:A	96444750	A,A	T,T	1,1	inf,inf	inf,inf	2.70314,0.864628	0.000180047	0.000180087
2	chr9:96411758:T:C	96411758	NA,C	NA,T	NA,1	NA,inf	NA,inf	NA,0.525094	0.000179968	0.000179972
2	chr9:96883891:A:G	96883891	G,NA	A,NA	1,NA	inf,NA	inf,NA	0.583108,NA	0.00017991	0.000179913
2	chr9:96591851:T:C	96591851	NA,C	NA,T	NA,1	NA,-inf	NA,inf	NA,0.546337	0.000179863	0.000179867
2	chr9:96753551:T:C	96753551	NA,C	NA,T	NA,1	NA,inf	NA,inf	NA,0.474725	0.000179804	0.000179808
2	chr9:96550905:C:G	96550905	NA,G	NA,C	NA,1	NA,inf	NA,inf	NA,0.55779	0.000179528	0.000179532
2	chr9:96532454:G:A	96532454	NA,A	NA,G	NA,1	NA,inf	NA,inf	NA,0.557748	0.000179528	0.000179531
2	chr9:95932341:G:A	95932341	NA,A	NA,G	NA,1	NA,inf	NA,inf	NA,0.488091	0.000179523	0.000179527
2	chr9:96542931:A:C	96542931	NA,C	NA,A	NA,1	NA,inf	NA,inf	NA,0.557464	0.000179451	0.000179455
2	chr9:96535271:C:A	96535271	NA,A	NA,C	NA,1	NA,inf	NA,inf	NA,0.556205	0.000179171	0.000179175
2	chr9:96556717:A:G	96556717	NA,G	NA,A	NA,1	NA,inf	NA,inf	NA,0.555809	0.000179074	0.000179078
2	chr9:96820353:T:C	96820353	NA,C	NA,T	NA,1	NA,inf	NA,inf	NA,0.508656	0.000179044	0.000179048
2	chr9:95953343:G:A	95953343	NA,A	NA,G	NA,1	NA,inf	NA,inf	NA,0.478741	0.000178906	0.00017891
2	chr9:96826025:T:C	96826025	C,NA	T,NA	1,NA	inf,NA	inf,NA	0.580027,NA	0.000178749	0.000178752
2	chr9:96624522:C:T	96624522	NA,T	NA,C	NA,1	NA,-inf	NA,inf	NA,0.469255	0.000178611	0.000178616
2	chr9:96116296:C:T	96116296	NA,T	NA,C	NA,1	NA,inf	NA,inf	NA,0.488629	0.000178599	0.000178603
2	chr9:96554627:T:C	96554627	NA,C	NA,T	NA,1	NA,inf	NA,inf	NA,0.551389	0.000178037	0.000178041
2	chr9:95925743:T:G	95925743	NA,G	NA,T	NA,1	NA,inf	NA,inf	NA,0.481763	0.000177967	0.000177971
2	chr9:96550154:T:C	96550154	NA,C	NA,T	NA,1	NA,-inf	NA,inf	NA,0.536445	0.000177607	0.000177611
2	chr9:96567344:G:A	96567344	NA,A	NA,G	NA,1	NA,inf	NA,inf	NA,0.548513	0.00017737	0.000177374
2	chr9:95927171:T:C	95927171	NA,C	NA,T	NA,1	NA,inf	NA,inf	NA,0.484744	0.000176843	0.000176848
2	chr9:96076717:G:A	96076717	NA,A	NA,G	NA,1	NA,inf	NA,inf	NA,0.472384	0.000176729	0.000176733
2	chr9:96497570:G:A	96497570	NA,A	NA,G	NA,1	NA,inf	NA,inf	NA,0.511156	0.000176711	0.000176716
2	chr9:96845948:A:C	96845948	NA,C	NA,A	NA,1	NA,inf	NA,inf	NA,0.463361	0.000176175	0.000176179
2	chr9:96444751:C:A	96444751	A,A	C,C	1,1	inf,inf	inf,inf	2.68383,0.864105	0.000175873	0.000175912
2	chr9:96180420:C:T	96180420	NA,T	NA,C	NA,1	NA,inf	NA,inf	NA,0.469324	0.000175794	0.000175798
2	chr9:96646454:T:C	96646454	NA,C	NA,T	NA,1	NA,-inf	NA,inf	NA,0.490434	0.000175722	0.000175726
2	chr9:95961602:G:A	95961602	NA,A	NA,G	NA,1	NA,inf	NA,inf	NA,0.480259	0.000175714	0.000175718
2	chr9:96001547:T:C	96001547	NA,C	NA,T	NA,1	NA,inf	NA,inf	NA,0.466923	0.000175596	0.0001756
2	chr9:96669080:G:A	96669080	A,A	G,G	1,1	inf,inf	inf,inf	0.676957,1.18428	0.000175578	0.000175581
2	chr9:96151400:G:A	96151400	NA,A	NA,G	NA,1	NA,inf	NA,inf	NA,0.47384	0.000175516	0.00017552
2	chr9:96888811:T:A	96888811	A,NA	T,NA	1,NA	inf,NA	inf,NA	0.571442,NA	0.000175439	0.000175442
2	chr9:95839465:C:T	95839465	NA,T	NA,C	NA,1	NA,inf	NA,inf	NA,0.473648	0.000175407	0.000175411
2	chr9:96449658:A:G	96449658	NA,G	NA,A	NA,1	NA,-inf	NA,inf	NA,0.435628	0.000175161	0.000175165
2	chr9:96280506:G:T	96280506	NA,T	NA,G	NA,1	NA,inf	NA,inf	NA,0.476142	0.000174937	0.000174941
2	chr9:96083370:G:A	96083370	NA,A	NA,G	NA,1	NA,inf	NA,inf	NA,0.472364	0.00017491	0.000174914
2	chr9:96858236:A:G	96858236	G,NA	A,NA	1,NA	inf,NA	inf,NA	0.568829,NA	0.000174788	0.000174791
2	chr9:96519463:C:T	96519463	NA,T	NA,C	NA,1	NA,inf	NA,inf	NA,0.439773	0.000174707	0.000174711
2	chr9:95878333:G:C	95878333	NA,C	NA,G	NA,1	NA,inf	NA,inf	NA,0.466092	0.000174217	0.000174221
2	chr9:96223758:T:C	96223758	C,C	T,T	1,1	inf,-inf	inf,inf	1.23414,0.863538	0.000174206	0.000174212
2	chr9:96066798:C:T	96066798	NA,T	NA,C	NA,1	NA,inf	NA,inf	NA,0.46193	0.00017415	0.000174155
2	chr9:96865257:C:T	96865257	NA,T	NA,C	NA,1	NA,-inf	NA,inf	NA,0.473791	0.000174122	0.000174126
2	chr9:96448984:C:A	96448984	NA,A	NA,C	NA,1	NA,inf	NA,inf	NA,0.497461	0.000174013	0.000174017
2	chr9:96500014:A:G	96500014	G,G	A,A	1,1	inf,inf	inf,inf	2.09646,1.24611	0.000174002	0.000174022
2	chr9:96757007:T:G	96757007	NA,G	NA,T	NA,1	NA,inf	NA,inf	NA,0.482668	0.000173988	0.000173992
2	chr9:96875378:T:A	96875378	A,NA	T,NA	1,NA	inf,NA	inf,NA	0.567208,NA	0.00017387	0.000173872
2	chr9:95981935:A:G	95981935	NA,G	NA,A	NA,1	NA,-inf	NA,inf	NA,0.459339	0.000173803	0.000173807
2	chr9:95987189:C:T	95987189	T,NA	C,NA	1,NA	inf,NA	inf,NA	1.09224,NA	0.00017356	0.000173566
2	chr9:96066088:GAA:G	96066088	NA,G	NA,GAA	NA,1	NA,inf	NA,inf	NA,0.456126	0.000173491	0.000173495
2	chr9:96729494:A:G	96729494	NA,G	NA,A	NA,1	NA,inf	NA,inf	NA,0.483021	0.000173479	0.000173483
2	chr9:96165337:T:A	96165337	NA,A	NA,T	NA,1	NA,inf	NA,inf	NA,0.456872	0.000173447	0.000173451
2	chr9:96430917:T:A	96430917	NA,A	NA,T	NA,1	NA,-inf	NA,inf	NA,0.452633	0.000173422	0.000173427
2	chr9:96120341:C:T	96120341	NA,T	NA,C	NA,1	NA,inf	NA,inf	NA,0.468857	0.00017317	0.000173174
2	chr9:96854922:A:T	96854922	NA,T	NA,A	NA,1	NA,inf	NA,inf	NA,0.452598	0.000173136	0.000173139
2	chr9:96438935:G:A	96438935	NA,A	NA,G	NA,1	NA,inf	NA,inf	NA,0.4858	0.000173031	0.000173035
2	chr9:96442278:A:G	96442278	NA,G	NA,A	NA,1	NA,-inf	NA,inf	NA,0.426085	0.000172833	0.000172837
2	chr9:96887369:C:A	96887369	NA,A	NA,C	NA,1	NA,-inf	NA,inf	NA,0.459742	0.000172832	0.000172836
2	chr9:96438783:G:T	96438783	NA,T	NA,G	NA,1	NA,-inf	NA,inf	NA,0.425145	0.000172726	0.00017273
2	chr9:96699217:C:T	96699217	NA,T	NA,C	NA,1	NA,-inf	NA,inf	NA,0.451855	0.000172656	0.00017266
2	chr9:96919211:T:C	96919211	NA,C	NA,T	NA,1	NA,inf	NA,inf	NA,0.44432	0.000172533	0.000172538
2	chr9:96766469:C:T	96766469	NA,T	NA,C	NA,1	NA,-inf	NA,inf	NA,0.455004	0.0001725	0.000172504
2	chr9:96119284:G:A	96119284	NA,A	NA,G	NA,1	NA,inf	NA,inf	NA,0.4658	0.000172484	0.000172488
2	chr9:96600935:T:C	96600935	NA,C	NA,T	NA,1	NA,-inf	NA,inf	NA,0.422774	0.000172484	0.000172487
2	chr9:96439968:G:A	96439968	NA,A	NA,G	NA,1	NA,-inf	NA,inf	NA,0.42374	0.00017239	0.000172394
2	chr9:96198854:C:T	96198854	NA,T	NA,C	NA,1	NA,-inf	NA,inf	NA,0.460446	0.000172154	0.000172158
2	chr9:95857242:G:A	95857242	NA,A	NA,G	NA,1	NA,inf	NA,inf	NA,0.457173	0.000172131	0.000172136
2	chr9:96435528:T:G	96435528	NA,G	NA,T	NA,1	NA,-inf	NA,inf	NA,0.446876	0.000172059	0.000172063
2	chr9:96459484:T:C	96459484	C,C	T,T	1,1	-inf,inf	inf,inf	0.470725,1.10503	0.000172057	0.000172059
2	chr9:96636845:G:A	96636845	NA,A	NA,G	NA,1	NA,inf	NA,inf	NA,0.404687	0.000171927	0.000171931
2	chr9:96111323:G:C	96111323	NA,C	NA,G	NA,1	NA,inf	NA,inf	NA,0.460571	0.000171919	0.000171923
2	chr9:96165641:A:G	96165641	NA,G	NA,A	NA,1	NA,inf	NA,inf	NA,0.45034	0.000171918	0.000171922
2	chr9:96602670:G:A	96602670	NA,A	NA,G	NA,1	NA,inf	NA,inf	NA,0.400833	0.000171744	0.000171747
2	chr9:96767309:T:C	96767309	NA,C	NA,T	NA,1	NA,-inf	NA,inf	NA,0.451761	0.000171729	0.000171733
2	chr9:96195515:A:G	96195515	G,G	A,A	1,1	inf,-inf	inf,inf	1.79011,0.122637	0.000171638	0.000171645
2	chr9:96165270:A:G	96165270	NA,G	NA,A	NA,1	NA,inf	NA,inf	NA,0.447423	0.000171236	0.00017124
2	chr9:95999451:A:ATGG	95999451	NA,ATGG	NA,A	NA,1	NA,inf	NA,inf	NA,0.44852	0.000171236	0.00017124
2	chr9:96119999:G:A	96119999	NA,A	NA,G	NA,1	NA,inf	NA,inf	NA,0.459876	0.000171097	0.000171101
2	chr9:95882009:C:T	95882009	NA,T	NA,C	NA,1	NA,inf	NA,inf	NA,0.445788	0.000171023	0.000171027
2	chr9:96082165:C:T	96082165	NA,T	NA,C	NA,1	NA,inf	NA,inf	NA,0.448114	0.000170879	0.000170883
2	chr9:96164746:C:T	96164746	NA,T	NA,C	NA,1	NA,inf	NA,inf	NA,0.445856	0.000170871	0.000170875
2	chr9:96393888:G:T	96393888	NA,T	NA,G	NA,1	NA,-inf	NA,inf	NA,0.417189	0.000170813	0.000170817
2	chr9:96164708:T:C	96164708	NA,C	NA,T	NA,1	NA,inf	NA,inf	NA,0.445402	0.000170767	0.000170771
2	chr9:96344112:CT:C	96344112	NA,C	NA,CT	NA,1	NA,-inf	NA,inf	NA,0.433041	0.000170738	0.000170742
2	chr9:96153857:C:T	96153857	NA,T	NA,C	NA,1	NA,-inf	NA,inf	NA,0.462301	0.000170689	0.000170693
2	chr9:96199061:G:A	96199061	NA,A	NA,G	NA,1	NA,-inf	NA,inf	NA,0.453935	0.00017067	0.000170674
2	chr9:95847535:A:G	95847535	NA,G	NA,A	NA,1	NA,-inf	NA,inf	NA,0.452246	0.000170664	0.000170668
2	chr9:96342793:A:G	96342793	NA,G	NA,A	NA,1	NA,-inf	NA,inf	NA,0.429131	0.000170615	0.000170619
2	chr9:96208246:C:A	96208246	NA,A	NA,C	NA,1	NA,inf	NA,inf	NA,0.447213	0.000170566	0.00017057
2	chr9:96199143:C:T	96199143	NA,T	NA,C	NA,1	NA,-inf	NA,inf	NA,0.453365	0.00017054	0.000170544
2	chr9:95914275:A:G	95914275	NA,G	NA,A	NA,1	NA,inf	NA,inf	NA,0.454841	0.000170514	0.000170518
2	chr9:96805665:G:A	96805665	NA,A	NA,G	NA,1	NA,-inf	NA,inf	NA,0.445018	0.00017051	0.000170514
2	chr9:95961214:C:T	95961214	NA,T	NA,C	NA,1	NA,-inf	NA,inf	NA,0.465546	0.000170508	0.000170512
2	chr9:96431087:A:G	96431087	NA,G	NA,A	NA,1	NA,-inf	NA,inf	NA,0.43986	0.000170429	0.000170433
2	chr9:96164804:G:C	96164804	NA,C	NA,G	NA,1	NA,inf	NA,inf	NA,0.443622	0.000170357	0.000170361
2	chr9:96164805:A:G	96164805	NA,G	NA,A	NA,1	NA,inf	NA,inf	NA,0.443622	0.000170357	0.000170361
2	chr9:95937172:G:A	95937172	NA,A	NA,G	NA,1	NA,inf	NA,inf	NA,0.453342	0.00017031	0.000170314
2	chr9:96430988:C:T	96430988	NA,T	NA,C	NA,1	NA,-inf	NA,inf	NA,0.439071	0.000170247	0.000170251
2	chr9:96433117:G:A	96433117	NA,A	NA,G	NA,1	NA,-inf	NA,inf	NA,0.439071	0.000170247	0.000170251
2	chr9:96433134:A:C	96433134	NA,C	NA,A	NA,1	NA,-inf	NA,inf	NA,0.439071	0.000170247	0.000170251
2	chr9:96662894:G:A	96662894	NA,A	NA,G	NA,1	NA,inf	NA,inf	NA,0.486437	0.000170155	0.000170159
2	chr9:96394703:TA:T	96394703	NA,T	NA,TA	NA,1	NA,-inf	NA,inf	NA,0.43862	0.000170132	0.000170136
2	chr9:96435145:C:T	96435145	NA,T	NA,C	NA,1	NA,-inf	NA,inf	NA,0.438479	0.000170112	0.000170116
2	chr9:96273234:T:C	96273234	NA,C	NA,T	NA,1	NA,inf	NA,inf	NA,0.454899	0.000170083	0.000170087
2	chr9:96917202:TGTG:T	96917202	NA,T	NA,TGTG	NA,1	NA,inf	NA,inf	NA,0.42821	0.000170065	0.000170069
2	chr9:96587301:G:A	96587301	NA,A	NA,G	NA,1	NA,-inf	NA,inf	NA,0.412552	0.000170051	0.000170055
2	chr9:96165042:C:T	96165042	NA,T	NA,C	NA,1	NA,inf	NA,inf	NA,0.441889	0.00016996	0.000169964
2	chr9:96164742:T:C	96164742	NA,C	NA,T	NA,1	NA,inf	NA,inf	NA,0.440969	0.000169755	0.000169759
2	chr9:96434520:T:C	96434520	NA,C	NA,T	NA,1	NA,-inf	NA,inf	NA,0.436218	0.000169595	0.000169599
2	chr9:96350793:CAAGT:C	96350793	NA,C	NA,CAAGT	NA,1	NA,-inf	NA,inf	NA,0.42459	0.000169568	0.000169572
2	chr9:96050125:G:A	96050125	A,A	G,G	1,1	inf,-inf	inf,inf	0.877705,1.1969	0.000169557	0.000169563
2	chr9:96116170:G:A	96116170	NA,A	NA,G	NA,1	NA,inf	NA,inf	NA,0.449133	0.000169407	0.000169411
2	chr9:96598659:C:T	96598659	NA,T	NA,C	NA,1	NA,-inf	NA,inf	NA,0.40951	0.000169339	0.000169342
2	chr9:96020275:C:T	96020275	NA,T	NA,C	NA,1	NA,-inf	NA,inf	NA,0.450503	0.000169215	0.000169219
2	chr9:96291731:C:T	96291731	NA,T	NA,C	NA,1	NA,inf	NA,inf	NA,0.450442	0.000169108	0.000169112
2	chr9:96620788:C:G	96620788	NA,G	NA,C	NA,1	NA,inf	NA,inf	NA,0.407258	0.000168923	0.000168927
2	chr9:96609515:C:T	96609515	NA,T	NA,C	NA,1	NA,-inf	NA,inf	NA,0.407957	0.00016883	0.000168834
2	chr9:96424869:A:G	96424869	NA,G	NA,A	NA,1	NA,-inf	NA,inf	NA,0.407013	0.000168792	0.000168796
2	chr9:96777256:A:G	96777256	NA,G	NA,A	NA,1	NA,-inf	NA,inf	NA,0.438002	0.000168609	0.000168613
2	chr9:96164737:T:C	96164737	NA,C	NA,T	NA,1	NA,inf	NA,inf	NA,0.435673	0.00016855	0.000168554
2	chr9:96671533:A:G	96671533	NA,G	NA,A	NA,1	NA,-inf	NA,inf	NA,0.44462	0.000168535	0.000168539
2	chr9:95942855:G:A	95942855	NA,A	NA,G	NA,1	NA,inf	NA,inf	NA,0.441459	0.000168531	0.000168535
2	chr9:96616183:G:A	96616183	NA,A	NA,G	NA,1	NA,-inf	NA,inf	NA,0.406373	0.000168469	0.000168473
2	chr9:96019710:A:C	96019710	NA,C	NA,A	NA,1	NA,inf	NA,inf	NA,0.432558	0.000168416	0.00016842
2	chr9:96768706:G:T	96768706	NA,T	NA,G	NA,1	NA,-inf	NA,inf	NA,0.437069	0.000168373	0.000168378
2	chr9:96395429:C:T	96395429	NA,T	NA,C	NA,1	NA,-inf	NA,inf	NA,0.404729	0.000168279	0.000168283
2	chr9:96768811:G:T	96768811	NA,T	NA,G	NA,1	NA,inf	NA,inf	NA,0.463933	0.000168275	0.000168279
2	chr9:96758179:A:G	96758179	NA,G	NA,A	NA,1	NA,-inf	NA,inf	NA,0.436564	0.000168261	0.000168265
2	chr9:96113508:C:A	96113508	NA,A	NA,C	NA,1	NA,inf	NA,inf	NA,0.446913	0.000168211	0.000168215
2	chr9:96122018:A:C	96122018	NA,C	NA,A	NA,1	NA,inf	NA,inf	NA,0.446418	0.000168132	0.000168135
2	chr9:96757485:T:G	96757485	NA,G	NA,T	NA,1	NA,-inf	NA,inf	NA,0.435894	0.000168111	0.000168115
2	chr9:96757207:A:G	96757207	NA,G	NA,A	NA,1	NA,-inf	NA,inf	NA,0.435869	0.000168102	0.000168106
2	chr9:96247351:C:T	96247351	NA,T	NA,C	NA,1	NA,-inf	NA,inf	NA,0.428991	0.000167928	0.000167933
2	chr9:96409538:G:A	96409538	NA,A	NA,G	NA,1	NA,inf	NA,inf	NA,0.460363	0.000167919	0.000167923
2	chr9:96493933:T:C	96493933	C,C	T,T	1,1	inf,inf	inf,inf	2.84126,0.667938	0.000167833	0.000167871
2	chr9:96089180:C:T	96089180	NA,T	NA,C	NA,1	NA,inf	NA,inf	NA,0.440826	0.000167756	0.00016776
2	chr9:96788712:T:C	96788712	C,NA	T,NA	1,NA	inf,NA	inf,NA	0.547813,NA	0.000167729	0.000167731
2	chr9:95984840:G:A	95984840	NA,A	NA,G	NA,1	NA,-inf	NA,inf	NA,0.437692	0.000167549	0.000167553
2	chr9:96138922:CA:C	96138922	NA,C	NA,CA	NA,1	NA,-inf	NA,inf	NA,0.437464	0.000167345	0.000167349
2	chr9:96410767:A:G	96410767	NA,G	NA,A	NA,1	NA,-inf	NA,inf	NA,0.401196	0.000167079	0.000167083
2	chr9:96138301:G:A	96138301	NA,A	NA,G	NA,1	NA,-inf	NA,inf	NA,0.435892	0.000166997	0.000167001
2	chr9:96077562:A:G	96077562	NA,G	NA,A	NA,1	NA,inf	NA,inf	NA,0.430485	0.000166985	0.000166989
2	chr9:96247875:C:T	96247875	T,T	C,C	1,1	-inf,-inf	inf,inf	1.7474,0.0385978	0.000166651	0.000166657
2	chr9:96114459:G:C	96114459	NA,C	NA,G	NA,1	NA,inf	NA,inf	NA,0.439686	0.000166617	0.00016662
2	chr9:96762218:AAAAAAAAG:A	96762218	NA,A	NA,AAAAAAAAG	NA,1	NA,-inf	NA,inf	NA,0.428431	0.000166447	0.000166451
2	chr9:96205767:G:A	96205767	NA,A	NA,G	NA,1	NA,-inf	NA,inf	NA,0.42089	0.000166335	0.000166339
2	chr9:96757813:C:T	96757813	NA,T	NA,C	NA,1	NA,-inf	NA,inf	NA,0.427788	0.000166303	0.000166307
2	chr9:96078299:A:T	96078299	NA,T	NA,A	NA,1	NA,inf	NA,inf	NA,0.427286	0.000166277	0.000166281
2	chr9:96776964:A:G	96776964	G,G	A,A	1,1	inf,inf	inf,inf	1.19809,0.334143	0.000166266	0.000166268
2	chr9:96758708:T:C	96758708	NA,C	NA,T	NA,1	NA,-inf	NA,inf	NA,0.4274	0.000166215	0.000166219
2	chr9:96164799:C:G	96164799	NA,G	NA,C	NA,1	NA,inf	NA,inf	NA,0.42512	0.000166196	0.0001662
2	chr9:95870878:C:CA	95870878	NA,CA	NA,C	NA,1	NA,-inf	NA,inf	NA,0.434779	0.000166015	0.000166019
2	chr9:96916358:C:T	96916358	NA,T	NA,C	NA,1	NA,inf	NA,inf	NA,0.464316	0.000165854	0.000165857
2	chr9:96183440:G:C	96183440	NA,C	NA,G	NA,1	NA,inf	NA,inf	NA,0.427992	0.000165813	0.000165817
2	chr9:96311716:G:C	96311716	NA,C	NA,G	NA,1	NA,inf	NA,inf	NA,0.440751	0.000165652	0.000165656
2	chr9:96919957:T:C	96919957	NA,C	NA,T	NA,1	NA,-inf	NA,inf	NA,0.426071	0.000165476	0.00016548
2	chr9:96669007:G:A	96669007	A,A	G,G	1,1	inf,inf	inf,inf	0.658698,1.16731	0.000165443	0.000165445
2	chr9:96021802:C:G	96021802	NA,G	NA,C	NA,1	NA,inf	NA,inf	NA,0.43055	0.000165415	0.000165419
2	chr9:96794668:G:A	96794668	NA,A	NA,G	NA,1	NA,-inf	NA,inf	NA,0.428087	0.000165398	0.000165402
2	chr9:96380774:T:C	96380774	NA,C	NA,T	NA,1	NA,inf	NA,inf	NA,0.457264	0.000165385	0.000165389
2	chr9:95864483:G:A	95864483	NA,A	NA,G	NA,1	NA,inf	NA,inf	NA,0.420716	0.000165385	0.000165389
2	chr9:96293809:A:G	96293809	NA,G	NA,A	NA,1	NA,-inf	NA,inf	NA,0.496406	0.000165152	0.000165156
2	chr9:95937381:T:C	95937381	NA,C	NA,T	NA,1	NA,-inf	NA,inf	NA,0.425105	0.000164976	0.00016498
2	chr9:95887196:T:C	95887196	NA,C	NA,T	NA,1	NA,inf	NA,inf	NA,0.424564	0.000164905	0.000164909
2	chr9:96191081:G:T	96191081	NA,T	NA,G	NA,1	NA,-inf	NA,inf	NA,0.435908	0.000164714	0.000164718
2	chr9:96513059:T:C	96513059	NA,C	NA,T	NA,1	NA,inf	NA,inf	NA,0.45832	0.000164693	0.000164697
2	chr9:96168220:G:C	96168220	NA,C	NA,G	NA,1	NA,inf	NA,inf	NA,0.434586	0.000164564	0.000164568
2	chr9:96427508:G:A	96427508	NA,A	NA,G	NA,1	NA,-inf	NA,inf	NA,0.392196	0.000164497	0.000164501
2	chr9:96125822:G:T	96125822	NA,T	NA,G	NA,1	NA,inf	NA,inf	NA,0.428827	0.00016432	0.000164324
2	chr9:96643084:T:A	96643084	NA,A	NA,T	NA,1	NA,-inf	NA,inf	NA,0.385492	0.000163961	0.000163965
2	chr9:96281357:C:T	96281357	NA,T	NA,C	NA,1	NA,inf	NA,inf	NA,0.438428	0.000163957	0.000163961
2	chr9:96029062:T:C	96029062	NA,C	NA,T	NA,1	NA,inf	NA,inf	NA,0.423675	0.000163849	0.000163853
2	chr9:96507736:A:C	96507736	NA,C	NA,A	NA,1	NA,inf	NA,inf	NA,0.389598	0.000163809	0.000163812
2	chr9:96672013:T:G	96672013	NA,G	NA,T	NA,1	NA,inf	NA,inf	NA,0.436476	0.000163653	0.000163657
2	chr9:95909914:G:A	95909914	NA,A	NA,G	NA,1	NA,inf	NA,inf	NA,0.421456	0.000163407	0.000163411
2	chr9:96618472:C:A	96618472	NA,A	NA,C	NA,1	NA,-inf	NA,inf	NA,0.42019	0.000163381	0.000163385
2	chr9:96029144:A:C	96029144	NA,C	NA,A	NA,1	NA,inf	NA,inf	NA,0.421155	0.000163365	0.000163369
2	chr9:96535708:AGGTAATCCCAAACCAGTTTACTGGACTTAATGATCAACATGGGGAATCAGTCAGCCCATGTTCCATAATACAAAGGTCTAAACAGCC:A	96535708	NA,A	NA,AGGTAATCCCAAACCAGTTTACTGGACTTAATGATCAACATGGGGAATCAGTCAGCCCATGTTCCATAATACAAAGGTCTAAACAGCC	NA,1	NA,inf	NA,inf	NA,0.481666	0.000163259	0.000163262
2	chr9:96911940:C:T	96911940	NA,T	NA,C	NA,1	NA,inf	NA,inf	NA,0.451896	0.000163215	0.000163218
2	chr9:96669725:G:A	96669725	NA,A	NA,G	NA,1	NA,inf	NA,inf	NA,0.443498	0.000162973	0.000162977
2	chr9:96903387:G:A	96903387	A,NA	G,NA	1,NA	-inf,NA	inf,NA	1.29202,NA	0.000162827	0.000162836
2	chr9:96673030:T:C	96673030	NA,C	NA,T	NA,1	NA,-inf	NA,inf	NA,0.399266	0.000162804	0.000162808
2	chr9:96131481:G:A	96131481	NA,A	NA,G	NA,1	NA,-inf	NA,inf	NA,0.423136	0.000162797	0.0001628
2	chr9:96436229:C:A	96436229	NA,A	NA,C	NA,1	NA,-inf	NA,inf	NA,0.380941	0.000162589	0.000162593
2	chr9:96305565:T:C	96305565	C,C	T,T	1,1	inf,inf	inf,inf	1.40759,0.832272	0.000162552	0.000162558
2	chr9:96144595:C:T	96144595	NA,T	NA,C	NA,1	NA,-inf	NA,inf	NA,0.425099	0.000162484	0.000162488
2	chr9:96360435:A:T	96360435	NA,T	NA,A	NA,1	NA,inf	NA,inf	NA,0.379289	0.000162276	0.00016228
2	chr9:96208900:T:A	96208900	NA,A	NA,T	NA,1	NA,inf	NA,inf	NA,0.408995	0.000162216	0.00016222
2	chr9:96699211:G:A	96699211	NA,A	NA,G	NA,1	NA,inf	NA,inf	NA,0.429258	0.000162159	0.000162163
2	chr9:95869161:ATTATTG:A	95869161	NA,A	NA,ATTATTG	NA,1	NA,inf	NA,inf	NA,0.404131	0.000161874	0.000161878
2	chr9:96861099:T:A	96861099	NA,A	NA,T	NA,1	NA,inf	NA,inf	NA,0.403227	0.000161833	0.000161837
2	chr9:96245125:G:A	96245125	A,A	G,G	1,1	-inf,inf	inf,inf	1.5186,0.177477	0.000161828	0.000161832
2	chr9:96215150:T:C	96215150	C,C	T,T	1,1	inf,-inf	inf,inf	0.451925,1.45818	0.000161807	0.000161811
2	chr9:96208803:A:G	96208803	NA,G	NA,A	NA,1	NA,inf	NA,inf	NA,0.406752	0.000161745	0.000161749
2	chr9:96700408:G:A	96700408	NA,A	NA,G	NA,1	NA,-inf	NA,inf	NA,0.401257	0.000161737	0.000161741
2	chr9:96124809:G:A	96124809	NA,A	NA,G	NA,1	NA,inf	NA,inf	NA,0.416314	0.000161679	0.000161683
2	chr9:96056679:C:G	96056679	NA,G	NA,C	NA,1	NA,inf	NA,inf	NA,0.404791	0.000161602	0.000161606
2	chr9:96318435:G:A	96318435	NA,A	NA,G	NA,1	NA,inf	NA,inf	NA,0.415415	0.00016126	0.000161263
2	chr9:96112103:T:C	96112103	NA,C	NA,T	NA,1	NA,inf	NA,inf	NA,0.410113	0.000161111	0.000161115
2	chr9:96661593:C:T	96661593	NA,T	NA,C	NA,1	NA,-inf	NA,inf	NA,0.372658	0.000160855	0.000160858
2	chr9:96216636:A:T	96216636	T,T	A,A	1,1	-inf,inf	inf,inf	1.48984,0.489343	0.000160839	0.000160845
2	chr9:95844165:A:C	95844165	NA,C	NA,A	NA,1	NA,inf	NA,inf	NA,0.409927	0.000160813	0.000160817
2	chr9:96597459:G:A	96597459	NA,A	NA,G	NA,1	NA,-inf	NA,inf	NA,0.3709	0.000160471	0.000160474
2	chr9:96614516:TAAATC:T	96614516	NA,T	NA,TAAATC	NA,1	NA,-inf	NA,inf	NA,0.371556	0.000160446	0.00016045
2	chr9:95851263:T:TC	95851263	TC,NA	T,NA	1,NA	-inf,NA	inf,NA	0.79003,NA	0.000159813	0.000159817
2	chr9:96789355:A:G	96789355	G,NA	A,NA	1,NA	inf,NA	inf,NA	0.522698,NA	0.000159716	0.000159719
2	chr9:96153269:G:C	96153269	NA,C	NA,G	NA,1	NA,inf	NA,inf	NA,0.395589	0.000159603	0.000159607
2	chr9:96030633:C:T	96030633	NA,T	NA,C	NA,1	NA,inf	NA,inf	NA,0.394646	0.000159523	0.000159527
2	chr9:96863464:G:A	96863464	NA,A	NA,G	NA,1	NA,inf	NA,inf	NA,0.439005	0.000159474	0.000159478
2	chr9:96127912:A:G	96127912	NA,G	NA,A	NA,1	NA,inf	NA,inf	NA,0.404309	0.000159451	0.000159455
2	chr9:96342637:G:A	96342637	NA,A	NA,G	NA,1	NA,-inf	NA,inf	NA,0.360086	0.00015944	0.000159444
2	chr9:96499945:G:C	96499945	NA,C	NA,G	NA,1	NA,inf	NA,inf	NA,0.432416	0.000159359	0.000159363
2	chr9:96289156:G:A	96289156	NA,A	NA,G	NA,1	NA,inf	NA,inf	NA,0.397769	0.000159351	0.000159355
2	chr9:96390468:T:TA	96390468	NA,TA	NA,T	NA,1	NA,inf	NA,inf	NA,0.362259	0.000159339	0.000159343
2	chr9:96670181:G:A	96670181	NA,A	NA,G	NA,1	NA,inf	NA,inf	NA,0.399299	0.0001593	0.000159304
2	chr9:96336049:T:C	96336049	NA,C	NA,T	NA,1	NA,inf	NA,inf	NA,0.334059	0.000159099	0.000159103
2	chr9:96156914:C:G	96156914	NA,G	NA,C	NA,1	NA,inf	NA,inf	NA,0.405956	0.000158961	0.000158965
2	chr9:96587546:T:TCA	96587546	NA,TCA	NA,T	NA,1	NA,-inf	NA,inf	NA,0.386057	0.000158942	0.000158945
2	chr9:96770251:G:A	96770251	NA,A	NA,G	NA,1	NA,-inf	NA,inf	NA,0.397553	0.000158925	0.000158929
2	chr9:96777783:C:A	96777783	NA,A	NA,C	NA,1	NA,inf	NA,inf	NA,0.39977	0.000158901	0.000158905
2	chr9:96673824:C:T	96673824	NA,T	NA,C	NA,1	NA,-inf	NA,inf	NA,0.394939	0.000158895	0.000158898
2	chr9:96661594:A:G	96661594	NA,G	NA,A	NA,1	NA,-inf	NA,inf	NA,0.363039	0.000158842	0.000158846
2	chr9:96631570:A:G	96631570	NA,G	NA,A	NA,1	NA,-inf	NA,inf	NA,0.452072	0.000158584	0.000158588
2	chr9:96785116:T:G	96785116	NA,G	NA,T	NA,1	NA,-inf	NA,inf	NA,0.394915	0.000158481	0.000158485
2	chr9:96282614:G:A	96282614	NA,A	NA,G	NA,1	NA,inf	NA,inf	NA,0.401781	0.000158451	0.000158455
2	chr9:96286125:C:T	96286125	NA,T	NA,C	NA,1	NA,inf	NA,inf	NA,0.401554	0.000158406	0.000158409
2	chr9:96090407:T:C	96090407	NA,C	NA,T	NA,1	NA,inf	NA,inf	NA,0.397441	0.000158269	0.000158272
2	chr9:95990733:AGT:A	95990733	NA,A	NA,AGT	NA,1	NA,inf	NA,inf	NA,0.390472	0.000158219	0.000158223
2	chr9:96128457:A:G	96128457	NA,G	NA,A	NA,1	NA,inf	NA,inf	NA,0.397932	0.000158218	0.000158221
2	chr9:96294742:C:T	96294742	NA,T	NA,C	NA,1	NA,-inf	NA,inf	NA,0.434718	0.000158207	0.000158211
2	chr9:96892700:T:C	96892700	C,NA	T,NA	1,NA	inf,NA	inf,NA	0.520065,NA	0.000158116	0.000158118
2	chr9:96756642:A:G	96756642	NA,G	NA,A	NA,1	NA,inf	NA,inf	NA,0.396023	0.000158112	0.000158116
2	chr9:96729057:C:G	96729057	NA,G	NA,C	NA,1	NA,inf	NA,inf	NA,0.416195	0.000157927	0.000157931
2	chr9:96421317:A:G	96421317	NA,G	NA,A	NA,1	NA,-inf	NA,inf	NA,0.362183	0.000157906	0.000157909
2	chr9:96142785:C:T	96142785	NA,T	NA,C	NA,1	NA,inf	NA,inf	NA,0.382165	0.000157601	0.000157605
2	chr9:96706148:T:C	96706148	NA,C	NA,T	NA,1	NA,-inf	NA,inf	NA,0.404104	0.0001576	0.000157604
2	chr9:96307074:A:G	96307074	G,G	A,A	1,1	inf,inf	inf,inf	1.35045,0.83038	0.000157578	0.000157585
2	chr9:95864713:C:T	95864713	NA,T	NA,C	NA,1	NA,inf	NA,inf	NA,0.383101	0.000157492	0.000157496
2	chr9:96770238:G:A	96770238	NA,A	NA,G	NA,1	NA,-inf	NA,inf	NA,0.38857	0.00015712	0.000157124
2	chr9:96080586:A:G	96080586	G,G	A,A	1,1	-inf,inf	inf,inf	0.405187,1.45037	0.000157037	0.000157041
2	chr9:96912298:G:A	96912298	NA,A	NA,G	NA,1	NA,-inf	NA,inf	NA,0.394317	0.000157028	0.000157032
2	chr9:96866256:C:T	96866256	NA,T	NA,C	NA,1	NA,-inf	NA,inf	NA,0.394551	0.00015697	0.000156973
2	chr9:95896946:T:C	95896946	C,NA	T,NA	1,NA	-inf,NA	inf,NA	0.779299,NA	0.000156952	0.000156956
2	chr9:96060464:A:G	96060464	NA,G	NA,A	NA,1	NA,inf	NA,inf	NA,0.393197	0.000156935	0.000156939
2	chr9:96328295:G:A	96328295	NA,A	NA,G	NA,1	NA,-inf	NA,inf	NA,0.365439	0.000156739	0.000156743
2	chr9:96043256:G:A	96043256	NA,A	NA,G	NA,1	NA,-inf	NA,inf	NA,0.379279	0.000156695	0.000156699
2	chr9:96043587:C:G	96043587	NA,G	NA,C	NA,1	NA,-inf	NA,inf	NA,0.379526	0.000156679	0.000156683
2	chr9:96076407:G:A	96076407	A,A	G,G	1,1	-inf,inf	inf,inf	0.721183,0.975878	0.00015665	0.000156653
2	chr9:96768672:A:G	96768672	NA,G	NA,A	NA,1	NA,inf	NA,inf	NA,0.407003	0.000156628	0.000156632
2	chr9:96776351:G:C	96776351	NA,C	NA,G	NA,1	NA,inf	NA,inf	NA,0.407003	0.000156628	0.000156632
2	chr9:96874660:G:C	96874660	NA,C	NA,G	NA,1	NA,inf	NA,inf	NA,0.417176	0.000156484	0.000156488
2	chr9:96585263:T:C	96585263	NA,C	NA,T	NA,1	NA,inf	NA,inf	NA,0.410772	0.000156327	0.000156331
2	chr9:96673412:G:A	96673412	NA,A	NA,G	NA,1	NA,inf	NA,inf	NA,0.338245	0.000156288	0.000156291
2	chr9:96622543:T:C	96622543	NA,C	NA,T	NA,1	NA,-inf	NA,inf	NA,0.384921	0.000156221	0.000156225
2	chr9:96896831:T:C	96896831	NA,C	NA,T	NA,1	NA,-inf	NA,inf	NA,0.378492	0.00015621	0.000156213
2	chr9:96029165:G:A	96029165	NA,A	NA,G	NA,1	NA,inf	NA,inf	NA,0.385088	0.00015597	0.000155974
2	chr9:96658325:T:C	96658325	NA,C	NA,T	NA,1	NA,-inf	NA,inf	NA,0.384566	0.000155928	0.000155932
2	chr9:96475325:G:A	96475325	NA,A	NA,G	NA,1	NA,-inf	NA,inf	NA,0.440409	0.00015592	0.000155924
2	chr9:96429393:G:A	96429393	NA,A	NA,G	NA,1	NA,-inf	NA,inf	NA,0.344465	0.000155832	0.000155836
2	chr9:96807891:TAAA:T	96807891	NA,T	NA,TAAA	NA,1	NA,-inf	NA,inf	NA,0.381006	0.000155769	0.000155772
2	chr9:96023153:A:G	96023153	G,NA	A,NA	1,NA	inf,NA	inf,NA	0.764948,NA	0.000155602	0.000155606
2	chr9:96641114:A:G	96641114	NA,G	NA,A	NA,1	NA,-inf	NA,inf	NA,0.381017	0.000155475	0.000155479
2	chr9:96672539:A:G	96672539	NA,G	NA,A	NA,1	NA,inf	NA,inf	NA,0.379833	0.000155414	0.000155418
2	chr9:95994527:T:C	95994527	NA,C	NA,T	NA,1	NA,inf	NA,inf	NA,0.375789	0.000155357	0.000155361
2	chr9:96048021:C:T	96048021	NA,T	NA,C	NA,1	NA,inf	NA,inf	NA,0.371513	0.000155254	0.000155258
2	chr9:96862419:T:C	96862419	NA,C	NA,T	NA,1	NA,inf	NA,inf	NA,0.416805	0.000155223	0.000155227
2	chr9:96863109:AAGT:A	96863109	NA,A	NA,AAGT	NA,1	NA,-inf	NA,inf	NA,0.403921	0.00015508	0.000155083
2	chr9:96623813:A:G	96623813	NA,G	NA,A	NA,1	NA,inf	NA,inf	NA,0.43752	0.000155068	0.000155072
2	chr9:96206197:G:A	96206197	A,A	G,G	1,1	-inf,-inf	inf,inf	0.270913,1.16004	0.000154914	0.000154916
2	chr9:96078734:C:T	96078734	T,T	C,C	1,1	-inf,inf	inf,inf	0.833377,0.843164	0.000154808	0.000154811
2	chr9:96284955:C:T	96284955	NA,T	NA,C	NA,1	NA,inf	NA,inf	NA,0.394388	0.000154734	0.000154738
2	chr9:96669199:G:A	96669199	NA,A	NA,G	NA,1	NA,inf	NA,inf	NA,0.375553	0.000154595	0.000154599
2	chr9:95831110:G:A	95831110	A,NA	G,NA	1,NA	-inf,NA	inf,NA	0.785871,NA	0.000154478	0.000154482
2	chr9:96047292:C:T	96047292	NA,T	NA,C	NA,1	NA,inf	NA,inf	NA,0.380315	0.000154474	0.000154478
2	chr9:96502290:A:G	96502290	NA,G	NA,A	NA,1	NA,inf	NA,inf	NA,0.40608	0.000154467	0.00015447
2	chr9:96413194:T:A	96413194	NA,A	NA,T	NA,1	NA,-inf	NA,inf	NA,0.350984	0.000154261	0.000154265
2	chr9:96042253:G:A	96042253	NA,A	NA,G	NA,1	NA,-inf	NA,inf	NA,0.366464	0.000154189	0.000154192
2	chr9:96371805:C:A	96371805	A,NA	C,NA	1,NA	-inf,NA	inf,NA	2.57128,NA	0.000154057	0.000154169
2	chr9:96438950:G:A	96438950	NA,A	NA,G	NA,1	NA,-inf	NA,inf	NA,0.339643	0.000154044	0.000154047
2	chr9:96295341:TG:T	96295341	NA,T	NA,TG	NA,1	NA,-inf	NA,inf	NA,0.412688	0.00015403	0.000154034
2	chr9:96797310:G:A	96797310	NA,A	NA,G	NA,1	NA,-inf	NA,inf	NA,0.371922	0.000153991	0.000153994
2	chr9:96656433:C:A	96656433	NA,A	NA,C	NA,1	NA,inf	NA,inf	NA,0.365048	0.000153857	0.000153861
2	chr9:96700846:G:A	96700846	NA,A	NA,G	NA,1	NA,-inf	NA,inf	NA,0.384162	0.000153772	0.000153776
2	chr9:96803193:C:G	96803193	NA,G	NA,C	NA,1	NA,-inf	NA,inf	NA,0.365752	0.000153456	0.000153459
2	chr9:96809571:T:C	96809571	NA,C	NA,T	NA,1	NA,-inf	NA,inf	NA,0.367053	0.000153109	0.000153112
2	chr9:96124442:A:C	96124442	NA,C	NA,A	NA,1	NA,inf	NA,inf	NA,0.356519	0.000153101	0.000153105
2	chr9:96715689:G:A	96715689	NA,A	NA,G	NA,1	NA,-inf	NA,inf	NA,0.344314	0.000153034	0.000153038
2	chr9:96569712:C:T	96569712	T,NA	C,NA	1,NA	-inf,NA	inf,NA	3.26061,NA	0.000152846	0.000153313
2	chr9:96746866:C:G	96746866	NA,G	NA,C	NA,1	NA,inf	NA,inf	NA,0.36156	0.000152804	0.000152808
2	chr9:96217038:G:A	96217038	NA,A	NA,G	NA,1	NA,inf	NA,inf	NA,0.354671	0.000152751	0.000152755
2	chr9:95846707:G:A	95846707	A,A	G,G	1,1	-inf,-inf	inf,inf	0.170475,1.40879	0.000152732	0.000152735
2	chr9:96144083:A:G	96144083	NA,G	NA,A	NA,1	NA,inf	NA,inf	NA,0.35616	0.000152547	0.000152551
2	chr9:96675834:C:T	96675834	NA,T	NA,C	NA,1	NA,inf	NA,inf	NA,0.319394	0.000152518	0.000152521
2	chr9:96872246:T:C	96872246	NA,C	NA,T	NA,1	NA,inf	NA,inf	NA,0.385127	0.000152434	0.000152437
2	chr9:96776112:C:T	96776112	NA,T	NA,C	NA,1	NA,-inf	NA,inf	NA,0.362319	0.000152072	0.000152076
2	chr9:96769356:G:T	96769356	NA,T	NA,G	NA,1	NA,-inf	NA,inf	NA,0.357372	0.000151995	0.000151999
2	chr9:96065358:G:C	96065358	NA,C	NA,G	NA,1	NA,inf	NA,inf	NA,0.354714	0.00015197	0.000151973
2	chr9:96890248:G:A	96890248	NA,A	NA,G	NA,1	NA,-inf	NA,inf	NA,0.337127	0.000151774	0.000151777
2	chr9:96897589:G:A	96897589	NA,A	NA,G	NA,1	NA,inf	NA,inf	NA,0.348169	0.00015174	0.000151743
2	chr9:96900032:T:C	96900032	NA,C	NA,T	NA,1	NA,-inf	NA,inf	NA,0.364537	0.00015174	0.000151743
2	chr9:96789437:T:A	96789437	NA,A	NA,T	NA,1	NA,-inf	NA,inf	NA,0.359169	0.00015161	0.000151614
2	chr9:95952797:A:C	95952797	NA,C	NA,A	NA,1	NA,inf	NA,inf	NA,0.353329	0.000151558	0.000151562
2	chr9:96185301:C:A	96185301	A,NA	C,NA	1,NA	-inf,NA	inf,NA	0.53041,NA	0.000151509	0.000151512
2	chr9:96733747:T:C	96733747	NA,C	NA,T	NA,1	NA,-inf	NA,inf	NA,0.344857	0.000151424	0.000151427
2	chr9:96705957:T:A	96705957	NA,A	NA,T	NA,1	NA,-inf	NA,inf	NA,0.358992	0.000151424	0.000151427
2	chr9:96309656:C:T	96309656	NA,T	NA,C	NA,1	NA,inf	NA,inf	NA,0.372998	0.000151417	0.000151421
2	chr9:96275976:A:G	96275976	NA,G	NA,A	NA,1	NA,inf	NA,inf	NA,0.381287	0.00015141	0.000151413
2	chr9:96077253:G:A	96077253	A,A	G,G	1,1	-inf,inf	inf,inf	1.18538,0.53133	0.00015138	0.000151383
2	chr9:96003699:G:A	96003699	NA,A	NA,G	NA,1	NA,inf	NA,inf	NA,0.359131	0.00015136	0.000151364
2	chr9:96764593:A:G	96764593	NA,G	NA,A	NA,1	NA,-inf	NA,inf	NA,0.353456	0.000151341	0.000151345
2	chr9:96776835:C:T	96776835	NA,T	NA,C	NA,1	NA,-inf	NA,inf	NA,0.358015	0.000151277	0.00015128
2	chr9:96509001:G:GCC	96509001	NA,GCC	NA,G	NA,1	NA,inf	NA,inf	NA,0.388602	0.000151266	0.00015127
2	chr9:96504378:T:C	96504378	NA,C	NA,T	NA,1	NA,inf	NA,inf	NA,0.387907	0.000151149	0.000151153
2	chr9:96304151:C:T	96304151	T,T	C,C	1,1	inf,inf	inf,inf	1.31668,0.838751	0.000151123	0.000151129
2	chr9:96220435:C:T	96220435	NA,T	NA,C	NA,1	NA,-inf	NA,inf	NA,0.350388	0.000151104	0.000151108
2	chr9:96887207:G:A	96887207	NA,A	NA,G	NA,1	NA,inf	NA,inf	NA,0.345141	0.000151088	0.000151091
2	chr9:96501215:T:C	96501215	C,C	T,T	1,1	inf,inf	inf,inf	2.10014,1.15709	0.000151085	0.000151103
2	chr9:96673400:C:T	96673400	NA,T	NA,C	NA,1	NA,-inf	NA,inf	NA,0.337253	0.000151045	0.000151049
2	chr9:96592380:A:G	96592380	NA,G	NA,A	NA,1	NA,-inf	NA,inf	NA,0.324173	0.000150951	0.000150955
2	chr9:96771296:C:A	96771296	NA,A	NA,C	NA,1	NA,-inf	NA,inf	NA,0.355962	0.000150887	0.000150891
2	chr9:96420360:C:T	96420360	NA,T	NA,C	NA,1	NA,-inf	NA,inf	NA,0.321447	0.000150743	0.000150746
2	chr9:96465318:T:C	96465318	NA,C	NA,T	NA,1	NA,-inf	NA,inf	NA,0.323478	0.000150734	0.000150737
2	chr9:96197046:G:C	96197046	NA,C	NA,G	NA,1	NA,inf	NA,inf	NA,0.353021	0.000150703	0.000150707
2	chr9:96869796:A:C	96869796	NA,C	NA,A	NA,1	NA,inf	NA,inf	NA,0.358925	0.000150665	0.000150669
2	chr9:96205917:G:T	96205917	NA,T	NA,G	NA,1	NA,inf	NA,inf	NA,0.349698	0.000150607	0.000150611
2	chr9:96476091:G:C	96476091	NA,C	NA,G	NA,1	NA,-inf	NA,inf	NA,0.322791	0.000150603	0.000150607
2	chr9:95988348:G:A	95988348	NA,A	NA,G	NA,1	NA,-inf	NA,inf	NA,0.352439	0.000150595	0.000150599
2	chr9:95992038:A:G	95992038	NA,G	NA,A	NA,1	NA,inf	NA,inf	NA,0.344946	0.000150556	0.000150559
2	chr9:95922135:A:G	95922135	NA,G	NA,A	NA,1	NA,-inf	NA,inf	NA,0.357322	0.000150526	0.00015053
2	chr9:96827509:T:G	96827509	NA,G	NA,T	NA,1	NA,-inf	NA,inf	NA,0.350348	0.000150492	0.000150496
2	chr9:96802726:G:A	96802726	A,A	G,G	1,1	inf,inf	inf,inf	0.782286,0.634304	0.000150481	0.000150483
2	chr9:96775097:T:C	96775097	NA,C	NA,T	NA,1	NA,-inf	NA,inf	NA,0.348525	0.000150438	0.000150441
2	chr9:95842969:A:G	95842969	G,NA	A,NA	1,NA	inf,NA	inf,NA	0.765671,NA	0.000150351	0.000150355
2	chr9:96825142:C:G	96825142	NA,G	NA,C	NA,1	NA,-inf	NA,inf	NA,0.348956	0.000150239	0.000150242
2	chr9:96288853:C:T	96288853	NA,T	NA,C	NA,1	NA,inf	NA,inf	NA,0.350425	0.000150228	0.000150232
2	chr9:96735881:T:C	96735881	NA,C	NA,T	NA,1	NA,inf	NA,inf	NA,0.335268	0.000150193	0.000150197
2	chr9:96772236:A:G	96772236	NA,G	NA,A	NA,1	NA,-inf	NA,inf	NA,0.352004	0.000150161	0.000150165
2	chr9:96472753:C:T	96472753	NA,T	NA,C	NA,1	NA,-inf	NA,inf	NA,0.322951	0.000150099	0.000150103
2	chr9:96774293:CCTGAAAAACTGTATTAATAATAAAA:C	96774293	NA,C	NA,CCTGAAAAACTGTATTAATAATAAAA	NA,1	NA,inf	NA,inf	NA,0.370663	0.000149902	0.000149906
2	chr9:96713534:G:C	96713534	NA,C	NA,G	NA,1	NA,-inf	NA,inf	NA,0.321362	0.0001499	0.000149903
2	chr9:96569160:T:A	96569160	NA,A	NA,T	NA,1	NA,-inf	NA,inf	NA,0.338829	0.000149755	0.000149759
2	chr9:96810396:A:G	96810396	NA,G	NA,A	NA,1	NA,-inf	NA,inf	NA,0.346248	0.000149749	0.000149753
2	chr9:96804496:A:G	96804496	NA,G	NA,A	NA,1	NA,-inf	NA,inf	NA,0.345567	0.000149623	0.000149626
2	chr9:96480137:C:T	96480137	NA,T	NA,C	NA,1	NA,-inf	NA,inf	NA,0.326028	0.000149458	0.000149461
2	chr9:96231054:T:C	96231054	NA,C	NA,T	NA,1	NA,-inf	NA,inf	NA,0.335915	0.000149437	0.00014944
2	chr9:96199785:T:C	96199785	NA,C	NA,T	NA,1	NA,inf	NA,inf	NA,0.337675	0.000149369	0.000149373
2	chr9:96732166:G:A	96732166	A,NA	G,NA	1,NA	inf,NA	inf,NA	0.489214,NA	0.000149239	0.000149241
2	chr9:96400563:C:T	96400563	NA,T	NA,C	NA,1	NA,-inf	NA,inf	NA,0.313762	0.000149236	0.000149239
2	chr9:96115705:G:A	96115705	NA,A	NA,G	NA,1	NA,inf	NA,inf	NA,0.339859	0.000149227	0.00014923
2	chr9:96782999:C:T	96782999	NA,T	NA,C	NA,1	NA,-inf	NA,inf	NA,0.343537	0.000149209	0.000149213
2	chr9:96655701:G:A	96655701	NA,A	NA,G	NA,1	NA,-inf	NA,inf	NA,0.348063	0.000149127	0.00014913
2	chr9:96507593:T:G	96507593	NA,G	NA,T	NA,1	NA,inf	NA,inf	NA,0.376251	0.000149084	0.000149087
2	chr9:96695538:TAAC:T	96695538	NA,T	NA,TAAC	NA,1	NA,-inf	NA,inf	NA,0.335957	0.000149049	0.000149052
2	chr9:96734784:G:A	96734784	A,NA	G,NA	1,NA	inf,NA	inf,NA	0.486327,NA	0.00014896	0.000148963
2	chr9:95856805:T:G	95856805	G,NA	T,NA	1,NA	inf,NA	inf,NA	0.732087,NA	0.000148883	0.000148887
2	chr9:96903826:T:A	96903826	A,NA	T,NA	1,NA	inf,NA	inf,NA	0.489965,NA	0.000148855	0.000148857
2	chr9:96114118:A:G	96114118	NA,G	NA,A	NA,1	NA,inf	NA,inf	NA,0.333149	0.000148768	0.000148772
2	chr9:96758868:T:C	96758868	NA,C	NA,T	NA,1	NA,-inf	NA,inf	NA,0.343711	0.000148674	0.000148677
2	chr9:95878300:C:T	95878300	NA,T	NA,C	NA,1	NA,inf	NA,inf	NA,0.334352	0.000148583	0.000148587
2	chr9:96651751:ATTATGCATGTT:A	96651751	NA,A	NA,ATTATGCATGTT	NA,1	NA,-inf	NA,inf	NA,0.345292	0.000148564	0.000148568
2	chr9:96851822:G:A	96851822	NA,A	NA,G	NA,1	NA,inf	NA,inf	NA,0.362479	0.000148561	0.000148565
2	chr9:96744509:C:G	96744509	NA,G	NA,C	NA,1	NA,inf	NA,inf	NA,0.326645	0.0001485	0.000148503
2	chr9:96055304:T:A	96055304	NA,A	NA,T	NA,1	NA,inf	NA,inf	NA,0.347585	0.000148311	0.000148315
2	chr9:95838391:T:C	95838391	NA,C	NA,T	NA,1	NA,-inf	NA,inf	NA,0.338987	0.000148214	0.000148218
2	chr9:96177591:C:T	96177591	T,NA	C,NA	1,NA	-inf,NA	inf,NA	0.533485,NA	0.000148179	0.000148181
2	chr9:96756071:G:C	96756071	C,C	G,G	1,1	inf,-inf	inf,inf	0.982541,0.290141	0.000148131	0.000148133
2	chr9:96505271:T:C	96505271	C,C	T,T	1,1	inf,inf	inf,inf	2.22437,1.08059	0.000148072	0.000148092
2	chr9:96731054:T:C	96731054	NA,C	NA,T	NA,1	NA,-inf	NA,inf	NA,0.332966	0.000148067	0.000148071
2	chr9:96800026:C:T	96800026	NA,T	NA,C	NA,1	NA,-inf	NA,inf	NA,0.339613	0.000148024	0.000148028
2	chr9:96030078:G:A	96030078	NA,A	NA,G	NA,1	NA,-inf	NA,inf	NA,0.339892	0.000148012	0.000148015
2	chr9:96324163:C:T	96324163	NA,T	NA,C	NA,1	NA,inf	NA,inf	NA,0.357652	0.000147865	0.000147868
2	chr9:96846124:T:C	96846124	NA,C	NA,T	NA,1	NA,inf	NA,inf	NA,0.373342	0.000147553	0.000147557
2	chr9:96760226:C:T	96760226	NA,T	NA,C	NA,1	NA,-inf	NA,inf	NA,0.337106	0.000147474	0.000147477
2	chr9:96055386:A:G	96055386	NA,G	NA,A	NA,1	NA,inf	NA,inf	NA,0.341584	0.000147398	0.000147401
2	chr9:96654421:T:C	96654421	NA,C	NA,T	NA,1	NA,-inf	NA,inf	NA,0.338638	0.000147364	0.000147368
2	chr9:95838611:G:A	95838611	A,NA	G,NA	1,NA	-inf,NA	inf,NA	0.713276,NA	0.000147308	0.000147311
2	chr9:96707774:G:C	96707774	NA,C	NA,G	NA,1	NA,-inf	NA,inf	NA,0.348312	0.000147297	0.000147301
2	chr9:96420607:G:A	96420607	NA,A	NA,G	NA,1	NA,-inf	NA,inf	NA,0.325976	0.000147209	0.000147212
2	chr9:96047282:G:A	96047282	NA,A	NA,G	NA,1	NA,-inf	NA,inf	NA,0.338917	0.000147117	0.000147121
2	chr9:96675052:G:C	96675052	NA,C	NA,G	NA,1	NA,-inf	NA,inf	NA,0.315107	0.000146998	0.000147001
2	chr9:96577852:T:C	96577852	NA,C	NA,T	NA,1	NA,inf	NA,inf	NA,0.360016	0.000146949	0.000146952
2	chr9:96533512:A:G	96533512	NA,G	NA,A	NA,1	NA,inf	NA,inf	NA,0.307929	0.000146894	0.000146897
2	chr9:96840638:G:A	96840638	NA,A	NA,G	NA,1	NA,-inf	NA,inf	NA,0.334243	0.000146868	0.000146872
2	chr9:95909485:A:G	95909485	NA,G	NA,A	NA,1	NA,inf	NA,inf	NA,0.327005	0.000146824	0.000146827
2	chr9:95949437:G:T	95949437	NA,T	NA,G	NA,1	NA,-inf	NA,inf	NA,0.332385	0.00014681	0.000146814
2	chr9:95978841:G:A	95978841	NA,A	NA,G	NA,1	NA,inf	NA,inf	NA,0.326362	0.000146801	0.000146805
2	chr9:96678447:C:G	96678447	NA,G	NA,C	NA,1	NA,-inf	NA,inf	NA,0.334067	0.000146788	0.000146791
2	chr9:96842039:A:G	96842039	NA,G	NA,A	NA,1	NA,-inf	NA,inf	NA,0.329378	0.000146751	0.000146754
2	chr9:95979018:G:T	95979018	NA,T	NA,G	NA,1	NA,inf	NA,inf	NA,0.325768	0.000146698	0.000146701
2	chr9:96653536:T:C	96653536	NA,C	NA,T	NA,1	NA,-inf	NA,inf	NA,0.331654	0.000146619	0.000146622
2	chr9:96734606:C:T	96734606	T,NA	C,NA	1,NA	inf,NA	inf,NA	0.478286,NA	0.000146568	0.00014657
2	chr9:96061714:A:G	96061714	NA,G	NA,A	NA,1	NA,inf	NA,inf	NA,0.323917	0.000146383	0.000146386
2	chr9:96836590:G:A	96836590	NA,A	NA,G	NA,1	NA,inf	NA,inf	NA,0.366239	0.000146364	0.000146367
2	chr9:96618781:C:T	96618781	NA,T	NA,C	NA,1	NA,inf	NA,inf	NA,0.281609	0.000146307	0.000146311
2	chr9:96730168:G:A	96730168	NA,A	NA,G	NA,1	NA,-inf	NA,inf	NA,0.322874	0.000146296	0.0001463
2	chr9:96284822:CAG:C	96284822	NA,C	NA,CAG	NA,1	NA,inf	NA,inf	NA,0.335039	0.000146284	0.000146287
2	chr9:96391588:G:A	96391588	NA,A	NA,G	NA,1	NA,-inf	NA,inf	NA,0.297207	0.000146236	0.000146239
2	chr9:96812767:C:T	96812767	NA,T	NA,C	NA,1	NA,-inf	NA,inf	NA,0.32623	0.000146207	0.000146211
2	chr9:96397629:A:C	96397629	NA,C	NA,A	NA,1	NA,-inf	NA,inf	NA,0.297031	0.000146204	0.000146207
2	chr9:96782175:T:C	96782175	NA,C	NA,T	NA,1	NA,-inf	NA,inf	NA,0.326256	0.000146185	0.000146188
2	chr9:96753642:C:A	96753642	NA,A	NA,C	NA,1	NA,-inf	NA,inf	NA,0.324366	0.000146162	0.000146166
2	chr9:96267007:C:T	96267007	NA,T	NA,C	NA,1	NA,inf	NA,inf	NA,0.364202	0.000146158	0.000146161
2	chr9:95885333:A:G	95885333	NA,G	NA,A	NA,1	NA,-inf	NA,inf	NA,0.323031	0.000146136	0.000146139
2	chr9:96656376:T:C	96656376	NA,C	NA,T	NA,1	NA,-inf	NA,inf	NA,0.326314	0.000145948	0.000145952
2	chr9:96783534:G:A	96783534	NA,A	NA,G	NA,1	NA,-inf	NA,inf	NA,0.324265	0.000145873	0.000145877
2	chr9:96179817:T:C	96179817	NA,C	NA,T	NA,1	NA,-inf	NA,inf	NA,0.336769	0.000145844	0.000145848
2	chr9:96391203:C:T	96391203	NA,T	NA,C	NA,1	NA,-inf	NA,inf	NA,0.294987	0.000145836	0.00014584
2	chr9:96069234:A:G	96069234	G,NA	A,NA	1,NA	inf,NA	inf,NA	1.00255,NA	0.000145753	0.000145759
2	chr9:96096730:A:G	96096730	NA,G	NA,A	NA,1	NA,inf	NA,inf	NA,0.318211	0.000145741	0.000145745
2	chr9:96783452:G:C	96783452	NA,C	NA,G	NA,1	NA,-inf	NA,inf	NA,0.323108	0.000145675	0.000145679
2	chr9:96794206:AT:A	96794206	NA,A	NA,AT	NA,1	NA,inf	NA,inf	NA,0.361831	0.000145666	0.000145669
2	chr9:96784421:T:C	96784421	NA,C	NA,T	NA,1	NA,-inf	NA,inf	NA,0.322883	0.000145637	0.000145641
2	chr9:96009436:C:T	96009436	NA,T	NA,C	NA,1	NA,inf	NA,inf	NA,0.322037	0.000145537	0.000145541
2	chr9:96504798:C:T	96504798	NA,T	NA,C	NA,1	NA,inf	NA,inf	NA,0.354734	0.00014553	0.000145533
2	chr9:96143912:C:T	96143912	NA,T	NA,C	NA,1	NA,-inf	NA,inf	NA,0.332568	0.000145529	0.000145533
2	chr9:96189709:G:A	96189709	NA,A	NA,G	NA,1	NA,inf	NA,inf	NA,0.323437	0.000145511	0.000145514
2	chr9:96425998:ATC:A	96425998	NA,A	NA,ATC	NA,1	NA,-inf	NA,inf	NA,0.293072	0.000145492	0.000145495
2	chr9:96111769:T:C	96111769	C,C	T,T	1,1	inf,inf	inf,inf	0.627018,1.0461	0.000145466	0.000145469
2	chr9:96713018:C:T	96713018	T,NA	C,NA	1,NA	inf,NA	inf,NA	0.479955,NA	0.000145461	0.000145463
2	chr9:95908376:G:A	95908376	NA,A	NA,G	NA,1	NA,inf	NA,inf	NA,0.318421	0.000145422	0.000145425
2	chr9:96285041:G:A	96285041	NA,A	NA,G	NA,1	NA,-inf	NA,inf	NA,0.39014	0.000145365	0.000145369
2	chr9:96894289:A:G	96894289	NA,G	NA,A	NA,1	NA,inf	NA,inf	NA,0.311694	0.000145134	0.000145137
2	chr9:96821763:C:T	96821763	NA,T	NA,C	NA,1	NA,inf	NA,inf	NA,0.358361	0.000145096	0.000145099
2	chr9:96305931:T:C	96305931	C,C	T,T	1,1	inf,inf	inf,inf	1.32689,0.800549	0.000145002	0.000145007
2	chr9:96630303:C:T	96630303	T,NA	C,NA	1,NA	inf,NA	inf,NA	0.471677,NA	0.000144947	0.000144949
2	chr9:96857210:G:A	96857210	NA,A	NA,G	NA,1	NA,inf	NA,inf	NA,0.342004	0.000144934	0.000144938
2	chr9:95956880:AC:A	95956880	NA,A	NA,AC	NA,1	NA,inf	NA,inf	NA,0.315497	0.000144925	0.000144929
2	chr9:95912786:C:A	95912786	NA,A	NA,C	NA,1	NA,inf	NA,inf	NA,0.315161	0.000144873	0.000144876
2	chr9:96208277:A:G	96208277	G,G	A,A	1,1	-inf,-inf	inf,inf	0.44694,0.769005	0.000144857	0.000144858
2	chr9:96430324:C:A	96430324	NA,A	NA,C	NA,1	NA,-inf	NA,inf	NA,0.28881	0.000144765	0.000144769
2	chr9:95883120:A:G	95883120	NA,G	NA,A	NA,1	NA,inf	NA,inf	NA,0.311717	0.000144761	0.000144764
2	chr9:96181217:C:T	96181217	T,NA	C,NA	1,NA	-inf,NA	inf,NA	0.507118,NA	0.000144745	0.000144747
2	chr9:95893416:T:C	95893416	NA,C	NA,T	NA,1	NA,inf	NA,inf	NA,0.314338	0.000144735	0.000144738
2	chr9:96384956:A:T	96384956	NA,T	NA,A	NA,1	NA,-inf	NA,inf	NA,0.30312	0.000144684	0.000144688
2	chr9:96669103:C:T	96669103	NA,T	NA,C	NA,1	NA,-inf	NA,inf	NA,0.324086	0.000144615	0.000144619
2	chr9:96661831:G:A	96661831	NA,A	NA,G	NA,1	NA,-inf	NA,inf	NA,0.288127	0.000144583	0.000144587
2	chr9:96204010:A:G	96204010	NA,G	NA,A	NA,1	NA,inf	NA,inf	NA,0.316934	0.000144532	0.000144536
2	chr9:96390405:G:C	96390405	NA,C	NA,G	NA,1	NA,inf	NA,inf	NA,0.337401	0.00014449	0.000144493
2	chr9:95912785:C:G	95912785	NA,G	NA,C	NA,1	NA,inf	NA,inf	NA,0.312848	0.000144482	0.000144485
2	chr9:96516232:C:T	96516232	NA,T	NA,C	NA,1	NA,inf	NA,inf	NA,0.343778	0.000144342	0.000144346
2	chr9:96831485:G:A	96831485	NA,A	NA,G	NA,1	NA,inf	NA,inf	NA,0.329497	0.00014432	0.000144323
2	chr9:96540306:C:T	96540306	NA,T	NA,C	NA,1	NA,inf	NA,inf	NA,0.292307	0.000144265	0.000144269
2	chr9:96183955:A:C	96183955	C,NA	A,NA	1,NA	-inf,NA	inf,NA	0.504928,NA	0.00014423	0.000144233
2	chr9:96814817:T:C	96814817	NA,C	NA,T	NA,1	NA,-inf	NA,inf	NA,0.316904	0.000144159	0.000144162
2	chr9:96360552:C:T	96360552	NA,T	NA,C	NA,1	NA,inf	NA,inf	NA,0.33904	0.000144157	0.00014416
2	chr9:96729333:G:C	96729333	NA,C	NA,G	NA,1	NA,-inf	NA,inf	NA,0.30232	0.000144112	0.000144115
2	chr9:96636470:T:C	96636470	NA,C	NA,T	NA,1	NA,inf	NA,inf	NA,0.26973	0.000144061	0.000144064
2	chr9:96833188:C:T	96833188	NA,T	NA,C	NA,1	NA,-inf	NA,inf	NA,0.313201	0.000144021	0.000144024
2	chr9:96079886:A:G	96079886	NA,G	NA,A	NA,1	NA,inf	NA,inf	NA,0.319926	0.000143965	0.000143969
2	chr9:96797142:C:T	96797142	NA,T	NA,C	NA,1	NA,inf	NA,inf	NA,0.350806	0.000143864	0.000143867
2	chr9:95961887:C:T	95961887	T,T	C,C	1,1	-inf,-inf	inf,inf	0.0817877,1.4423	0.000143856	0.000143859
2	chr9:96228392:T:G	96228392	G,G	T,T	1,1	-inf,-inf	inf,inf	1.60179,0.160638	0.00014379	0.000143795
2	chr9:96307653:A:G	96307653	G,G	A,A	1,1	inf,inf	inf,inf	1.32184,0.802991	0.000143731	0.000143737
2	chr9:96426616:A:G	96426616	NA,G	NA,A	NA,1	NA,-inf	NA,inf	NA,0.282195	0.000143609	0.000143612
2	chr9:96176200:A:G	96176200	G,NA	A,NA	1,NA	-inf,NA	inf,NA	0.517335,NA	0.000143606	0.000143608
2	chr9:96911486:G:A	96911486	NA,A	NA,G	NA,1	NA,inf	NA,inf	NA,0.345414	0.000143581	0.000143584
2	chr9:95859094:G:A	95859094	NA,A	NA,G	NA,1	NA,inf	NA,inf	NA,0.315423	0.000143558	0.000143562
2	chr9:96272949:A:G	96272949	NA,G	NA,A	NA,1	NA,inf	NA,inf	NA,0.315664	0.000143502	0.000143506
2	chr9:96177598:G:A	96177598	A,NA	G,NA	1,NA	-inf,NA	inf,NA	0.516174,NA	0.000143436	0.000143438
2	chr9:96019965:C:G	96019965	NA,G	NA,C	NA,1	NA,inf	NA,inf	NA,0.304034	0.00014343	0.000143433
2	chr9:96228040:T:A	96228040	A,A	T,T	1,1	-inf,-inf	inf,inf	1.60645,0.145776	0.000143336	0.000143341
2	chr9:96436072:GAAGAGAGAGA:G	96436072	NA,G	NA,GAAGAGAGAGA	NA,1	NA,-inf	NA,inf	NA,0.28158	0.000143315	0.000143318
2	chr9:96190250:C:T	96190250	T,NA	C,NA	1,NA	-inf,NA	inf,NA	0.503721,NA	0.000143299	0.000143301
2	chr9:96142609:G:T	96142609	NA,T	NA,G	NA,1	NA,inf	NA,inf	NA,0.320183	0.000143293	0.000143296
2	chr9:96761183:T:C	96761183	NA,C	NA,T	NA,1	NA,-inf	NA,inf	NA,0.312212	0.000143277	0.00014328
2	chr9:96324196:T:C	96324196	NA,C	NA,T	NA,1	NA,inf	NA,inf	NA,0.258066	0.000143223	0.000143227
2	chr9:95918553:G:A	95918553	A,NA	G,NA	1,NA	-inf,NA	inf,NA	0.723108,NA	0.000142979	0.000142982
2	chr9:96844972:C:G	96844972	NA,G	NA,C	NA,1	NA,-inf	NA,inf	NA,0.306086	0.000142827	0.000142831
2	chr9:96680302:A:AACAAATTATCCAGTCTCAGATATTCAGTTATAGCAACAGAAAATATACTAAGGCACCTTGGATTCAGTC	96680302	NA,AACAAATTATCCAGTCTCAGATATTCAGTTATAGCAACAGAAAATATACTAAGGCACCTTGGATTCAGTC	NA,A	NA,1	NA,inf	NA,inf	NA,0.264443	0.000142826	0.00014283
2	chr9:96163957:C:G	96163957	NA,G	NA,C	NA,1	NA,inf	NA,inf	NA,0.317821	0.000142764	0.000142768
2	chr9:96414894:T:A	96414894	NA,A	NA,T	NA,1	NA,-inf	NA,inf	NA,0.276827	0.000142717	0.00014272
2	chr9:96212044:A:G	96212044	G,G	A,A	1,1	inf,-inf	inf,inf	1.65858,0.403087	0.000142694	0.000142702
2	chr9:96423399:A:AT	96423399	NA,AT	NA,A	NA,1	NA,-inf	NA,inf	NA,0.276651	0.000142693	0.000142696
2	chr9:96424265:G:C	96424265	NA,C	NA,G	NA,1	NA,-inf	NA,inf	NA,0.276539	0.000142669	0.000142672
2	chr9:96887235:A:C	96887235	NA,C	NA,A	NA,1	NA,-inf	NA,inf	NA,0.306085	0.000142355	0.000142358
2	chr9:96048587:C:T	96048587	NA,T	NA,C	NA,1	NA,inf	NA,inf	NA,0.298625	0.000142198	0.000142202
2	chr9:96147907:C:T	96147907	NA,T	NA,C	NA,1	NA,inf	NA,inf	NA,0.324343	0.000142168	0.000142172
2	chr9:95913313:C:T	95913313	NA,T	NA,C	NA,1	NA,inf	NA,inf	NA,0.298773	0.000142082	0.000142085
2	chr9:96402232:G:A	96402232	NA,A	NA,G	NA,1	NA,-inf	NA,inf	NA,0.27312	0.000142079	0.000142082
2	chr9:96196689:T:C	96196689	NA,C	NA,T	NA,1	NA,inf	NA,inf	NA,0.302735	0.000141932	0.000141935
2	chr9:96833254:ATAAC:A	96833254	NA,A	NA,ATAAC	NA,1	NA,-inf	NA,inf	NA,0.300442	0.000141919	0.000141922
2	chr9:96636776:CCATT:C	96636776	NA,C	NA,CCATT	NA,1	NA,inf	NA,inf	NA,0.25619	0.000141882	0.000141886
2	chr9:95869894:T:C	95869894	C,NA	T,NA	1,NA	inf,NA	inf,NA	0.730828,NA	0.00014175	0.000141754
2	chr9:96777006:C:T	96777006	NA,T	NA,C	NA,1	NA,inf	NA,inf	NA,0.337336	0.000141667	0.00014167
2	chr9:96755915:A:G	96755915	NA,G	NA,A	NA,1	NA,-inf	NA,inf	NA,0.307309	0.000141642	0.000141645
2	chr9:96755546:T:C	96755546	NA,C	NA,T	NA,1	NA,-inf	NA,inf	NA,0.306896	0.000141577	0.000141581
2	chr9:96778427:G:A	96778427	A,A	G,G	1,1	inf,inf	inf,inf	0.995724,0.570689	0.000141572	0.000141575
2	chr9:96475269:A:G	96475269	NA,G	NA,A	NA,1	NA,-inf	NA,inf	NA,0.274015	0.000141524	0.000141528
2	chr9:96575483:C:T	96575483	NA,T	NA,C	NA,1	NA,inf	NA,inf	NA,0.318926	0.000141503	0.000141506
2	chr9:95908011:C:T	95908011	T,T	C,C	1,1	inf,inf	inf,inf	1.20374,0.487976	0.00014146	0.000141463
2	chr9:96240312:G:A	96240312	A,A	G,G	1,1	-inf,inf	inf,inf	1.63588,0.219722	0.000141448	0.000141454
2	chr9:96216541:AAAG:A	96216541	A,A	AAAG,AAAG	1,1	-inf,inf	inf,inf	1.57641,0.269062	0.000141374	0.00014138
2	chr9:96324930:C:T	96324930	T,T	C,C	1,1	inf,inf	inf,inf	3.79832,1.09677	0.000141353	0.000142061
2	chr9:96902072:C:T	96902072	NA,T	NA,C	NA,1	NA,-inf	NA,inf	NA,0.305353	0.000141346	0.000141349
2	chr9:96183056:T:C	96183056	C,NA	T,NA	1,NA	-inf,NA	inf,NA	0.494304,NA	0.000141317	0.000141319
2	chr9:95997976:C:T	95997976	NA,T	NA,C	NA,1	NA,inf	NA,inf	NA,0.302067	0.000141281	0.000141284
2	chr9:96162667:AACGGAGACCAGCAAC:A	96162667	NA,A	NA,AACGGAGACCAGCAAC	NA,1	NA,-inf	NA,inf	NA,0.296352	0.000141278	0.000141282
2	chr9:96145729:T:A	96145729	A,NA	T,NA	1,NA	-inf,NA	inf,NA	0.52436,NA	0.00014118	0.000141183
2	chr9:96501298:A:G	96501298	G,G	A,A	1,1	inf,inf	inf,inf	2.12409,1.10763	0.000141127	0.000141145
2	chr9:96234457:A:G	96234457	NA,G	NA,A	NA,1	NA,-inf	NA,inf	NA,0.271578	0.000141117	0.00014112
2	chr9:96560047:T:A	96560047	NA,A	NA,T	NA,1	NA,inf	NA,inf	NA,0.273244	0.000141036	0.000141039
2	chr9:96665989:G:T	96665989	NA,T	NA,G	NA,1	NA,inf	NA,inf	NA,0.318666	0.000141029	0.000141032
2	chr9:96762698:T:C	96762698	NA,C	NA,T	NA,1	NA,inf	NA,inf	NA,0.292992	0.000140917	0.00014092
2	chr9:96061304:G:A	96061304	NA,A	NA,G	NA,1	NA,inf	NA,inf	NA,0.294767	0.00014091	0.000140913
2	chr9:96734675:C:T	96734675	NA,T	NA,C	NA,1	NA,-inf	NA,inf	NA,0.290114	0.000140884	0.000140888
2	chr9:96491345:A:G	96491345	NA,G	NA,A	NA,1	NA,-inf	NA,inf	NA,0.289507	0.00014088	0.000140884
2	chr9:96604966:AG:A	96604966	NA,A	NA,AG	NA,1	NA,inf	NA,inf	NA,0.321026	0.000140875	0.000140878
2	chr9:96190463:AC:A	96190463	NA,A	NA,AC	NA,1	NA,inf	NA,inf	NA,0.2952	0.000140858	0.000140862
2	chr9:96080579:A:G	96080579	NA,G	NA,A	NA,1	NA,inf	NA,inf	NA,0.300484	0.000140851	0.000140854
2	chr9:96861103:A:T	96861103	NA,T	NA,A	NA,1	NA,-inf	NA,inf	NA,0.297754	0.000140764	0.000140768
2	chr9:96756962:A:C	96756962	NA,C	NA,A	NA,1	NA,-inf	NA,inf	NA,0.292878	0.000140757	0.000140761
2	chr9:96737895:C:T	96737895	NA,T	NA,C	NA,1	NA,inf	NA,inf	NA,0.31573	0.000140735	0.000140738
2	chr9:96079194:C:T	96079194	NA,T	NA,C	NA,1	NA,inf	NA,inf	NA,0.299012	0.00014062	0.000140623
2	chr9:96477770:T:C	96477770	NA,C	NA,T	NA,1	NA,-inf	NA,inf	NA,0.268488	0.00014062	0.000140623
2	chr9:96357127:G:A	96357127	NA,A	NA,G	NA,1	NA,-inf	NA,inf	NA,0.25793	0.000140613	0.000140617
2	chr9:96561046:C:A	96561046	NA,A	NA,C	NA,1	NA,inf	NA,inf	NA,0.269418	0.000140419	0.000140423
2	chr9:95854875:T:G	95854875	NA,G	NA,T	NA,1	NA,inf	NA,inf	NA,0.287687	0.000140373	0.000140376
2	chr9:96826717:A:G	96826717	NA,G	NA,A	NA,1	NA,-inf	NA,inf	NA,0.292889	0.000140286	0.00014029
2	chr9:96779383:G:C	96779383	NA,C	NA,G	NA,1	NA,-inf	NA,inf	NA,0.290124	0.00014026	0.000140264
2	chr9:96479412:AT:A	96479412	NA,A	NA,AT	NA,1	NA,inf	NA,inf	NA,0.272774	0.000140176	0.000140179
2	chr9:96287359:G:A	96287359	NA,A	NA,G	NA,1	NA,inf	NA,inf	NA,0.303991	0.000140163	0.000140166
2	chr9:96215531:G:A	96215531	NA,A	NA,G	NA,1	NA,-inf	NA,inf	NA,0.320518	0.000140133	0.000140137
2	chr9:96586286:C:T	96586286	NA,T	NA,C	NA,1	NA,inf	NA,inf	NA,0.296297	0.000140045	0.000140049
2	chr9:96291514:C:T	96291514	NA,T	NA,C	NA,1	NA,inf	NA,inf	NA,0.30313	0.000140021	0.000140024
2	chr9:96852308:A:T	96852308	NA,T	NA,A	NA,1	NA,-inf	NA,inf	NA,0.288383	0.000140015	0.000140019
2	chr9:96288040:A:G	96288040	NA,G	NA,A	NA,1	NA,inf	NA,inf	NA,0.302881	0.000139982	0.000139986
2	chr9:96180249:C:T	96180249	NA,T	NA,C	NA,1	NA,inf	NA,inf	NA,0.289624	0.00013989	0.000139893
2	chr9:96878044:G:A	96878044	NA,A	NA,G	NA,1	NA,inf	NA,inf	NA,0.266306	0.000139873	0.000139876
2	chr9:96306784:T:G	96306784	G,G	T,T	1,1	inf,inf	inf,inf	1.30104,0.805746	0.000139863	0.000139869
2	chr9:96436047:AAAAAT:A	96436047	A,NA	AAAAAT,NA	1,NA	-inf,NA	inf,NA	0.426897,NA	0.00013979	0.000139792
2	chr9:96819158:T:C	96819158	NA,C	NA,T	NA,1	NA,-inf	NA,inf	NA,0.28958	0.000139787	0.00013979
2	chr9:96362203:G:A	96362203	NA,A	NA,G	NA,1	NA,inf	NA,inf	NA,0.308002	0.000139757	0.00013976
2	chr9:96682595:A:G	96682595	G,NA	A,NA	1,NA	inf,NA	inf,NA	1.00046,NA	0.000139749	0.000139754
2	chr9:96496809:C:T	96496809	NA,T	NA,C	NA,1	NA,inf	NA,inf	NA,0.318516	0.000139724	0.000139727
2	chr9:96162294:G:T	96162294	NA,T	NA,G	NA,1	NA,-inf	NA,inf	NA,0.290037	0.000139708	0.000139712
2	chr9:96669717:C:T	96669717	NA,T	NA,C	NA,1	NA,-inf	NA,inf	NA,0.26159	0.000139666	0.000139669
2	chr9:96641909:G:T	96641909	NA,T	NA,G	NA,1	NA,inf	NA,inf	NA,0.257086	0.0001396	0.000139603
2	chr9:96881390:T:C	96881390	NA,C	NA,T	NA,1	NA,-inf	NA,inf	NA,0.286688	0.000139598	0.000139602
2	chr9:96537815:C:T	96537815	NA,T	NA,C	NA,1	NA,inf	NA,inf	NA,0.264261	0.000139595	0.000139598
2	chr9:96126823:G:C	96126823	NA,C	NA,G	NA,1	NA,inf	NA,inf	NA,0.282639	0.000139574	0.000139578
2	chr9:96202237:C:G	96202237	NA,G	NA,C	NA,1	NA,-inf	NA,inf	NA,0.288687	0.00013955	0.000139554
2	chr9:95855656:A:G	95855656	NA,G	NA,A	NA,1	NA,inf	NA,inf	NA,0.28487	0.000139545	0.000139548
2	chr9:96749561:G:T	96749561	NA,T	NA,G	NA,1	NA,inf	NA,inf	NA,0.284028	0.000139517	0.000139521
2	chr9:96665075:A:G	96665075	NA,G	NA,A	NA,1	NA,-inf	NA,inf	NA,0.255422	0.000139498	0.000139501
2	chr9:96134674:T:C	96134674	NA,C	NA,T	NA,1	NA,-inf	NA,inf	NA,0.294998	0.00013941	0.000139414
2	chr9:96096328:T:C	96096328	NA,C	NA,T	NA,1	NA,inf	NA,inf	NA,0.285931	0.000139369	0.000139372
2	chr9:96654678:C:T	96654678	NA,T	NA,C	NA,1	NA,-inf	NA,inf	NA,0.254708	0.000139341	0.000139345
2	chr9:96183871:G:A	96183871	A,NA	G,NA	1,NA	-inf,NA	inf,NA	0.486971,NA	0.000139328	0.000139331
2	chr9:96379107:G:A	96379107	NA,A	NA,G	NA,1	NA,-inf	NA,inf	NA,0.258981	0.000139303	0.000139306
2	chr9:96110026:T:C	96110026	NA,C	NA,T	NA,1	NA,-inf	NA,inf	NA,0.291505	0.000139301	0.000139304
2	chr9:96867591:C:T	96867591	NA,T	NA,C	NA,1	NA,-inf	NA,inf	NA,0.299405	0.000139217	0.000139221
2	chr9:96331399:C:T	96331399	T,T	C,C	1,1	inf,inf	inf,inf	3.82302,1.07362	0.000139202	0.000139921
2	chr9:96751932:A:C	96751932	NA,C	NA,A	NA,1	NA,inf	NA,inf	NA,0.320379	0.000139092	0.000139095
2	chr9:95877391:C:T	95877391	NA,T	NA,C	NA,1	NA,inf	NA,inf	NA,0.279348	0.000139089	0.000139093
2	chr9:96124853:G:A	96124853	NA,A	NA,G	NA,1	NA,inf	NA,inf	NA,0.281089	0.000139064	0.000139068
2	chr9:96824357:C:T	96824357	NA,T	NA,C	NA,1	NA,inf	NA,inf	NA,0.31916	0.000139042	0.000139045
2	chr9:96817391:A:T	96817391	NA,T	NA,A	NA,1	NA,-inf	NA,inf	NA,0.2846	0.000138981	0.000138984
2	chr9:96143639:T:C	96143639	NA,C	NA,T	NA,1	NA,inf	NA,inf	NA,0.282573	0.000138946	0.000138949
2	chr9:96391557:A:G	96391557	NA,G	NA,A	NA,1	NA,inf	NA,inf	NA,0.297251	0.000138931	0.000138934
2	chr9:96520992:G:A	96520992	NA,A	NA,G	NA,1	NA,inf	NA,inf	NA,0.260049	0.000138875	0.000138878
2	chr9:96798352:A:C	96798352	NA,C	NA,A	NA,1	NA,-inf	NA,inf	NA,0.280844	0.000138862	0.000138866
2	chr9:96190061:C:T	96190061	NA,T	NA,C	NA,1	NA,inf	NA,inf	NA,0.281525	0.000138759	0.000138762
2	chr9:96814142:G:C	96814142	NA,C	NA,G	NA,1	NA,inf	NA,inf	NA,0.299152	0.000138724	0.000138727
2	chr9:96882026:T:C	96882026	NA,C	NA,T	NA,1	NA,-inf	NA,inf	NA,0.280736	0.000138692	0.000138695
2	chr9:96233108:G:C	96233108	C,C	G,G	1,1	-inf,inf	inf,inf	1.60122,0.102342	0.000138688	0.000138693
2	chr9:96601410:T:C	96601410	NA,C	NA,T	NA,1	NA,inf	NA,inf	NA,0.287553	0.000138616	0.00013862
2	chr9:96749556:AG:A	96749556	NA,A	NA,AG	NA,1	NA,inf	NA,inf	NA,0.27817	0.000138613	0.000138616
2	chr9:96108064:G:T	96108064	NA,T	NA,G	NA,1	NA,-inf	NA,inf	NA,0.286917	0.000138601	0.000138604
2	chr9:95936548:T:C	95936548	NA,C	NA,T	NA,1	NA,inf	NA,inf	NA,0.276626	0.000138597	0.000138601
2	chr9:95936230:C:A	95936230	NA,A	NA,C	NA,1	NA,inf	NA,inf	NA,0.276277	0.000138544	0.000138548
2	chr9:96760388:A:G	96760388	NA,G	NA,A	NA,1	NA,inf	NA,inf	NA,0.273156	0.000138503	0.000138506
2	chr9:96646034:C:T	96646034	NA,T	NA,C	NA,1	NA,inf	NA,inf	NA,0.296353	0.000138487	0.00013849
2	chr9:96315120:T:C	96315120	NA,C	NA,T	NA,1	NA,-inf	NA,inf	NA,0.33963	0.000138477	0.00013848
2	chr9:95906070:G:A	95906070	NA,A	NA,G	NA,1	NA,inf	NA,inf	NA,0.275702	0.000138457	0.00013846
2	chr9:96064897:G:C	96064897	NA,C	NA,G	NA,1	NA,inf	NA,inf	NA,0.271853	0.000138388	0.000138391
2	chr9:96315392:C:T	96315392	NA,T	NA,C	NA,1	NA,-inf	NA,inf	NA,0.338896	0.00013837	0.000138373
2	chr9:96001710:G:A	96001710	NA,A	NA,G	NA,1	NA,inf	NA,inf	NA,0.27671	0.000138347	0.00013835
2	chr9:96903730:T:C	96903730	C,NA	T,NA	1,NA	inf,NA	inf,NA	0.451998,NA	0.000138328	0.00013833
2	chr9:95902211:C:G	95902211	NA,G	NA,C	NA,1	NA,inf	NA,inf	NA,0.274833	0.000138325	0.000138329
2	chr9:96854542:G:T	96854542	NA,T	NA,G	NA,1	NA,inf	NA,inf	NA,0.296239	0.000138293	0.000138297
2	chr9:96579019:T:C	96579019	NA,C	NA,T	NA,1	NA,-inf	NA,inf	NA,0.238565	0.000138282	0.000138285
2	chr9:96019315:C:T	96019315	NA,T	NA,C	NA,1	NA,inf	NA,inf	NA,0.271445	0.000138277	0.00013828
2	chr9:96303265:A:G	96303265	G,G	A,A	1,1	inf,inf	inf,inf	1.31755,0.769786	0.000138266	0.000138272
2	chr9:96793305:C:T	96793305	NA,T	NA,C	NA,1	NA,-inf	NA,inf	NA,0.277373	0.000138228	0.000138232
2	chr9:96775759:G:A	96775759	NA,A	NA,G	NA,1	NA,inf	NA,inf	NA,0.274683	0.000138089	0.000138092
2	chr9:96744451:C:A	96744451	NA,A	NA,C	NA,1	NA,-inf	NA,inf	NA,0.275863	0.000138062	0.000138065
2	chr9:96871131:G:A	96871131	A,A	G,G	1,1	inf,-inf	inf,inf	1.20926,0.0440519	0.000137975	0.000137978
2	chr9:96071365:G:A	96071365	NA,A	NA,G	NA,1	NA,inf	NA,inf	NA,0.281672	0.000137958	0.000137962
2	chr9:96632581:A:G	96632581	NA,G	NA,A	NA,1	NA,-inf	NA,inf	NA,0.260359	0.000137954	0.000137958
2	chr9:96632030:G:A	96632030	NA,A	NA,G	NA,1	NA,inf	NA,inf	NA,0.314127	0.000137912	0.000137915
2	chr9:96106047:G:A	96106047	NA,A	NA,G	NA,1	NA,-inf	NA,inf	NA,0.281733	0.000137832	0.000137836
2	chr9:96103938:G:A	96103938	NA,A	NA,G	NA,1	NA,inf	NA,inf	NA,0.281663	0.000137765	0.000137769
2	chr9:96084926:C:T	96084926	NA,T	NA,C	NA,1	NA,-inf	NA,inf	NA,0.281652	0.000137755	0.000137758
2	chr9:96059135:T:C	96059135	NA,C	NA,T	NA,1	NA,-inf	NA,inf	NA,0.274562	0.000137706	0.00013771
2	chr9:96640123:A:T	96640123	NA,T	NA,A	NA,1	NA,inf	NA,inf	NA,0.299082	0.00013766	0.000137663
2	chr9:96694379:A:T	96694379	NA,T	NA,A	NA,1	NA,-inf	NA,inf	NA,0.263903	0.00013762	0.000137623
2	chr9:96916507:G:A	96916507	NA,A	NA,G	NA,1	NA,-inf	NA,inf	NA,0.275154	0.000137544	0.000137547
2	chr9:96891636:T:G	96891636	NA,G	NA,T	NA,1	NA,-inf	NA,inf	NA,0.273301	0.000137511	0.000137515
2	chr9:96599337:C:T	96599337	NA,T	NA,C	NA,1	NA,inf	NA,inf	NA,0.241709	0.000137474	0.000137477
2	chr9:96781905:T:C	96781905	C,C	T,T	1,1	inf,inf	inf,inf	0.988844,0.539169	0.000137434	0.000137436
2	chr9:96083381:C:A	96083381	NA,A	NA,C	NA,1	NA,-inf	NA,inf	NA,0.273164	0.000137426	0.000137429
2	chr9:96776547:G:A	96776547	NA,A	NA,G	NA,1	NA,inf	NA,inf	NA,0.270055	0.0001374	0.000137403
2	chr9:96086582:C:A	96086582	NA,A	NA,C	NA,1	NA,inf	NA,inf	NA,0.274529	0.000137321	0.000137324
2	chr9:96079583:T:C	96079583	NA,C	NA,T	NA,1	NA,-inf	NA,inf	NA,0.275019	0.000137268	0.000137271
2	chr9:96631776:C:G	96631776	NA,G	NA,C	NA,1	NA,inf	NA,inf	NA,0.253673	0.000137217	0.00013722
2	chr9:96521136:C:T	96521136	NA,T	NA,C	NA,1	NA,inf	NA,inf	NA,0.249248	0.000137217	0.00013722
2	chr9:95873901:G:C	95873901	C,C	G,G	1,1	-inf,-inf	inf,inf	0.150504,1.36293	0.000137214	0.000137217
2	chr9:96770547:G:A	96770547	NA,A	NA,G	NA,1	NA,inf	NA,inf	NA,0.268683	0.000137199	0.000137203
2	chr9:96926221:G:C	96926221	NA,C	NA,G	NA,1	NA,inf	NA,inf	NA,0.251331	0.000137049	0.000137052
2	chr9:95910804:A:G	95910804	NA,G	NA,A	NA,1	NA,-inf	NA,inf	NA,0.266519	0.000137027	0.000137031
2	chr9:96088714:G:A	96088714	NA,A	NA,G	NA,1	NA,inf	NA,inf	NA,0.273945	0.000136938	0.000136941
2	chr9:95990209:T:G	95990209	NA,G	NA,T	NA,1	NA,inf	NA,inf	NA,0.267629	0.000136897	0.0001369
2	chr9:96761317:T:C	96761317	NA,C	NA,T	NA,1	NA,inf	NA,inf	NA,0.259569	0.000136853	0.000136857
2	chr9:96883700:G:A	96883700	NA,A	NA,G	NA,1	NA,-inf	NA,inf	NA,0.26873	0.000136845	0.000136848
2	chr9:96781550:T:G	96781550	NA,G	NA,T	NA,1	NA,-inf	NA,inf	NA,0.29635	0.000136732	0.000136735
2	chr9:96757223:G:A	96757223	NA,A	NA,G	NA,1	NA,inf	NA,inf	NA,0.258048	0.000136669	0.000136672
2	chr9:96312130:A:G	96312130	NA,G	NA,A	NA,1	NA,-inf	NA,inf	NA,0.2503	0.000136626	0.000136629
2	chr9:96297636:C:T	96297636	NA,T	NA,C	NA,1	NA,-inf	NA,inf	NA,0.279332	0.000136261	0.000136264
2	chr9:96299088:G:T	96299088	NA,T	NA,G	NA,1	NA,-inf	NA,inf	NA,0.279238	0.000136248	0.000136251
2	chr9:96677524:G:A	96677524	NA,A	NA,G	NA,1	NA,-inf	NA,inf	NA,0.270422	0.000136225	0.000136228
2	chr9:96662391:C:T	96662391	NA,T	NA,C	NA,1	NA,-inf	NA,inf	NA,0.234214	0.000136197	0.000136201
2	chr9:96492123:C:T	96492123	NA,T	NA,C	NA,1	NA,inf	NA,inf	NA,0.282969	0.000136177	0.00013618
2	chr9:96016542:G:A	96016542	NA,A	NA,G	NA,1	NA,inf	NA,inf	NA,0.265788	0.000136174	0.000136177
2	chr9:96850931:G:C	96850931	NA,C	NA,G	NA,1	NA,-inf	NA,inf	NA,0.260677	0.000136124	0.000136127
2	chr9:96199266:C:T	96199266	NA,T	NA,C	NA,1	NA,-inf	NA,inf	NA,0.265901	0.00013609	0.000136093
2	chr9:96266647:G:C	96266647	NA,C	NA,G	NA,1	NA,inf	NA,inf	NA,0.297355	0.000136017	0.00013602
2	chr9:96689159:T:C	96689159	NA,C	NA,T	NA,1	NA,inf	NA,inf	NA,0.287493	0.000136002	0.000136005
2	chr9:96362843:TTC:T	96362843	NA,T	NA,TTC	NA,1	NA,-inf	NA,inf	NA,0.226706	0.000136001	0.000136004
2	chr9:96742877:C:A	96742877	NA,A	NA,C	NA,1	NA,inf	NA,inf	NA,0.270645	0.000135995	0.000135999
2	chr9:96163066:G:A	96163066	NA,A	NA,G	NA,1	NA,inf	NA,inf	NA,0.253891	0.000135947	0.00013595
2	chr9:96749345:T:G	96749345	NA,G	NA,T	NA,1	NA,-inf	NA,inf	NA,0.269476	0.000135947	0.00013595
2	chr9:96916534:C:T	96916534	T,NA	C,NA	1,NA	-inf,NA	inf,NA	0.429332,NA	0.000135912	0.000135914
2	chr9:96004620:C:A	96004620	NA,A	NA,C	NA,1	NA,inf	NA,inf	NA,0.26207	0.000135903	0.000135906
2	chr9:96775487:A:G	96775487	NA,G	NA,A	NA,1	NA,inf	NA,inf	NA,0.253016	0.000135876	0.000135879
2	chr9:96594837:G:A	96594837	NA,A	NA,G	NA,1	NA,-inf	NA,inf	NA,0.222848	0.000135876	0.000135879
2	chr9:96741210:GTT:G	96741210	NA,G	NA,GTT	NA,1	NA,-inf	NA,inf	NA,0.274332	0.000135867	0.00013587
2	chr9:96815387:A:G	96815387	NA,G	NA,A	NA,1	NA,-inf	NA,inf	NA,0.260777	0.000135864	0.000135867
2	chr9:96872237:A:C	96872237	NA,C	NA,A	NA,1	NA,-inf	NA,inf	NA,0.26149	0.000135852	0.000135855
2	chr9:96057687:T:C	96057687	C,C	T,T	1,1	inf,-inf	inf,inf	1.06585,0.90176	0.000135753	0.000135758
2	chr9:96377773:A:C	96377773	NA,C	NA,A	NA,1	NA,-inf	NA,inf	NA,0.230004	0.000135697	0.0001357
2	chr9:96523766:T:G	96523766	NA,G	NA,T	NA,1	NA,inf	NA,inf	NA,0.237522	0.000135524	0.000135528
2	chr9:96181524:A:C	96181524	NA,C	NA,A	NA,1	NA,-inf	NA,inf	NA,0.275569	0.000135465	0.000135468
2	chr9:96907963:C:T	96907963	NA,T	NA,C	NA,1	NA,-inf	NA,inf	NA,0.258802	0.000135451	0.000135455
2	chr9:96862893:G:T	96862893	NA,T	NA,G	NA,1	NA,-inf	NA,inf	NA,0.255471	0.000135402	0.000135405
2	chr9:96594001:A:G	96594001	NA,G	NA,A	NA,1	NA,-inf	NA,inf	NA,0.218496	0.000135209	0.000135212
2	chr9:96020638:G:A	96020638	NA,A	NA,G	NA,1	NA,inf	NA,inf	NA,0.250669	0.000135206	0.000135209
2	chr9:96530754:G:A	96530754	NA,A	NA,G	NA,1	NA,-inf	NA,inf	NA,0.213338	0.000135168	0.000135171
2	chr9:96060092:T:C	96060092	NA,C	NA,T	NA,1	NA,inf	NA,inf	NA,0.257383	0.000135093	0.000135096
2	chr9:96302506:T:A	96302506	NA,A	NA,T	NA,1	NA,-inf	NA,inf	NA,0.253015	0.000135086	0.000135089
2	chr9:96633077:A:T	96633077	NA,T	NA,A	NA,1	NA,inf	NA,inf	NA,0.238771	0.000135027	0.00013503
2	chr9:96364322:G:A	96364322	NA,A	NA,G	NA,1	NA,inf	NA,inf	NA,0.274921	0.000134981	0.000134985
2	chr9:96594980:G:A	96594980	A,NA	G,NA	1,NA	inf,NA	inf,NA	1.18926,NA	0.000134932	0.00013494
2	chr9:96767535:G:A	96767535	NA,A	NA,G	NA,1	NA,inf	NA,inf	NA,0.246297	0.000134921	0.000134924
2	chr9:96831850:C:T	96831850	NA,T	NA,C	NA,1	NA,-inf	NA,inf	NA,0.254396	0.000134837	0.00013484
2	chr9:96168139:T:C	96168139	NA,C	NA,T	NA,1	NA,inf	NA,inf	NA,0.257184	0.000134822	0.000134825
2	chr9:96829446:T:C	96829446	NA,C	NA,T	NA,1	NA,inf	NA,inf	NA,0.272114	0.000134822	0.000134825
2	chr9:96094685:G:T	96094685	NA,T	NA,G	NA,1	NA,inf	NA,inf	NA,0.256272	0.000134805	0.000134808
2	chr9:96631696:G:T	96631696	NA,T	NA,G	NA,1	NA,inf	NA,inf	NA,0.205151	0.000134785	0.000134788
2	chr9:96001056:T:C	96001056	NA,C	NA,T	NA,1	NA,inf	NA,inf	NA,0.254174	0.000134784	0.000134787
2	chr9:96863358:A:T	96863358	NA,T	NA,A	NA,1	NA,-inf	NA,inf	NA,0.258116	0.000134741	0.000134744
2	chr9:96880405:C:T	96880405	NA,T	NA,C	NA,1	NA,-inf	NA,inf	NA,0.234404	0.000134705	0.000134708
2	chr9:95853125:G:A	95853125	A,A	G,G	1,1	-inf,-inf	inf,inf	0.149912,1.35439	0.000134679	0.000134682
2	chr9:96001709:C:T	96001709	NA,T	NA,C	NA,1	NA,inf	NA,inf	NA,0.253392	0.000134675	0.000134678
2	chr9:96706411:G:A	96706411	NA,A	NA,G	NA,1	NA,-inf	NA,inf	NA,0.264572	0.000134457	0.00013446
2	chr9:96771773:A:G	96771773	NA,G	NA,A	NA,1	NA,inf	NA,inf	NA,0.242825	0.000134432	0.000134435
2	chr9:96194206:A:G	96194206	G,NA	A,NA	1,NA	-inf,NA	inf,NA	0.469132,NA	0.00013427	0.000134273
2	chr9:96210012:A:T	96210012	NA,T	NA,A	NA,1	NA,inf	NA,inf	NA,0.249199	0.000134234	0.000134237
2	chr9:96927700:G:C	96927700	NA,C	NA,G	NA,1	NA,inf	NA,inf	NA,0.244588	0.000134119	0.000134123
2	chr9:95994405:C:T	95994405	NA,T	NA,C	NA,1	NA,-inf	NA,inf	NA,0.255214	0.000134097	0.0001341
2	chr9:96665971:C:T	96665971	NA,T	NA,C	NA,1	NA,-inf	NA,inf	NA,0.211571	0.000133975	0.000133978
2	chr9:96854475:C:T	96854475	NA,T	NA,C	NA,1	NA,-inf	NA,inf	NA,0.245385	0.000133964	0.000133967
2	chr9:96743905:C:T	96743905	NA,T	NA,C	NA,1	NA,-inf	NA,inf	NA,0.247223	0.000133938	0.000133941
2	chr9:96769530:T:C	96769530	NA,C	NA,T	NA,1	NA,inf	NA,inf	NA,0.239198	0.000133926	0.000133929
2	chr9:96764628:G:A	96764628	NA,A	NA,G	NA,1	NA,inf	NA,inf	NA,0.245616	0.000133873	0.000133876
2	chr9:96822085:T:C	96822085	C,NA	T,NA	1,NA	inf,NA	inf,NA	0.046208,NA	0.000133775	0.000133777
2	chr9:96762968:A:G	96762968	NA,G	NA,A	NA,1	NA,inf	NA,inf	NA,0.237642	0.000133718	0.000133721
2	chr9:96088948:G:A	96088948	NA,A	NA,G	NA,1	NA,-inf	NA,inf	NA,0.252001	0.00013369	0.000133693
2	chr9:96325614:C:T	96325614	T,T	C,C	1,1	inf,inf	inf,inf	3.83386,1.04167	0.000133678	0.00013438
2	chr9:96873266:C:A	96873266	A,A	C,C	1,1	inf,-inf	inf,inf	1.19175,0.0552477	0.000133621	0.000133623
2	chr9:96587363:C:T	96587363	NA,T	NA,C	NA,1	NA,inf	NA,inf	NA,0.251409	0.000133575	0.000133578
2	chr9:96856237:C:T	96856237	NA,T	NA,C	NA,1	NA,-inf	NA,inf	NA,0.246609	0.000133511	0.000133514
2	chr9:96197845:C:T	96197845	NA,T	NA,C	NA,1	NA,-inf	NA,inf	NA,0.247464	0.000133467	0.000133471
2	chr9:96877366:G:A	96877366	NA,A	NA,G	NA,1	NA,inf	NA,inf	NA,0.261909	0.000133455	0.000133458
2	chr9:96735452:A:T	96735452	NA,T	NA,A	NA,1	NA,inf	NA,inf	NA,0.24003	0.000133361	0.000133365
2	chr9:96135003:T:C	96135003	NA,C	NA,T	NA,1	NA,inf	NA,inf	NA,0.248482	0.000133235	0.000133238
2	chr9:96117048:G:A	96117048	NA,A	NA,G	NA,1	NA,inf	NA,inf	NA,0.240528	0.000133158	0.000133161
2	chr9:96600278:A:T	96600278	NA,T	NA,A	NA,1	NA,-inf	NA,inf	NA,0.290296	0.000133144	0.000133147
2	chr9:95888927:G:A	95888927	NA,A	NA,G	NA,1	NA,-inf	NA,inf	NA,0.246267	0.00013313	0.000133133
2	chr9:96770011:T:C	96770011	NA,C	NA,T	NA,1	NA,inf	NA,inf	NA,0.239972	0.000133114	0.000133117
2	chr9:96760424:G:A	96760424	NA,A	NA,G	NA,1	NA,inf	NA,inf	NA,0.23293	0.000133071	0.000133074
2	chr9:96630293:G:A	96630293	NA,A	NA,G	NA,1	NA,inf	NA,inf	NA,0.224701	0.00013307	0.000133073
2	chr9:96663224:G:A	96663224	NA,A	NA,G	NA,1	NA,-inf	NA,inf	NA,0.217178	0.000133064	0.000133067
2	chr9:96735521:G:A	96735521	NA,A	NA,G	NA,1	NA,inf	NA,inf	NA,0.237861	0.000133063	0.000133066
2	chr9:96445298:T:C	96445298	NA,C	NA,T	NA,1	NA,-inf	NA,inf	NA,0.235961	0.000133046	0.000133049
2	chr9:96673459:C:T	96673459	NA,T	NA,C	NA,1	NA,-inf	NA,inf	NA,0.228215	0.000133039	0.000133042
2	chr9:96328038:A:C	96328038	NA,C	NA,A	NA,1	NA,inf	NA,inf	NA,0.198326	0.000133021	0.000133024
2	chr9:96344670:A:C	96344670	NA,C	NA,A	NA,1	NA,inf	NA,inf	NA,0.260449	0.000132995	0.000132999
2	chr9:96905982:G:A	96905982	NA,A	NA,G	NA,1	NA,inf	NA,inf	NA,0.271536	0.000132988	0.000132992
2	chr9:96759891:T:C	96759891	NA,C	NA,T	NA,1	NA,inf	NA,inf	NA,0.238259	0.000132882	0.000132885
2	chr9:96761487:A:ACACT	96761487	NA,ACACT	NA,A	NA,1	NA,inf	NA,inf	NA,0.237765	0.000132815	0.000132818
2	chr9:95918922:C:T	95918922	NA,T	NA,C	NA,1	NA,inf	NA,inf	NA,0.236034	0.000132811	0.000132814
2	chr9:96567843:A:G	96567843	NA,G	NA,A	NA,1	NA,inf	NA,inf	NA,0.225998	0.000132758	0.000132761
2	chr9:96569255:A:C	96569255	NA,C	NA,A	NA,1	NA,inf	NA,inf	NA,0.247332	0.000132709	0.000132712
2	chr9:95867168:T:C	95867168	C,C	T,T	1,1	-inf,-inf	inf,inf	0.155397,1.34185	0.000132622	0.000132625
2	chr9:96887916:A:G	96887916	NA,G	NA,A	NA,1	NA,inf	NA,inf	NA,0.234329	0.000132604	0.000132607
2	chr9:96899864:G:A	96899864	NA,A	NA,G	NA,1	NA,-inf	NA,inf	NA,0.244804	0.000132583	0.000132586
2	chr9:96842169:A:G	96842169	NA,G	NA,A	NA,1	NA,-inf	NA,inf	NA,0.239183	0.000132522	0.000132525
2	chr9:96923210:G:A	96923210	NA,A	NA,G	NA,1	NA,inf	NA,inf	NA,0.229695	0.000132513	0.000132516
2	chr9:96873992:T:C	96873992	NA,C	NA,T	NA,1	NA,-inf	NA,inf	NA,0.237346	0.000132485	0.000132488
2	chr9:96353417:G:A	96353417	NA,A	NA,G	NA,1	NA,-inf	NA,inf	NA,0.201631	0.000132393	0.000132396
2	chr9:96030833:C:T	96030833	NA,T	NA,C	NA,1	NA,inf	NA,inf	NA,0.226148	0.000132332	0.000132335
2	chr9:96795461:C:T	96795461	NA,T	NA,C	NA,1	NA,inf	NA,inf	NA,0.254768	0.000132272	0.000132275
2	chr9:96716587:C:T	96716587	NA,T	NA,C	NA,1	NA,-inf	NA,inf	NA,0.239511	0.000132259	0.000132262
2	chr9:96359906:T:C	96359906	NA,C	NA,T	NA,1	NA,-inf	NA,inf	NA,0.206075	0.000132254	0.000132258
2	chr9:96195318:C:T	96195318	NA,T	NA,C	NA,1	NA,inf	NA,inf	NA,0.22598	0.000132221	0.000132224
2	chr9:96225578:A:C	96225578	NA,C	NA,A	NA,1	NA,inf	NA,inf	NA,0.225817	0.000132214	0.000132217
2	chr9:96723337:A:C	96723337	NA,C	NA,A	NA,1	NA,-inf	NA,inf	NA,0.226224	0.000132169	0.000132172
2	chr9:96781109:T:C	96781109	NA,C	NA,T	NA,1	NA,inf	NA,inf	NA,0.253611	0.000132075	0.000132078
2	chr9:96843350:A:G	96843350	NA,G	NA,A	NA,1	NA,-inf	NA,inf	NA,0.235547	0.000132056	0.000132059
2	chr9:96257628:C:A	96257628	NA,A	NA,C	NA,1	NA,inf	NA,inf	NA,0.240159	0.000132054	0.000132057
2	chr9:96291207:C:A	96291207	NA,A	NA,C	NA,1	NA,inf	NA,inf	NA,0.267025	0.000132023	0.000132026
2	chr9:96052633:G:A	96052633	NA,A	NA,G	NA,1	NA,inf	NA,inf	NA,0.240377	0.000132017	0.00013202
2	chr9:96787749:A:G	96787749	NA,G	NA,A	NA,1	NA,inf	NA,inf	NA,0.25038	0.000131954	0.000131957
2	chr9:95863657:C:T	95863657	NA,T	NA,C	NA,1	NA,inf	NA,inf	NA,0.229023	0.000131908	0.000131912
2	chr9:95955806:T:A	95955806	A,NA	T,NA	1,NA	-inf,NA	inf,NA	0.647039,NA	0.000131898	0.000131901
2	chr9:96004448:A:G	96004448	NA,G	NA,A	NA,1	NA,-inf	NA,inf	NA,0.232604	0.000131894	0.000131898
2	chr9:96837148:T:C	96837148	NA,C	NA,T	NA,1	NA,-inf	NA,inf	NA,0.232933	0.000131715	0.000131719
2	chr9:96030855:C:T	96030855	NA,T	NA,C	NA,1	NA,inf	NA,inf	NA,0.221329	0.000131688	0.000131691
2	chr9:96845338:T:C	96845338	NA,C	NA,T	NA,1	NA,-inf	NA,inf	NA,0.23919	0.000131683	0.000131686
2	chr9:96548332:A:T	96548332	NA,T	NA,A	NA,1	NA,-inf	NA,inf	NA,0.190958	0.000131572	0.000131575
2	chr9:96774596:A:C	96774596	NA,C	NA,A	NA,1	NA,inf	NA,inf	NA,0.221588	0.000131538	0.000131541
2	chr9:96566320:G:A	96566320	NA,A	NA,G	NA,1	NA,inf	NA,inf	NA,0.23705	0.000131533	0.000131536
2	chr9:96159773:C:T	96159773	NA,T	NA,C	NA,1	NA,inf	NA,inf	NA,0.228385	0.000131506	0.000131509
2	chr9:96059244:T:C	96059244	NA,C	NA,T	NA,1	NA,inf	NA,inf	NA,0.228113	0.000131505	0.000131509
2	chr9:96789436:A:G	96789436	G,G	A,A	1,1	inf,inf	inf,inf	0.760164,0.590105	0.000131448	0.00013145
2	chr9:96424013:T:C	96424013	NA,C	NA,T	NA,1	NA,-inf	NA,inf	NA,0.22215	0.000131442	0.000131445
2	chr9:96887633:A:G	96887633	NA,G	NA,A	NA,1	NA,-inf	NA,inf	NA,0.229336	0.000131432	0.000131435
2	chr9:96244796:C:T	96244796	NA,T	NA,C	NA,1	NA,inf	NA,inf	NA,0.213465	0.000131382	0.000131385
2	chr9:96011786:T:C	96011786	NA,C	NA,T	NA,1	NA,inf	NA,inf	NA,0.225213	0.00013129	0.000131293
2	chr9:96023489:T:A	96023489	NA,A	NA,T	NA,1	NA,-inf	NA,inf	NA,0.223377	0.000131259	0.000131263
2	chr9:96005486:G:A	96005486	NA,A	NA,G	NA,1	NA,inf	NA,inf	NA,0.221996	0.00013118	0.000131184
```
