## Supplementary material for "Characterization of shared and ancestry-specific signals driving complex traits using multi-ancestry fine-mapping": susiex_nc2.cs80.snp

```
BP	SNP	PIP(CS1)	LogBF(CS1,Pop1)	LogBF(CS1,Pop2)	PIP(CS2)	LogBF(CS2,Pop1)	LogBF(CS2,Pop2)
95827732	chr9:95827732:T:C	7.64939e-10	-1.66808	-0.898463	3.08877e-05	-1.6902	-0.902278
95827862	chr9:95827862:A:G	6.45414e-10	-1.67006	-1.06639	2.73039e-05	-1.68587	-1.02994
95827999	chr9:95827999:GT:G	2.83641e-09	-2.22283e-10	-1.25605	0.000116917	-2.22283e-10	-1.26137
95828499	chr9:95828499:C:T	8.85808e-09	-2.22283e-10	-0.117257	0.000400803	-2.22283e-10	-0.0293658
95828646	chr9:95828646:A:G	4.80604e-09	-2.22283e-10	-0.728714	0.000202605	-2.22283e-10	-0.711576
95829471	chr9:95829471:T:C	4.78787e-09	-2.22283e-10	-0.732501	0.000209062	-2.22283e-10	-0.680204
95830138	chr9:95830138:C:T	7.65122e-09	-2.22283e-10	-0.263721	0.000343968	-2.22283e-10	-0.182287
95830629	chr9:95830629:T:C	4.98535e-10	-1.88487	-1.1098	2.07092e-05	-1.85697	-1.13529
95830971	chr9:95830971:G:A	3.00802e-09	-2.22283e-10	-1.1973	0.000124277	-2.22283e-10	-1.20032
95831110	chr9:95831110:G:A	3.81041e-09	-0.96085	-2.98501e-10	0.000154478	-0.982785	-2.98501e-10
95831462	chr9:95831462:C:G	9.87171e-10	-1.44843	-0.863073	4.09204e-05	-1.44573	-0.86548
95831522	chr9:95831522:C:T	2.95743e-09	-2.22283e-10	-1.21427	0.0001234	-2.22283e-10	-1.20741
95831713	chr9:95831713:C:G	1.41454e-09	-1.7605	-0.191282	6.25294e-05	-1.73894	-0.148257
95832060	chr9:95832060:A:G	5.39304e-10	-1.67806	-1.23801	2.18042e-05	-1.6993	-1.24144
95832331	chr9:95832331:G:A	1.32333e-08	0.284148	-2.98501e-10	0.000638007	0.435513	-2.98501e-10
95832517	chr9:95832517:C:T	2.77728e-09	-2.22283e-10	-1.27712	0.000115117	-2.22283e-10	-1.27689
95832845	chr9:95832845:T:C	2.84874e-09	-2.22283e-10	-1.25171	0.000118585	-2.22283e-10	-1.2472
95833062	chr9:95833062:T:C	8.17809e-09	-2.22283e-10	-0.197128	0.000343309	-2.22283e-10	-0.184205
95833249	chr9:95833249:G:T	9.17052e-10	-1.46372	-0.921455	3.80192e-05	-1.46097	-0.923774
95833293	chr9:95833293:T:G	5.97319e-10	-1.64556	-1.16834	2.41215e-05	-1.67086	-1.16888
95833522	chr9:95833522:C:T	2.95001e-09	-2.22283e-10	-1.21678	0.00012306	-2.22283e-10	-1.21016
95833556	chr9:95833556:G:A	2.44038e-09	-1.40643	-2.98501e-10	8.19483e-05	-1.61675	-2.98501e-10
95833707	chr9:95833707:G:GA	6.83444e-10	-1.62112	-1.05808	2.88987e-05	-1.63824	-1.0208
95834463	chr9:95834463:A:G	1.48321e-09	-1.78392	-0.120462	6.56597e-05	-1.7635	-0.0748486
95834919	chr9:95834919:C:A	4.81524e-09	-2.22283e-10	-0.726802	0.000210035	-2.22283e-10	-0.675563
95834920	chr9:95834920:T:C	1.42782e-09	-1.75414	-0.188304	6.31672e-05	-1.7317	-0.145355
95835693	chr9:95835693:G:T	8.13766e-09	-2.22283e-10	-0.202084	0.000341608	-2.22283e-10	-0.189171
95836062	chr9:95836062:ATGCATGAATCAGTGTCCC:A	5.33642e-10	-1.68699	-1.23962	2.15907e-05	-1.7075	-1.24307
95836685	chr9:95836685:T:C	1.49531e-09	-1.46798	-0.428277	6.59295e-05	-1.44811	-0.386145
95836991	chr9:95836991:T:C	6.373e-10	-1.72591	-1.02319	2.56371e-05	-1.74309	-1.03571
95837325	chr9:95837325:T:C	1.30602e-09	-1.81984	-0.211767	5.74559e-05	-1.80242	-0.169403
95837406	chr9:95837406:T:C	7.48122e-08	-2.22283e-10	2.01639	0.00405029	-2.22283e-10	2.28371
95837538	chr9:95837538:G:A	3.09601e-09	-2.22283e-10	-1.16847	0.000129628	-2.22283e-10	-1.15817
95837576	chr9:95837576:C:T	6.43463e-09	-2.22283e-10	-0.436893	0.000285877	-2.22283e-10	-0.367276
95838391	chr9:95838391:T:C	3.46952e-09	-2.22283e-10	-1.05457	0.000148214	-2.22283e-10	-1.02418
95838543	chr9:95838543:C:T	9.60018e-10	-1.4932	-0.84619	3.98903e-05	-1.48937	-0.847334
95838602	chr9:95838602:T:C	5.89471e-10	-1.65837	-1.16875	2.38225e-05	-1.68278	-1.16943
95838611	chr9:95838611:G:A	3.38469e-09	-1.07932	-2.98501e-10	0.000147308	-1.03031	-2.98501e-10
95839080	chr9:95839080:T:C	3.0977e-09	-2.22283e-10	-1.16793	0.000129701	-2.22283e-10	-1.1576
95839208	chr9:95839208:G:A	4.30843e-09	-2.22283e-10	-0.838014	0.000181109	-2.22283e-10	-0.823735
95839465	chr9:95839465:C:T	4.17357e-09	-2.22283e-10	-0.869815	0.000175407	-2.22283e-10	-0.855726
95839592	chr9:95839592:CTGCCTCTAGCA:C	4.88247e-10	-1.74335	-1.27217	1.9639e-05	-1.76836	-1.27696
95839637	chr9:95839637:G:A	5.86973e-09	-2.22283e-10	-0.528778	0.000249078	-2.22283e-10	-0.50507
95839715	chr9:95839715:T:C	1.79905e-09	-1.72364	0.0123151	9.24418e-05	-1.55209	0.0558312
95840123	chr9:95840123:T:C	2.86447e-09	-2.22283e-10	-1.2462	0.000119277	-2.22283e-10	-1.24138
95840724	chr9:95840724:G:T	9.18123e-09	-1.41098	1.32956	0.000456076	-1.38418	1.484
95840813	chr9:95840813:C:T	4.88955e-09	-2.22283e-10	-0.711486	0.000213756	-2.22283e-10	-0.658002
95841010	chr9:95841010:G:A	2.97141e-09	-2.22283e-10	-1.20955	0.000124533	-2.22283e-10	-1.19826
95841023	chr9:95841023:T:C	1.10923e-09	-1.70846	-0.486464	5.48314e-05	-1.53976	-0.478816
95841196	chr9:95841196:C:A	1.86191e-09	-1.67698	-2.98501e-10	6.96649e-05	-1.77914	-2.98501e-10
95841352	chr9:95841352:T:C	5.44819e-10	-1.81524	-1.09065	2.31787e-05	-1.76205	-1.11755
95842203	chr9:95842203:G:A	7.41949e-09	-2.22283e-10	-0.294477	0.000333863	-2.22283e-10	-0.212105
95842916	chr9:95842916:T:C	2.77194e-09	-2.22283e-10	-1.27904	0.000114887	-2.22283e-10	-1.27889
95842969	chr9:95842969:A:G	3.64921e-09	-1.00408	-2.98501e-10	0.000150351	-1.00986	-2.98501e-10
95843687	chr9:95843687:A:G	2.26063e-09	-1.48295	-2.98501e-10	8.94902e-05	-1.52871	-2.98501e-10
95844165	chr9:95844165:A:C	3.80197e-09	-2.22283e-10	-0.963068	0.000160813	-2.22283e-10	-0.942595
95844193	chr9:95844193:T:G	7.79365e-09	-2.22283e-10	-0.245277	0.000351437	-2.22283e-10	-0.160805
95844270	chr9:95844270:T:C	7.14315e-10	-1.63018	-1.00484	3.02341e-05	-1.64708	-0.966781
95844287	chr9:95844287:C:T	3.04135e-09	-2.22283e-10	-1.18628	0.000126788	-2.22283e-10	-1.18032
95844305	chr9:95844305:G:A	7.16432e-09	-2.22283e-10	-0.329474	0.00032198	-2.22283e-10	-0.248347
95844450	chr9:95844450:G:A	2.95901e-09	-2.22283e-10	-1.21373	0.000122722	-2.22283e-10	-1.21291
95844483	chr9:95844483:G:A	8.16168e-09	-2.22283e-10	-0.199137	0.00034262	-2.22283e-10	-0.186214
95844856	chr9:95844856:G:A	2.77231e-09	-2.22283e-10	-1.27891	0.000114853	-2.22283e-10	-1.27919
95844924	chr9:95844924:G:C	2.79443e-09	-2.22283e-10	-1.27096	0.000115453	-2.22283e-10	-1.27398
95845051	chr9:95845051:C:T	2.77337e-09	-2.22283e-10	-1.27852	0.000115081	-2.22283e-10	-1.2772
95845154	chr9:95845154:T:C	2.82739e-09	-2.22283e-10	-1.25923	0.000117617	-2.22283e-10	-1.2554
95845707	chr9:95845707:G:T	3.96744e-09	-1.56345	0.642981	0.000193512	-1.45411	0.696612
95845805	chr9:95845805:T:C	1.59608e-09	-1.83104	-2.98501e-10	7.55799e-05	-1.69765	-2.98501e-10
95846707	chr9:95846707:G:A	3.06382e-09	-1.81444	0.635521	0.000152732	-1.68258	0.688435
95846938	chr9:95846938:G:T	2.04425e-09	-1.43331	-0.150241	9.06969e-05	-1.41202	-0.103295
95847043	chr9:95847043:C:T	2.53025e-09	-1.81998	0.44971	0.000125272	-1.69234	0.499998
95847065	chr9:95847065:A:C	8.3971e-10	-1.71135	-0.761932	3.36182e-05	-1.7287	-0.779069
95847169	chr9:95847169:C:T	5.18668e-09	-2.22283e-10	-0.652493	0.000227444	-2.22283e-10	-0.595933
95847220	chr9:95847220:C:A	2.06134e-08	-2.22283e-10	0.727353	0.00102312	-2.22283e-10	0.907774
95847407	chr9:95847407:A:G	1.54915e-09	-1.86088	-2.98501e-10	6.3695e-05	-1.86873	-2.98501e-10
95847535	chr9:95847535:A:G	3.98086e-09	-2.22283e-10	-0.917089	0.000170664	-2.22283e-10	-0.883138
95847873	chr9:95847873:G:A	2.00687e-09	-1.45415	-0.147865	8.88438e-05	-1.43499	-0.100968
95848094	chr9:95848094:G:A	1.95575e-09	-1.45898	-0.168831	8.6525e-05	-1.43999	-0.122414
95848332	chr9:95848332:G:A	2.86407e-09	-2.22283e-10	-1.24634	0.000119263	-2.22283e-10	-1.24151
95848471	chr9:95848471:G:A	5.82931e-09	-2.22283e-10	-0.535688	0.000247348	-2.22283e-10	-0.512038
95848683	chr9:95848683:A:T	6.44075e-09	-2.22283e-10	-0.435942	0.000286174	-2.22283e-10	-0.366237
95848716	chr9:95848716:C:T	2.84304e-09	-2.22283e-10	-1.25371	0.000118323	-2.22283e-10	-1.24942
95848968	chr9:95848968:A:G	2.08145e-09	-1.43055	-0.134973	0.000122986	-1.1487	-0.0620724
95849862	chr9:95849862:C:T	7.87666e-09	-2.22283e-10	-0.234683	0.000344687	-2.22283e-10	-0.180199
95850162	chr9:95850162:G:A	2.89556e-09	-2.22283e-10	-1.23541	0.000119722	-2.22283e-10	-1.23767
95850234	chr9:95850234:A:G	7.94635e-09	-1.53787	1.312	0.000393354	-1.51358	1.46546
95850274	chr9:95850274:A:G	2.8779e-09	-2.22283e-10	-1.24153	0.000119013	-2.22283e-10	-1.24361
95851200	chr9:95851200:T:C	6.42672e-09	-2.22283e-10	-0.438123	0.000285486	-2.22283e-10	-0.368645
95851263	chr9:95851263:T:TC	3.86773e-09	-0.94592	-2.98501e-10	0.000159813	-0.948833	-2.98501e-10
95851289	chr9:95851289:G:A	5.3855e-09	-2.22283e-10	-0.614876	0.000230701	-2.22283e-10	-0.581716
95851337	chr9:95851337:A:G	4.12772e-08	-1.63713	3.05885	0.00225995	-1.54699	3.24726
95851350	chr9:95851350:C:T	1.21254e-08	-2.22283e-10	0.196713	0.000563691	-2.22283e-10	0.31167
95851382	chr9:95851382:C:T	4.49344e-10	-1.82698	-1.27157	1.9495e-05	-1.77658	-1.27609
95851473	chr9:95851473:T:A	4.3599e-09	-2.22283e-10	-0.826137	0.000184482	-2.22283e-10	-0.805285
95851501	chr9:95851501:G:A	1.21024e-09	-1.83659	-0.271172	5.65063e-05	-1.72581	-0.262678
95851644	chr9:95851644:T:C	2.87394e-09	-2.22283e-10	-1.2429	0.000118364	-2.22283e-10	-1.24907
95852134	chr9:95852134:T:C	5.37184e-10	-1.82877	-1.09123	2.27729e-05	-1.77917	-1.11809
95852897	chr9:95852897:T:G	7.93451e-09	-1.52578	1.29842	0.00039207	-1.50274	1.45135
95853125	chr9:95853125:G:A	2.73086e-09	-1.83177	0.537798	0.000134679	-1.70951	0.589563
95853340	chr9:95853340:A:G	2.84646e-09	-2.22283e-10	-1.25251	0.000118474	-2.22283e-10	-1.24814
95853549	chr9:95853549:TTCATGTGCTATG:T	1.4202e-08	0.354799	-2.98501e-10	0.000840727	0.711431	-2.98501e-10
95853821	chr9:95853821:C:T	8.16987e-09	-2.22283e-10	-0.198134	0.00034297	-2.22283e-10	-0.185193
95853844	chr9:95853844:A:C	1.03147e-08	-1.53443	1.56942	0.000513954	-1.51158	1.73087
95854422	chr9:95854422:T:C	3.06782e-09	-2.22283e-10	-1.17762	0.00012751	-2.22283e-10	-1.17464
95854461	chr9:95854461:G:A	6.60364e-10	-1.79245	-0.921097	2.73297e-05	-1.81513	-0.89973
95854875	chr9:95854875:T:G	3.35922e-09	-2.22283e-10	-1.08688	0.000140373	-2.22283e-10	-1.07853
95854952	chr9:95854952:C:CT	8.11117e-09	-2.22283e-10	-0.205344	0.000349569	-2.22283e-10	-0.166135
95855263	chr9:95855263:G:A	5.1437e-09	-2.22283e-10	-0.660814	0.000225297	-2.22283e-10	-0.605416
95855656	chr9:95855656:A:G	3.32871e-09	-2.22283e-10	-1.096	0.000139545	-2.22283e-10	-1.08445
95855987	chr9:95855987:G:T	1.54775e-09	-1.86178	-2.98501e-10	6.90876e-05	-1.78746	-2.98501e-10
95856694	chr9:95856694:A:G	8.86153e-09	-0.116868	-2.98501e-10	0.00020956	-0.677828	-2.98501e-10
95856805	chr9:95856805:T:G	3.48448e-09	-1.05027	-2.98501e-10	0.000148883	-1.01967	-2.98501e-10
95856912	chr9:95856912:C:T	1.49163e-09	-1.89872	-2.98501e-10	6.3337e-05	-1.87437	-2.98501e-10
95857242	chr9:95857242:G:A	4.02615e-09	-2.22283e-10	-0.905776	0.000172131	-2.22283e-10	-0.874578
95857477	chr9:95857477:TC:T	5.26267e-09	-2.22283e-10	-0.637948	0.00023076	-2.22283e-10	-0.581459
95857698	chr9:95857698:G:A	8.42944e-10	-1.54149	-0.927954	3.49517e-05	-1.53885	-0.930025
95858489	chr9:95858489:C:CGATT	2.77139e-09	-2.22283e-10	-1.27924	0.000114847	-2.22283e-10	-1.27924
95859068	chr9:95859068:T:C	7.57894e-10	-1.57214	-1.00366	3.14311e-05	-1.5697	-1.00534
95859094	chr9:95859094:G:A	3.42974e-09	-2.22283e-10	-1.0661	0.000143558	-2.22283e-10	-1.0561
95859876	chr9:95859876:T:G	7.53897e-09	-2.22283e-10	-0.278502	0.000316328	-2.22283e-10	-0.266055
95860149	chr9:95860149:A:C	7.74681e-10	-1.69597	-0.857919	3.10116e-05	-1.71485	-0.873628
95861022	chr9:95861022:T:G	1.70932e-09	-1.76249	-2.98501e-10	7.9388e-05	-1.64849	-2.98501e-10
95861170	chr9:95861170:G:A	8.21945e-09	-2.22283e-10	-0.192083	0.00034506	-2.22283e-10	-0.179117
95861200	chr9:95861200:ATTTAT:A	2.2872e-09	-1.47126	-2.98501e-10	9.19362e-05	-1.50174	-2.98501e-10
95861285	chr9:95861285:G:A	5.74695e-10	-1.82687	-1.02564	2.40886e-05	-1.8378	-1.00329
95862418	chr9:95862418:T:G	1.55898e-09	-1.85455	-2.98501e-10	6.35814e-05	-1.87052	-2.98501e-10
95862845	chr9:95862845:G:A	2.81592e-09	-2.22283e-10	-1.2633	0.000116531	-2.22283e-10	-1.26468
95863203	chr9:95863203:TTTG:T	8.87957e-09	-2.22283e-10	-0.114834	0.000373102	-2.22283e-10	-0.100984
95863657	chr9:95863657:C:T	3.16121e-09	-2.22283e-10	-1.14763	0.000131908	-2.22283e-10	-1.14073
95863668	chr9:95863668:G:A	6.93905e-09	-2.22283e-10	-0.361422	0.000304063	-2.22283e-10	-0.305601
95863858	chr9:95863858:G:A	6.38524e-09	-2.22283e-10	-0.444598	0.000281941	-2.22283e-10	-0.381139
95863979	chr9:95863979:C:T	8.13912e-09	-2.22283e-10	-0.201905	0.00034167	-2.22283e-10	-0.18899
95864023	chr9:95864023:C:T	5.97692e-09	-2.22283e-10	-0.510682	0.000253742	-2.22283e-10	-0.486518
95864038	chr9:95864038:G:A	6.93887e-09	-2.22283e-10	-0.361447	0.000290968	-2.22283e-10	-0.349622
95864113	chr9:95864113:G:A	7.1263e-10	-1.60146	-1.03592	2.95616e-05	-1.59894	-1.03742
95864148	chr9:95864148:G:A	4.44379e-09	-2.22283e-10	-0.80708	0.000186956	-2.22283e-10	-0.791962
95864192	chr9:95864192:T:C	2.97858e-09	-2.22283e-10	-1.20714	0.000123087	-2.22283e-10	-1.20994
95864195	chr9:95864195:G:A	7.49898e-10	-1.63443	-0.951976	3.10927e-05	-1.63202	-0.953842
95864396	chr9:95864396:C:T	1.33732e-09	-1.7372	-0.270721	5.58774e-05	-1.76261	-0.237068
95864410	chr9:95864410:C:CA	5.58051e-10	-1.73736	-1.14453	2.25205e-05	-1.75508	-1.15333
95864483	chr9:95864483:G:A	3.94613e-09	-2.22283e-10	-0.925852	0.000165385	-2.22283e-10	-0.91456
95864713	chr9:95864713:C:T	3.76156e-09	-2.22283e-10	-0.973753	0.000157492	-2.22283e-10	-0.963463
95865171	chr9:95865171:GA:G	2.28901e-09	-1.47047	-2.98501e-10	7.92726e-05	-1.64994	-2.98501e-10
95865464	chr9:95865464:A:G	6.38484e-09	-2.22283e-10	-0.44466	0.000283693	-2.22283e-10	-0.374942
95865794	chr9:95865794:A:G	1.19969e-09	-1.84837	-0.268152	5.56604e-05	-1.7442	-0.259365
95865894	chr9:95865894:G:A	2.89095e-09	-2.22283e-10	-1.237	0.000120466	-2.22283e-10	-1.23147
95866280	chr9:95866280:G:C	7.85342e-10	-1.68065	-0.859575	3.14147e-05	-1.7003	-0.875259
95866942	chr9:95866942:A:G	1.03233e-09	-1.89617	-0.370594	4.4257e-05	-1.87866	-0.354168
95867168	chr9:95867168:T:C	2.68206e-09	-1.82728	0.515279	0.000132622	-1.70254	0.567212
95867487	chr9:95867487:C:T	8.17416e-09	-2.22283e-10	-0.197609	0.000343148	-2.22283e-10	-0.184673
95867603	chr9:95867603:T:G	4.6466e-09	-2.22283e-10	-0.762451	0.000194359	-2.22283e-10	-0.753129
95867728	chr9:95867728:G:C	1.51274e-09	-1.88466	-2.98501e-10	6.48138e-05	-1.85132	-2.98501e-10
95867894	chr9:95867894:C:T	7.37238e-10	-1.59244	-1.01099	3.05756e-05	-1.58991	-1.01272
95868461	chr9:95868461:T:C	1.16024e-09	-1.83909	-0.31087	5.41644e-05	-1.72836	-0.302455
95868574	chr9:95868574:T:C	7.10568e-10	-1.58923	-1.05105	2.94615e-05	-1.58722	-1.05253
95868913	chr9:95868913:T:A	2.89369e-09	-2.22283e-10	-1.23605	0.000120589	-2.22283e-10	-1.23045
95868945	chr9:95868945:C:T	4.62949e-09	-0.76614	-2.98501e-10	0.000226897	-0.598342	-2.98501e-10
95869161	chr9:95869161:ATTATTG:A	3.86001e-09	-2.22283e-10	-0.947917	0.000161874	-2.22283e-10	-0.936018
95869488	chr9:95869488:G:A	5.36498e-09	-2.22283e-10	-0.618693	0.000235591	-2.22283e-10	-0.560739
95869593	chr9:95869593:T:C	5.82959e-10	-1.82409	-1.01413	2.44303e-05	-1.83576	-0.991258
95869766	chr9:95869766:A:AC	2.78607e-09	-2.22283e-10	-1.27396	0.000115638	-2.22283e-10	-1.27237
95869894	chr9:95869894:T:C	3.44399e-09	-1.06196	-2.98501e-10	0.00014175	-1.06877	-2.98501e-10
95870579	chr9:95870579:A:G	9.31785e-09	-2.22283e-10	-0.0666552	0.000397128	-2.22283e-10	-0.0385785
95870724	chr9:95870724:T:C	2.99606e-09	-2.22283e-10	-1.20129	0.00012546	-2.22283e-10	-1.19085
95870878	chr9:95870878:C:CA	4.02415e-09	-2.22283e-10	-0.906274	0.000166015	-2.22283e-10	-0.910756
95871032	chr9:95871032:T:C	5.57246e-09	-2.22283e-10	-0.58075	0.000245093	-2.22283e-10	-0.521199
95871254	chr9:95871254:A:G	1.60097e-09	-1.82798	-2.98501e-10	7.45892e-05	-1.71084	-2.98501e-10
95871542	chr9:95871542:T:C	2.07904e-09	-1.82819	0.261514	0.000102465	-1.70236	0.309041
95871561	chr9:95871561:T:G	7.19904e-10	-1.50146	-1.12577	3.16675e-05	-1.4875	-1.08004
95872163	chr9:95872163:C:T	7.79396e-10	-1.64034	-0.907488	3.48114e-05	-1.65351	-0.819383
95872309	chr9:95872309:AGGTC:A	6.17042e-09	-2.22283e-10	-0.478819	0.000272519	-2.22283e-10	-0.415128
95872351	chr9:95872351:C:T	2.92136e-09	-2.22283e-10	-1.22654	0.000122066	-2.22283e-10	-1.21828
95872417	chr9:95872417:C:T	3.59786e-08	-2.22283e-10	1.28434	0.00176593	-2.22283e-10	1.4536
95872626	chr9:95872626:CTG:C	1.56049e-09	-1.85359	-2.98501e-10	6.99709e-05	-1.77476	-2.98501e-10
95873061	chr9:95873061:C:T	6.65981e-10	-1.58523	-1.11986	2.77235e-05	-1.5811	-1.11946
95873100	chr9:95873100:A:G	8.71951e-09	-2.22283e-10	-0.133023	0.000371343	-2.22283e-10	-0.10571
95873393	chr9:95873393:C:T	6.35404e-10	-1.80724	-0.944838	2.66656e-05	-1.82019	-0.919269
95873652	chr9:95873652:G:A	6.38385e-09	-2.22283e-10	-0.444815	0.000279029	-2.22283e-10	-0.39152
95873761	chr9:95873761:C:T	1.15228e-08	0.145741	-2.98501e-10	0.000652115	0.457385	-2.98501e-10
95873798	chr9:95873798:C:T	5.75854e-09	-2.22283e-10	-0.547903	0.000253641	-2.22283e-10	-0.486916
95873901	chr9:95873901:G:C	2.77582e-09	-1.83136	0.553718	0.000137214	-1.70742	0.606126
95875148	chr9:95875148:C:T	8.66989e-10	-1.89069	-0.550629	3.72861e-05	-1.86839	-0.535823
95875696	chr9:95875696:C:T	2.89267e-09	-2.22283e-10	-1.23641	0.000120543	-2.22283e-10	-1.23083
95876024	chr9:95876024:C:T	6.74273e-10	-1.7198	-0.972909	2.70681e-05	-1.73763	-0.986847
95876390	chr9:95876390:G:A	2.99428e-09	-2.22283e-10	-1.20188	0.000123754	-2.22283e-10	-1.20454
95876560	chr9:95876560:T:G	6.49825e-10	-1.60668	-1.12296	2.70491e-05	-1.60257	-1.12261
95877165	chr9:95877165:C:G	6.09116e-10	-1.81248	-0.981856	2.55407e-05	-1.82455	-0.958007
95877228	chr9:95877228:A:G	6.9064e-09	-2.22283e-10	-0.366138	0.000305896	-2.22283e-10	-0.299592
95877391	chr9:95877391:C:T	3.32857e-09	-2.22283e-10	-1.09605	0.000139089	-2.22283e-10	-1.08772
95878300	chr9:95878300:C:T	3.51273e-09	-2.22283e-10	-1.04219	0.000148583	-2.22283e-10	-1.02169
95878333	chr9:95878333:G:C	4.07279e-09	-2.22283e-10	-0.89426	0.000174217	-2.22283e-10	-0.862537
95878336	chr9:95878336:A:T	1.57962e-09	-1.84141	-2.98501e-10	7.13781e-05	-1.75485	-2.98501e-10
95878389	chr9:95878389:T:C	6.55763e-10	-1.78116	-0.939386	2.58588e-05	-1.84712	-0.923069
95878776	chr9:95878776:G:A	1.62552e-09	-1.81276	-2.98501e-10	7.44749e-05	-1.71237	-2.98501e-10
95878871	chr9:95878871:G:A	2.95414e-09	-2.22283e-10	-1.21538	0.000123302	-2.22283e-10	-1.2082
95878884	chr9:95878884:A:G	6.1668e-10	-1.80757	-0.974422	2.45267e-05	-1.86415	-0.958924
95878954	chr9:95878954:G:A	7.44672e-09	-2.22283e-10	-0.290814	0.000312329	-2.22283e-10	-0.27878
95879148	chr9:95879148:A:G	5.68361e-09	-2.22283e-10	-0.561001	0.000250216	-2.22283e-10	-0.500512
95879361	chr9:95879361:C:T	2.93289e-09	-2.22283e-10	-1.2226	0.000121243	-2.22283e-10	-1.22504
95879467	chr9:95879467:A:T	1.62683e-09	-1.81195	-2.98501e-10	6.64689e-05	-1.8261	-2.98501e-10
95879742	chr9:95879742:G:A	1.59329e-09	-1.83279	-2.98501e-10	7.23291e-05	-1.74161	-2.98501e-10
95880057	chr9:95880057:G:C	2.8089e-09	-2.22283e-10	-1.26579	0.000116738	-2.22283e-10	-1.26291
95880765	chr9:95880765:A:G	1.60394e-09	-1.82613	-2.98501e-10	7.30622e-05	-1.73153	-2.98501e-10
95881229	chr9:95881229:G:A	7.65298e-09	-2.22283e-10	-0.263492	0.000321257	-2.22283e-10	-0.250596
95881309	chr9:95881309:A:T	1.48991e-09	-1.89987	-2.98501e-10	6.30356e-05	-1.87914	-2.98501e-10
95881460	chr9:95881460:A:G	1.05192e-08	-2.22283e-10	0.0546137	0.000456263	-2.22283e-10	0.100233
95882009	chr9:95882009:C:T	4.0786e-09	-2.22283e-10	-0.892834	0.000171023	-2.22283e-10	-0.881037
95882266	chr9:95882266:C:T	1.87546e-09	-1.66973	-2.98501e-10	7.9506e-05	-1.647	-2.98501e-10
95883120	chr9:95883120:A:G	3.42298e-09	-2.22283e-10	-1.06807	0.000144761	-2.22283e-10	-1.04776
95883144	chr9:95883144:A:G	8.53978e-10	-1.88741	-0.569029	3.68191e-05	-1.86295	-0.55387
95884912	chr9:95884912:T:C	2.81097e-09	-2.22283e-10	-1.26506	0.000116839	-2.22283e-10	-1.26204
95885101	chr9:95885101:G:T	2.87404e-09	-2.22283e-10	-1.24287	0.000119178	-2.22283e-10	-1.24222
95885117	chr9:95885117:T:G	6.48022e-09	-2.22283e-10	-0.429833	0.000286266	-2.22283e-10	-0.365913
95885284	chr9:95885284:A:G	1.58417e-09	-1.83852	-2.98501e-10	7.16979e-05	-1.75037	-2.98501e-10
95885333	chr9:95885333:A:G	3.58039e-09	-2.22283e-10	-1.02312	0.000146136	-2.22283e-10	-1.0383
95885594	chr9:95885594:A:G	2.45351e-09	-1.40107	-2.98501e-10	9.85301e-05	-1.43247	-2.98501e-10
95885660	chr9:95885660:G:C	4.35914e-09	-2.22283e-10	-0.826312	0.000182424	-2.22283e-10	-0.816505
95885993	chr9:95885993:A:G	5.45493e-09	-2.22283e-10	-0.602066	0.000242458	-2.22283e-10	-0.532007
95886868	chr9:95886868:A:G	3.73802e-08	-2.22283e-10	1.32255	0.00183825	-2.22283e-10	1.49373
95887134	chr9:95887134:A:G	2.8846e-09	-1.2392	-2.98501e-10	9.52177e-05	-1.46667	-2.98501e-10
95887196	chr9:95887196:T:C	3.86157e-09	-2.22283e-10	-0.947514	0.000164905	-2.22283e-10	-0.917464
95887603	chr9:95887603:C:G	2.83005e-09	-2.22283e-10	-1.25829	0.000117109	-2.22283e-10	-1.25973
95887710	chr9:95887710:T:G	8.81497e-10	-1.6015	-0.823222	3.58584e-05	-1.62214	-0.821114
95887764	chr9:95887764:A:G	9.17905e-10	-1.46149	-0.922757	3.6271e-05	-1.52608	-0.90574
95887885	chr9:95887885:A:G	1.54078e-09	-1.8663	-2.98501e-10	6.86087e-05	-1.79442	-2.98501e-10
95888658	chr9:95888658:C:G	2.32848e-09	-1.85601	0.402638	0.000112238	-1.75598	0.453767
95888739	chr9:95888739:C:T	1.88028e-09	-1.85792	0.19075	9.02015e-05	-1.75951	0.238722
95888927	chr9:95888927:G:A	3.2234e-09	-2.22283e-10	-1.12815	0.00013313	-2.22283e-10	-1.13151
95889459	chr9:95889459:G:A	2.77216e-09	-2.22283e-10	-1.27896	0.000114847	-2.22283e-10	-1.27923
95889621	chr9:95889621:C:T	2.96441e-09	-2.22283e-10	-1.21191	0.000122522	-2.22283e-10	-1.21455
95889966	chr9:95889966:C:T	6.76831e-10	-1.75718	-0.931737	2.80943e-05	-1.78288	-0.904391
95890181	chr9:95890181:T:G	4.35875e-09	-2.22283e-10	-0.826403	0.000185661	-2.22283e-10	-0.798915
95890638	chr9:95890638:A:G	4.44616e-09	-2.22283e-10	-0.806546	0.000193297	-2.22283e-10	-0.758609
95890877	chr9:95890877:C:T	1.58415e-09	-1.83854	-2.98501e-10	6.39602e-05	-1.86458	-2.98501e-10
95891060	chr9:95891060:A:G	7.43249e-09	-2.22283e-10	-0.292726	0.000312031	-2.22283e-10	-0.279735
95891314	chr9:95891314:A:G	7.54783e-09	-2.22283e-10	-0.277327	0.000330509	-2.22283e-10	-0.222203
95891946	chr9:95891946:C:T	6.73069e-10	-1.76465	-0.929842	2.79562e-05	-1.78977	-0.902429
95892136	chr9:95892136:G:A	2.90621e-09	-2.22283e-10	-1.23174	0.000122032	-2.22283e-10	-1.21855
95892512	chr9:95892512:C:T	9.56771e-10	-1.33916	-1.00362	3.98931e-05	-1.33133	-1.0053
95892597	chr9:95892597:A:T	4.81118e-09	-2.22283e-10	-0.727644	0.000197712	-2.22283e-10	-0.736024
95892890	chr9:95892890:T:G	1.54018e-09	-1.86669	-2.98501e-10	6.85555e-05	-1.79519	-2.98501e-10
95893031	chr9:95893031:T:G	1.48578e-09	-1.90024	-0.00240205	6.4837e-05	-1.88866	0.0376949
95893416	chr9:95893416:T:C	3.46123e-09	-2.22283e-10	-1.05696	0.000144735	-2.22283e-10	-1.04793
95893511	chr9:95893511:G:T	1.21474e-09	-1.32491	-0.779147	5.07634e-05	-1.31963	-0.776028
95893925	chr9:95893925:G:A	1.54604e-09	-1.86289	-2.98501e-10	6.90009e-05	-1.78872	-2.98501e-10
95894062	chr9:95894062:C:T	5.88111e-09	-2.22283e-10	-0.526842	0.000259763	-2.22283e-10	-0.463065
95894091	chr9:95894091:C:A	1.66899e-09	-1.90104	0.114678	7.28049e-05	-1.89102	0.155972
95894106	chr9:95894106:T:TA	6.90789e-09	-2.22283e-10	-0.365923	0.000303093	-2.22283e-10	-0.308796
95894238	chr9:95894238:G:A	4.97089e-09	-2.22283e-10	-0.694988	0.000208016	-2.22283e-10	-0.685221
95894443	chr9:95894443:C:T	2.77149e-09	-2.22283e-10	-1.2792	0.000114847	-2.22283e-10	-1.27924
95894715	chr9:95894715:C:T	1.73054e-09	-1.75015	-2.98501e-10	6.71836e-05	-1.81541	-2.98501e-10
95894876	chr9:95894876:G:A	7.13784e-09	-2.22283e-10	-0.333176	0.000296128	-2.22283e-10	-0.332046
95894880	chr9:95894880:G:A	7.97511e-10	-1.62412	-0.900727	3.24611e-05	-1.64378	-0.89901
95895790	chr9:95895790:G:A	5.68883e-10	-1.65902	-1.20364	2.29782e-05	-1.66971	-1.21858
95895792	chr9:95895792:T:G	7.60783e-10	-1.59235	-0.979643	3.0936e-05	-1.60897	-0.981943
95895887	chr9:95895887:C:T	2.97066e-09	-2.22283e-10	-1.2098	0.000123966	-2.22283e-10	-1.20283
95895888	chr9:95895888:G:A	1.68496e-09	-1.87622	0.0993751	7.79306e-05	-1.79731	0.130292
95895896	chr9:95895896:T:C	9.24528e-09	-2.22283e-10	-0.0744738	0.000398492	-2.22283e-10	-0.0351476
95896624	chr9:95896624:A:G	1.78078e-09	-1.86262	0.141079	8.49897e-05	-1.76841	0.188103
95896946	chr9:95896946:T:C	3.79759e-09	-0.96422	-2.98501e-10	0.000156952	-0.966894	-2.98501e-10
95897211	chr9:95897211:T:C	6.4971e-10	-1.683	-1.04682	2.69333e-05	-1.70267	-1.02681
95898044	chr9:95898044:TCA:T	6.61901e-09	-2.22283e-10	-0.408641	0.000277614	-2.22283e-10	-0.396603
95898311	chr9:95898311:A:G	1.53712e-09	-1.86868	-2.98501e-10	6.83056e-05	-1.79884	-2.98501e-10
95898874	chr9:95898874:A:G	1.43172e-09	-1.9013	-0.038413	6.22928e-05	-1.89212	0.00113137
95899214	chr9:95899214:C:T	7.43811e-09	-2.22283e-10	-0.29197	0.000312268	-2.22283e-10	-0.278974
95899602	chr9:95899602:G:A	1.93417e-09	-1.63891	-2.98501e-10	8.6967e-05	-1.55731	-2.98501e-10
95899604	chr9:95899604:G:A	2.14035e-09	-1.53762	-2.98501e-10	9.99969e-05	-1.4177	-2.98501e-10
95899606	chr9:95899606:G:A	7.44366e-10	-1.83621	-0.757602	3.04312e-05	-1.88108	-0.726283
95899864	chr9:95899864:G:T	1.45789e-09	-1.90073	-0.0208638	6.35358e-05	-1.89011	0.0188728
95899891	chr9:95899891:C:T	4.81253e-09	-2.22283e-10	-0.727364	0.000197765	-2.22283e-10	-0.735757
95899894	chr9:95899894:C:T	5.74649e-09	-2.22283e-10	-0.549998	0.000253542	-2.22283e-10	-0.487308
95900004	chr9:95900004:G:A	1.6839e-09	-1.8815	0.10402	7.74778e-05	-1.80787	0.135021
95900036	chr9:95900036:CTTAA:C	2.77208e-09	-2.22283e-10	-1.27899	0.000114894	-2.22283e-10	-1.27883
95900857	chr9:95900857:C:T	1.12541e-09	-1.28387	-0.896564	4.68913e-05	-1.2811	-0.893909
95901235	chr9:95901235:G:A	1.08828e-09	-1.38866	-0.825325	4.87504e-05	-1.40785	-0.728277
95902082	chr9:95902082:G:T	6.50617e-10	-1.62983	-1.09859	2.64753e-05	-1.64616	-1.10046
95902154	chr9:95902154:CTGAA:C	6.67053e-10	-1.65303	-1.05044	2.75624e-05	-1.67518	-1.03121
95902211	chr9:95902211:C:G	3.31032e-09	-2.22283e-10	-1.10154	0.000138325	-2.22283e-10	-1.09323
95902364	chr9:95902364:T:C	6.16755e-09	-2.22283e-10	-0.479286	0.000269149	-2.22283e-10	-0.427571
95902404	chr9:95902404:C:T	4.38772e-10	-1.84339	-1.27897	1.84504e-05	-1.82972	-1.27803
95902439	chr9:95902439:C:A	7.33354e-10	-1.51281	-1.0959	2.93998e-05	-1.54549	-1.09635
95902530	chr9:95902530:G:A	1.50851e-09	-1.88747	-2.98501e-10	6.1662e-05	-1.90117	-2.98501e-10
95902665	chr9:95902665:G:A	9.33034e-10	-1.32707	-1.04083	3.88108e-05	-1.32167	-1.04247
95902783	chr9:95902783:A:G	1.60959e-09	-1.82261	-2.98501e-10	7.34198e-05	-1.72664	-2.98501e-10
95903523	chr9:95903523:CTT:C	1.53024e-09	-1.87316	-2.98501e-10	6.77783e-05	-1.80659	-2.98501e-10
95903631	chr9:95903631:TTAGAAAA:T	1.0599e-09	-1.3459	-0.894512	4.41484e-05	-1.34337	-0.891907
95903798	chr9:95903798:C:A	1.22449e-09	-1.35932	-0.736747	5.09073e-05	-1.35868	-0.734155
95903803	chr9:95903803:A:G	1.56004e-09	-1.85388	-2.98501e-10	6.74612e-05	-1.81128	-2.98501e-10
95904100	chr9:95904100:ATTATG:A	1.53283e-09	-1.87147	-2.98501e-10	6.79849e-05	-1.80355	-2.98501e-10
95904189	chr9:95904189:A:T	1.98145e-09	-1.85678	0.242021	9.5213e-05	-1.75737	0.290651
95904461	chr9:95904461:G:A	7.43811e-09	-2.22283e-10	-0.29197	0.000312268	-2.22283e-10	-0.278974
95904677	chr9:95904677:TTA:T	2.79752e-09	-2.22283e-10	-1.26985	0.00011577	-2.22283e-10	-1.27123
95905641	chr9:95905641:A:G	1.79208e-09	-1.87408	0.158873	8.46611e-05	-1.7903	0.206118
95905696	chr9:95905696:G:A	5.15555e-09	-2.22283e-10	-0.658513	0.000216807	-2.22283e-10	-0.643829
95905759	chr9:95905759:AAC:A	4.28981e-09	-2.22283e-10	-0.842343	0.000180376	-2.22283e-10	-0.82779
95905792	chr9:95905792:C:A	4.28474e-09	-2.22283e-10	-0.843527	0.000180159	-2.22283e-10	-0.828998
95905928	chr9:95905928:T:G	8.87431e-10	-1.27854	-1.13947	3.85783e-05	-1.27453	-1.09562
95905939	chr9:95905939:C:T	6.74347e-09	-2.22283e-10	-0.390012	0.000298428	-2.22283e-10	-0.324308
95906070	chr9:95906070:G:A	3.31337e-09	-2.22283e-10	-1.10062	0.000138457	-2.22283e-10	-1.09228
95906180	chr9:95906180:A:T	4.84638e-09	-2.22283e-10	-0.720355	0.000199124	-2.22283e-10	-0.728907
95906564	chr9:95906564:C:T	2.94191e-09	-1.21953	-2.98501e-10	0.00012572	-1.18878	-2.98501e-10
95906575	chr9:95906575:T:C	7.09121e-09	-2.22283e-10	-0.33973	0.00029761	-2.22283e-10	-0.327052
95907053	chr9:95907053:C:G	1.49723e-09	-1.89497	-2.98501e-10	6.35735e-05	-1.87064	-2.98501e-10
95907757	chr9:95907757:A:G	6.73374e-09	-2.22283e-10	-0.391456	0.000293777	-2.22283e-10	-0.340014
95907933	chr9:95907933:G:C	6.60292e-09	-2.22283e-10	-0.411074	0.000294375	-2.22283e-10	-0.337981
95907978	chr9:95907978:A:G	6.64968e-10	-1.76735	-0.939256	2.76232e-05	-1.79183	-0.912354
95907986	chr9:95907986:C:G	8.13148e-08	-2.22283e-10	2.09974	0.00443159	-2.22283e-10	2.37368
95908011	chr9:95908011:C:T	3.50487e-09	-0.244304	-0.800129	0.00014146	-0.231947	-0.838873
95908362	chr9:95908362:A:G	6.68682e-09	-2.22283e-10	-0.398448	0.00029541	-2.22283e-10	-0.334471
95908376	chr9:95908376:G:A	3.47713e-09	-2.22283e-10	-1.05238	0.000145422	-2.22283e-10	-1.0432
95908558	chr9:95908558:A:T	4.68112e-09	-2.22283e-10	-0.755049	0.000204005	-2.22283e-10	-0.704694
95908762	chr9:95908762:A:T	2.97465e-09	-2.22283e-10	-1.20846	0.000122934	-2.22283e-10	-1.21119
95909122	chr9:95909122:G:A	6.59799e-10	-1.63879	-1.07562	2.72137e-05	-1.6616	-1.05751
95909485	chr9:95909485:A:G	3.50813e-09	-2.22283e-10	-1.0435	0.000146824	-2.22283e-10	-1.0336
95909749	chr9:95909749:A:G	1.7274e-09	-1.75197	-2.98501e-10	8.54587e-05	-1.5748	-2.98501e-10
95909809	chr9:95909809:T:C	5.9906e-09	-2.22283e-10	-0.508395	0.000261185	-2.22283e-10	-0.457609
95909914	chr9:95909914:G:A	3.89732e-09	-2.22283e-10	-0.938298	0.000163407	-2.22283e-10	-0.926591
95909941	chr9:95909941:G:A	1.52104e-09	-1.87919	-2.98501e-10	6.70296e-05	-1.8177	-2.98501e-10
95910078	chr9:95910078:A:G	3.21193e-08	-2.22283e-10	1.17087	0.00157033	-2.22283e-10	1.3362
95910759	chr9:95910759:C:T	6.65657e-10	-1.64397	-1.0616	2.74915e-05	-1.66618	-1.04278
95910804	chr9:95910804:A:G	3.34776e-09	-2.22283e-10	-1.0903	0.000137027	-2.22283e-10	-1.10265
95910840	chr9:95910840:TC:T	2.95575e-09	-2.22283e-10	-1.21483	0.000122196	-2.22283e-10	-1.21721
95912055	chr9:95912055:G:A	1.60446e-09	-1.8258	-2.98501e-10	6.5715e-05	-1.83751	-2.98501e-10
95912258	chr9:95912258:A:G	5.65035e-10	-1.65872	-1.21074	2.28246e-05	-1.67018	-1.22482
95912456	chr9:95912456:A:G	6.74193e-09	-2.22283e-10	-0.390241	0.000293743	-2.22283e-10	-0.34013
95912785	chr9:95912785:C:G	3.45533e-09	-2.22283e-10	-1.05867	0.000144482	-2.22283e-10	-1.04968
95912786	chr9:95912786:C:A	3.46451e-09	-2.22283e-10	-1.05602	0.000144873	-2.22283e-10	-1.04698
95913313	chr9:95913313:C:T	3.39716e-09	-2.22283e-10	-1.07565	0.000142082	-2.22283e-10	-1.06643
95913350	chr9:95913350:G:A	1.61809e-09	-1.87477	0.0574292	7.49544e-05	-1.79406	0.0881079
95913486	chr9:95913486:C:T	6.55485e-10	-1.63165	-1.08932	2.66832e-05	-1.64761	-1.09119
95913562	chr9:95913562:T:G	6.76645e-09	-2.22283e-10	-0.38661	0.000299421	-2.22283e-10	-0.320985
95913600	chr9:95913600:T:C	9.41759e-10	-1.32018	-1.03842	3.92509e-05	-1.31275	-1.04012
95914275	chr9:95914275:A:G	4.01585e-09	-2.22283e-10	-0.908337	0.000170514	-2.22283e-10	-0.884021
95914510	chr9:95914510:C:T	3.20816e-08	-2.22283e-10	1.1697	0.00156882	-2.22283e-10	1.33524
95914709	chr9:95914709:G:A	2.8688e-09	-2.22283e-10	-1.24469	0.000120241	-2.22283e-10	-1.23333
95914800	chr9:95914800:A:C	6.16117e-09	-2.22283e-10	-0.480321	0.000268862	-2.22283e-10	-0.428638
95914885	chr9:95914885:TA:T	6.45567e-10	-1.76857	-0.967644	2.67883e-05	-1.79314	-0.941726
95915202	chr9:95915202:C:A	1.47489e-09	-1.89638	-0.0136197	6.46967e-05	-1.87943	0.0262987
95915217	chr9:95915217:A:C	6.99358e-09	-2.22283e-10	-0.353594	0.000309828	-2.22283e-10	-0.28682
95915567	chr9:95915567:A:C	1.55728e-09	-1.85564	-2.98501e-10	6.9712e-05	-1.77846	-2.98501e-10
95916982	chr9:95916982:G:C	2.43176e-09	-1.84158	0.431603	0.000118566	-1.7309	0.483537
95917093	chr9:95917093:A:G	6.63385e-09	-2.22283e-10	-0.406401	0.000293332	-2.22283e-10	-0.341532
95917201	chr9:95917201:A:G	1.71468e-09	-1.75936	-2.98501e-10	7.22293e-05	-1.74299	-2.98501e-10
95917359	chr9:95917359:G:T	9.13116e-10	-1.36241	-1.02707	3.79942e-05	-1.35677	-1.02863
95917587	chr9:95917587:T:C	1.73563e-09	-1.74722	-2.98501e-10	6.74977e-05	-1.81074	-2.98501e-10
95917850	chr9:95917850:G:A	4.297e-09	-2.22283e-10	-0.840669	0.000180684	-2.22283e-10	-0.826088
95917898	chr9:95917898:A:G	2.95519e-08	1.08756	-2.98501e-10	0.00212744	1.63984	-2.98501e-10
95918152	chr9:95918152:T:C	6.12018e-09	-2.22283e-10	-0.486996	0.00026701	-2.22283e-10	-0.435549
95918303	chr9:95918303:C:A	8.80799e-09	-2.22283e-10	-0.122927	0.000379333	-2.22283e-10	-0.0844224
95918374	chr9:95918374:G:A	6.76431e-09	-2.22283e-10	-0.386926	0.000294737	-2.22283e-10	-0.336752
95918553	chr9:95918553:G:A	3.45577e-09	-1.05854	-2.98501e-10	0.000142979	-1.06014	-2.98501e-10
95918922	chr9:95918922:C:T	3.18139e-09	-2.22283e-10	-1.14127	0.000132811	-2.22283e-10	-1.13391
95918988	chr9:95918988:T:C	5.83572e-10	-1.7959	-1.04128	2.47619e-05	-1.76898	-1.04455
95919013	chr9:95919013:C:T	4.63059e-09	-2.22283e-10	-0.765903	0.00019557	-2.22283e-10	-0.746916
95919157	chr9:95919157:G:A	1.72836e-09	-1.75141	-2.98501e-10	7.28483e-05	-1.73446	-2.98501e-10
95919166	chr9:95919166:C:T	6.69592e-10	-1.74455	-0.95512	2.77383e-05	-1.77129	-0.928735
95919213	chr9:95919213:A:G	1.48695e-09	-1.90186	-2.98501e-10	6.27387e-05	-1.88386	-2.98501e-10
95919480	chr9:95919480:C:T	4.43959e-09	-2.22283e-10	-0.808024	0.000192988	-2.22283e-10	-0.760211
95919947	chr9:95919947:G:A	7.34712e-10	-1.61077	-0.996093	2.98857e-05	-1.63128	-0.99418
95920864	chr9:95920864:A:T	8.75023e-09	-0.129507	-2.98501e-10	0.000281526	-0.38261	-2.98501e-10
95920934	chr9:95920934:G:A	1.81568e-09	-1.86207	0.159938	8.66854e-05	-1.76775	0.207198
95921018	chr9:95921018:G:A	1.4994e-09	-1.90161	0.00809558	6.51935e-05	-1.89375	0.0482724
95921028	chr9:95921028:G:A	4.35868e-09	-0.826417	-2.98501e-10	0.00012693	-1.1792	-2.98501e-10
95921070	chr9:95921070:C:T	5.49968e-10	-1.87605	-1.02043	2.37912e-05	-1.84673	-1.00679
95921689	chr9:95921689:G:A	8.74965e-10	-1.38231	-1.04985	3.63949e-05	-1.37693	-1.05148
95921967	chr9:95921967:A:T	3.01396e-09	-2.22283e-10	-1.19533	0.000124528	-2.22283e-10	-1.19831
95922135	chr9:95922135:A:G	3.64858e-09	-2.22283e-10	-1.00425	0.000150526	-2.22283e-10	-1.0087
95922634	chr9:95922634:C:T	1.64869e-09	-1.90132	0.102709	7.18741e-05	-1.89215	0.144229
95922904	chr9:95922904:A:AT	1.5463e-09	-1.86272	-2.98501e-10	6.29463e-05	-1.88055	-2.98501e-10
95923515	chr9:95923515:A:G	5.62572e-10	-1.81294	-1.06089	2.38133e-05	-1.78838	-1.06422
95923583	chr9:95923583:G:C	1.51173e-09	-1.90162	0.0162831	6.57323e-05	-1.89382	0.0565758
95923828	chr9:95923828:T:C	3.74906e-09	-0.977082	-2.98501e-10	0.000100243	-1.41524	-2.98501e-10
95923942	chr9:95923942:GGGTGGGA:G	6.35294e-10	-1.68592	-1.06633	2.67359e-05	-1.62919	-1.10764
95924199	chr9:95924199:TG:T	1.50207e-09	-1.89174	-2.98501e-10	6.42515e-05	-1.86003	-2.98501e-10
95924808	chr9:95924808:C:T	1.59354e-09	-1.83263	-2.98501e-10	6.43927e-05	-1.85784	-2.98501e-10
95925743	chr9:95925743:T:G	4.15802e-09	-2.22283e-10	-0.873547	0.000177967	-2.22283e-10	-0.84124
95925831	chr9:95925831:T:TATA	6.63543e-10	-1.75526	-0.953489	2.75162e-05	-1.78098	-0.927082
95926729	chr9:95926729:C:A	6.98441e-09	-2.22283e-10	-0.354906	0.000293047	-2.22283e-10	-0.342505
95927102	chr9:95927102:A:G	7.10212e-09	-2.22283e-10	-0.338193	0.000298139	-2.22283e-10	-0.325277
95927171	chr9:95927171:T:C	4.27776e-09	-2.22283e-10	-0.845157	0.000176843	-2.22283e-10	-0.847572
95927765	chr9:95927765:T:C	4.54704e-09	-2.22283e-10	-0.784111	0.000187944	-2.22283e-10	-0.786692
95928511	chr9:95928511:C:T	3.21715e-08	-2.22283e-10	1.17249	0.00157296	-2.22283e-10	1.33788
95928855	chr9:95928855:T:C	1.44033e-09	-1.89678	-0.0369403	6.31107e-05	-1.88045	0.00250192
95928975	chr9:95928975:G:A	1.51473e-09	-1.90045	0.0171019	6.6088e-05	-1.88924	0.0573959
95929529	chr9:95929529:A:G	9.47505e-10	-1.31205	-1.04046	3.93858e-05	-1.30729	-1.04214
95929543	chr9:95929543:TAAAC:T	3.02342e-09	-2.22283e-10	-1.1922	0.000126058	-2.22283e-10	-1.1861
95930617	chr9:95930617:G:A	6.56968e-10	-1.68216	-1.03654	2.73074e-05	-1.69983	-1.01585
95930753	chr9:95930753:G:A	1.73623e-09	-1.88369	0.13682	7.96808e-05	-1.81288	0.168077
95931019	chr9:95931019:A:G	9.36345e-10	-1.33914	-1.02522	3.89436e-05	-1.33376	-1.02696
95931131	chr9:95931131:T:C	7.16697e-09	-2.22283e-10	-0.329104	0.000314698	-2.22283e-10	-0.271221
95931245	chr9:95931245:C:T	4.28526e-09	-2.22283e-10	-0.843406	0.000183626	-2.22283e-10	-0.809936
95931466	chr9:95931466:C:T	3.22955e-08	-2.22283e-10	1.17634	0.00157925	-2.22283e-10	1.34187
95931534	chr9:95931534:G:A	2.78362e-09	-2.22283e-10	-1.27484	0.000115519	-2.22283e-10	-1.2734
95931728	chr9:95931728:A:G	1.10474e-09	-1.30404	-0.894934	4.60421e-05	-1.30091	-0.892366
95931794	chr9:95931794:C:T	8.41822e-09	-2.22283e-10	-0.168189	0.000361145	-2.22283e-10	-0.133555
95931839	chr9:95931839:C:T	4.59799e-09	-2.22283e-10	-0.772968	0.000192318	-2.22283e-10	-0.763688
95932172	chr9:95932172:TCTC:T	7.62987e-08	-2.22283e-10	2.03607	0.00414221	-2.22283e-10	2.30615
95932191	chr9:95932191:G:A	2.8812e-09	-2.22283e-10	-1.24038	0.000120834	-2.22283e-10	-1.22842
95932339	chr9:95932339:T:C	6.6172e-10	-1.75618	-0.955319	2.74463e-05	-1.78165	-0.928955
95932341	chr9:95932341:G:A	4.1933e-09	-2.22283e-10	-0.8651	0.000179523	-2.22283e-10	-0.832536
95932359	chr9:95932359:T:C	6.42945e-10	-1.68385	-1.05644	2.66115e-05	-1.70466	-1.03683
95932553	chr9:95932553:T:G	7.49998e-10	-1.63091	-0.955365	3.05443e-05	-1.64991	-0.953748
95932775	chr9:95932775:T:C	2.87308e-09	-2.22283e-10	-1.2432	0.000120444	-2.22283e-10	-1.23165
95932901	chr9:95932901:C:G	6.99604e-09	-2.22283e-10	-0.353243	0.000293537	-2.22283e-10	-0.340834
95933017	chr9:95933017:C:T	6.65748e-10	-1.75123	-0.954205	2.75961e-05	-1.77735	-0.927816
95933169	chr9:95933169:T:C	4.55026e-09	-2.22283e-10	-0.783403	0.00019753	-2.22283e-10	-0.736946
95933800	chr9:95933800:C:T	2.90546e-09	-2.22283e-10	-1.232	0.0001214	-2.22283e-10	-1.22374
95934267	chr9:95934267:T:C	2.92037e-09	-2.22283e-10	-1.22688	0.000121105	-2.22283e-10	-1.22618
95934827	chr9:95934827:G:A	6.26019e-10	-1.69043	-1.07653	2.59021e-05	-1.71073	-1.05778
95935116	chr9:95935116:G:A	6.44014e-10	-1.76092	-0.977705	2.66966e-05	-1.78608	-0.952223
95935504	chr9:95935504:C:T	6.71542e-09	-2.22283e-10	-0.394181	0.000294185	-2.22283e-10	-0.338626
95935681	chr9:95935681:T:A	6.57682e-10	-1.74903	-0.968593	2.72433e-05	-1.77529	-0.942736
95935899	chr9:95935899:T:C	6.44334e-09	-2.22283e-10	-0.435539	0.000270252	-2.22283e-10	-0.423481
95935973	chr9:95935973:A:G	4.49004e-09	-2.22283e-10	-0.796726	0.000194826	-2.22283e-10	-0.750731
95936189	chr9:95936189:GAGA:G	4.58542e-09	-2.22283e-10	-0.775705	0.000192006	-2.22283e-10	-0.765311
95936197	chr9:95936197:G:C	2.77193e-09	-2.22283e-10	-1.27904	0.000114886	-2.22283e-10	-1.2789
95936230	chr9:95936230:C:A	3.31541e-09	-2.22283e-10	-1.10001	0.000138544	-2.22283e-10	-1.09165
95936276	chr9:95936276:G:A	7.03132e-09	-2.22283e-10	-0.348213	0.000308454	-2.22283e-10	-0.291263
95936528	chr9:95936528:C:T	1.4871e-09	-1.90176	-2.98501e-10	6.48622e-05	-1.85057	-2.98501e-10
95936548	chr9:95936548:T:C	3.31665e-09	-2.22283e-10	-1.09963	0.000138597	-2.22283e-10	-1.09126
95936914	chr9:95936914:G:A	7.77744e-10	-1.62045	-0.92949	3.16549e-05	-1.64019	-0.927756
95937172	chr9:95937172:G:A	4.00553e-09	-2.22283e-10	-0.910912	0.00017031	-2.22283e-10	-0.885213
95937381	chr9:95937381:T:C	3.9729e-09	-2.22283e-10	-0.91909	0.000164976	-2.22283e-10	-0.917038
95937419	chr9:95937419:G:A	3.01244e-09	-2.22283e-10	-1.19584	0.000126544	-2.22283e-10	-1.18225
95937691	chr9:95937691:GTTTCA:G	6.57917e-09	-2.22283e-10	-0.414678	0.000290894	-2.22283e-10	-0.349879
95937946	chr9:95937946:A:G	6.83457e-09	-2.22283e-10	-0.376594	0.000286767	-2.22283e-10	-0.364168
95938114	chr9:95938114:C:T	8.75264e-10	-1.28806	-1.14376	3.79938e-05	-1.28491	-1.1005
95938979	chr9:95938979:AT:A	5.83626e-10	-1.81389	-1.02319	2.46845e-05	-1.78989	-1.02677
95939247	chr9:95939247:T:C	1.58391e-09	-1.89883	0.0601412	6.93282e-05	-1.88514	0.101154
95939519	chr9:95939519:T:C	7.12143e-10	-1.47652	-1.16154	3.02701e-05	-1.482	-1.13067
95939738	chr9:95939738:T:C	9.4754e-10	-1.31366	-1.03882	3.94029e-05	-1.30848	-1.04052
95939749	chr9:95939749:G:A	8.06927e-09	-2.22283e-10	-0.210524	0.000353959	-2.22283e-10	-0.153654
95939819	chr9:95939819:A:G	2.77139e-09	-2.22283e-10	-1.27924	0.000114849	-2.22283e-10	-1.27922
95939945	chr9:95939945:C:A	1.83394e-09	-1.69212	-2.98501e-10	9.30295e-05	-1.48992	-2.98501e-10
95939958	chr9:95939958:G:A	6.46887e-10	-1.77535	-0.958817	2.68714e-05	-1.79918	-0.932587
95939980	chr9:95939980:C:T	1.03843e-09	-1.34325	-0.91763	4.32022e-05	-1.33769	-0.919251
95940088	chr9:95940088:G:A	2.98197e-09	-2.22283e-10	-1.206	0.000123232	-2.22283e-10	-1.20876
95940375	chr9:95940375:G:A	1.68466e-09	-1.77702	-2.98501e-10	6.69926e-05	-1.81825	-2.98501e-10
95940459	chr9:95940459:T:G	3.02263e-09	-2.22283e-10	-1.19246	0.000124879	-2.22283e-10	-1.19549
95941964	chr9:95941964:G:C	1.50344e-09	-1.89083	-2.98501e-10	6.53962e-05	-1.84237	-2.98501e-10
95942855	chr9:95942855:G:A	3.94881e-09	-2.22283e-10	-0.925172	0.000168531	-2.22283e-10	-0.895715
95943247	chr9:95943247:G:T	8.97438e-10	-1.21458	-1.19221	3.86957e-05	-1.21072	-1.15639
95943350	chr9:95943350:G:A	5.10126e-09	-2.22283e-10	-0.6691	0.000216999	-2.22283e-10	-0.642944
95943566	chr9:95943566:G:A	5.05385e-09	-2.22283e-10	-0.678437	0.00022195	-2.22283e-10	-0.620386
95943798	chr9:95943798:G:A	5.79344e-10	-1.80434	-1.0401	2.45407e-05	-1.77884	-1.04366
95943946	chr9:95943946:A:G	6.47091e-10	-1.65317	-1.08068	2.63578e-05	-1.66845	-1.08262
95943961	chr9:95943961:T:C	1.82012e-09	-1.86053	0.16084	8.70144e-05	-1.76491	0.208152
95944085	chr9:95944085:A:G	1.18318e-09	-1.25845	-0.871931	4.9423e-05	-1.25353	-0.868887
95944132	chr9:95944132:C:T	7.13808e-10	-1.63719	-0.998542	2.9053e-05	-1.65622	-0.99749
95944588	chr9:95944588:C:G	3.2906e-08	-2.22283e-10	1.19507	0.00161007	-2.22283e-10	1.3612
95944705	chr9:95944705:C:T	1.66096e-09	-1.89963	0.108434	7.26295e-05	-1.88826	0.150791
95944975	chr9:95944975:T:A	5.74758e-10	-1.80377	-1.04862	2.43471e-05	-1.77838	-1.05205
95945220	chr9:95945220:T:C	7.18591e-10	-1.67064	-0.958413	2.93027e-05	-1.68839	-0.956769
95945797	chr9:95945797:T:C	7.02891e-10	-1.62585	-1.02529	2.9106e-05	-1.64772	-1.00417
95946028	chr9:95946028:A:T	2.88025e-09	-2.22283e-10	-1.24071	0.000120792	-2.22283e-10	-1.22876
95946159	chr9:95946159:A:G	7.46496e-09	-2.22283e-10	-0.288367	0.000313403	-2.22283e-10	-0.275346
95946227	chr9:95946227:C:G	1.508e-09	-1.8878	-2.98501e-10	6.58311e-05	-1.83574	-2.98501e-10
95946258	chr9:95946258:G:A	2.29857e-09	-1.4663	-2.98501e-10	7.26443e-05	-1.73726	-2.98501e-10
95946304	chr9:95946304:G:A	2.77828e-09	-2.22283e-10	-1.27675	0.00011514	-2.22283e-10	-1.27669
95948179	chr9:95948179:T:C	8.08013e-09	-2.22283e-10	-0.209179	0.000354446	-2.22283e-10	-0.15228
95948543	chr9:95948543:CTCAG:C	2.97601e-09	-2.22283e-10	-1.208	0.0001242	-2.22283e-10	-1.20094
95948553	chr9:95948553:T:G	2.97318e-09	-2.22283e-10	-1.20895	0.000124076	-2.22283e-10	-1.20195
95948665	chr9:95948665:T:C	1.48694e-09	-1.90186	-2.98501e-10	6.32839e-05	-1.8752	-2.98501e-10
95948678	chr9:95948678:G:C	1.50022e-09	-1.89297	-2.98501e-10	6.5061e-05	-1.84751	-2.98501e-10
95948936	chr9:95948936:T:G	1.49415e-09	-1.89703	-2.98501e-10	6.32643e-05	-1.87551	-2.98501e-10
95949043	chr9:95949043:AAAAG:A	3.03918e-09	-2.22283e-10	-1.187	0.000127741	-2.22283e-10	-1.17283
95949083	chr9:95949083:A:G	1.75794e-09	-1.87839	0.14395	8.26572e-05	-1.79905	0.190912
95949437	chr9:95949437:G:T	3.55895e-09	-2.22283e-10	-1.02912	0.00014681	-2.22283e-10	-1.0337
95949452	chr9:95949452:AAAGC:A	1.56875e-09	-1.84831	-2.98501e-10	6.43762e-05	-1.85809	-2.98501e-10
95949900	chr9:95949900:T:C	6.63494e-10	-1.6645	-1.04432	2.7512e-05	-1.68417	-1.02404
95950039	chr9:95950039:G:A	1.64004e-09	-1.89646	0.092601	7.20239e-05	-1.87978	0.133947
95950071	chr9:95950071:A:G	2.86248e-09	-2.22283e-10	-1.2469	0.000119933	-2.22283e-10	-1.2359
95950117	chr9:95950117:G:A	4.3903e-09	-2.22283e-10	-0.819188	0.000183757	-2.22283e-10	-0.809222
95950515	chr9:95950515:G:A	5.16565e-09	-2.22283e-10	-0.656556	0.000227108	-2.22283e-10	-0.597413
95950542	chr9:95950542:G:A	4.52569e-10	-1.88711	-1.20429	1.95839e-05	-1.8585	-1.18963
95950872	chr9:95950872:T:C	2.97606e-09	-2.22283e-10	-1.20799	0.000124203	-2.22283e-10	-1.20092
95951008	chr9:95951008:G:A	7.03532e-10	-1.48184	-1.16838	2.99057e-05	-1.48659	-1.1382
95951161	chr9:95951161:C:T	1.2816e-09	-1.23676	-0.813717	5.35303e-05	-1.23187	-0.810723
95951398	chr9:95951398:A:G	6.9848e-10	-1.62853	-1.0289	2.89187e-05	-1.65037	-1.00797
95951633	chr9:95951633:A:G	6.57773e-09	-2.22283e-10	-0.414897	0.000290787	-2.22283e-10	-0.350245
95951755	chr9:95951755:G:GA	4.56837e-10	-1.80458	-1.27744	1.92957e-05	-1.78748	-1.27547
95951785	chr9:95951785:G:A	1.52851e-09	-1.87429	-2.98501e-10	6.30648e-05	-1.87867	-2.98501e-10
95951838	chr9:95951838:AG:A	1.51338e-09	-1.88424	-2.98501e-10	6.63336e-05	-1.82814	-2.98501e-10
95951840	chr9:95951840:G:C	2.7721e-09	-2.22283e-10	-1.27898	0.00011498	-2.22283e-10	-1.27808
95952029	chr9:95952029:G:A	6.58416e-10	-1.63546	-1.08104	2.67904e-05	-1.6518	-1.08299
95952296	chr9:95952296:A:G	7.77516e-10	-1.59437	-0.955866	3.15942e-05	-1.61564	-0.954221
95952609	chr9:95952609:G:A	6.75035e-09	-2.22283e-10	-0.388992	0.00029581	-2.22283e-10	-0.333119
95952653	chr9:95952653:G:A	9.57266e-09	-0.039676	-2.98501e-10	0.000281198	-0.383776	-2.98501e-10
95952678	chr9:95952678:A:T	3.01085e-09	-2.22283e-10	-1.19637	0.000125016	-2.22283e-10	-1.1944
95952773	chr9:95952773:A:G	6.89488e-10	-1.51517	-1.15523	2.93194e-05	-1.52118	-1.12341
95952797	chr9:95952797:A:C	3.61635e-09	-2.22283e-10	-1.01312	0.000151558	-2.22283e-10	-1.00187
95952843	chr9:95952843:A:C	7.06679e-09	-2.22283e-10	-0.34318	0.000310205	-2.22283e-10	-0.285603
95953158	chr9:95953158:A:G	1.85541e-09	-1.8743	0.193821	8.76581e-05	-1.79104	0.241645
95953343	chr9:95953343:G:A	4.25827e-09	-2.22283e-10	-0.849723	0.000178906	-2.22283e-10	-0.835977
95953348	chr9:95953348:A:G	6.70622e-10	-1.64957	-1.04857	2.77842e-05	-1.66998	-1.02838
95953427	chr9:95953427:A:T	6.3637e-10	-1.65348	-1.09708	2.63175e-05	-1.67344	-1.07916
95953611	chr9:95953611:A:G	8.95094e-09	-2.22283e-10	-0.106828	0.000385602	-2.22283e-10	-0.0680313
95953754	chr9:95953754:A:C	6.32778e-09	-2.22283e-10	-0.453638	0.000279339	-2.22283e-10	-0.390411
95953769	chr9:95953769:T:C	1.51621e-07	-2.22283e-10	2.7228	0.00841373	-2.22283e-10	3.01478
95953882	chr9:95953882:C:A	6.93974e-09	-2.22283e-10	-0.361323	0.000304463	-2.22283e-10	-0.304285
95954123	chr9:95954123:G:A	6.66341e-10	-1.48925	-1.21529	2.81053e-05	-1.49448	-1.19239
95954151	chr9:95954151:G:A	3.22377e-08	-2.22283e-10	1.17455	0.00157628	-2.22283e-10	1.33999
95954166	chr9:95954166:G:A	5.27102e-09	-2.22283e-10	-0.636362	0.000228791	-2.22283e-10	-0.590026
95954462	chr9:95954462:G:A	4.3835e-09	-2.22283e-10	-0.82074	0.000189992	-2.22283e-10	-0.775852
95954565	chr9:95954565:A:G	2.97707e-09	-2.22283e-10	-1.20765	0.000124951	-2.22283e-10	-1.19492
95954839	chr9:95954839:A:G	8.89138e-09	-2.22283e-10	-0.113504	0.000383008	-2.22283e-10	-0.07478
95954966	chr9:95954966:C:T	3.05061e-09	-2.22283e-10	-1.18324	0.000126044	-2.22283e-10	-1.18621
95955086	chr9:95955086:C:T	1.51083e-09	-1.88593	-2.98501e-10	6.60987e-05	-1.83169	-2.98501e-10
95955806	chr9:95955806:T:A	3.04013e-09	-1.18669	-2.98501e-10	0.000131898	-1.14081	-2.98501e-10
95956119	chr9:95956119:G:A	2.85269e-09	-2.22283e-10	-1.25032	0.000118769	-2.22283e-10	-1.24566
95956197	chr9:95956197:C:T	1.78988e-09	-1.71644	-2.98501e-10	8.98891e-05	-1.52426	-2.98501e-10
95956251	chr9:95956251:A:G	6.76024e-10	-1.61485	-1.07526	2.88919e-05	-1.62323	-1.03605
95956391	chr9:95956391:T:C	6.29732e-10	-1.64785	-1.1132	2.5996e-05	-1.66863	-1.09626
95956569	chr9:95956569:C:T	7.07686e-10	-1.64152	-1.00282	2.88179e-05	-1.65699	-1.00485
95956880	chr9:95956880:AC:A	3.4655e-09	-2.22283e-10	-1.05573	0.000144925	-2.22283e-10	-1.04662
95957081	chr9:95957081:G:A	7.51006e-09	-2.22283e-10	-0.282343	0.000315308	-2.22283e-10	-0.269286
95957517	chr9:95957517:C:A	1.6032e-09	-1.89842	0.0718328	7.02173e-05	-1.8843	0.113054
95957688	chr9:95957688:C:G	1.01499e-08	-2.22283e-10	0.0188748	0.000455497	-2.22283e-10	0.0985539
95958238	chr9:95958238:G:A	9.4048e-10	-1.3102	-1.04976	3.90981e-05	-1.30541	-1.05136
95958326	chr9:95958326:G:T	1.84413e-09	-1.87252	0.185936	8.72342e-05	-1.78779	0.233553
95958426	chr9:95958426:G:C	4.7693e-09	-2.22283e-10	-0.736386	0.000196005	-2.22283e-10	-0.744698
95958529	chr9:95958529:C:T	2.04452e-09	-1.58342	-2.98501e-10	8.13749e-05	-1.62377	-2.98501e-10
95958637	chr9:95958637:G:A	1.78232e-09	-1.88112	0.160452	8.20447e-05	-1.80768	0.192106
95958849	chr9:95958849:T:G	3.05443e-09	-2.22283e-10	-1.18199	0.000126171	-2.22283e-10	-1.1852
95959066	chr9:95959066:C:T	8.77067e-09	-2.22283e-10	-0.127174	0.000377699	-2.22283e-10	-0.0887393
95959257	chr9:95959257:C:T	4.52518e-09	-0.788929	-2.98501e-10	0.000130776	-1.14935	-2.98501e-10
95960174	chr9:95960174:G:T	7.43088e-09	-2.22283e-10	-0.292942	0.000311965	-2.22283e-10	-0.279946
95960364	chr9:95960364:A:G	1.06034e-09	-1.26498	-0.975023	4.42484e-05	-1.26003	-0.972991
95961189	chr9:95961189:G:C	4.54478e-09	-2.22283e-10	-0.784608	0.000191259	-2.22283e-10	-0.769205
95961214	chr9:95961214:C:T	4.09264e-09	-2.22283e-10	-0.889397	0.000170508	-2.22283e-10	-0.884056
95961602	chr9:95961602:G:A	4.25056e-09	-2.22283e-10	-0.851537	0.000175714	-2.22283e-10	-0.853978
95961887	chr9:95961887:C:T	3.05202e-09	-1.87802	0.695241	0.000143856	-1.79928	0.74526
95961972	chr9:95961972:T:C	6.21301e-09	-2.22283e-10	-0.471941	0.000274125	-2.22283e-10	-0.409251
95962146	chr9:95962146:A:G	5.92782e-10	-1.79626	-1.02525	2.51282e-05	-1.76999	-1.02886
95962389	chr9:95962389:C:T	5.97196e-10	-1.76897	-1.04513	2.53227e-05	-1.74254	-1.04859
95963027	chr9:95963027:G:C	7.45327e-09	-2.22283e-10	-0.289934	0.00031291	-2.22283e-10	-0.276921
95963283	chr9:95963283:T:G	5.66797e-10	-1.88751	-0.978836	2.47839e-05	-1.82625	-0.986391
95963455	chr9:95963455:T:C	2.98595e-09	-2.22283e-10	-1.20467	0.000123391	-2.22283e-10	-1.20748
95963467	chr9:95963467:C:A	5.98567e-10	-1.80035	-1.01146	2.53602e-05	-1.77453	-1.01513
95963530	chr9:95963530:T:C	5.72886e-10	-1.80467	-1.05099	2.42649e-05	-1.77944	-1.05436
95963999	chr9:95963999:A:G	2.97277e-09	-2.22283e-10	-1.20909	0.000122854	-2.22283e-10	-1.21184
95964058	chr9:95964058:C:T	1.33373e-07	-2.22283e-10	2.59456	0.00736235	-2.22283e-10	2.8813
95964061	chr9:95964061:A:G	1.06e-09	-1.25922	-0.981098	4.42321e-05	-1.25434	-0.979044
95964114	chr9:95964114:G:C	1.51338e-09	-1.88424	-2.98501e-10	6.6333e-05	-1.82815	-2.98501e-10
95964713	chr9:95964713:G:A	1.06378e-09	-1.45373	-0.783034	5.29235e-05	-1.30907	-0.744918
95964753	chr9:95964753:C:A	4.63881e-10	-1.80265	-1.26407	1.82634e-05	-1.85366	-1.26428
95965058	chr9:95965058:C:T	3.21715e-08	-2.22283e-10	1.17249	0.00157296	-2.22283e-10	1.33788
95965175	chr9:95965175:A:C	2.91519e-09	-2.22283e-10	-1.22865	0.000120905	-2.22283e-10	-1.22783
95965282	chr9:95965282:T:C	6.39831e-10	-1.64461	-1.10053	2.60613e-05	-1.65998	-1.1024
95965404	chr9:95965404:T:C	4.33209e-09	-0.832537	-2.98501e-10	0.000121763	-1.22076	-2.98501e-10
95965501	chr9:95965501:T:C	6.77378e-09	-2.22283e-10	-0.385527	0.000296816	-2.22283e-10	-0.329724
95965535	chr9:95965535:C:T	3.0177e-09	-2.22283e-10	-1.19409	0.000124685	-2.22283e-10	-1.19704
95966136	chr9:95966136:C:G	1.60748e-09	-1.82392	-2.98501e-10	7.32636e-05	-1.72877	-2.98501e-10
95966154	chr9:95966154:ATTAC:A	7.4544e-09	-2.22283e-10	-0.289783	0.000312958	-2.22283e-10	-0.276769
95966282	chr9:95966282:T:C	2.96899e-09	-2.22283e-10	-1.21036	0.000122703	-2.22283e-10	-1.21307
95966384	chr9:95966384:G:T	7.10029e-10	-1.61818	-1.02286	2.88937e-05	-1.63436	-1.02485
95966906	chr9:95966906:C:G	1.15295e-09	-1.22763	-0.928632	4.81683e-05	-1.22198	-0.926153
95967100	chr9:95967100:A:C	9.60596e-10	-1.28978	-1.04901	3.99633e-05	-1.28421	-1.05067
95967619	chr9:95967619:G:C	8.0401e-08	-2.22283e-10	2.08844	0.00437979	-2.22283e-10	2.36192
95967679	chr9:95967679:T:C	3.20227e-08	-2.22283e-10	1.16786	0.00156544	-2.22283e-10	1.33308
95968978	chr9:95968978:A:G	7.19801e-09	-2.22283e-10	-0.324783	0.000316126	-2.22283e-10	-0.266695
95969323	chr9:95969323:G:A	9.54054e-10	-1.28818	-1.05744	3.96624e-05	-1.2834	-1.05904
95969446	chr9:95969446:A:G	7.43659e-09	-2.22283e-10	-0.292174	0.000312205	-2.22283e-10	-0.279176
95969703	chr9:95969703:C:T	6.5168e-10	-1.63485	-1.09194	2.65387e-05	-1.65044	-1.0938
95970902	chr9:95970902:T:A	1.08274e-09	-1.24296	-0.976136	4.51848e-05	-1.23801	-0.974065
95971500	chr9:95971500:A:C	4.49454e-10	-1.82465	-1.27366	1.78006e-05	-1.87036	-1.27324
95971987	chr9:95971987:C:G	1.51153e-09	-1.88546	-2.98501e-10	6.61718e-05	-1.83058	-2.98501e-10
95972388	chr9:95972388:C:T	4.84694e-10	-1.74687	-1.27595	2.04783e-05	-1.73005	-1.27342
95972562	chr9:95972562:A:G	3.01854e-09	-1.19382	-2.98501e-10	0.000130006	-1.15525	-2.98501e-10
95972609	chr9:95972609:A:T	2.0046e-09	-1.87702	0.273879	9.45705e-05	-1.79638	0.322889
95972827	chr9:95972827:G:C	6.17619e-09	-2.22283e-10	-0.477885	0.000262489	-2.22283e-10	-0.452628
95972944	chr9:95972944:A:G	6.86518e-09	-2.22283e-10	-0.372124	0.000300945	-2.22283e-10	-0.315909
95973154	chr9:95973154:C:T	1.75295e-09	-1.73728	-2.98501e-10	8.74252e-05	-1.55205	-2.98501e-10
95973604	chr9:95973604:A:G	6.8116e-10	-1.40331	-1.27924	3.02018e-05	-1.33614	-1.2788
95973777	chr9:95973777:G:A	1.624e-09	-1.81369	-2.98501e-10	7.15868e-05	-1.75193	-2.98501e-10
95973816	chr9:95973816:A:G	7.55254e-09	-0.276704	-2.98501e-10	0.000227652	-0.595017	-2.98501e-10
95974355	chr9:95974355:C:G	5.92481e-09	-2.22283e-10	-0.519439	0.000258484	-2.22283e-10	-0.468002
95974480	chr9:95974480:G:T	7.73061e-10	-1.56852	-0.987461	3.28138e-05	-1.54196	-0.990032
95974882	chr9:95974882:G:A	4.52884e-10	-1.81151	-1.2792	1.80861e-05	-1.84846	-1.27923
95974936	chr9:95974936:T:C	4.02372e-09	-0.90638	-2.98501e-10	0.000105634	-1.36286	-2.98501e-10
95975047	chr9:95975047:T:A	6.57542e-10	-1.44423	-1.27361	2.61735e-05	-1.48278	-1.27531
95975204	chr9:95975204:A:G	2.98303e-09	-2.22283e-10	-1.20565	0.000123912	-2.22283e-10	-1.20327
95975255	chr9:95975255:C:T	5.76494e-10	-1.88407	-0.965308	2.53195e-05	-1.81822	-0.973045
95976003	chr9:95976003:G:A	6.28429e-09	-2.22283e-10	-0.460534	0.000277382	-2.22283e-10	-0.39744
95976431	chr9:95976431:A:G	6.28159e-10	-1.73157	-1.03198	2.74667e-05	-1.67471	-1.03515
95977048	chr9:95977048:CTT:C	2.91128e-08	-2.22283e-10	1.07259	0.00142004	-2.22283e-10	1.2356
95977131	chr9:95977131:A:G	1.52183e-09	-1.87868	-2.98501e-10	6.70978e-05	-1.81668	-2.98501e-10
95977216	chr9:95977216:G:A	6.7492e-10	-1.58959	-1.10216	2.7587e-05	-1.66205	-1.04344
95977290	chr9:95977290:T:C	6.63519e-10	-1.43683	-1.27196	2.63934e-05	-1.47587	-1.27386
95977331	chr9:95977331:A:G	4.53789e-10	-1.80987	-1.27884	1.81123e-05	-1.8473	-1.27895
95978841	chr9:95978841:G:A	3.50977e-09	-2.22283e-10	-1.04304	0.000146801	-2.22283e-10	-1.03376
95978984	chr9:95978984:A:G	6.19862e-10	-1.5897	-1.18715	2.62896e-05	-1.56783	-1.18583
95979018	chr9:95979018:G:T	3.50731e-09	-2.22283e-10	-1.04374	0.000146698	-2.22283e-10	-1.03446
95979100	chr9:95979100:T:C	2.79649e-09	-2.22283e-10	-1.27022	0.00011611	-2.22283e-10	-1.2683
95979774	chr9:95979774:A:G	1.5983e-09	-1.82965	-2.98501e-10	7.58882e-05	-1.69357	-2.98501e-10
95979893	chr9:95979893:T:A	6.25933e-10	-1.57493	-1.19217	2.65501e-05	-1.55287	-1.19093
95980464	chr9:95980464:A:G	3.13854e-09	-2.22283e-10	-1.15483	0.000131012	-2.22283e-10	-1.14755
95980664	chr9:95980664:T:A	2.77196e-09	-2.22283e-10	-1.27903	0.000114887	-2.22283e-10	-1.27888
95981935	chr9:95981935:A:G	4.14823e-09	-2.22283e-10	-0.875905	0.000173803	-2.22283e-10	-0.864912
95982238	chr9:95982238:A:G	2.81575e-09	-2.22283e-10	-1.26336	0.000116745	-2.22283e-10	-1.26284
95983127	chr9:95983127:A:G	7.72121e-10	-1.53142	-1.02578	3.28121e-05	-1.50386	-1.02818
95983203	chr9:95983203:A:G	4.52591e-10	-1.83904	-1.25231	1.81618e-05	-1.87235	-1.25116
95983729	chr9:95983729:T:G	2.92055e-09	-2.22283e-10	-1.22682	0.000121752	-2.22283e-10	-1.22085
95983744	chr9:95983744:T:C	3.02125e-09	-2.22283e-10	-1.19292	0.000126585	-2.22283e-10	-1.18192
95983799	chr9:95983799:C:T	2.93937e-09	-2.22283e-10	-1.22039	0.000121519	-2.22283e-10	-1.22276
95983820	chr9:95983820:A:T	1.219e-09	-0.87494	-1.22562	5.29182e-05	-0.829773	-1.22432
95983860	chr9:95983860:G:A	4.68828e-09	-2.22283e-10	-0.75352	0.0001961	-2.22283e-10	-0.744212
95984071	chr9:95984071:CCTTT:C	8.77564e-10	-1.51567	-0.913525	3.72957e-05	-1.48786	-0.916102
95984132	chr9:95984132:T:C	1.25466e-09	-0.850414	-1.22131	5.44733e-05	-0.805178	-1.21995
95984168	chr9:95984168:A:G	1.51111e-09	-1.88574	-2.98501e-10	6.46696e-05	-1.85354	-2.98501e-10
95984327	chr9:95984327:A:G	4.66587e-10	-1.90075	-1.16015	1.94538e-05	-1.88796	-1.16683
95984470	chr9:95984470:G:C	2.47148e-09	-1.86812	0.474349	0.000118217	-1.7779	0.527585
95984531	chr9:95984531:C:A	7.19503e-10	-1.47044	-1.15734	2.84711e-05	-1.51358	-1.16037
95984840	chr9:95984840:G:A	4.05995e-09	-2.22283e-10	-0.897416	0.000167549	-2.22283e-10	-0.901559
95985259	chr9:95985259:C:T	4.555e-10	-1.80618	-1.27877	1.81655e-05	-1.84443	-1.27888
95985738	chr9:95985738:A:G	2.01594e-09	-1.88256	0.285058	9.51587e-05	-1.80258	0.335292
95985752	chr9:95985752:G:A	4.63798e-10	-1.78859	-1.27831	1.84254e-05	-1.83063	-1.27847
95986059	chr9:95986059:G:A	3.01244e-09	-2.22283e-10	-1.19584	0.000126544	-2.22283e-10	-1.18225
95986194	chr9:95986194:A:G	4.28104e-10	-1.88528	-1.2617	1.87701e-05	-1.82691	-1.26366
95987099	chr9:95987099:G:A	5.6132e-09	-2.22283e-10	-0.573466	0.000235168	-2.22283e-10	-0.562536
95987132	chr9:95987132:G:A	2.81539e-09	-2.22283e-10	-1.26349	0.000116975	-2.22283e-10	-1.26088
95987189	chr9:95987189:C:T	6.76833e-09	-0.386333	-2.98501e-10	0.00017356	-0.866316	-2.98501e-10
95987327	chr9:95987327:C:G	4.57746e-10	-1.80136	-1.27867	1.82322e-05	-1.84085	-1.27879
95987382	chr9:95987382:A:G	3.01868e-08	-2.22283e-10	1.10882	0.001537	-2.22283e-10	1.31475
95987388	chr9:95987388:G:A	5.54203e-09	-2.22283e-10	-0.586226	0.000232124	-2.22283e-10	-0.575566
95987526	chr9:95987526:T:C	3.09992e-08	-2.22283e-10	1.13538	0.00151587	-2.22283e-10	1.30091
95987551	chr9:95987551:T:C	2.98606e-09	-2.22283e-10	-1.20463	0.000123418	-2.22283e-10	-1.20726
95987647	chr9:95987647:G:A	4.82957e-09	-2.22283e-10	-0.723829	0.000202079	-2.22283e-10	-0.71418
95987743	chr9:95987743:G:C	2.80486e-09	-2.22283e-10	-1.26723	0.00011649	-2.22283e-10	-1.26503
95988212	chr9:95988212:G:A	1.99082e-09	-1.61004	-2.98501e-10	7.1645e-05	-1.75111	-2.98501e-10
95988224	chr9:95988224:A:G	5.70447e-09	-2.22283e-10	-0.557337	0.000248559	-2.22283e-10	-0.507156
95988324	chr9:95988324:G:A	6.60743e-10	-1.44012	-1.27286	2.63039e-05	-1.4785	-1.27462
95988340	chr9:95988340:T:C	6.60113e-10	-1.44041	-1.27352	2.62747e-05	-1.47905	-1.27518
95988348	chr9:95988348:G:A	3.61977e-09	-2.22283e-10	-1.01218	0.000150595	-2.22283e-10	-1.00824
95988425	chr9:95988425:G:A	5.99414e-10	-1.59358	-1.21681	2.54035e-05	-1.57212	-1.21583
95988546	chr9:95988546:A:T	9.12508e-10	-1.50237	-0.887771	3.87774e-05	-1.47444	-0.890561
95989458	chr9:95989458:T:C	1.12174e-08	0.118884	-2.98501e-10	0.000539999	0.268731	-2.98501e-10
95989814	chr9:95989814:C:T	2.9318e-09	-2.22283e-10	-1.22297	0.000121225	-2.22283e-10	-1.22519
95990027	chr9:95990027:C:T	5.61013e-09	-2.22283e-10	-0.574012	0.000234992	-2.22283e-10	-0.563283
95990209	chr9:95990209:T:G	3.26054e-09	-2.22283e-10	-1.1167	0.000136897	-2.22283e-10	-1.10361
95990214	chr9:95990214:G:A	5.73264e-10	-1.68416	-1.17083	2.24581e-05	-1.73844	-1.17274
95990733	chr9:95990733:AGT:A	3.70507e-09	-2.22283e-10	-0.988884	0.000158219	-2.22283e-10	-0.958857
95990836	chr9:95990836:G:A	2.79619e-09	-2.22283e-10	-1.27033	0.000115567	-2.22283e-10	-1.27299
95990857	chr9:95990857:A:G	7.96048e-09	-0.224098	-2.98501e-10	0.000258298	-0.46872	-2.98501e-10
95991199	chr9:95991199:A:G	6.35152e-10	-1.50289	-1.24959	2.55659e-05	-1.53928	-1.2423
95991880	chr9:95991880:T:C	2.79984e-09	-2.22283e-10	-1.26903	0.000116091	-2.22283e-10	-1.26846
95992038	chr9:95992038:A:G	3.54e-09	-2.22283e-10	-1.03446	0.000150556	-2.22283e-10	-1.0085
95992126	chr9:95992126:A:T	8.01535e-09	-2.22283e-10	-0.217228	0.000356986	-2.22283e-10	-0.145139
95992353	chr9:95992353:G:A	4.68004e-09	-1.88702	1.13174	0.000221386	-1.82037	1.19744
95992869	chr9:95992869:T:A	1.48706e-09	-1.90179	-2.98501e-10	6.30807e-05	-1.87842	-2.98501e-10
95993139	chr9:95993139:T:C	5.61396e-09	-2.22283e-10	-0.57333	0.000247627	-2.22283e-10	-0.510911
95993548	chr9:95993548:G:A	3.1314e-09	-2.22283e-10	-1.15711	0.000129294	-2.22283e-10	-1.16074
95994366	chr9:95994366:C:T	2.33078e-08	-2.22283e-10	0.8502	0.00112733	-2.22283e-10	1.00478
95994381	chr9:95994381:CCTT:C	1.48803e-09	-1.90113	-2.98501e-10	6.34892e-05	-1.87197	-2.98501e-10
95994405	chr9:95994405:C:T	3.24969e-09	-2.22283e-10	-1.12003	0.000134097	-2.22283e-10	-1.12427
95994527	chr9:95994527:T:C	3.64031e-09	-2.22283e-10	-1.00652	0.000155357	-2.22283e-10	-0.977111
95994537	chr9:95994537:C:T	1.97316e-08	-2.22283e-10	0.683635	0.000946827	-2.22283e-10	0.83028
95994788	chr9:95994788:TC:T	6.63259e-10	-1.53171	-1.17747	2.73035e-05	-1.56241	-1.15341
95994994	chr9:95994994:A:G	8.39743e-10	-1.50352	-0.969722	3.56336e-05	-1.47716	-0.972387
95995512	chr9:95995512:A:G	7.11568e-09	-2.22283e-10	-0.336287	0.00031675	-2.22283e-10	-0.264724
95995561	chr9:95995561:A:G	5.06651e-09	-2.22283e-10	-0.675934	0.000216683	-2.22283e-10	-0.644401
95997045	chr9:95997045:C:T	5.47392e-09	-2.22283e-10	-0.598591	0.00022932	-2.22283e-10	-0.587717
95997058	chr9:95997058:C:T	2.25287e-09	-1.85811	0.371727	0.000108508	-1.75863	0.422619
95997144	chr9:95997144:GGCAA:G	5.88129e-09	-2.22283e-10	-0.526811	0.00025991	-2.22283e-10	-0.4625
95997150	chr9:95997150:G:C	5.80197e-09	-2.22283e-10	-0.540389	0.00025626	-2.22283e-10	-0.476645
95997151	chr9:95997151:TCAGTTGTTAA:T	5.98552e-09	-2.22283e-10	-0.509243	0.000264712	-2.22283e-10	-0.444192
95997321	chr9:95997321:T:C	7.17641e-10	-1.51285	-1.11752	2.96758e-05	-1.54493	-1.08758
95997674	chr9:95997674:T:C	7.03212e-10	-1.53183	-1.11886	2.91038e-05	-1.56294	-1.08903
95997675	chr9:95997675:T:G	5.86405e-09	-2.22283e-10	-0.529747	0.000259104	-2.22283e-10	-0.465607
95997815	chr9:95997815:GAGTTA:G	4.31715e-09	-1.88781	1.05181	0.000203859	-1.82169	1.11629
95997976	chr9:95997976:C:T	3.33606e-09	-2.22283e-10	-1.09379	0.000141281	-2.22283e-10	-1.07209
95998003	chr9:95998003:T:C	2.80561e-09	-2.22283e-10	-1.26697	0.000116608	-2.22283e-10	-1.26402
95998005	chr9:95998005:T:C	2.60362e-08	-2.22283e-10	0.9609	0.001264	-2.22283e-10	1.1192
95998350	chr9:95998350:A:G	1.1634e-08	0.155341	-2.98501e-10	0.000663977	0.475411	-2.98501e-10
95998529	chr9:95998529:A:G	7.45893e-09	-2.22283e-10	-0.289175	0.000331316	-2.22283e-10	-0.219763
95998798	chr9:95998798:C:T	5.07808e-09	-2.22283e-10	-0.673654	0.000217192	-2.22283e-10	-0.642053
95999451	chr9:95999451:A:ATGG	4.08619e-09	-2.22283e-10	-0.890975	0.000171236	-2.22283e-10	-0.879795
95999918	chr9:95999918:C:G	2.78257e-09	-2.22283e-10	-1.27521	0.000115166	-2.22283e-10	-1.27646
96000073	chr9:96000073:G:A	2.83324e-09	-2.22283e-10	-1.25717	0.000118189	-2.22283e-10	-1.25055
96000178	chr9:96000178:C:T	1.48786e-09	-1.90125	-2.98501e-10	6.3416e-05	-1.87312	-2.98501e-10
96000533	chr9:96000533:A:G	1.22094e-09	-1.46556	-0.633406	5.45129e-05	-1.50577	-0.518627
96000619	chr9:96000619:C:T	6.60008e-10	-1.59051	-1.12358	2.73569e-05	-1.58351	-1.13036
96000778	chr9:96000778:G:A	2.36702e-09	-1.86305	0.426092	0.000113614	-1.7673	0.477272
96001056	chr9:96001056:T:C	3.21791e-09	-2.22283e-10	-1.12985	0.000134784	-2.22283e-10	-1.11917
96001263	chr9:96001263:G:T	1.60543e-09	-1.82519	-2.98501e-10	7.65193e-05	-1.68529	-2.98501e-10
96001311	chr9:96001311:C:T	7.02884e-09	-2.22283e-10	-0.348566	0.000312705	-2.22283e-10	-0.277575
96001547	chr9:96001547:T:C	4.18884e-09	-2.22283e-10	-0.866162	0.000175596	-2.22283e-10	-0.854651
96001707	chr9:96001707:G:A	6.51998e-09	-2.22283e-10	-0.423715	0.000267414	-2.22283e-10	-0.43404
96001709	chr9:96001709:C:T	3.2154e-09	-2.22283e-10	-1.13064	0.000134675	-2.22283e-10	-1.11997
96001710	chr9:96001710:G:A	3.26615e-09	-2.22283e-10	-1.11498	0.000138347	-2.22283e-10	-1.09307
96001754	chr9:96001754:C:T	1.49236e-09	-1.89823	-2.98501e-10	6.42936e-05	-1.85938	-2.98501e-10
96001774	chr9:96001774:C:T	1.49322e-09	-1.89765	-2.98501e-10	6.44061e-05	-1.85763	-2.98501e-10
96001884	chr9:96001884:C:T	3.06558e-09	-2.22283e-10	-1.17835	0.000129024	-2.22283e-10	-1.16284
96001892	chr9:96001892:A:T	2.77194e-09	-2.22283e-10	-1.27904	0.000114847	-2.22283e-10	-1.27924
96001918	chr9:96001918:C:T	1.09699e-09	-1.18525	-1.02076	4.59329e-05	-1.17296	-1.02269
96001977	chr9:96001977:T:C	5.84084e-09	-2.22283e-10	-0.533712	0.00025806	-2.22283e-10	-0.469644
96002092	chr9:96002092:G:A	2.85692e-09	-2.22283e-10	-1.24884	0.000118952	-2.22283e-10	-1.24412
96002380	chr9:96002380:G:A	8.39411e-10	-1.54882	-0.924824	3.55752e-05	-1.5236	-0.927591
96002382	chr9:96002382:A:G	5.0003e-09	-2.22283e-10	-0.68909	0.000218773	-2.22283e-10	-0.634803
96002571	chr9:96002571:G:A	5.13165e-09	-2.22283e-10	-0.663159	0.000214866	-2.22283e-10	-0.652824
96002860	chr9:96002860:TTTTTCAG:T	4.31553e-09	-2.22283e-10	-0.836367	0.000185382	-2.22283e-10	-0.800418
96003496	chr9:96003496:C:T	1.07451e-09	-0.951802	-1.27492	4.63035e-05	-0.911718	-1.2759
96003699	chr9:96003699:G:A	3.60069e-09	-2.22283e-10	-1.01746	0.00015136	-2.22283e-10	-1.00317
96004009	chr9:96004009:T:C	8.67027e-10	-1.52009	-0.921182	3.67702e-05	-1.49414	-0.924013
96004198	chr9:96004198:G:A	7.18686e-10	-1.85437	-0.774543	3.14388e-05	-1.81671	-0.758085
96004448	chr9:96004448:A:G	3.16397e-09	-2.22283e-10	-1.14676	0.000131894	-2.22283e-10	-1.14083
96004620	chr9:96004620:C:A	3.2437e-09	-2.22283e-10	-1.12187	0.000135903	-2.22283e-10	-1.1109
96004827	chr9:96004827:A:G	7.15517e-09	-2.22283e-10	-0.330752	0.00031855	-2.22283e-10	-0.259057
96005358	chr9:96005358:T:G	7.66859e-10	-1.31852	-1.24552	3.06635e-05	-1.36911	-1.23065
96005448	chr9:96005448:G:A	1.57567e-09	-1.84391	-2.98501e-10	6.3815e-05	-1.86685	-2.98501e-10
96005486	chr9:96005486:G:A	3.12527e-09	-2.22283e-10	-1.15907	0.00013118	-2.22283e-10	-1.14626
96005552	chr9:96005552:C:T	1.71594e-09	-1.75863	-2.98501e-10	6.69091e-05	-1.8195	-2.98501e-10
96006035	chr9:96006035:C:G	5.32356e-09	-2.22283e-10	-0.626445	0.00022662	-2.22283e-10	-0.59956
96006205	chr9:96006205:AC:A	5.17058e-09	-2.22283e-10	-0.655603	0.000221247	-2.22283e-10	-0.623555
96006297	chr9:96006297:G:A	1.48806e-09	-1.90111	-2.98501e-10	6.34923e-05	-1.87192	-2.98501e-10
96006312	chr9:96006312:G:A	1.85374e-09	-1.68138	-2.98501e-10	7.49034e-05	-1.70664	-2.98501e-10
96006498	chr9:96006498:C:T	5.66588e-09	-2.22283e-10	-0.564124	0.00024589	-2.22283e-10	-0.517954
96007466	chr9:96007466:A:G	9.73171e-10	-1.05381	-1.27197	4.18726e-05	-1.01493	-1.27327
96007957	chr9:96007957:C:T	7.78167e-10	-1.58848	-0.960916	3.29055e-05	-1.56606	-0.963131
96008237	chr9:96008237:C:A	3.0333e-09	-2.22283e-10	-1.18894	0.000125318	-2.22283e-10	-1.19198
96008476	chr9:96008476:T:C	1.22845e-09	-1.40404	-0.688795	5.31418e-05	-1.43482	-0.615057
96008646	chr9:96008646:T:C	7.87754e-10	-1.44891	-1.08825	3.34269e-05	-1.43036	-1.08311
96008767	chr9:96008767:C:T	5.82904e-09	-2.22283e-10	-0.535735	0.000257543	-2.22283e-10	-0.471648
96008979	chr9:96008979:C:T	1.79294e-09	-1.71473	-2.98501e-10	6.82442e-05	-1.79974	-2.98501e-10
96009230	chr9:96009230:C:T	3.75291e-09	-0.976056	-2.98501e-10	0.000109125	-1.33034	-2.98501e-10
96009326	chr9:96009326:A:G	6.59348e-10	-1.56398	-1.15111	2.79238e-05	-1.54043	-1.15292
96009436	chr9:96009436:C:T	3.42241e-09	-2.22283e-10	-1.06824	0.000145537	-2.22283e-10	-1.0424
96009538	chr9:96009538:T:G	5.93789e-09	-2.22283e-10	-0.517233	0.000261314	-2.22283e-10	-0.457114
96010656	chr9:96010656:C:T	5.95544e-10	-1.59135	-1.22552	2.51987e-05	-1.57148	-1.22456
96011147	chr9:96011147:C:T	2.83991e-09	-2.22283e-10	-1.25481	0.000118168	-2.22283e-10	-1.25073
96011786	chr9:96011786:T:C	3.11184e-09	-2.22283e-10	-1.16337	0.00013129	-2.22283e-10	-1.14543
96012953	chr9:96012953:T:C	1.48875e-09	-1.90065	-2.98501e-10	6.24364e-05	-1.88869	-2.98501e-10
96013177	chr9:96013177:G:A	8.1888e-10	-1.53807	-0.960335	3.47056e-05	-1.51392	-0.962009
96013829	chr9:96013829:A:G	9.03519e-10	-1.46473	-0.935317	3.8349e-05	-1.43817	-0.937934
96014476	chr9:96014476:G:T	4.54512e-09	-2.22283e-10	-0.784532	0.000197261	-2.22283e-10	-0.738307
96014746	chr9:96014746:C:T	2.89082e-09	-2.22283e-10	-1.23705	0.000119548	-2.22283e-10	-1.23911
96015333	chr9:96015333:G:A	2.78603e-09	-2.22283e-10	-1.27397	0.000115309	-2.22283e-10	-1.27522
96015360	chr9:96015360:G:T	1.51158e-09	-1.88543	-2.98501e-10	6.64652e-05	-1.82616	-2.98501e-10
96015399	chr9:96015399:G:A	2.94582e-09	-2.22283e-10	-1.2182	0.000123607	-2.22283e-10	-1.20573
96015880	chr9:96015880:C:T	2.87875e-09	-2.22283e-10	-1.24123	0.00011973	-2.22283e-10	-1.2376
96015973	chr9:96015973:A:G	1.49084e-09	-1.89925	-2.98501e-10	6.40388e-05	-1.86335	-2.98501e-10
96016038	chr9:96016038:A:C	1.4906e-09	-1.89941	-2.98501e-10	6.39878e-05	-1.86414	-2.98501e-10
96016542	chr9:96016542:G:A	3.22826e-09	-2.22283e-10	-1.12664	0.000136174	-2.22283e-10	-1.1089
96016713	chr9:96016713:T:C	6.67164e-09	-2.22283e-10	-0.400721	0.000296299	-2.22283e-10	-0.331467
96016904	chr9:96016904:TTTTGTGTG:T	1.50001e-09	-1.89312	-2.98501e-10	6.52244e-05	-1.845	-2.98501e-10
96016926	chr9:96016926:T:C	6.80827e-09	-2.22283e-10	-0.380449	0.000302373	-2.22283e-10	-0.311174
96017700	chr9:96017700:A:G	1.50792e-09	-1.88786	-2.98501e-10	6.33629e-05	-1.87396	-2.98501e-10
96017945	chr9:96017945:A:G	1.48706e-09	-1.90178	-2.98501e-10	6.30838e-05	-1.87837	-2.98501e-10
96018026	chr9:96018026:A:G	1.54855e-09	-1.86127	-2.98501e-10	6.29856e-05	-1.87993	-2.98501e-10
96018521	chr9:96018521:C:T	3.01387e-09	-2.22283e-10	-1.19536	0.000125915	-2.22283e-10	-1.18723
96018648	chr9:96018648:T:C	1.48699e-09	-1.90183	-2.98501e-10	6.28076e-05	-1.88276	-2.98501e-10
96018897	chr9:96018897:G:A	8.57288e-10	-1.61199	-0.840574	3.95001e-05	-1.52334	-0.823189
96019114	chr9:96019114:CTGGCAACTAA:C	4.85397e-10	-1.9016	-1.11977	2.08511e-05	-1.88516	-1.10028
96019315	chr9:96019315:C:T	3.25103e-09	-2.22283e-10	-1.11961	0.000138277	-2.22283e-10	-1.09358
96019554	chr9:96019554:A:G	8.57345e-10	-1.54519	-0.90731	3.62932e-05	-1.52113	-0.910075
96019579	chr9:96019579:G:A	6.46696e-10	-1.58397	-1.15049	2.72956e-05	-1.56531	-1.1508
96019710	chr9:96019710:A:C	3.9108e-09	-2.22283e-10	-0.934846	0.000168416	-2.22283e-10	-0.896401
96019965	chr9:96019965:C:G	3.36363e-09	-2.22283e-10	-1.08557	0.00014343	-2.22283e-10	-1.05699
96020143	chr9:96020143:C:G	5.14356e-09	-2.22283e-10	-0.660841	0.000216254	-2.22283e-10	-0.646381
96020275	chr9:96020275:C:T	4.10822e-09	-2.22283e-10	-0.885597	0.000169215	-2.22283e-10	-0.891667
96020358	chr9:96020358:GGATAA:G	6.45915e-09	-2.22283e-10	-0.43309	0.000286432	-2.22283e-10	-0.365335
96020631	chr9:96020631:G:A	4.26856e-09	-2.22283e-10	-0.847311	0.000183257	-2.22283e-10	-0.811946
96020638	chr9:96020638:G:A	3.18434e-09	-2.22283e-10	-1.14034	0.000135206	-2.22283e-10	-1.11604
96021512	chr9:96021512:C:T	2.92674e-09	-2.22283e-10	-1.2247	0.000122479	-2.22283e-10	-1.2149
96021544	chr9:96021544:A:T	2.99031e-09	-2.22283e-10	-1.20321	0.000124891	-2.22283e-10	-1.1954
96021802	chr9:96021802:C:G	3.96789e-09	-2.22283e-10	-0.920353	0.000165415	-2.22283e-10	-0.91438
96022582	chr9:96022582:G:A	3.08222e-09	-2.22283e-10	-1.17294	0.000128736	-2.22283e-10	-1.16507
96022674	chr9:96022674:C:A	2.30046e-08	-2.22283e-10	0.837109	0.001101	-2.22283e-10	0.981134
96023153	chr9:96023153:A:G	3.68352e-09	-0.994717	-2.98501e-10	0.000155602	-0.975535	-2.98501e-10
96023235	chr9:96023235:G:A	6.09607e-09	-2.22283e-10	-0.490942	0.000263803	-2.22283e-10	-0.447635
96023489	chr9:96023489:T:A	3.18069e-09	-2.22283e-10	-1.14149	0.000131259	-2.22283e-10	-1.14566
96023994	chr9:96023994:A:G	8.26859e-10	-1.44291	-1.0458	3.52187e-05	-1.45883	-1.00243
96024229	chr9:96024229:A:G	2.89961e-09	-2.22283e-10	-1.23401	0.000119204	-2.22283e-10	-1.242
96024429	chr9:96024429:G:A	5.73479e-10	-1.61577	-1.23885	2.29268e-05	-1.65335	-1.23718
96025277	chr9:96025277:G:A	1.50406e-09	-1.89042	-2.98501e-10	6.55891e-05	-1.83943	-2.98501e-10
96025778	chr9:96025778:T:C	5.68588e-10	-1.62852	-1.23467	2.27442e-05	-1.66561	-1.23292
96026019	chr9:96026019:G:A	1.53531e-09	-1.86985	-2.98501e-10	6.81988e-05	-1.80041	-2.98501e-10
96027655	chr9:96027655:C:T	5.52542e-09	-2.22283e-10	-0.589227	0.000230626	-2.22283e-10	-0.58204
96027668	chr9:96027668:C:A	2.33849e-08	-2.22283e-10	0.853502	0.00116421	-2.22283e-10	1.03696
96027716	chr9:96027716:T:A	9.91275e-09	-2.22283e-10	-0.00476511	0.000462763	-2.22283e-10	0.114379
96027736	chr9:96027736:C:T	2.92375e-09	-1.22572	-2.98501e-10	0.000120005	-1.2353	-2.98501e-10
96027996	chr9:96027996:G:A	4.61208e-09	-2.22283e-10	-0.769909	0.000196308	-2.22283e-10	-0.743151
96028200	chr9:96028200:C:T	1.51552e-09	-1.88282	-2.98501e-10	6.16387e-05	-1.90155	-2.98501e-10
96028478	chr9:96028478:A:G	8.38716e-10	-1.54744	-0.927029	3.33737e-05	-1.58658	-0.92849
96028620	chr9:96028620:G:T	7.64514e-10	-1.58225	-0.984853	3.04674e-05	-1.6199	-0.986275
96028941	chr9:96028941:T:G	6.47109e-09	-2.22283e-10	-0.431243	0.000292603	-2.22283e-10	-0.344019
96029055	chr9:96029055:A:G	4.60955e-09	-2.22283e-10	-0.770456	0.000193268	-2.22283e-10	-0.75876
96029062	chr9:96029062:T:C	3.92837e-09	-2.22283e-10	-0.930362	0.000163849	-2.22283e-10	-0.92389
96029087	chr9:96029087:A:G	3.1065e-09	-2.22283e-10	-1.16509	0.000128149	-2.22283e-10	-1.16965
96029144	chr9:96029144:A:C	3.91517e-09	-2.22283e-10	-0.933727	0.000163365	-2.22283e-10	-0.926851
96029165	chr9:96029165:G:A	3.74091e-09	-2.22283e-10	-0.979259	0.00015597	-2.22283e-10	-0.973171
96029476	chr9:96029476:G:A	2.98155e-09	-2.22283e-10	-1.20614	0.000124258	-2.22283e-10	-1.20048
96029647	chr9:96029647:G:C	4.73789e-10	-1.76649	-1.27909	1.90571e-05	-1.79623	-1.27917
96029803	chr9:96029803:T:C	4.93587e-09	-2.22283e-10	-0.702057	0.000210524	-2.22283e-10	-0.673237
96029878	chr9:96029878:A:G	4.34396e-09	-2.22283e-10	-0.8298	0.000184826	-2.22283e-10	-0.803421
96030018	chr9:96030018:G:A	5.1938e-09	-2.22283e-10	-0.65112	0.000213663	-2.22283e-10	-0.658439
96030078	chr9:96030078:G:A	3.57222e-09	-2.22283e-10	-1.0254	0.000148012	-2.22283e-10	-1.02554
96030189	chr9:96030189:A:G	2.99356e-09	-2.22283e-10	-1.20212	0.000124864	-2.22283e-10	-1.19561
96030259	chr9:96030259:A:G	1.65874e-09	-0.729073	-1.06345	5.61355e-05	-0.970848	-1.02422
96030480	chr9:96030480:G:A	2.8665e-09	-2.22283e-10	-1.24549	0.000118544	-2.22283e-10	-1.24755
96030627	chr9:96030627:G:A	1.48695e-09	-1.90186	-2.98501e-10	6.33971e-05	-1.87342	-2.98501e-10
96030633	chr9:96030633:C:T	3.8017e-09	-2.22283e-10	-0.963137	0.000159523	-2.22283e-10	-0.950647
96030801	chr9:96030801:G:A	1.73196e-08	-2.22283e-10	0.553252	0.000845146	-2.22283e-10	0.716673
96030833	chr9:96030833:C:T	3.14201e-09	-2.22283e-10	-1.15372	0.000132332	-2.22283e-10	-1.13752
96030855	chr9:96030855:C:T	3.1277e-09	-2.22283e-10	-1.15829	0.000131688	-2.22283e-10	-1.1424
96031146	chr9:96031146:A:G	1.69997e-08	-2.22283e-10	0.534608	0.000828402	-2.22283e-10	0.696662
96031150	chr9:96031150:A:G	3.09363e-09	-2.22283e-10	-1.16924	0.000129215	-2.22283e-10	-1.16136
96031858	chr9:96031858:G:A	1.48696e-09	-1.90185	-2.98501e-10	6.34259e-05	-1.87296	-2.98501e-10
96032166	chr9:96032166:C:T	2.38261e-09	-0.708366	-0.722026	7.82736e-05	-0.970524	-0.692101
96032305	chr9:96032305:G:A	3.01533e-09	-2.22283e-10	-1.19488	0.000124512	-2.22283e-10	-1.19843
96032333	chr9:96032333:C:T	6.81711e-09	-2.22283e-10	-0.379152	0.000300979	-2.22283e-10	-0.315797
96032397	chr9:96032397:G:A	3.91799e-09	-0.100673	-0.832335	0.000113884	-0.485313	-0.802339
96032692	chr9:96032692:C:T	7.53013e-09	-2.22283e-10	-0.279675	0.000348826	-2.22283e-10	-0.168262
96032757	chr9:96032757:G:GC	2.85742e-09	-2.22283e-10	-1.24867	0.00011873	-2.22283e-10	-1.24599
96032882	chr9:96032882:T:C	6.35237e-10	-1.69254	-1.0598	2.53403e-05	-1.7295	-1.06094
96033013	chr9:96033013:T:C	2.41414e-09	-1.41724	-2.98501e-10	9.34454e-05	-1.48546	-2.98501e-10
96033023	chr9:96033023:G:A	7.38735e-10	-1.58269	-1.01871	3.10402e-05	-1.62648	-0.96107
96033268	chr9:96033268:G:A	1.48707e-09	-1.90178	-2.98501e-10	6.3464e-05	-1.87236	-2.98501e-10
96033431	chr9:96033431:G:A	5.31063e-10	-1.66498	-1.26648	2.15528e-05	-1.69656	-1.25577
96034323	chr9:96034323:T:C	3.01576e-09	-2.22283e-10	-1.19473	0.00012453	-2.22283e-10	-1.19829
96034545	chr9:96034545:G:A	4.90803e-09	-2.22283e-10	-0.707714	0.000205323	-2.22283e-10	-0.698252
96034716	chr9:96034716:G:A	2.7854e-09	-2.22283e-10	-1.2742	0.000115531	-2.22283e-10	-1.2733
96034839	chr9:96034839:A:G	2.36756e-08	-2.22283e-10	0.865859	0.00117864	-2.22283e-10	1.04928
96036266	chr9:96036266:G:A	4.46618e-08	-2.22283e-10	1.50053	0.00226823	-2.22283e-10	1.70392
96036356	chr9:96036356:A:G	1.49057e-09	-1.89943	-2.98501e-10	6.24581e-05	-1.88834	-2.98501e-10
96036659	chr9:96036659:G:A	1.17315e-08	-2.22283e-10	0.163688	0.000540855	-2.22283e-10	0.270316
96036766	chr9:96036766:T:A	6.46754e-10	-1.45545	-1.27893	2.32204e-05	-1.59892	-1.27889
96036912	chr9:96036912:G:A	5.99467e-09	-2.22283e-10	-0.507717	0.000246341	-2.22283e-10	-0.516118
96036968	chr9:96036968:G:A	4.69007e-10	-1.89847	-1.15726	1.94505e-05	-1.89068	-1.16429
96036997	chr9:96036997:A:G	7.90464e-10	-1.55977	-0.973952	3.32656e-05	-1.60665	-0.911657
96037055	chr9:96037055:T:C	1.49511e-09	-1.89639	-2.98501e-10	6.21534e-05	-1.89323	-2.98501e-10
96037193	chr9:96037193:G:A	9.5553e-09	-1.38561	1.34412	0.000337606	-1.63264	1.43169
96037314	chr9:96037314:A:G	7.77642e-09	-1.28547	1.03798	0.000265932	-1.56002	1.12042
96037508	chr9:96037508:G:A	2.94796e-09	-2.22283e-10	-1.21747	0.000122958	-2.22283e-10	-1.21099
96037593	chr9:96037593:G:A	1.75066e-08	-2.22283e-10	0.56399	0.000829947	-2.22283e-10	0.698525
96037613	chr9:96037613:A:G	1.48957e-09	-1.9001	-2.98501e-10	6.2741e-05	-1.88382	-2.98501e-10
96037766	chr9:96037766:C:T	1.39671e-09	-0.7089	-1.25557	5.1873e-05	-0.826763	-1.24727
96038101	chr9:96038101:G:A	3.11889e-08	-2.22283e-10	1.14147	0.00153712	-2.22283e-10	1.31483
96038484	chr9:96038484:T:A	5.43088e-10	-1.6313	-1.27777	2.28899e-05	-1.61408	-1.27805
96038514	chr9:96038514:C:T	4.68053e-09	-0.764787	0.00961035	0.000198692	-0.826721	0.0956431
96038927	chr9:96038927:A:G	2.98157e-09	-2.22283e-10	-1.20614	0.00012327	-2.22283e-10	-1.20846
96038995	chr9:96038995:G:A	5.39903e-10	-1.63898	-1.27598	2.27477e-05	-1.62196	-1.27641
96039271	chr9:96039271:G:A	7.26597e-10	-1.53047	-1.0875	3.078e-05	-1.50769	-1.08828
96039524	chr9:96039524:A:C	3.03827e-09	-2.22283e-10	-1.1873	0.000126608	-2.22283e-10	-1.18174
96040231	chr9:96040231:C:T	5.66184e-09	-2.22283e-10	-0.564837	0.00023703	-2.22283e-10	-0.554651
96040233	chr9:96040233:TC:T	5.6147e-10	-1.60299	-1.27279	2.36748e-05	-1.58503	-1.27339
96040417	chr9:96040417:C:T	6.45298e-10	-1.68185	-1.05478	2.71846e-05	-1.71939	-1.00079
96040460	chr9:96040460:G:A	1.51086e-09	-1.88591	-2.98501e-10	6.70845e-05	-1.81688	-2.98501e-10
96040718	chr9:96040718:C:T	2.84176e-09	-2.22283e-10	-1.25416	0.00011802	-2.22283e-10	-1.25198
96041007	chr9:96041007:C:T	1.13924e-08	-2.22283e-10	0.134362	0.000524573	-2.22283e-10	0.239748
96041021	chr9:96041021:T:C	2.34505e-09	-1.44628	-2.98501e-10	7.96343e-05	-1.64539	-2.98501e-10
96041110	chr9:96041110:G:A	2.90243e-09	-2.22283e-10	-1.23304	0.000120183	-2.22283e-10	-1.23382
96041126	chr9:96041126:C:T	6.70077e-10	-1.64325	-1.0557	2.80864e-05	-1.68577	-1.00178
96041412	chr9:96041412:C:T	2.76409e-09	-1.28188	-2.98501e-10	9.14703e-05	-1.50682	-2.98501e-10
96041538	chr9:96041538:A:C	9.23787e-09	-0.0752751	-2.98501e-10	0.000372323	-0.103075	-2.98501e-10
96041992	chr9:96041992:G:A	6.02657e-10	-1.57321	-1.23178	2.4783e-05	-1.60598	-1.20669
96041996	chr9:96041996:G:A	2.84664e-09	-2.22283e-10	-1.25245	0.000117374	-2.22283e-10	-1.25747
96042204	chr9:96042204:T:A	1.48741e-09	-1.90155	-2.98501e-10	6.37555e-05	-1.86778	-2.98501e-10
96042253	chr9:96042253:G:A	3.74599e-09	-2.22283e-10	-0.9779	0.000154189	-2.22283e-10	-0.984659
96042416	chr9:96042416:C:G	3.54319e-08	-2.22283e-10	1.26902	0.00177907	-2.22283e-10	1.46101
96042810	chr9:96042810:G:A	4.44343e-09	-2.22283e-10	-0.80716	0.00018879	-2.22283e-10	-0.7822
96042978	chr9:96042978:G:A	3.42083e-09	-1.4637	0.394994	0.000121065	-1.68938	0.462877
96043148	chr9:96043148:G:A	1.49123e-09	-1.89899	-2.98501e-10	6.16388e-05	-1.90154	-2.98501e-10
96043153	chr9:96043153:G:A	5.96113e-10	-1.61481	-1.2011	2.47578e-05	-1.64398	-1.16972
96043256	chr9:96043256:G:A	3.80682e-09	-2.22283e-10	-0.961793	0.000156695	-2.22283e-10	-0.968533
96043529	chr9:96043529:A:G	1.48989e-09	-1.89988	-2.98501e-10	6.25705e-05	-1.88654	-2.98501e-10
96043587	chr9:96043587:C:G	3.8049e-09	-2.22283e-10	-0.962297	0.000156679	-2.22283e-10	-0.968638
96043592	chr9:96043592:C:T	2.10887e-09	-1.55243	-2.98501e-10	6.89512e-05	-1.78944	-2.98501e-10
96043843	chr9:96043843:T:C	2.78681e-09	-2.22283e-10	-1.27369	0.000115584	-2.22283e-10	-1.27284
96043919	chr9:96043919:C:T	2.97269e-09	-2.22283e-10	-1.20912	0.000124999	-2.22283e-10	-1.19453
96043990	chr9:96043990:G:A	1.05153e-08	-2.22283e-10	0.0542398	0.000441774	-2.22283e-10	0.0679619
96044037	chr9:96044037:C:A	1.60769e-09	-0.705037	-1.11875	5.34061e-05	-0.913632	-1.13128
96044077	chr9:96044077:C:A	3.98788e-09	-0.915328	-2.98501e-10	0.000120169	-1.23394	-2.98501e-10
96044182	chr9:96044182:G:A	4.91304e-09	-2.22283e-10	-0.706694	0.000207123	-2.22283e-10	-0.689522
96044561	chr9:96044561:A:G	2.75152e-08	-2.22283e-10	1.01615	0.00129836	-2.22283e-10	1.14602
96044820	chr9:96044820:C:T	1.48966e-09	-1.90004	-2.98501e-10	6.41581e-05	-1.86149	-2.98501e-10
96045474	chr9:96045474:G:A	1.58701e-09	-1.83673	-2.98501e-10	6.52417e-05	-1.84474	-2.98501e-10
96046340	chr9:96046340:G:A	2.79443e-09	-2.22283e-10	-1.27096	0.000116445	-2.22283e-10	-1.26542
96046454	chr9:96046454:G:A	8.69666e-10	-1.68578	-0.752451	3.77652e-05	-1.65157	-0.73988
96046558	chr9:96046558:C:T	1.0379e-09	-1.88335	-0.378037	4.39093e-05	-1.87646	-0.364246
96046817	chr9:96046817:A:C	4.31485e-09	-2.22283e-10	-0.836524	0.000181779	-2.22283e-10	-0.820044
96047001	chr9:96047001:C:T	2.81753e-09	-2.22283e-10	-1.26273	0.000116198	-2.22283e-10	-1.26754
96047282	chr9:96047282:G:A	3.58415e-09	-2.22283e-10	-1.02207	0.000147117	-2.22283e-10	-1.03161
96047292	chr9:96047292:C:T	3.73328e-09	-2.22283e-10	-0.981299	0.000154474	-2.22283e-10	-0.982809
96048021	chr9:96048021:C:T	3.69701e-09	-2.22283e-10	-0.991062	0.000155254	-2.22283e-10	-0.977773
96048587	chr9:96048587:C:T	3.41598e-09	-2.22283e-10	-1.07012	0.000142198	-2.22283e-10	-1.06561
96049435	chr9:96049435:TG:T	3.47852e-08	-2.22283e-10	1.25061	0.00167653	-2.22283e-10	1.40165
96049712	chr9:96049712:C:A	2.77572e-09	-2.22283e-10	-1.27768	0.000115343	-2.22283e-10	-1.27492
96050125	chr9:96050125:G:A	5.80817e-09	-0.797952	0.258631	0.000169557	-1.17569	0.28604
96050251	chr9:96050251:C:T	2.78713e-09	-2.22283e-10	-1.27357	0.000116042	-2.22283e-10	-1.26888
96050254	chr9:96050254:C:T	2.78598e-09	-2.22283e-10	-1.27399	0.000115983	-2.22283e-10	-1.26939
96050270	chr9:96050270:C:T	1.21036e-09	-0.828471	-1.27919	4.57474e-05	-0.920622	-1.27908
96050348	chr9:96050348:C:T	3.11355e-09	-2.22283e-10	-1.16282	0.000128363	-2.22283e-10	-1.16797
96050570	chr9:96050570:G:A	1.489e-09	-1.90048	-2.98501e-10	6.18979e-05	-1.89735	-2.98501e-10
96050655	chr9:96050655:G:A	1.50032e-09	-1.89291	-2.98501e-10	6.16246e-05	-1.90178	-2.98501e-10
96050686	chr9:96050686:G:A	1.38827e-08	0.332054	-2.98501e-10	0.000574962	0.331468	-2.98501e-10
96050730	chr9:96050730:A:G	2.98561e-09	-2.22283e-10	-1.20478	0.00012445	-2.22283e-10	-1.19894
96051273	chr9:96051273:C:T	3.00397e-09	-2.22283e-10	-1.19865	0.000125245	-2.22283e-10	-1.19256
96051292	chr9:96051292:C:T	1.60189e-09	-0.697389	-1.13001	7.83043e-05	-0.529909	-1.13232
96051294	chr9:96051294:T:C	4.59471e-09	-2.22283e-10	-0.773681	0.000192466	-2.22283e-10	-0.762916
96051807	chr9:96051807:C:T	7.58067e-10	-1.32647	-1.2491	2.95895e-05	-1.38817	-1.24725
96052633	chr9:96052633:G:A	3.16083e-09	-2.22283e-10	-1.14775	0.000132017	-2.22283e-10	-1.1399
96052863	chr9:96052863:G:C	5.24882e-10	-1.73011	-1.21306	2.11106e-05	-1.74609	-1.22697
96053266	chr9:96053266:GT:G	2.7714e-09	-2.22283e-10	-1.27924	0.000114938	-2.22283e-10	-1.27845
96053355	chr9:96053355:G:A	7.52095e-10	-1.31466	-1.26882	2.91167e-05	-1.38381	-1.26772
96053371	chr9:96053371:C:T	5.4355e-10	-1.6455	-1.26272	2.21057e-05	-1.6567	-1.2703
96053560	chr9:96053560:G:A	2.81188e-09	-2.22283e-10	-1.26473	0.000116936	-2.22283e-10	-1.26121
96053695	chr9:96053695:T:C	2.89749e-09	-2.22283e-10	-1.23474	0.000120617	-2.22283e-10	-1.23022
96053793	chr9:96053793:G:T	2.98552e-09	-2.22283e-10	-1.20481	0.000123121	-2.22283e-10	-1.20967
96054027	chr9:96054027:C:T	4.22659e-10	-1.89482	-1.26496	1.74214e-05	-1.90138	-1.26376
96054028	chr9:96054028:G:A	8.96748e-09	-2.22283e-10	-0.104982	0.000385208	-2.22283e-10	-0.0690518
96054085	chr9:96054085:C:T	2.89541e-09	-2.22283e-10	-1.23546	0.000119568	-2.22283e-10	-1.23895
96054202	chr9:96054202:T:C	4.5865e-10	-1.90185	-1.17621	1.91782e-05	-1.90055	-1.16851
96054469	chr9:96054469:A:G	2.8483e-09	-2.22283e-10	-1.25186	0.000118215	-2.22283e-10	-1.25033
96054524	chr9:96054524:A:G	1.59008e-09	-1.8348	-2.98501e-10	7.11587e-05	-1.75792	-2.98501e-10
96054571	chr9:96054571:G:A	5.26419e-09	-2.22283e-10	-0.637659	0.000222676	-2.22283e-10	-0.617117
96054610	chr9:96054610:G:A	5.70661e-09	-2.22283e-10	-0.556962	0.000241876	-2.22283e-10	-0.534409
96054749	chr9:96054749:C:T	4.66714e-09	-2.22283e-10	-0.758041	0.000196029	-2.22283e-10	-0.744572
96055215	chr9:96055215:A:G	6.73915e-10	-1.41556	-1.27768	2.63209e-05	-1.47412	-1.27835
96055304	chr9:96055304:T:A	3.49524e-09	-2.22283e-10	-1.04719	0.000148311	-2.22283e-10	-1.02352
96055386	chr9:96055386:A:G	3.56276e-09	-2.22283e-10	-1.02805	0.000147398	-2.22283e-10	-1.0297
96055512	chr9:96055512:G:T	2.77936e-09	-2.22283e-10	-1.27637	0.000115365	-2.22283e-10	-1.27473
96055606	chr9:96055606:G:A	5.25524e-09	-2.22283e-10	-0.639361	0.00022712	-2.22283e-10	-0.59736
96055612	chr9:96055612:C:T	5.32316e-10	-1.83104	-1.09806	2.26292e-05	-1.81999	-1.08361
96055997	chr9:96055997:C:T	2.77272e-09	-2.22283e-10	-1.27876	0.000114859	-2.22283e-10	-1.27913
96056054	chr9:96056054:G:A	1.04862e-08	-2.22283e-10	0.0514765	0.000447293	-2.22283e-10	0.080378
96056214	chr9:96056214:C:G	1.93527e-09	-1.18084	-0.457503	8.59649e-05	-1.20229	-0.36661
96056263	chr9:96056263:G:C	2.81287e-09	-2.22283e-10	-1.26438	0.000116432	-2.22283e-10	-1.26553
96056364	chr9:96056364:A:G	1.1406e-09	-1.44562	-0.72142	4.21895e-05	-1.56721	-0.713457
96056679	chr9:96056679:C:G	3.8693e-09	-2.22283e-10	-0.945514	0.000161602	-2.22283e-10	-0.937697
96056949	chr9:96056949:T:C	5.60883e-10	-1.64448	-1.23235	2.26283e-05	-1.65784	-1.24579
96057423	chr9:96057423:T:G	4.63283e-10	-1.78943	-1.27857	1.89529e-05	-1.80343	-1.27745
96057462	chr9:96057462:T:C	7.42924e-10	-1.86263	-0.733115	2.9379e-05	-1.89337	-0.749189
96057470	chr9:96057470:G:C	4.69024e-10	-1.77706	-1.27863	1.91756e-05	-1.79166	-1.27754
96057496	chr9:96057496:A:G	4.92411e-10	-1.73431	-1.27271	1.93316e-05	-1.7902	-1.2709
96057518	chr9:96057518:C:T	1.1241e-08	-2.22283e-10	0.12098	0.000523283	-2.22283e-10	0.237287
96057613	chr9:96057613:A:G	7.44277e-10	-1.85046	-0.743466	2.92762e-05	-1.88733	-0.758735
96057687	chr9:96057687:T:C	4.99526e-09	-0.462417	-0.227681	0.000135753	-0.909524	-0.202475
96058681	chr9:96058681:A:T	1.62362e-09	-1.48478	-0.329149	6.13814e-05	-1.59006	-0.315672
96058835	chr9:96058835:A:G	5.41678e-10	-1.73559	-1.17608	2.13959e-05	-1.79084	-1.1688
96058838	chr9:96058838:T:C	2.95579e-09	-2.22283e-10	-1.21482	0.000121959	-2.22283e-10	-1.21915
96058903	chr9:96058903:G:A	4.47765e-10	-1.90133	-1.20075	1.85434e-05	-1.89591	-1.20681
96059129	chr9:96059129:G:A	7.89165e-10	-1.46663	-1.06874	2.98492e-05	-1.54654	-1.08014
96059135	chr9:96059135:T:C	3.33448e-09	-2.22283e-10	-1.09427	0.000137706	-2.22283e-10	-1.09771
96059193	chr9:96059193:A:G	2.77377e-09	-2.22283e-10	-1.27838	0.000114861	-2.22283e-10	-1.27911
96059196	chr9:96059196:C:T	2.11218e-09	-0.764596	-0.786271	6.14979e-05	-1.12612	-0.777716
96059244	chr9:96059244:T:C	3.16085e-09	-2.22283e-10	-1.14775	0.000131505	-2.22283e-10	-1.14379
96059325	chr9:96059325:A:G	7.47928e-10	-1.86216	-0.72688	2.95839e-05	-1.89312	-0.742485
96059908	chr9:96059908:G:A	4.79261e-10	-1.76521	-1.26888	1.89271e-05	-1.81559	-1.26665
96059938	chr9:96059938:G:C	2.83045e-09	-2.22283e-10	-1.25815	0.000118251	-2.22283e-10	-1.25002
96060092	chr9:96060092:T:C	3.22814e-09	-2.22283e-10	-1.12668	0.000135093	-2.22283e-10	-1.11688
96060464	chr9:96060464:A:G	3.79541e-09	-2.22283e-10	-0.964793	0.000156935	-2.22283e-10	-0.967003
96060664	chr9:96060664:G:A	4.94233e-10	-1.78287	-1.22047	1.96345e-05	-1.82919	-1.21636
96061125	chr9:96061125:G:A	1.71094e-09	-1.31103	-0.450508	7.47881e-05	-1.30665	-0.40153
96061180	chr9:96061180:C:T	2.51499e-09	-1.37632	-2.98501e-10	9.74836e-05	-1.44315	-2.98501e-10
96061304	chr9:96061304:G:A	3.32241e-09	-2.22283e-10	-1.0979	0.00014091	-2.22283e-10	-1.07472
96061714	chr9:96061714:A:G	3.50241e-09	-2.22283e-10	-1.04514	0.000146383	-2.22283e-10	-1.03661
96061881	chr9:96061881:G:A	2.98702e-09	-2.22283e-10	-1.20431	0.000124501	-2.22283e-10	-1.19852
96061950	chr9:96061950:T:C	4.59387e-09	-2.22283e-10	-0.773865	0.000195624	-2.22283e-10	-0.74664
96061970	chr9:96061970:G:A	4.63587e-09	-2.22283e-10	-0.764763	0.000197462	-2.22283e-10	-0.737288
96062024	chr9:96062024:T:TAAA	2.97051e-09	-2.22283e-10	-1.20985	0.000123782	-2.22283e-10	-1.20432
96062193	chr9:96062193:C:A	9.57556e-10	-1.23323	-1.10873	3.75432e-05	-1.30262	-1.09472
96062374	chr9:96062374:C:T	4.81894e-09	-2.22283e-10	-0.726032	0.000205455	-2.22283e-10	-0.697611
96062398	chr9:96062398:C:A	7.72939e-10	-1.30503	-1.25111	3.28781e-05	-1.28338	-1.24664
96062417	chr9:96062417:C:T	2.77653e-09	-2.22283e-10	-1.27739	0.000115381	-2.22283e-10	-1.27459
96062866	chr9:96062866:T:C	1.48694e-09	-1.90187	-2.98501e-10	6.22554e-05	-1.89159	-2.98501e-10
96063146	chr9:96063146:T:C	2.90145e-09	-2.22283e-10	-1.23337	0.00011963	-2.22283e-10	-1.23843
96063281	chr9:96063281:C:T	2.93727e-09	-2.22283e-10	-1.22111	0.000123174	-2.22283e-10	-1.20924
96063404	chr9:96063404:TC:T	4.67326e-10	-1.78769	-1.27162	1.85108e-05	-1.83781	-1.26667
96063588	chr9:96063588:A:G	3.15607e-09	-2.22283e-10	-1.14926	0.000130009	-2.22283e-10	-1.15523
96063759	chr9:96063759:C:G	3.03189e-09	-2.22283e-10	-1.1894	0.000127499	-2.22283e-10	-1.17473
96063909	chr9:96063909:A:G	1.08873e-08	-2.22283e-10	0.0890116	0.000506222	-2.22283e-10	0.204138
96063970	chr9:96063970:T:C	4.69661e-10	-1.7887	-1.26563	1.86349e-05	-1.8386	-1.2592
96064277	chr9:96064277:C:A	2.77281e-09	-2.22283e-10	-1.27873	0.000114871	-2.22283e-10	-1.27902
96064897	chr9:96064897:G:C	3.32341e-09	-2.22283e-10	-1.0976	0.000138388	-2.22283e-10	-1.09278
96065018	chr9:96065018:C:T	2.81063e-09	-2.22283e-10	-1.26518	0.000116446	-2.22283e-10	-1.2654
96065019	chr9:96065019:C:T	1.24128e-09	-0.803738	-1.2787	3.67472e-05	-1.14058	-1.2782
96065119	chr9:96065119:C:A	9.46096e-09	-2.22283e-10	-0.0514135	0.000402305	-2.22283e-10	-0.0256247
96065169	chr9:96065169:C:T	6.21722e-10	-1.80579	-0.968056	2.74542e-05	-1.81316	-0.897158
96065251	chr9:96065251:G:A	3.00571e-09	-1.054	-0.14407	9.15593e-05	-1.38302	-0.122825
96065299	chr9:96065299:G:A	2.24299e-09	-1.49078	-2.98501e-10	9.7522e-05	-1.44276	-2.98501e-10
96065347	chr9:96065347:G:A	1.77147e-09	-0.917147	-0.809631	5.8163e-05	-1.17012	-0.789464
96065358	chr9:96065358:G:C	3.63249e-09	-2.22283e-10	-1.00867	0.00015197	-2.22283e-10	-0.999156
96065532	chr9:96065532:C:T	8.4134e-10	-1.56848	-0.90287	3.46813e-05	-1.58067	-0.895964
96065863	chr9:96065863:A:G	3.0586e-09	-2.22283e-10	-1.18063	0.000126102	-2.22283e-10	-1.18574
96066088	chr9:96066088:GAA:G	4.11979e-09	-2.22283e-10	-0.882784	0.000173491	-2.22283e-10	-0.866713
96066100	chr9:96066100:C:T	4.67344e-10	-1.83192	-1.22736	1.95822e-05	-1.82686	-1.22136
96066115	chr9:96066115:C:T	9.46096e-09	-2.22283e-10	-0.0514135	0.000402305	-2.22283e-10	-0.0256247
96066228	chr9:96066228:A:G	1.54543e-09	-1.02702	-0.836264	4.8382e-05	-1.32229	-0.821418
96066274	chr9:96066274:G:A	1.54191e-09	-1.86557	-2.98501e-10	6.74603e-05	-1.8113	-2.98501e-10
96066425	chr9:96066425:A:G	1.59631e-09	-1.83089	-2.98501e-10	7.15013e-05	-1.75312	-2.98501e-10
96066477	chr9:96066477:A:G	2.87788e-09	-2.22283e-10	-1.24153	0.000119859	-2.22283e-10	-1.23652
96066607	chr9:96066607:A:G	6.66529e-10	-1.89966	-0.804602	2.79805e-05	-1.89759	-0.793736
96066642	chr9:96066642:C:T	9.08176e-10	-1.50322	-0.891686	4.6398e-05	-1.31331	-0.872267
96066697	chr9:96066697:G:A	1.88234e-09	-1.66607	-2.98501e-10	8.81966e-05	-1.54327	-2.98501e-10
96066781	chr9:96066781:A:G	4.6996e-09	-2.22283e-10	-0.75111	0.000195858	-2.22283e-10	-0.745445
96066798	chr9:96066798:C:T	4.10194e-09	-2.22283e-10	-0.887127	0.00017415	-2.22283e-10	-0.862916
96066909	chr9:96066909:G:A	2.79016e-09	-2.22283e-10	-1.27249	0.000115798	-2.22283e-10	-1.27099
96067239	chr9:96067239:G:T	2.98897e-09	-2.22283e-10	-1.20366	0.000125526	-2.22283e-10	-1.19033
96067570	chr9:96067570:C:T	2.86517e-09	-2.22283e-10	-1.24596	0.000119991	-2.22283e-10	-1.23542
96067600	chr9:96067600:A:AC	1.55582e-09	-1.81752	-0.0390595	7.31325e-05	-1.80165	0.0710853
96067710	chr9:96067710:C:T	2.88265e-09	-2.22283e-10	-1.23988	0.000119595	-2.22283e-10	-1.23872
96068014	chr9:96068014:TAC:T	6.30477e-09	-2.22283e-10	-0.457281	0.00026321	-2.22283e-10	-0.449882
96068054	chr9:96068054:ATATATATATATG:A	6.58257e-10	-1.85075	-0.866	2.71984e-05	-1.89146	-0.828216
96068378	chr9:96068378:C:CA	1.15033e-09	-0.978824	-1.17972	5.10182e-05	-0.926721	-1.16393
96068521	chr9:96068521:G:A	2.98922e-09	-2.22283e-10	-1.20358	0.000125715	-2.22283e-10	-1.18882
96068694	chr9:96068694:C:T	1.11646e-09	-1.1305	-1.05792	4.97027e-05	-1.08187	-1.03491
96068711	chr9:96068711:C:T	1.19796e-09	-0.962187	-1.15578	5.31438e-05	-0.91159	-1.13825
96068770	chr9:96068770:T:C	6.42977e-09	-2.22283e-10	-0.437648	0.000290833	-2.22283e-10	-0.350086
96068927	chr9:96068927:C:CT	9.79671e-09	-2.22283e-10	-0.0165401	0.000414104	-2.22283e-10	0.00328015
96069234	chr9:96069234:A:G	5.7569e-09	-0.548188	-2.98501e-10	0.000145753	-1.04092	-2.98501e-10
96069586	chr9:96069586:A:G	4.87348e-09	-2.22283e-10	-0.714779	0.000206039	-2.22283e-10	-0.694771
96069633	chr9:96069633:T:C	1.65665e-09	-0.732527	-1.06126	6.05252e-05	-0.901662	-1.01811
96069642	chr9:96069642:C:T	4.44042e-09	-2.22283e-10	-0.807838	0.000181534	-2.22283e-10	-0.821394
96070351	chr9:96070351:A:G	1.80186e-09	-0.714082	-0.995687	5.6241e-05	-0.992885	-1.00031
96070481	chr9:96070481:A:G	1.59496e-08	0.470849	-2.98501e-10	0.00171825	1.42623	-2.98501e-10
96070729	chr9:96070729:T:C	1.28232e-09	-1.08395	-0.965967	4.69652e-05	-1.204	-0.969432
96070988	chr9:96070988:A:G	1.08192e-09	-1.12144	-1.09841	3.98914e-05	-1.23515	-1.10153
96071365	chr9:96071365:G:A	3.29617e-09	-2.22283e-10	-1.10583	0.000137958	-2.22283e-10	-1.09588
96071376	chr9:96071376:G:T	2.94478e-09	-2.22283e-10	-1.21855	0.000122256	-2.22283e-10	-1.21672
96071918	chr9:96071918:A:G	6.04876e-10	-1.80171	-0.99961	2.72723e-05	-1.76589	-0.951073
96071957	chr9:96071957:T:C	8.76604e-10	-1.841	-0.589283	4.21699e-05	-1.79485	-0.486278
96072267	chr9:96072267:G:C	7.94846e-10	-1.79386	-0.734335	3.59792e-05	-1.79597	-0.643924
96072371	chr9:96072371:T:C	9.84345e-10	-1.8992	-0.41517	4.67016e-05	-1.88212	-0.296941
96072594	chr9:96072594:G:A	1.86965e-09	-1.79097	0.118131	9.12479e-05	-1.78211	0.272852
96072672	chr9:96072672:G:A	2.92949e-09	-2.22283e-10	-1.22376	0.000122051	-2.22283e-10	-1.2184
96072785	chr9:96072785:G:A	1.80907e-09	-1.80645	0.100676	8.8177e-05	-1.79813	0.254639
96072840	chr9:96072840:C:T	2.01502e-08	-2.22283e-10	0.704628	0.000949856	-2.22283e-10	0.833474
96072887	chr9:96072887:T:A	5.51987e-10	-1.61662	-1.2762	2.2469e-05	-1.63224	-1.27846
96072941	chr9:96072941:T:C	1.43213e-09	-1.72038	-0.219044	6.70733e-05	-1.72121	-0.0958444
96073028	chr9:96073028:C:T	9.41173e-09	-0.0566303	-2.98501e-10	0.000320671	-0.25242	-2.98501e-10
96073201	chr9:96073201:C:T	1.56858e-08	-2.22283e-10	0.454169	0.000701399	-2.22283e-10	0.53024
96073657	chr9:96073657:C:T	2.81131e-09	-2.22283e-10	-1.26494	0.000116925	-2.22283e-10	-1.2613
96073828	chr9:96073828:C:T	2.85654e-09	-2.22283e-10	-1.24897	0.000118842	-2.22283e-10	-1.24504
96073829	chr9:96073829:T:G	2.79521e-09	-2.22283e-10	-1.27068	0.000115873	-2.22283e-10	-1.27034
96074096	chr9:96074096:T:C	3.00315e-09	-2.22283e-10	-1.19892	0.000124919	-2.22283e-10	-1.19517
96074286	chr9:96074286:C:T	1.50379e-09	-1.8906	-2.98501e-10	6.38835e-05	-1.86578	-2.98501e-10
96074324	chr9:96074324:A:G	1.49279e-09	-1.89794	-2.98501e-10	6.29854e-05	-1.87993	-2.98501e-10
96074484	chr9:96074484:T:A	5.2606e-10	-1.66636	-1.27456	2.44731e-05	-1.55342	-1.27184
96074566	chr9:96074566:G:T	1.38465e-09	-0.72629	-1.24685	5.60073e-05	-0.765231	-1.23212
96074867	chr9:96074867:G:A	1.52915e-09	-1.87388	-2.98501e-10	6.5931e-05	-1.83423	-2.98501e-10
96075326	chr9:96075326:T:G	9.81305e-09	-2.22283e-10	-0.0148736	0.000448276	-2.22283e-10	0.0825724
96075978	chr9:96075978:C:T	1.34032e-09	-0.970717	-1.03496	3.78067e-05	-1.37844	-1.01191
96076407	chr9:96076407:G:A	3.03002e-09	-1.04908	-0.140935	0.00015665	-0.865922	-0.102898
96076469	chr9:96076469:A:G	8.00082e-10	-1.45621	-1.06541	2.75363e-05	-1.65468	-1.05265
96076717	chr9:96076717:G:A	4.19501e-09	-2.22283e-10	-0.86469	0.000176729	-2.22283e-10	-0.84822
96076895	chr9:96076895:G:A	3.06473e-09	-2.22283e-10	-1.17863	0.000128549	-2.22283e-10	-1.16653
96077165	chr9:96077165:T:G	8.19178e-10	-1.49126	-1.00678	2.85361e-05	-1.67958	-0.992091
96077253	chr9:96077253:G:A	3.47713e-09	-0.228899	-0.823481	0.00015138	-0.212133	-0.79091
96077515	chr9:96077515:T:G	6.20356e-10	-1.52343	-1.25261	2.76141e-05	-1.4621	-1.24241
96077562	chr9:96077562:A:G	3.96774e-09	-2.22283e-10	-0.920391	0.000166985	-2.22283e-10	-0.90493
96078299	chr9:96078299:A:T	3.95129e-09	-2.22283e-10	-0.924544	0.000166277	-2.22283e-10	-0.90918
96078514	chr9:96078514:T:C	7.62118e-10	-1.5062	-1.06404	2.65925e-05	-1.69101	-1.05119
96078734	chr9:96078734:C:T	2.96777e-09	-0.858797	-0.351978	0.000154808	-0.645302	-0.335347
96078760	chr9:96078760:T:G	8.5281e-09	-2.22283e-10	-0.15522	0.000359151	-2.22283e-10	-0.139095
96078774	chr9:96078774:C:T	3.12267e-09	-2.22283e-10	-1.1599	0.00013002	-2.22283e-10	-1.15515
96079194	chr9:96079194:C:T	3.39305e-09	-2.22283e-10	-1.07686	0.00014062	-2.22283e-10	-1.07677
96079335	chr9:96079335:T:C	6.90657e-10	-1.45156	-1.21714	2.35934e-05	-1.6504	-1.21147
96079583	chr9:96079583:T:C	3.27393e-09	-2.22283e-10	-1.1126	0.000137268	-2.22283e-10	-1.1009
96079886	chr9:96079886:A:G	3.43761e-09	-2.22283e-10	-1.06381	0.000143965	-2.22283e-10	-1.05326
96079948	chr9:96079948:G:T	2.96043e-09	-2.22283e-10	-1.21325	0.000123742	-2.22283e-10	-1.20464
96080179	chr9:96080179:C:A	9.0287e-09	-2.22283e-10	-0.0981782	0.000372698	-2.22283e-10	-0.102067
96080579	chr9:96080579:A:G	3.39861e-09	-2.22283e-10	-1.07522	0.000140851	-2.22283e-10	-1.07513
96080586	chr9:96080586:A:G	4.18466e-09	-1.53576	0.668603	0.000157037	-1.69202	0.725662
96080772	chr9:96080772:A:C	1.50119e-09	-1.89233	-2.98501e-10	6.16203e-05	-1.90184	-2.98501e-10
96080775	chr9:96080775:C:A	1.5794e-08	-2.22283e-10	0.461042	0.000673307	-2.22283e-10	0.489365
96081356	chr9:96081356:G:A	1.40082e-09	-1.79064	-0.170892	7.23799e-05	-1.70881	-0.0321012
96081834	chr9:96081834:G:A	1.48946e-09	-1.90017	-2.98501e-10	6.31854e-05	-1.87676	-2.98501e-10
96082090	chr9:96082090:T:C	2.41214e-09	-0.677268	-0.740806	0.000104476	-0.675911	-0.697967
96082165	chr9:96082165:C:T	4.05235e-09	-2.22283e-10	-0.899289	0.000170879	-2.22283e-10	-0.881879
96082628	chr9:96082628:C:T	2.6802e-08	-2.22283e-10	0.989888	0.00126103	-2.22283e-10	1.11685
96083049	chr9:96083049:A:G	2.78851e-09	-2.22283e-10	-1.27308	0.000115607	-2.22283e-10	-1.27264
96083244	chr9:96083244:T:C	6.00245e-09	-2.22283e-10	-0.506419	0.000266733	-2.22283e-10	-0.436588
96083370	chr9:96083370:G:A	4.16842e-09	-2.22283e-10	-0.87105	0.00017491	-2.22283e-10	-0.858564
96083381	chr9:96083381:C:A	3.31038e-09	-2.22283e-10	-1.10152	0.000137426	-2.22283e-10	-1.09975
96084110	chr9:96084110:CTCTT:C	5.6501e-10	-1.59775	-1.27175	2.59963e-05	-1.48709	-1.2778
96084429	chr9:96084429:T:C	2.80259e-09	-2.22283e-10	-1.26804	0.000116465	-2.22283e-10	-1.26525
96084748	chr9:96084748:T:C	5.90112e-10	-1.64037	-1.18566	2.78993e-05	-1.53178	-1.16245
96084809	chr9:96084809:G:A	2.74952e-09	-0.357173	-0.929987	6.92924e-05	-0.84563	-0.93887
96084926	chr9:96084926:C:T	3.27767e-09	-2.22283e-10	-1.11145	0.000137755	-2.22283e-10	-1.09736
96085187	chr9:96085187:CT:C	5.76143e-10	-1.6861	-1.16389	2.79931e-05	-1.55202	-1.13886
96085375	chr9:96085375:C:G	5.17842e-09	-0.654087	-2.98501e-10	0.000130537	-1.15118	-2.98501e-10
96085409	chr9:96085409:A:G	5.78611e-10	-1.66938	-1.17633	2.8195e-05	-1.53103	-1.15267
96085578	chr9:96085578:A:T	5.87539e-09	-2.22283e-10	-0.527815	0.000261861	-2.22283e-10	-0.455022
96085628	chr9:96085628:C:T	5.53966e-10	-1.70177	-1.18747	2.54102e-05	-1.58701	-1.20067
96086483	chr9:96086483:G:A	5.04691e-09	-2.22283e-10	-0.67981	0.000223578	-2.22283e-10	-0.613076
96086582	chr9:96086582:C:A	3.21059e-09	-2.22283e-10	-1.13213	0.000137321	-2.22283e-10	-1.10051
96086674	chr9:96086674:T:C	4.91173e-09	-2.22283e-10	-0.706961	0.000217573	-2.22283e-10	-0.6403
96086727	chr9:96086727:C:T	5.66454e-10	-1.61456	-1.25238	2.66038e-05	-1.48712	-1.25466
96086883	chr9:96086883:C:T	4.63616e-09	-2.22283e-10	-0.764701	0.000199474	-2.22283e-10	-0.727154
96087272	chr9:96087272:C:T	4.47856e-09	-2.22283e-10	-0.799285	0.000197277	-2.22283e-10	-0.738227
96087331	chr9:96087331:C:T	4.48105e-09	-2.22283e-10	-0.79873	0.000197393	-2.22283e-10	-0.737638
96087629	chr9:96087629:C:T	5.62651e-10	-1.69667	-1.17702	2.63595e-05	-1.59885	-1.15216
96087690	chr9:96087690:C:T	4.67954e-09	-2.22283e-10	-0.755387	0.000206671	-2.22283e-10	-0.691706
96088316	chr9:96088316:G:A	2.79869e-09	-2.22283e-10	-1.26943	0.000116281	-2.22283e-10	-1.26683
96088320	chr9:96088320:C:T	4.45907e-09	-2.22283e-10	-0.803645	0.000196349	-2.22283e-10	-0.742944
96088697	chr9:96088697:A:G	2.79953e-09	-2.22283e-10	-1.26913	0.000116321	-2.22283e-10	-1.26649
96088714	chr9:96088714:G:A	3.30055e-09	-2.22283e-10	-1.1045	0.000136938	-2.22283e-10	-1.10331
96088948	chr9:96088948:G:A	3.18649e-09	-2.22283e-10	-1.13967	0.00013369	-2.22283e-10	-1.12731
96089011	chr9:96089011:A:C	6.22784e-09	-2.22283e-10	-0.469557	0.000266312	-2.22283e-10	-0.438167
96089061	chr9:96089061:A:G	4.58107e-09	-2.22283e-10	-0.776655	0.000197002	-2.22283e-10	-0.739621
96089180	chr9:96089180:C:T	3.8596e-09	-2.22283e-10	-0.948023	0.000167756	-2.22283e-10	-0.900325
96089222	chr9:96089222:C:T	5.12027e-10	-1.70723	-1.26073	2.3088e-05	-1.61673	-1.2668
96089235	chr9:96089235:T:C	5.34993e-09	-2.22283e-10	-0.621503	0.000231592	-2.22283e-10	-0.57786
96089261	chr9:96089261:A:T	4.56496e-09	-2.22283e-10	-0.780177	0.000201311	-2.22283e-10	-0.717986
96089485	chr9:96089485:T:C	5.38711e-10	-1.71366	-1.2035	2.50257e-05	-1.62093	-1.182
96089495	chr9:96089495:T:C	7.0083e-10	-1.74383	-0.910246	3.56515e-05	-1.58955	-0.8595
96089879	chr9:96089879:T:C	6.28351e-09	-2.22283e-10	-0.460658	0.000281074	-2.22283e-10	-0.384219
96090021	chr9:96090021:A:G	5.11122e-10	-1.71663	-1.2531	2.29759e-05	-1.62791	-1.26048
96090117	chr9:96090117:G:A	2.13169e-09	-1.54167	-2.98501e-10	0.000107462	-1.3457	-2.98501e-10
96090220	chr9:96090220:C:G	2.80874e-09	-2.22283e-10	-1.26585	0.000116731	-2.22283e-10	-1.26296
96090407	chr9:96090407:T:C	3.81057e-09	-2.22283e-10	-0.960808	0.000158269	-2.22283e-10	-0.958543
96090796	chr9:96090796:C:T	5.14273e-10	-1.79616	-1.16743	2.2045e-05	-1.79331	-1.13644
96091182	chr9:96091182:T:C	4.33699e-09	-2.22283e-10	-0.831407	0.000186109	-2.22283e-10	-0.796501
96091315	chr9:96091315:G:A	5.21711e-09	-2.22283e-10	-0.646644	0.000225655	-2.22283e-10	-0.60383
96091737	chr9:96091737:A:G	6.8443e-10	-1.72118	-0.95657	3.48118e-05	-1.55735	-0.915528
96091909	chr9:96091909:C:T	4.68867e-10	-1.79352	-1.2625	1.97068e-05	-1.79101	-1.25086
96091927	chr9:96091927:T:C	1.74364e-09	-0.776996	-0.965615	0.000118118	-0.238606	-1.01255
96093873	chr9:96093873:C:T	2.98684e-09	-2.22283e-10	-1.20437	0.000124601	-2.22283e-10	-1.19772
96093977	chr9:96093977:G:A	2.8463e-09	-2.22283e-10	-1.25257	0.000118935	-2.22283e-10	-1.24426
96094061	chr9:96094061:T:C	4.73573e-09	-2.22283e-10	-0.743451	0.000203873	-2.22283e-10	-0.705339
96094119	chr9:96094119:T:C	7.84687e-10	-1.65655	-0.884502	3.6858e-05	-1.53949	-0.876272
96094462	chr9:96094462:C:T	5.70769e-10	-1.63842	-1.22093	2.67728e-05	-1.51115	-1.2243
96094685	chr9:96094685:G:T	3.17981e-09	-2.22283e-10	-1.14176	0.000134805	-2.22283e-10	-1.11901
96094690	chr9:96094690:G:A	4.8404e-10	-1.84473	-1.17945	2.07033e-05	-1.84373	-1.14881
96094744	chr9:96094744:TA:T	7.7637e-10	-1.70067	-0.851038	3.61619e-05	-1.59221	-0.842618
96094799	chr9:96094799:C:G	6.21558e-09	-2.22283e-10	-0.471527	0.000277844	-2.22283e-10	-0.395775
96094805	chr9:96094805:A:G	2.93975e-09	-2.22283e-10	-1.22026	0.000121572	-2.22283e-10	-1.22233
96095072	chr9:96095072:G:A	2.88851e-09	-2.22283e-10	-1.23784	0.000119488	-2.22283e-10	-1.23962
96095386	chr9:96095386:G:A	2.96848e-09	-2.22283e-10	-1.21054	0.000122681	-2.22283e-10	-1.21325
96095671	chr9:96095671:G:A	4.97458e-10	-1.78071	-1.21613	2.20123e-05	-1.70306	-1.22817
96095704	chr9:96095704:T:C	4.97042e-10	-1.72062	-1.27704	2.27402e-05	-1.62836	-1.27034
96095986	chr9:96095986:T:C	9.00584e-10	-1.55956	-0.843739	4.46102e-05	-1.43132	-0.793555
96096002	chr9:96096002:C:T	2.89999e-09	-2.22283e-10	-1.23388	0.000119793	-2.22283e-10	-1.23707
96096075	chr9:96096075:A:T	4.32333e-09	-2.22283e-10	-0.834561	0.000188968	-2.22283e-10	-0.781256
96096152	chr9:96096152:C:A	1.72277e-09	-1.75465	-2.98501e-10	7.87267e-05	-1.65685	-2.98501e-10
96096328	chr9:96096328:T:C	3.29937e-09	-2.22283e-10	-1.10486	0.000139369	-2.22283e-10	-1.08571
96096353	chr9:96096353:CT:C	2.00414e-09	-1.60337	-2.98501e-10	7.723e-05	-1.67605	-2.98501e-10
96096383	chr9:96096383:C:T	7.99241e-10	-1.5986	-0.924081	3.76206e-05	-1.47153	-0.923755
96096450	chr9:96096450:G:A	2.7837e-09	-2.22283e-10	-1.27481	0.000115368	-2.22283e-10	-1.27471
96096453	chr9:96096453:G:A	1.25914e-09	-0.810829	-1.25733	4.01697e-05	-1.06428	-1.26544
96096480	chr9:96096480:C:T	3.16489e-09	-1.14647	-2.98501e-10	0.000113202	-1.29366	-2.98501e-10
96096730	chr9:96096730:A:G	3.39006e-09	-2.22283e-10	-1.07774	0.000145741	-2.22283e-10	-1.041
96096792	chr9:96096792:T:A	2.77216e-09	-2.22283e-10	-1.27896	0.00011485	-2.22283e-10	-1.27921
96096898	chr9:96096898:T:C	4.38377e-10	-1.89507	-1.22819	1.78125e-05	-1.89834	-1.2446
96097238	chr9:96097238:T:C	6.2169e-09	-2.22283e-10	-0.471315	0.000277204	-2.22283e-10	-0.398082
96097656	chr9:96097656:G:C	6.00296e-10	-1.63281	-1.17611	2.73716e-05	-1.52168	-1.19165
96098699	chr9:96098699:G:C	6.89546e-10	-1.40096	-1.26935	3.34003e-05	-1.25372	-1.26055
96098880	chr9:96098880:A:G	2.83813e-09	-2.22283e-10	-1.25544	0.000116729	-2.22283e-10	-1.26298
96099020	chr9:96099020:T:A	9.78645e-09	-0.017588	-2.98501e-10	0.0017107	1.42182	-2.98501e-10
96099104	chr9:96099104:C:T	6.60493e-09	-2.22283e-10	-0.410771	0.000268467	-2.22283e-10	-0.430108
96099135	chr9:96099135:T:G	5.00682e-10	-1.85149	-1.13888	2.01651e-05	-1.85792	-1.16096
96099238	chr9:96099238:G:A	1.98174e-09	-1.61461	-2.98501e-10	7.65117e-05	-1.68539	-2.98501e-10
96100288	chr9:96100288:C:G	4.44387e-09	-2.22283e-10	-0.807062	0.00018572	-2.22283e-10	-0.798595
96100579	chr9:96100579:C:A	6.47478e-10	-1.62411	-1.10914	3.00002e-05	-1.50515	-1.11648
96101472	chr9:96101472:G:A	6.62179e-09	-2.22283e-10	-0.408221	0.000293865	-2.22283e-10	-0.339716
96101585	chr9:96101585:C:A	1.81475e-09	-1.70264	-2.98501e-10	8.91907e-05	-1.53206	-2.98501e-10
96101630	chr9:96101630:C:G	2.79306e-09	-2.22283e-10	-1.27145	0.000115742	-2.22283e-10	-1.27147
96101663	chr9:96101663:G:A	1.51728e-09	-1.88167	-2.98501e-10	7.71785e-05	-1.67672	-2.98501e-10
96102085	chr9:96102085:T:C	4.44484e-10	-1.83572	-1.27371	1.81306e-05	-1.84702	-1.27821
96102317	chr9:96102317:T:G	6.12187e-10	-1.60004	-1.18926	2.89167e-05	-1.4624	-1.19602
96102488	chr9:96102488:A:G	4.60089e-09	-2.22283e-10	-0.772337	0.000198945	-2.22283e-10	-0.729806
96102608	chr9:96102608:GC:G	2.77358e-09	-2.22283e-10	-1.27845	0.000114881	-2.22283e-10	-1.27894
96102669	chr9:96102669:G:A	1.15872e-08	0.151314	-2.98501e-10	0.00221522	1.68027	-2.98501e-10
96103408	chr9:96103408:G:T	3.07121e-09	-2.22283e-10	-1.17651	0.000126792	-2.22283e-10	-1.18029
96103433	chr9:96103433:G:A	4.91258e-09	-2.22283e-10	-0.706788	0.000202472	-2.22283e-10	-0.712236
96103641	chr9:96103641:C:A	1.07444e-08	-2.22283e-10	0.075799	0.000434901	-2.22283e-10	0.0522819
96103663	chr9:96103663:G:A	2.77438e-09	-2.22283e-10	-1.27816	0.000114917	-2.22283e-10	-1.27863
96103938	chr9:96103938:G:A	3.29193e-09	-2.22283e-10	-1.10711	0.000137765	-2.22283e-10	-1.09728
96104136	chr9:96104136:A:G	2.78363e-09	-2.22283e-10	-1.27483	0.000115201	-2.22283e-10	-1.27615
96104490	chr9:96104490:A:T	1.28748e-08	-2.22283e-10	0.256681	0.000512063	-2.22283e-10	0.215612
96104731	chr9:96104731:C:T	2.36813e-09	-1.43649	-2.98501e-10	7.47896e-05	-1.70816	-2.98501e-10
96104970	chr9:96104970:A:G	8.02108e-09	-0.216514	-2.98501e-10	0.000182497	-0.816105	-2.98501e-10
96105203	chr9:96105203:T:C	9.83798e-10	-1.19638	-1.11855	3.8359e-05	-1.2909	-1.08495
96105413	chr9:96105413:C:T	2.7377e-09	-1.29147	-2.98501e-10	9.68479e-05	-1.44969	-2.98501e-10
96105531	chr9:96105531:T:C	6.32301e-10	-1.50774	-1.24923	3.03414e-05	-1.37493	-1.23539
96105566	chr9:96105566:T:C	6.80193e-10	-1.45169	-1.23227	3.31366e-05	-1.30697	-1.21523
96106047	chr9:96106047:G:A	3.26214e-09	-2.22283e-10	-1.1162	0.000137832	-2.22283e-10	-1.0968
96106090	chr9:96106090:G:A	5.45295e-10	-1.64934	-1.25568	2.51634e-05	-1.53568	-1.26176
96106212	chr9:96106212:A:G	2.77771e-09	-2.22283e-10	-1.27696	0.000115008	-2.22283e-10	-1.27783
96106404	chr9:96106404:T:TAAG	5.11103e-09	-2.22283e-10	-0.667185	0.000226289	-2.22283e-10	-0.601024
96107702	chr9:96107702:G:A	4.53721e-10	-1.83545	-1.25341	1.83816e-05	-1.84564	-1.26585
96108064	chr9:96108064:G:T	3.27934e-09	-2.22283e-10	-1.11094	0.000138601	-2.22283e-10	-1.09124
96108562	chr9:96108562:G:A	3.02326e-09	-2.22283e-10	-1.19225	0.000124882	-2.22283e-10	-1.19547
96108745	chr9:96108745:C:G	8.31922e-09	-0.180018	-2.98501e-10	0.00141892	1.23482	-2.98501e-10
96108749	chr9:96108749:A:T	6.12291e-09	-2.22283e-10	-0.486549	0.000273278	-2.22283e-10	-0.412347
96109820	chr9:96109820:A:C	3.12587e-09	-2.22283e-10	-1.15887	0.00012967	-2.22283e-10	-1.15784
96110026	chr9:96110026:T:C	3.29474e-09	-2.22283e-10	-1.10626	0.000139301	-2.22283e-10	-1.0862
96110149	chr9:96110149:G:C	4.22934e-10	-1.88714	-1.27199	1.7324e-05	-1.89313	-1.27761
96110549	chr9:96110549:G:A	6.75187e-10	-1.42353	-1.26782	3.30575e-05	-1.26955	-1.25504
96110603	chr9:96110603:T:C	4.19988e-09	-2.22283e-10	-0.863532	0.000183709	-2.22283e-10	-0.809483
96110630	chr9:96110630:C:A	9.41295e-10	-1.08156	-1.27753	3.58566e-05	-1.16433	-1.27898
96110634	chr9:96110634:G:T	1.32916e-09	-1.1611	-0.852946	5.3595e-05	-1.242	-0.799382
96110637	chr9:96110637:C:G	1.34632e-09	-1.14999	-0.851221	5.42761e-05	-1.23124	-0.797511
96110734	chr9:96110734:G:A	3.14316e-09	-2.22283e-10	-1.15336	0.000130187	-2.22283e-10	-1.15386
96111323	chr9:96111323:G:C	3.94424e-09	-2.22283e-10	-0.926331	0.000171919	-2.22283e-10	-0.875814
96111769	chr9:96111769:T:C	2.83551e-09	-1.2151	-0.0412669	0.000145466	-1.09756	0.0546621
96111984	chr9:96111984:C:T	2.96097e-09	-2.22283e-10	-1.21307	0.000124111	-2.22283e-10	-1.20166
96112103	chr9:96112103:T:C	3.75366e-09	-2.22283e-10	-0.975855	0.000161111	-2.22283e-10	-0.94074
96112184	chr9:96112184:G:A	3.08874e-09	-2.22283e-10	-1.17082	0.000128179	-2.22283e-10	-1.16941
96112185	chr9:96112185:C:G	3.09089e-09	-2.22283e-10	-1.17013	0.000128269	-2.22283e-10	-1.16871
96112221	chr9:96112221:A:G	1.60314e-09	-0.998474	-0.828147	7.79014e-05	-0.870746	-0.796647
96112357	chr9:96112357:A:G	2.0737e-09	-1.03846	-0.530794	0.000101242	-0.921452	-0.483876
96112366	chr9:96112366:C:T	5.14663e-09	-2.22283e-10	-0.660246	0.000217198	-2.22283e-10	-0.642027
96112451	chr9:96112451:C:T	1.03856e-09	-1.89671	-0.364043	5.03108e-05	-1.8772	-0.227415
96112478	chr9:96112478:T:A	3.55998e-09	-1.1562	0.127368	0.000184657	-1.0338	0.229467
96112555	chr9:96112555:G:A	1.34379e-09	-1.10044	-0.902651	6.4095e-05	-0.988725	-0.873744
96112602	chr9:96112602:G:A	5.29839e-09	-2.22283e-10	-0.631184	0.000234283	-2.22283e-10	-0.566305
96112978	chr9:96112978:T:C	1.10278e-09	-0.92156	-1.27919	4.59512e-05	-0.916387	-1.27887
96113118	chr9:96113118:A:G	4.75528e-09	-2.22283e-10	-0.739332	0.000207139	-2.22283e-10	-0.689445
96113321	chr9:96113321:G:A	5.14663e-09	-2.22283e-10	-0.660246	0.000217198	-2.22283e-10	-0.642027
96113358	chr9:96113358:G:A	5.18147e-09	-2.22283e-10	-0.653498	0.000218693	-2.22283e-10	-0.635169
96113508	chr9:96113508:C:A	3.89015e-09	-2.22283e-10	-0.94014	0.000168211	-2.22283e-10	-0.897614
96113643	chr9:96113643:C:A	1.5293e-09	-1.87378	-2.98501e-10	6.22119e-05	-1.89229	-2.98501e-10
96113992	chr9:96113992:C:G	1.08531e-09	-0.937504	-1.27922	4.52207e-05	-0.932331	-1.27895
96114118	chr9:96114118:A:G	3.49722e-09	-2.22283e-10	-1.04662	0.000148768	-2.22283e-10	-1.02045
96114190	chr9:96114190:C:T	9.64404e-10	-1.08387	-1.25096	4.36147e-05	-0.99268	-1.25476
96114217	chr9:96114217:C:T	3.53006e-09	-1.03727	-2.98501e-10	0.000113794	-1.28845	-2.98501e-10
96114383	chr9:96114383:T:C	1.78758e-09	-1.71772	-2.98501e-10	7.53481e-05	-1.70072	-2.98501e-10
96114459	chr9:96114459:G:C	3.85536e-09	-2.22283e-10	-0.949123	0.000166617	-2.22283e-10	-0.907141
96114610	chr9:96114610:C:T	5.41213e-09	-2.22283e-10	-0.609944	0.000228541	-2.22283e-10	-0.591119
96114664	chr9:96114664:G:A	3.05523e-09	-2.22283e-10	-1.18173	0.000128366	-2.22283e-10	-1.16795
96114924	chr9:96114924:T:C	1.10211e-09	-1.55743	-0.643927	4.49832e-05	-1.58836	-0.62819
96114954	chr9:96114954:G:A	1.5701e-09	-1.84745	-2.98501e-10	7.52816e-05	-1.7016	-2.98501e-10
96115011	chr9:96115011:G:A	2.87309e-09	-2.22283e-10	-1.2432	0.000120094	-2.22283e-10	-1.23456
96115245	chr9:96115245:A:G	1.25496e-09	-0.823564	-1.24792	5.25558e-05	-0.817574	-1.24339
96115621	chr9:96115621:C:T	1.20424e-09	-0.83595	-1.27679	5.01436e-05	-0.832536	-1.27541
96115635	chr9:96115635:G:A	2.95465e-09	-2.22283e-10	-1.21521	0.000124195	-2.22283e-10	-1.20098
96115662	chr9:96115662:A:G	5.4984e-09	-2.22283e-10	-0.594129	0.000232244	-2.22283e-10	-0.575047
96115705	chr9:96115705:G:A	3.54699e-09	-2.22283e-10	-1.03249	0.000149227	-2.22283e-10	-1.01737
96115900	chr9:96115900:G:C	6.80622e-09	-2.22283e-10	-0.38075	0.000270851	-2.22283e-10	-0.421266
96115992	chr9:96115992:G:T	3.01436e-09	-2.22283e-10	-1.1952	0.000124697	-2.22283e-10	-1.19695
96116150	chr9:96116150:A:G	4.14279e-09	-2.22283e-10	-0.877217	0.000181154	-2.22283e-10	-0.823487
96116166	chr9:96116166:G:T	5.08343e-09	-2.22283e-10	-0.672601	0.000214498	-2.22283e-10	-0.654538
96116170	chr9:96116170:G:A	4.04051e-09	-2.22283e-10	-0.902215	0.000169407	-2.22283e-10	-0.890531
96116296	chr9:96116296:C:T	4.08764e-09	-2.22283e-10	-0.89062	0.000178599	-2.22283e-10	-0.837692
96116599	chr9:96116599:A:G	1.18167e-09	-0.868873	-1.26278	4.94429e-05	-0.862525	-1.25949
96116679	chr9:96116679:C:T	9.22367e-10	-1.12884	-1.25056	3.79606e-05	-1.12919	-1.2571
96117048	chr9:96117048:G:A	3.20537e-09	-2.22283e-10	-1.13376	0.000133158	-2.22283e-10	-1.1313
96117094	chr9:96117094:A:G	2.7732e-09	-2.22283e-10	-1.27858	0.000114882	-2.22283e-10	-1.27893
96117128	chr9:96117128:G:T	1.09363e-09	-0.930827	-1.27826	5.02618e-05	-0.826723	-1.27887
96117159	chr9:96117159:C:G	2.88517e-09	-2.22283e-10	-1.239	0.000119454	-2.22283e-10	-1.2399
96117213	chr9:96117213:T:TG	4.36394e-09	-2.22283e-10	-0.825212	0.000191435	-2.22283e-10	-0.768288
96117318	chr9:96117318:C:A	4.95575e-09	-2.22283e-10	-0.698038	0.000219181	-2.22283e-10	-0.632939
96117359	chr9:96117359:G:T	4.73815e-10	-1.90137	-1.14415	1.96286e-05	-1.90176	-1.14409
96117424	chr9:96117424:C:T	2.83593e-09	-2.22283e-10	-1.25622	0.000116861	-2.22283e-10	-1.26186
96117452	chr9:96117452:G:A	9.05597e-10	-1.15246	-1.24529	3.72798e-05	-1.15195	-1.25244
96117604	chr9:96117604:C:T	4.35318e-10	-1.87371	-1.25655	1.75336e-05	-1.90086	-1.25786
96117785	chr9:96117785:C:T	5.87174e-09	-2.22283e-10	-0.528435	0.000259807	-2.22283e-10	-0.462895
96117875	chr9:96117875:C:T	1.00913e-09	-1.90182	-0.387685	4.82362e-05	-1.89377	-0.252956
96118033	chr9:96118033:T:C	4.8795e-09	-2.22283e-10	-0.713545	0.000213527	-2.22283e-10	-0.659071
96118166	chr9:96118166:C:T	2.82056e-09	-2.22283e-10	-1.26165	0.000117089	-2.22283e-10	-1.2599
96118515	chr9:96118515:T:G	2.9894e-09	-2.22283e-10	-1.20351	0.000123509	-2.22283e-10	-1.20652
96119105	chr9:96119105:A:G	4.38769e-09	-2.22283e-10	-0.819784	0.000192782	-2.22283e-10	-0.761277
96119284	chr9:96119284:G:A	3.98367e-09	-2.22283e-10	-0.916382	0.000172484	-2.22283e-10	-0.872531
96119421	chr9:96119421:G:A	2.78413e-09	-2.22283e-10	-1.27465	0.000115479	-2.22283e-10	-1.27374
96119508	chr9:96119508:C:T	1.71675e-09	-1.75815	-2.98501e-10	6.28819e-05	-1.88158	-2.98501e-10
96119562	chr9:96119562:G:A	6.29859e-10	-1.48279	-1.27806	3.34251e-05	-1.23578	-1.27775
96119639	chr9:96119639:C:A	5.40795e-09	-2.22283e-10	-0.610717	0.000228365	-2.22283e-10	-0.591893
96119916	chr9:96119916:A:G	3.4862e-09	-1.19133	0.141556	0.000182445	-1.06155	0.245168
96119950	chr9:96119950:C:T	1.43839e-09	-1.39871	-0.536349	6.97736e-05	-1.24857	-0.529007
96119951	chr9:96119951:G:A	4.36444e-10	-1.86234	-1.26535	1.82353e-05	-1.84816	-1.27132
96119999	chr9:96119999:G:A	3.95385e-09	-2.22283e-10	-0.923896	0.000171097	-2.22283e-10	-0.880607
96120050	chr9:96120050:C:T	1.52311e-09	-1.87783	-2.98501e-10	6.20599e-05	-1.89474	-2.98501e-10
96120341	chr9:96120341:C:T	3.99915e-09	-2.22283e-10	-0.912504	0.00017317	-2.22283e-10	-0.86856
96120703	chr9:96120703:T:C	4.28947e-09	-2.22283e-10	-0.842424	0.000188243	-2.22283e-10	-0.785105
96120718	chr9:96120718:G:T	5.70266e-09	-2.22283e-10	-0.557653	0.00025779	-2.22283e-10	-0.47069
96120757	chr9:96120757:A:T	2.96603e-09	-2.22283e-10	-1.21136	0.000124735	-2.22283e-10	-1.19664
96121065	chr9:96121065:G:A	2.79485e-09	-2.22283e-10	-1.27081	0.000115967	-2.22283e-10	-1.26953
96121096	chr9:96121096:T:C	5.74059e-09	-2.22283e-10	-0.551024	0.000259738	-2.22283e-10	-0.463163
96121419	chr9:96121419:G:A	5.12584e-09	-2.22283e-10	-0.664292	0.000215828	-2.22283e-10	-0.648356
96121762	chr9:96121762:A:G	5.54643e-09	-2.22283e-10	-0.585432	0.000250435	-2.22283e-10	-0.499635
96122018	chr9:96122018:A:C	3.88841e-09	-2.22283e-10	-0.940586	0.000168132	-2.22283e-10	-0.898089
96122101	chr9:96122101:T:C	4.30555e-09	-2.22283e-10	-0.838681	0.000188932	-2.22283e-10	-0.781447
96122554	chr9:96122554:G:A	3.07085e-09	-2.22283e-10	-1.17663	0.000129082	-2.22283e-10	-1.16239
96122601	chr9:96122601:G:T	3.6864e-09	-1.49619	0.502249	0.000200062	-1.3452	0.620989
96122602	chr9:96122602:G:A	1.37104e-09	-1.26612	-0.716896	6.73387e-05	-1.10336	-0.709737
96122656	chr9:96122656:C:T	2.84804e-09	-2.22283e-10	-1.25195	0.000117942	-2.22283e-10	-1.25264
96122862	chr9:96122862:G:A	1.59754e-09	-1.52367	-0.306459	6.90077e-05	-1.56836	-0.220257
96123485	chr9:96123485:A:G	1.78454e-09	-0.846285	-0.873142	8.39523e-05	-0.724066	-0.868521
96123677	chr9:96123677:C:T	1.3477e-09	-1.2468	-0.753389	6.64609e-05	-1.07954	-0.746682
96124011	chr9:96124011:C:T	2.80284e-09	-2.22283e-10	-1.26795	0.000116465	-2.22283e-10	-1.26524
96124033	chr9:96124033:A:G	4.1792e-09	-2.22283e-10	-0.868466	0.000182959	-2.22283e-10	-0.813574
96124442	chr9:96124442:A:C	3.59316e-09	-2.22283e-10	-1.01955	0.000153101	-2.22283e-10	-0.991735
96124809	chr9:96124809:G:A	3.74822e-09	-2.22283e-10	-0.977307	0.000161679	-2.22283e-10	-0.937225
96124853	chr9:96124853:G:A	3.34421e-09	-2.22283e-10	-1.09136	0.000139064	-2.22283e-10	-1.0879
96124862	chr9:96124862:A:G	4.14215e-09	-2.22283e-10	-0.877373	0.000181232	-2.22283e-10	-0.823059
96125588	chr9:96125588:T:C	3.07218e-09	-2.22283e-10	-1.1762	0.000129165	-2.22283e-10	-1.16175
96125822	chr9:96125822:G:T	3.80616e-09	-2.22283e-10	-0.961966	0.00016432	-2.22283e-10	-0.921021
96125841	chr9:96125841:C:G	5.33477e-10	-1.78797	-1.13895	2.1131e-05	-1.84012	-1.13198
96125931	chr9:96125931:C:T	1.32171e-09	-1.5226	-0.497056	5.63573e-05	-1.5126	-0.478521
96126823	chr9:96126823:G:C	3.31093e-09	-2.22283e-10	-1.10136	0.000139574	-2.22283e-10	-1.08424
96127912	chr9:96127912:A:G	3.84402e-09	-2.22283e-10	-0.952067	0.000159451	-2.22283e-10	-0.951101
96128457	chr9:96128457:A:G	3.77223e-09	-2.22283e-10	-0.97092	0.000158218	-2.22283e-10	-0.958864
96128645	chr9:96128645:C:T	2.88218e-09	-2.22283e-10	-1.24004	0.000120538	-2.22283e-10	-1.23087
96128735	chr9:96128735:C:T	5.06458e-10	-1.90125	-1.07766	2.23463e-05	-1.85793	-1.05824
96128946	chr9:96128946:T:C	1.494e-09	-1.89713	-2.98501e-10	6.18091e-05	-1.89879	-2.98501e-10
96129349	chr9:96129349:G:A	2.91237e-09	-2.22283e-10	-1.22962	0.000121927	-2.22283e-10	-1.21942
96129461	chr9:96129461:A:G	6.24788e-10	-1.78394	-0.984988	2.43142e-05	-1.83049	-1.00128
96129823	chr9:96129823:T:C	1.51041e-09	-0.959726	-0.926482	5.5485e-05	-1.12621	-0.880518
96130071	chr9:96130071:AG:A	5.05667e-10	-1.89939	-1.08107	2.18878e-05	-1.88147	-1.05543
96130184	chr9:96130184:A:G	4.59263e-09	-2.22283e-10	-0.774133	0.000195981	-2.22283e-10	-0.744817
96130292	chr9:96130292:G:A	2.91097e-09	-1.2301	-2.98501e-10	9.80066e-05	-1.4378	-2.98501e-10
96130316	chr9:96130316:A:G	1.51362e-09	-1.88409	-2.98501e-10	6.37493e-05	-1.86788	-2.98501e-10
96130544	chr9:96130544:T:C	3.17656e-09	-2.22283e-10	-1.14279	0.000129835	-2.22283e-10	-1.15657
96130545	chr9:96130545:G:A	2.78049e-09	-2.22283e-10	-1.27596	0.000115623	-2.22283e-10	-1.2725
96130726	chr9:96130726:T:C	2.88592e-09	-2.22283e-10	-1.23874	0.000119711	-2.22283e-10	-1.23776
96131147	chr9:96131147:G:T	1.18166e-09	-1.81478	-0.316883	5.20187e-05	-1.83344	-0.237788
96131256	chr9:96131256:C:G	2.82196e-09	-2.22283e-10	-1.26115	0.000118061	-2.22283e-10	-1.25164
96131481	chr9:96131481:G:A	3.88442e-09	-2.22283e-10	-0.941613	0.000162797	-2.22283e-10	-0.930335
96131505	chr9:96131505:A:G	7.7678e-10	-1.27213	-1.27905	2.89908e-05	-1.37662	-1.27924
96131734	chr9:96131734:C:T	6.01383e-09	-2.22283e-10	-0.504524	0.00026359	-2.22283e-10	-0.448443
96132214	chr9:96132214:A:G	6.12552e-09	-2.22283e-10	-0.486123	0.000268728	-2.22283e-10	-0.429136
96132427	chr9:96132427:T:C	4.42224e-10	-1.84854	-1.26599	1.75352e-05	-1.89106	-1.26757
96132831	chr9:96132831:C:T	4.45175e-10	-1.84236	-1.26551	1.75923e-05	-1.88826	-1.26711
96132989	chr9:96132989:G:A	5.14394e-10	-1.86123	-1.10212	2.10296e-05	-1.88461	-1.09229
96133006	chr9:96133006:A:G	5.35012e-10	-1.64489	-1.27916	1.89496e-05	-1.80237	-1.27868
96133157	chr9:96133157:C:T	2.78435e-09	-2.22283e-10	-1.27457	0.000115325	-2.22283e-10	-1.27508
96133263	chr9:96133263:G:A	2.81677e-09	-2.22283e-10	-1.263	0.000116601	-2.22283e-10	-1.26408
96133322	chr9:96133322:T:C	2.39845e-08	0.878821	-2.98501e-10	0.00180251	1.4741	-2.98501e-10
96133467	chr9:96133467:A:G	5.24047e-10	-1.89254	-1.05222	2.13635e-05	-1.89933	-1.06182
96133808	chr9:96133808:C:T	1.63251e-09	-1.78872	-0.0197518	6.5387e-05	-1.88324	0.0407232
96134172	chr9:96134172:G:T	6.32163e-10	-1.84369	-0.913505	2.55625e-05	-1.85808	-0.923627
96134188	chr9:96134188:G:A	8.4933e-10	-1.87273	-0.589165	3.61804e-05	-1.89866	-0.535661
96134283	chr9:96134283:A:G	1.62939e-09	-1.79461	-0.0157681	6.54923e-05	-1.88562	0.0447131
96134332	chr9:96134332:A:G	4.18676e-10	-1.90043	-1.26882	1.7693e-05	-1.88753	-1.26213
96134407	chr9:96134407:G:A	1.49754e-09	-1.89476	-2.98501e-10	6.35514e-05	-1.87099	-2.98501e-10
96134423	chr9:96134423:T:C	2.54012e-09	-1.36637	-2.98501e-10	9.89868e-05	-1.42785	-2.98501e-10
96134464	chr9:96134464:A:G	4.97442e-10	-1.83859	-1.15827	2.00481e-05	-1.85793	-1.16678
96134477	chr9:96134477:A:G	2.81691e-09	-2.22283e-10	-1.26295	0.000116606	-2.22283e-10	-1.26404
96134580	chr9:96134580:C:T	2.82045e-09	-2.22283e-10	-1.26169	0.000116754	-2.22283e-10	-1.26277
96134674	chr9:96134674:T:C	3.3378e-09	-2.22283e-10	-1.09327	0.00013941	-2.22283e-10	-1.08541
96134702	chr9:96134702:T:C	4.92695e-09	-2.22283e-10	-0.703867	0.000213366	-2.22283e-10	-0.659829
96135003	chr9:96135003:T:C	3.13867e-09	-2.22283e-10	-1.15479	0.000133235	-2.22283e-10	-1.13072
96135623	chr9:96135623:G:A	4.32144e-10	-1.86331	-1.27427	1.71762e-05	-1.90163	-1.27768
96135773	chr9:96135773:G:A	2.80421e-09	-2.22283e-10	-1.26746	0.000116097	-2.22283e-10	-1.26841
96136006	chr9:96136006:C:T	4.36257e-10	-1.88923	-1.23888	1.90885e-05	-1.83411	-1.23965
96136111	chr9:96136111:T:G	5.86502e-10	-1.82761	-1.00456	2.37515e-05	-1.8455	-1.00969
96136131	chr9:96136131:C:T	4.21661e-10	-1.89061	-1.27153	1.72691e-05	-1.89908	-1.27484
96136200	chr9:96136200:C:A	5.86276e-10	-1.80202	-1.03053	2.36731e-05	-1.82308	-1.03542
96136387	chr9:96136387:G:A	8.22933e-10	-1.2955	-1.19796	2.99074e-05	-1.44167	-1.18306
96136917	chr9:96136917:A:C	2.78065e-09	-2.22283e-10	-1.2759	0.000115069	-2.22283e-10	-1.2773
96137710	chr9:96137710:C:T	5.72018e-10	-1.79635	-1.06082	2.29802e-05	-1.82413	-1.06408
96137871	chr9:96137871:G:A	7.99534e-10	-1.90153	-0.620781	3.38176e-05	-1.88527	-0.616583
96138133	chr9:96138133:C:T	4.55053e-09	-2.22283e-10	-0.783343	0.00019039	-2.22283e-10	-0.773762
96138301	chr9:96138301:G:A	4.07377e-09	-2.22283e-10	-0.894018	0.000166997	-2.22283e-10	-0.904861
96138922	chr9:96138922:CA:C	4.08239e-09	-2.22283e-10	-0.891904	0.000167345	-2.22283e-10	-0.902778
96139155	chr9:96139155:G:A	1.56977e-09	-1.84766	-2.98501e-10	7.17174e-05	-1.7501	-2.98501e-10
96140929	chr9:96140929:T:C	4.76315e-09	-2.22283e-10	-0.737677	0.000205873	-2.22283e-10	-0.695579
96140963	chr9:96140963:T:C	5.48282e-10	-1.62182	-1.27773	1.96785e-05	-1.76865	-1.27465
96141768	chr9:96141768:G:A	7.47989e-10	-1.41068	-1.17827	2.78274e-05	-1.53685	-1.15997
96141887	chr9:96141887:G:A	4.91659e-10	-1.74013	-1.26842	2.00672e-05	-1.76111	-1.26264
96142216	chr9:96142216:C:G	4.66558e-10	-1.85253	-1.20843	1.92712e-05	-1.86802	-1.1962
96142269	chr9:96142269:G:A	8.48119e-10	-1.30481	-1.15851	2.73935e-05	-1.55498	-1.15755
96142338	chr9:96142338:ATAGGTTG:A	2.79213e-09	-2.22283e-10	-1.27178	0.000115752	-2.22283e-10	-1.27138
96142609	chr9:96142609:G:T	3.37454e-09	-2.22283e-10	-1.08233	0.000143293	-2.22283e-10	-1.05795
96142785	chr9:96142785:C:T	3.71214e-09	-2.22283e-10	-0.986979	0.000157601	-2.22283e-10	-0.96277
96142859	chr9:96142859:C:T	6.54013e-10	-1.52683	-1.19638	2.26372e-05	-1.72455	-1.17869
96142916	chr9:96142916:T:C	6.70115e-10	-1.84711	-0.851785	2.76557e-05	-1.86608	-0.836926
96143093	chr9:96143093:A:C	7.49308e-10	-1.33098	-1.25621	2.73398e-05	-1.46477	-1.24972
96143211	chr9:96143211:A:G	2.77439e-09	-2.22283e-10	-1.27816	0.000114898	-2.22283e-10	-1.27879
96143639	chr9:96143639:T:C	3.28199e-09	-2.22283e-10	-1.11014	0.000138946	-2.22283e-10	-1.08875
96143912	chr9:96143912:C:T	3.53676e-09	-2.22283e-10	-1.03537	0.000145529	-2.22283e-10	-1.04246
96144083	chr9:96144083:A:G	3.59792e-09	-2.22283e-10	-1.01823	0.000152547	-2.22283e-10	-0.995361
96144445	chr9:96144445:G:A	6.72044e-10	-1.42286	-1.27316	2.44871e-05	-1.55319	-1.2715
96144595	chr9:96144595:C:T	3.8836e-09	-2.22283e-10	-0.941824	0.000162484	-2.22283e-10	-0.932256
96144759	chr9:96144759:A:C	5.21313e-10	-1.68598	-1.26401	1.898e-05	-1.81035	-1.2691
96145040	chr9:96145040:C:T	2.77889e-09	-2.22283e-10	-1.27653	0.000115036	-2.22283e-10	-1.27759
96145233	chr9:96145233:G:A	4.98773e-10	-1.82131	-1.17288	1.93626e-05	-1.87767	-1.18183
96145411	chr9:96145411:C:T	4.6153e-09	-2.22283e-10	-0.769209	0.00019416	-2.22283e-10	-0.754155
96145581	chr9:96145581:G:A	4.91396e-10	-1.76861	-1.24048	1.86171e-05	-1.85207	-1.24669
96145729	chr9:96145729:T:A	2.49416e-09	-1.38464	-2.98501e-10	0.00014118	-1.0728	-2.98501e-10
96145731	chr9:96145731:T:A	7.93385e-10	-1.8614	-0.66863	3.23393e-05	-1.88809	-0.658466
96145860	chr9:96145860:A:G	4.55438e-09	-2.22283e-10	-0.782498	0.000189763	-2.22283e-10	-0.777059
96146010	chr9:96146010:G:A	3.12167e-09	-2.22283e-10	-1.16022	0.000129881	-2.22283e-10	-1.15622
96146118	chr9:96146118:G:C	4.33597e-09	-2.22283e-10	-0.831641	0.000186506	-2.22283e-10	-0.794372
96146202	chr9:96146202:T:C	5.82991e-10	-1.89014	-0.948033	2.4993e-05	-1.88552	-0.918716
96146462	chr9:96146462:T:C	2.93536e-09	-2.22283e-10	-1.22176	0.000121292	-2.22283e-10	-1.22464
96146746	chr9:96146746:G:A	2.77148e-09	-2.22283e-10	-1.27921	0.000114848	-2.22283e-10	-1.27923
96147240	chr9:96147240:C:G	5.23775e-09	-2.22283e-10	-0.642695	0.000217783	-2.22283e-10	-0.639339
96147691	chr9:96147691:G:T	2.17503e-09	-1.52155	-2.98501e-10	9.3028e-05	-1.48994	-2.98501e-10
96147907	chr9:96147907:C:T	3.35916e-09	-2.22283e-10	-1.08689	0.000142168	-2.22283e-10	-1.06582
96148245	chr9:96148245:C:A	1.78883e-09	-1.55493	-0.162094	6.90821e-05	-1.56444	-0.2231
96148464	chr9:96148464:C:T	5.76513e-09	-2.22283e-10	-0.546759	0.000254438	-2.22283e-10	-0.483779
96148793	chr9:96148793:T:G	9.76512e-09	-2.22283e-10	-0.0197698	0.000409998	-2.22283e-10	-0.00668328
96148890	chr9:96148890:C:T	2.8904e-09	-1.23719	-2.98501e-10	0.000129501	-1.15915	-2.98501e-10
96148910	chr9:96148910:A:G	1.44819e-09	-0.956446	-0.971826	5.3952e-05	-1.06748	-0.967258
96148961	chr9:96148961:T:C	9.58852e-09	-2.22283e-10	-0.0380201	0.00045078	-2.22283e-10	0.0881439
96149062	chr9:96149062:T:C	2.77255e-09	-2.22283e-10	-1.27882	0.000114863	-2.22283e-10	-1.2791
96149142	chr9:96149142:G:A	5.38331e-09	-2.22283e-10	-0.615283	0.000236881	-2.22283e-10	-0.55528
96149659	chr9:96149659:A:C	1.50282e-08	-2.22283e-10	0.411342	0.000722308	-2.22283e-10	0.559615
96149671	chr9:96149671:G:A	7.60813e-09	-2.22283e-10	-0.26937	0.000348384	-2.22283e-10	-0.16953
96149960	chr9:96149960:G:C	4.31104e-09	-2.22283e-10	-0.837409	0.000187282	-2.22283e-10	-0.79022
96150085	chr9:96150085:C:T	5.40421e-09	-2.22283e-10	-0.611409	0.000237841	-2.22283e-10	-0.551234
96150374	chr9:96150374:G:A	2.07828e-09	-1.56704	-2.98501e-10	8.83485e-05	-1.54155	-2.98501e-10
96150455	chr9:96150455:A:G	2.82479e-09	-2.22283e-10	-1.26015	0.000116711	-2.22283e-10	-1.26313
96150518	chr9:96150518:A:G	4.94633e-09	-2.22283e-10	-0.69994	0.000211639	-2.22283e-10	-0.667956
96150682	chr9:96150682:A:G	1.47755e-09	-0.800135	-1.10807	5.61095e-05	-0.915922	-1.07961
96150975	chr9:96150975:G:T	1.16641e-09	-0.867121	-1.27753	4.31256e-05	-0.981941	-1.27678
96151223	chr9:96151223:C:T	1.87644e-09	-0.9441	-0.725109	7.5353e-05	-1.0362	-0.664449
96151400	chr9:96151400:G:A	4.21903e-09	-2.22283e-10	-0.858982	0.000175516	-2.22283e-10	-0.855105
96151420	chr9:96151420:T:A	6.30476e-10	-1.76554	-0.994332	2.552e-05	-1.82505	-0.958323
96151444	chr9:96151444:T:C	1.67467e-09	-0.850767	-0.932204	6.15012e-05	-0.98472	-0.91906
96151485	chr9:96151485:C:T	2.79288e-09	-2.22283e-10	-1.27151	0.000115571	-2.22283e-10	-1.27295
96151963	chr9:96151963:A:G	2.77172e-09	-2.22283e-10	-1.27912	0.000114896	-2.22283e-10	-1.27881
96152418	chr9:96152418:C:T	2.07955e-09	-1.56644	-2.98501e-10	8.84209e-05	-1.54073	-2.98501e-10
96152794	chr9:96152794:A:G	2.78305e-09	-2.22283e-10	-1.27504	0.000115211	-2.22283e-10	-1.27607
96152846	chr9:96152846:G:A	2.79967e-09	-2.22283e-10	-1.26908	0.000115845	-2.22283e-10	-1.27058
96152948	chr9:96152948:C:T	1.74469e-09	-1.74201	-2.98501e-10	7.00332e-05	-1.77387	-2.98501e-10
96153001	chr9:96153001:T:C	9.50088e-09	-2.22283e-10	-0.0472027	0.000412272	-2.22283e-10	-0.00115306
96153260	chr9:96153260:C:T	9.34558e-09	-0.0636832	-2.98501e-10	0.000301802	-0.313065	-2.98501e-10
96153269	chr9:96153269:G:C	3.83359e-09	-2.22283e-10	-0.954785	0.000159603	-2.22283e-10	-0.950146
96153447	chr9:96153447:C:T	2.84939e-09	-2.22283e-10	-1.25148	0.000118642	-2.22283e-10	-1.24673
96153512	chr9:96153512:C:T	1.49197e-09	-1.89849	-2.98501e-10	6.16389e-05	-1.90154	-2.98501e-10
96153515	chr9:96153515:A:G	5.23813e-10	-1.80888	-1.13632	2.15151e-05	-1.83869	-1.11539
96153857	chr9:96153857:C:T	4.08749e-09	-2.22283e-10	-0.890656	0.000170689	-2.22283e-10	-0.882994
96154016	chr9:96154016:T:A	1.68517e-08	-2.22283e-10	0.525865	0.000779294	-2.22283e-10	0.635552
96154034	chr9:96154034:G:A	9.40216e-08	-2.22283e-10	2.24494	0.00416573	-2.22283e-10	2.31181
96154092	chr9:96154092:C:T	3.06972e-09	-0.756228	-0.420773	0.000114181	-0.887628	-0.397421
96154159	chr9:96154159:A:T	1.75066e-09	-1.73859	-2.98501e-10	7.28469e-05	-1.73448	-2.98501e-10
96154234	chr9:96154234:G:A	1.55543e-09	-0.849736	-1.0071	5.73329e-05	-0.960093	-1.01387
96154284	chr9:96154284:G:A	2.20833e-09	-0.681736	-0.824614	8.03862e-05	-0.825771	-0.810223
96154562	chr9:96154562:C:T	5.78362e-10	-1.71105	-1.1351	2.62011e-05	-1.62913	-1.1279
96154781	chr9:96154781:G:A	2.05764e-09	-0.734359	-0.842668	7.43347e-05	-0.87266	-0.841599
96154875	chr9:96154875:A:G	4.27792e-09	-1.81432	0.969205	0.000183011	-1.88935	1.07606
96154897	chr9:96154897:G:A	1.78384e-09	-1.71982	-2.98501e-10	7.41665e-05	-1.71652	-2.98501e-10
96155249	chr9:96155249:C:T	5.09952e-09	-2.22283e-10	-0.66944	0.000223567	-2.22283e-10	-0.613125
96155937	chr9:96155937:T:C	5.8272e-10	-1.67347	-1.16516	2.22644e-05	-1.76737	-1.15248
96156151	chr9:96156151:A:G	1.55029e-09	-0.785792	-1.07435	5.63434e-05	-0.93092	-1.06045
96156405	chr9:96156405:T:C	5.9591e-10	-1.67835	-1.1379	2.72243e-05	-1.58758	-1.13115
96156873	chr9:96156873:G:A	9.27005e-10	-1.6961	-0.678279	4.35874e-05	-1.63124	-0.616827
96156914	chr9:96156914:C:G	3.69398e-09	-2.22283e-10	-0.991883	0.000158961	-2.22283e-10	-0.954175
96157150	chr9:96157150:G:A	2.14211e-09	-1.53679	-2.98501e-10	8.83153e-05	-1.54192	-2.98501e-10
96157184	chr9:96157184:C:T	2.77321e-09	-2.22283e-10	-1.27858	0.00011486	-2.22283e-10	-1.27912
96157243	chr9:96157243:T:A	2.77257e-09	-2.22283e-10	-1.27881	0.00011499	-2.22283e-10	-1.27799
96157339	chr9:96157339:C:T	6.01787e-09	-2.22283e-10	-0.503853	0.000264707	-2.22283e-10	-0.444215
96158353	chr9:96158353:C:T	9.68132e-09	-1.81564	1.78725	0.000392843	-1.77941	1.72998
96158355	chr9:96158355:C:A	1.59882e-09	-1.82932	-2.98501e-10	6.62491e-05	-1.82941	-2.98501e-10
96158524	chr9:96158524:T:C	4.83997e-09	-2.22283e-10	-0.721679	0.000210845	-2.22283e-10	-0.671712
96158830	chr9:96158830:GACCCCACATACTC:G	2.91326e-09	-2.22283e-10	-1.22931	0.000120285	-2.22283e-10	-1.23297
96158845	chr9:96158845:C:T	5.9738e-09	-2.22283e-10	-0.511203	0.00025676	-2.22283e-10	-0.474695
96158875	chr9:96158875:C:T	6.00569e-09	-2.22283e-10	-0.505879	0.000258162	-2.22283e-10	-0.469248
96159157	chr9:96159157:C:T	6.45405e-10	-1.65478	-1.08168	3.04821e-05	-1.54306	-1.06264
96159161	chr9:96159161:A:G	4.98279e-10	-1.88608	-1.1091	2.05841e-05	-1.90187	-1.09645
96159275	chr9:96159275:T:A	1.50461e-09	-1.89005	-2.98501e-10	6.16284e-05	-1.90171	-2.98501e-10
96159307	chr9:96159307:T:G	8.26616e-09	-2.22283e-10	-0.186416	0.000337971	-2.22283e-10	-0.199875
96159534	chr9:96159534:C:T	5.74752e-09	-0.491265	-0.0585537	0.000287799	-0.354791	-0.00578435
96159773	chr9:96159773:C:T	3.13119e-09	-2.22283e-10	-1.15718	0.000131506	-2.22283e-10	-1.14379
96160714	chr9:96160714:T:C	6.78179e-09	-2.22283e-10	-0.384346	0.000280302	-2.22283e-10	-0.386968
96160723	chr9:96160723:G:A	2.48439e-09	-1.38856	-2.98501e-10	0.000108546	-1.33566	-2.98501e-10
96160784	chr9:96160784:A:C	1.4712e-09	-1.67339	-0.239118	5.21756e-05	-1.82772	-0.2405
96160820	chr9:96160820:C:G	6.67468e-10	-1.44263	-1.26022	4.35865e-05	-0.992426	-1.25566
96160972	chr9:96160972:G:A	3.26658e-08	1.18774	-2.98501e-10	0.000855624	0.728995	-2.98501e-10
96160986	chr9:96160986:A:G	4.33223e-10	-1.85588	-1.27921	1.71792e-05	-1.9017	-1.27744
96161228	chr9:96161228:T:G	1.8768e-08	1.7924	-1.15883	0.000473503	1.29536	-1.15804
96161858	chr9:96161858:G:T	1.27715e-09	-0.856655	-1.1973	4.3156e-05	-1.07499	-1.18303
96161961	chr9:96161961:G:A	2.78393e-09	-2.22283e-10	-1.27472	0.000115521	-2.22283e-10	-1.27338
96162075	chr9:96162075:C:T	4.52089e-10	-1.84083	-1.25163	1.75984e-05	-1.90006	-1.25497
96162114	chr9:96162114:C:T	2.78459e-09	-2.22283e-10	-1.27448	0.000115553	-2.22283e-10	-1.27311
96162265	chr9:96162265:T:C	7.27436e-10	-1.68882	-0.927992	2.93228e-05	-1.74313	-0.901336
96162293	chr9:96162293:G:C	2.9254e-08	1.07743	-2.98501e-10	0.000776694	0.63221	-2.98501e-10
96162294	chr9:96162294:G:T	3.37471e-09	-2.22283e-10	-1.08228	0.000139708	-2.22283e-10	-1.08328
96162364	chr9:96162364:G:A	6.85175e-09	-2.22283e-10	-0.374083	0.000295836	-2.22283e-10	-0.333029
96162667	chr9:96162667:AACGGAGACCAGCAAC:A	3.41279e-09	-2.22283e-10	-1.07106	0.000141278	-2.22283e-10	-1.0721
96162739	chr9:96162739:A:C	2.90573e-09	-2.22283e-10	-1.2319	0.000120747	-2.22283e-10	-1.22914
96162864	chr9:96162864:C:T	1.11535e-09	-1.04983	-1.13958	3.89745e-05	-1.23787	-1.12205
96162980	chr9:96162980:A:G	4.42908e-09	0.264874	-1.07527	0.000124133	-0.127453	-1.07403
96163066	chr9:96163066:G:A	3.2316e-09	-2.22283e-10	-1.12561	0.000135947	-2.22283e-10	-1.11057
96163217	chr9:96163217:G:C	2.78215e-09	-2.22283e-10	-1.27536	0.000115435	-2.22283e-10	-1.27413
96163301	chr9:96163301:C:T	2.77687e-09	-2.22283e-10	-1.27726	0.000115179	-2.22283e-10	-1.27635
96163372	chr9:96163372:C:T	2.77151e-09	-2.22283e-10	-1.2792	0.000114877	-2.22283e-10	-1.27898
96163395	chr9:96163395:A:G	5.86397e-10	-1.85626	-0.976087	2.97211e-05	-1.65379	-0.977187
96163691	chr9:96163691:A:G	1.0669e-09	-1.11818	-1.11565	3.76684e-05	-1.29745	-1.09656
96163759	chr9:96163759:T:G	6.02419e-09	-2.22283e-10	-0.502804	0.000268739	-2.22283e-10	-0.429096
96163777	chr9:96163777:G:A	1.41433e-08	1.29964	-0.948984	0.00036533	0.818221	-0.940257
96163957	chr9:96163957:C:G	3.35343e-09	-2.22283e-10	-1.0886	0.000142764	-2.22283e-10	-1.06164
96164011	chr9:96164011:C:T	5.09199e-09	-2.22283e-10	-0.670919	0.000203227	-2.22283e-10	-0.70851
96164063	chr9:96164063:T:C	1.59343e-09	-1.8327	-2.98501e-10	8.05079e-05	-1.63448	-2.98501e-10
96164138	chr9:96164138:G:A	8.72827e-10	-1.39682	-1.03778	2.13332e-05	-1.90159	-1.06098
96164708	chr9:96164708:T:C	4.0013e-09	-2.22283e-10	-0.911967	0.000170767	-2.22283e-10	-0.882534
96164737	chr9:96164737:T:C	3.9513e-09	-2.22283e-10	-0.924542	0.00016855	-2.22283e-10	-0.895606
96164742	chr9:96164742:T:C	3.97856e-09	-2.22283e-10	-0.917666	0.000169755	-2.22283e-10	-0.888479
96164746	chr9:96164746:C:T	4.00368e-09	-2.22283e-10	-0.911372	0.000170871	-2.22283e-10	-0.881927
96164799	chr9:96164799:C:G	3.89828e-09	-2.22283e-10	-0.938052	0.000166196	-2.22283e-10	-0.909666
96164804	chr9:96164804:G:C	3.99207e-09	-2.22283e-10	-0.914277	0.000170357	-2.22283e-10	-0.884938
96164805	chr9:96164805:A:G	3.99207e-09	-2.22283e-10	-0.914277	0.000170357	-2.22283e-10	-0.884938
96164884	chr9:96164884:G:A	3.05642e-09	-2.22283e-10	-1.18134	0.000127177	-2.22283e-10	-1.17726
96164985	chr9:96164985:C:A	2.33667e-09	-1.44986	-2.98501e-10	6.54856e-05	-1.84101	-2.98501e-10
96165042	chr9:96165042:C:T	3.98313e-09	-2.22283e-10	-0.916519	0.00016996	-2.22283e-10	-0.887274
96165199	chr9:96165199:G:A	6.55442e-10	-1.86885	-0.852181	2.65713e-05	-1.89119	-0.851813
96165200	chr9:96165200:A:C	5.74863e-09	-2.22283e-10	-0.549626	0.000256122	-2.22283e-10	-0.477183
96165263	chr9:96165263:C:T	2.08882e-08	0.740596	-2.98501e-10	0.000569646	0.322178	-2.98501e-10
96165270	chr9:96165270:A:G	4.01203e-09	-2.22283e-10	-0.90929	0.000171236	-2.22283e-10	-0.879794
96165337	chr9:96165337:T:A	4.06183e-09	-2.22283e-10	-0.896952	0.000173447	-2.22283e-10	-0.866967
96165641	chr9:96165641:A:G	4.02707e-09	-2.22283e-10	-0.905547	0.000171918	-2.22283e-10	-0.875821
96165766	chr9:96165766:A:G	9.92607e-10	-1.05032	-1.25569	3.85349e-05	-1.11862	-1.25265
96165816	chr9:96165816:C:T	2.94931e-08	1.08557	-2.98501e-10	0.000782838	0.640089	-2.98501e-10
96165860	chr9:96165860:A:G	1.11024e-09	-0.919104	-1.27491	4.3184e-05	-0.983806	-1.27356
96165861	chr9:96165861:G:A	1.1232e-09	-0.907518	-1.27489	4.34521e-05	-0.977594	-1.27358
96165880	chr9:96165880:A:G	9.63275e-10	-1.05806	-1.27794	3.80132e-05	-1.10772	-1.27718
96165977	chr9:96165977:C:T	1.24224e-09	-0.952036	-1.12963	4.86697e-05	-1.02687	-1.11091
96166136	chr9:96166136:C:G	5.99693e-09	-2.22283e-10	-0.507339	0.000257217	-2.22283e-10	-0.472914
96166188	chr9:96166188:T:C	3.04031e-09	-2.22283e-10	-1.18663	0.000126492	-2.22283e-10	-1.18265
96166527	chr9:96166527:C:T	1.64245e-08	1.45405	-0.953867	0.000421809	0.966934	-0.945217
96166572	chr9:96166572:A:G	5.38392e-10	-1.6953	-1.22246	2.25817e-05	-1.68897	-1.21673
96166578	chr9:96166578:G:A	2.90892e-09	-2.22283e-10	-1.23081	0.000121592	-2.22283e-10	-1.22216
96166692	chr9:96166692:G:A	5.33173e-10	-1.71096	-1.21654	2.23391e-05	-1.70594	-1.21055
96166714	chr9:96166714:G:A	8.63673e-10	-1.37841	-1.06674	2.0765e-05	-1.90115	-1.08841
96166991	chr9:96166991:C:G	1.6312e-09	-1.80927	-2.98501e-10	8.40254e-05	-1.59172	-2.98501e-10
96167138	chr9:96167138:C:T	1.54328e-08	1.41065	-0.972744	0.000397791	0.927438	-0.964348
96167621	chr9:96167621:C:G	5.95811e-10	-1.89651	-0.919908	2.68974e-05	-1.80323	-0.927573
96167704	chr9:96167704:G:A	6.34717e-10	-1.89986	-0.853308	2.8312e-05	-1.82077	-0.858783
96167958	chr9:96167958:C:T	1.5046e-08	1.3759	-0.963382	0.000388415	0.892732	-0.953493
96167968	chr9:96167968:A:G	7.91523e-10	-1.41342	-1.11897	4.33692e-05	-1.12833	-1.12476
96168010	chr9:96168010:A:G	1.58058e-08	1.43672	-0.974929	0.0004056	0.947749	-0.965216
96168062	chr9:96168062:G:A	8.53501e-10	-1.22907	-1.22793	2.89201e-05	-1.43699	-1.22131
96168063	chr9:96168063:A:C	1.5804e-08	1.42259	-0.960916	0.000406526	0.935807	-0.950995
96168139	chr9:96168139:T:C	3.22386e-09	-2.22283e-10	-1.12801	0.000134822	-2.22283e-10	-1.11888
96168153	chr9:96168153:T:C	2.92332e-09	-2.22283e-10	-1.22587	0.000120936	-2.22283e-10	-1.22758
96168169	chr9:96168169:T:C	3.12684e-09	-2.22283e-10	-1.15856	0.000130639	-2.22283e-10	-1.1504
96168215	chr9:96168215:G:A	3.02711e-09	-2.22283e-10	-1.19098	0.000126695	-2.22283e-10	-1.18105
96168220	chr9:96168220:G:C	3.83804e-09	-2.22283e-10	-0.953624	0.000164564	-2.22283e-10	-0.919538
96168312	chr9:96168312:G:A	2.81484e-09	-2.22283e-10	-1.26368	0.000116687	-2.22283e-10	-1.26334
96168454	chr9:96168454:G:A	6.64013e-10	-1.82761	-0.880435	2.55396e-05	-1.90165	-0.880957
96168581	chr9:96168581:G:C	2.31306e-09	-1.46002	-2.98501e-10	9.04625e-05	-1.5179	-2.98501e-10
96168695	chr9:96168695:G:A	5.0968e-09	-2.22283e-10	-0.669974	0.000212678	-2.22283e-10	-0.663058
96168823	chr9:96168823:G:A	3.12589e-09	-2.22283e-10	-1.15887	0.0001306	-2.22283e-10	-1.1507
96169005	chr9:96169005:C:T	1.61805e-09	-1.81736	-2.98501e-10	8.27021e-05	-1.60759	-2.98501e-10
96169568	chr9:96169568:A:G	2.9939e-09	-2.22283e-10	-1.20201	0.000124531	-2.22283e-10	-1.19828
96169606	chr9:96169606:C:T	6.89392e-09	-2.22283e-10	-0.367946	0.000288657	-2.22283e-10	-0.357596
96169880	chr9:96169880:A:G	1.73954e-08	1.82381	-1.26619	0.00041864	1.28058	-1.2664
96170126	chr9:96170126:T:C	5.39824e-10	-1.84729	-1.06781	2.12865e-05	-1.89861	-1.06615
96170406	chr9:96170406:A:G	7.95525e-10	-1.41088	-1.11646	4.39749e-05	-1.1271	-1.11211
96170467	chr9:96170467:A:G	8.32265e-10	-1.35176	-1.13043	4.68497e-05	-1.04273	-1.13316
96170606	chr9:96170606:AAC:A	2.81255e-09	-2.22283e-10	-1.26449	0.000116927	-2.22283e-10	-1.26129
96171220	chr9:96171220:C:T	2.80285e-09	-2.22283e-10	-1.26795	0.000116667	-2.22283e-10	-1.26351
96171358	chr9:96171358:AG:A	6.14395e-09	-2.22283e-10	-0.483119	0.000243066	-2.22283e-10	-0.529503
96171470	chr9:96171470:G:A	1.08154e-09	-1.29057	-0.929638	7.67447e-05	-0.771695	-0.910657
96171481	chr9:96171481:T:C	8.49672e-10	-1.28783	-1.17366	5.90103e-05	-0.792679	-1.15244
96172049	chr9:96172049:T:C	4.71371e-10	-1.90139	-1.14931	2.10203e-05	-1.82872	-1.14863
96172327	chr9:96172327:T:C	4.70276e-10	-1.89767	-1.15536	2.12995e-05	-1.7956	-1.16855
96172513	chr9:96172513:C:T	3.04435e-09	-2.22283e-10	-1.1853	0.000127225	-2.22283e-10	-1.17688
96172579	chr9:96172579:C:T	1.63974e-09	-1.80405	-2.98501e-10	6.41149e-05	-1.86216	-2.98501e-10
96172772	chr9:96172772:G:A	4.57153e-09	-0.77874	-2.98501e-10	0.000214583	-0.654138	-2.98501e-10
96172822	chr9:96172822:G:A	2.80916e-09	-2.22283e-10	-1.2657	0.000116971	-2.22283e-10	-1.26091
96172848	chr9:96172848:C:T	2.89748e-09	-2.22283e-10	-1.23475	0.000120478	-2.22283e-10	-1.23137
96173051	chr9:96173051:A:G	4.56177e-10	-1.89452	-1.18894	1.94077e-05	-1.85119	-1.20598
96173497	chr9:96173497:G:C	2.8036e-09	-2.22283e-10	-1.26768	0.000116022	-2.22283e-10	-1.26905
96174322	chr9:96174322:A:G	1.15542e-09	-0.961692	-1.19243	2.16444e-05	-1.74599	-1.2021
96174342	chr9:96174342:A:G	1.55085e-09	-1.37881	-0.480971	4.44827e-05	-1.71542	-0.512315
96174524	chr9:96174524:G:A	2.80211e-09	-2.22283e-10	-1.26821	0.000115918	-2.22283e-10	-1.26995
96176200	chr9:96176200:A:G	2.43183e-09	-1.40994	-2.98501e-10	0.000143606	-1.05577	-2.98501e-10
96176603	chr9:96176603:G:A	8.22667e-10	-1.78226	-0.711535	3.1827e-05	-1.83497	-0.727552
96176968	chr9:96176968:G:T	2.81168e-09	-2.22283e-10	-1.2648	0.000116292	-2.22283e-10	-1.26673
96177033	chr9:96177033:A:G	2.59359e-09	-1.34554	-2.98501e-10	9.0962e-05	-1.51239	-2.98501e-10
96177131	chr9:96177131:T:A	2.28177e-08	2.09258	-1.26363	0.00042979	1.31236	-1.2719
96177297	chr9:96177297:A:G	5.16622e-09	-2.22283e-10	-0.656446	0.00021209	-2.22283e-10	-0.665826
96177591	chr9:96177591:C:T	2.49027e-09	-1.3862	-2.98501e-10	0.000148179	-1.02442	-2.98501e-10
96177598	chr9:96177598:G:A	2.42788e-09	-1.41157	-2.98501e-10	0.000143436	-1.05695	-2.98501e-10
96177627	chr9:96177627:C:T	9.28819e-09	-2.22283e-10	-0.0698429	0.00041097	-2.22283e-10	-0.00431645
96177730	chr9:96177730:C:T	4.26555e-10	-1.87326	-1.27734	1.75326e-05	-1.88355	-1.27523
96177896	chr9:96177896:A:G	5.80584e-10	-1.81381	-1.02849	2.3536e-05	-1.90154	-0.962761
96178108	chr9:96178108:T:C	2.1521e-09	-1.53214	-2.98501e-10	0.000122393	-1.2156	-2.98501e-10
96178225	chr9:96178225:G:A	4.23837e-10	-1.87824	-1.27875	1.79898e-05	-1.85534	-1.27769
96178361	chr9:96178361:C:A	7.93686e-10	-1.60811	-0.921541	4.47818e-05	-1.32696	-0.894076
96178608	chr9:96178608:A:G	1.28863e-09	-0.828869	-1.21613	2.30194e-05	-1.6669	-1.2196
96178668	chr9:96178668:C:T	6.21652e-09	-2.22283e-10	-0.471377	0.000263317	-2.22283e-10	-0.449479
96178804	chr9:96178804:A:G	3.36548e-09	0.188927	-1.27394	8.31811e-05	-0.325245	-1.27657
96179475	chr9:96179475:G:A	1.43359e-08	-2.22283e-10	0.364181	0.00059987	-2.22283e-10	0.373877
96179817	chr9:96179817:T:C	3.60147e-09	-2.22283e-10	-1.01724	0.000145844	-2.22283e-10	-1.0403
96180234	chr9:96180234:GCATCT:G	4.98812e-10	-1.87274	-1.12137	2.03708e-05	-1.85659	-1.15214
96180249	chr9:96180249:C:T	3.42802e-09	-2.22283e-10	-1.0666	0.00013989	-2.22283e-10	-1.08198
96180293	chr9:96180293:C:T	5.25381e-10	-1.67866	-1.26356	1.75336e-05	-1.89635	-1.26236
96180420	chr9:96180420:C:T	4.14287e-09	-2.22283e-10	-0.877198	0.000175794	-2.22283e-10	-0.853523
96180602	chr9:96180602:C:T	1.99216e-09	-1.60843	-0.000931736	0.00011479	-1.31313	0.0333925
96180652	chr9:96180652:A:G	6.54419e-10	-1.49397	-1.22862	3.79031e-05	-1.15293	-1.23487
96180663	chr9:96180663:G:A	2.15133e-09	-1.5325	-2.98501e-10	0.000124459	-1.19886	-2.98501e-10
96180818	chr9:96180818:G:T	6.26164e-09	-2.22283e-10	-0.464144	0.000267874	-2.22283e-10	-0.432318
96180988	chr9:96180988:G:A	2.05165e-09	-1.57994	-2.98501e-10	6.32483e-05	-1.87577	-2.98501e-10
96181217	chr9:96181217:C:T	2.39589e-09	-1.42483	-2.98501e-10	0.000144745	-1.04786	-2.98501e-10
96181408	chr9:96181408:A:G	6.63179e-10	-1.49616	-1.21314	3.83639e-05	-1.15554	-1.22018
96181524	chr9:96181524:A:C	3.34625e-09	-2.22283e-10	-1.09075	0.000135465	-2.22283e-10	-1.11413
96181749	chr9:96181749:G:A	1.62911e-08	-2.22283e-10	0.492032	0.000682157	-2.22283e-10	0.502423
96182040	chr9:96182040:G:A	9.80102e-09	-2.22283e-10	-0.0160999	0.000433781	-2.22283e-10	0.0497027
96182517	chr9:96182517:T:C	6.54489e-10	-1.47267	-1.24982	3.82733e-05	-1.12364	-1.25444
96182595	chr9:96182595:G:A	3.07875e-09	-2.22283e-10	-1.17406	0.0001277	-2.22283e-10	-1.17315
96182992	chr9:96182992:G:A	3.5846e-09	-1.02194	-2.98501e-10	0.000208894	-0.68101	-2.98501e-10
96183056	chr9:96183056:T:C	2.35207e-09	-1.44329	-2.98501e-10	0.000141317	-1.07183	-2.98501e-10
96183440	chr9:96183440:G:C	4.0767e-09	-2.22283e-10	-0.8933	0.000165813	-2.22283e-10	-0.911973
96183524	chr9:96183524:T:C	3.05825e-09	-2.22283e-10	-1.18074	0.000126845	-2.22283e-10	-1.17987
96183816	chr9:96183816:T:G	4.69711e-10	-1.83484	-1.21939	2.83495e-05	-1.48797	-1.19026
96183871	chr9:96183871:G:A	2.32758e-09	-1.45376	-2.98501e-10	0.000139328	-1.086	-2.98501e-10
96183955	chr9:96183955:A:C	2.38836e-09	-1.42798	-2.98501e-10	0.00014423	-1.05143	-2.98501e-10
96183958	chr9:96183958:C:G	4.93212e-09	-2.22283e-10	-0.702818	0.000205151	-2.22283e-10	-0.699091
96184076	chr9:96184076:T:C	5.79564e-09	-0.541481	-2.98501e-10	0.000295518	-0.334106	-2.98501e-10
96184235	chr9:96184235:C:CATT	1.05535e-08	-2.22283e-10	0.0578734	0.000467796	-2.22283e-10	0.125197
96184275	chr9:96184275:G:A	6.73786e-10	-1.46269	-1.23074	3.94626e-05	-1.11076	-1.23673
96184319	chr9:96184319:G:A	1.03063e-08	-2.22283e-10	0.034173	0.000456569	-2.22283e-10	0.100904
96184457	chr9:96184457:G:A	5.79014e-09	-2.22283e-10	-0.54243	0.00022978	-2.22283e-10	-0.585714
96184608	chr9:96184608:T:G	1.63186e-09	-1.80887	-2.98501e-10	6.46593e-05	-1.8537	-2.98501e-10
96184610	chr9:96184610:C:A	1.69897e-08	-2.22283e-10	0.534021	0.000719576	-2.22283e-10	0.555826
96184620	chr9:96184620:C:T	9.3862e-09	-2.22283e-10	-0.0593467	0.000422197	-2.22283e-10	0.0226368
96185157	chr9:96185157:C:T	8.78666e-10	-1.39389	-1.03405	2.46819e-05	-1.79532	-1.02145
96185301	chr9:96185301:C:A	2.47887e-09	-1.39079	-2.98501e-10	0.000151509	-1.00219	-2.98501e-10
96185558	chr9:96185558:T:G	4.13202e-09	0.387183	-1.267	0.000100425	-0.152292	-1.26113
96186616	chr9:96186616:G:A	8.19745e-09	-2.22283e-10	-0.194764	0.000361743	-2.22283e-10	-0.131903
96187496	chr9:96187496:G:C	3.02737e-09	-2.22283e-10	-1.19089	0.000125564	-2.22283e-10	-1.19002
96187882	chr9:96187882:T:C	8.54967e-09	0.754888	-0.907582	0.000212505	0.251344	-0.915216
96187939	chr9:96187939:C:T	7.45199e-10	-1.3778	-1.21489	4.45083e-05	-1.01565	-1.21151
96189450	chr9:96189450:G:T	2.77434e-09	-2.22283e-10	-1.27817	0.000115119	-2.22283e-10	-1.27687
96189539	chr9:96189539:G:A	6.51328e-09	-0.424744	-2.98501e-10	0.000189785	-0.776942	-2.98501e-10
96189709	chr9:96189709:G:A	3.4928e-09	-2.22283e-10	-1.04788	0.000145511	-2.22283e-10	-1.04259
96189856	chr9:96189856:C:A	2.7832e-09	-2.22283e-10	-1.27498	0.000115443	-2.22283e-10	-1.27406
96190061	chr9:96190061:C:T	3.33272e-09	-2.22283e-10	-1.0948	0.000138759	-2.22283e-10	-1.0901
96190250	chr9:96190250:C:T	2.3841e-09	-1.42977	-2.98501e-10	0.000143299	-1.05791	-2.98501e-10
96190463	chr9:96190463:AC:A	3.38296e-09	-2.22283e-10	-1.07984	0.000140858	-2.22283e-10	-1.07508
96190565	chr9:96190565:G:A	6.4591e-10	-1.83607	-0.899607	2.43143e-05	-1.87635	-0.955419
96190631	chr9:96190631:C:T	7.60658e-10	-1.81176	-0.760398	4.95944e-05	-1.45192	-0.667042
96190918	chr9:96190918:T:C	6.46295e-10	-1.60473	-1.13036	3.62258e-05	-1.31577	-1.1173
96190957	chr9:96190957:C:G	1.99206e-09	-0.582451	-1.02697	6.38684e-05	-0.796381	-1.06963
96190960	chr9:96190960:G:C	9.41015e-09	-2.22283e-10	-0.0567977	0.000416306	-2.22283e-10	0.00858399
96190985	chr9:96190985:C:T	9.58245e-10	-1.35273	-0.988505	8.26617e-05	-0.591897	-1.01618
96191081	chr9:96191081:G:T	4.09065e-09	-2.22283e-10	-0.889883	0.000164714	-2.22283e-10	-0.918627
96191324	chr9:96191324:G:A	1.5882e-09	-0.606115	-1.22987	6.70962e-05	-0.604887	-1.21182
96192066	chr9:96192066:G:A	3.13701e-09	-2.22283e-10	-1.15532	0.000130127	-2.22283e-10	-1.15433
96192119	chr9:96192119:G:T	6.28122e-09	-2.22283e-10	-0.461023	0.000248386	-2.22283e-10	-0.507852
96192338	chr9:96192338:G:A	6.50158e-10	-1.5361	-1.19303	1.94496e-05	-1.87063	-1.18438
96192424	chr9:96192424:C:T	7.09101e-10	-1.85133	-0.791016	2.89939e-05	-1.88458	-0.771173
96192869	chr9:96192869:G:C	8.45957e-10	-1.81816	-0.647716	5.52673e-05	-1.46686	-0.543794
96193006	chr9:96193006:T:C	8.74385e-09	-2.22283e-10	-0.130236	0.000385914	-2.22283e-10	-0.0672204
96193594	chr9:96193594:A:C	7.99659e-09	0.687957	-0.907528	0.000200271	0.191898	-0.915064
96194206	chr9:96194206:A:G	2.26932e-09	-1.47911	-2.98501e-10	0.00013427	-1.12298	-2.98501e-10
96194337	chr9:96194337:C:T	2.95577e-09	-2.22283e-10	-1.21483	0.000121505	-2.22283e-10	-1.22288
96194455	chr9:96194455:C:T	5.35534e-10	-1.65415	-1.26893	1.73779e-05	-1.89998	-1.26766
96194772	chr9:96194772:C:T	8.00557e-10	-1.83139	-0.689649	5.1181e-05	-1.49823	-0.589234
96194784	chr9:96194784:G:A	3.15458e-09	-2.22283e-10	-1.14973	0.000130878	-2.22283e-10	-1.14857
96195004	chr9:96195004:CCT:C	6.95238e-10	-1.53457	-1.12751	2.45701e-05	-1.68053	-1.14078
96195318	chr9:96195318:C:T	3.1878e-09	-2.22283e-10	-1.13926	0.000132221	-2.22283e-10	-1.13836
96195449	chr9:96195449:C:G	1.20974e-09	-1.56607	-0.542113	8.74253e-05	-1.02782	-0.52423
96195515	chr9:96195515:A:G	7.06982e-09	0.877454	-1.22021	0.000171638	0.353031	-1.23048
96195606	chr9:96195606:A:C	1.6323e-09	-1.80859	-2.98501e-10	6.47314e-05	-1.85259	-2.98501e-10
96195802	chr9:96195802:T:G	2.80882e-09	-2.22283e-10	-1.26582	0.000116782	-2.22283e-10	-1.26252
96196035	chr9:96196035:A:G	8.42889e-10	-1.52509	-0.944412	6.10794e-05	-0.974583	-0.936079
96196041	chr9:96196041:C:T	1.61403e-09	-1.81985	-2.98501e-10	6.2237e-05	-1.89189	-2.98501e-10
96196293	chr9:96196293:C:T	1.49082e-09	-1.89926	-2.98501e-10	6.293e-05	-1.88081	-2.98501e-10
96196360	chr9:96196360:A:C	7.34161e-10	-1.38935	-1.21826	4.52248e-05	-1.00143	-1.20976
96196629	chr9:96196629:G:C	1.06846e-09	-1.55712	-0.67525	7.65634e-05	-1.02731	-0.657405
96196667	chr9:96196667:G:A	8.00541e-10	-1.24252	-1.27853	2.81741e-05	-1.40966	-1.27477
96196689	chr9:96196689:T:C	3.40639e-09	-2.22283e-10	-1.07294	0.000141932	-2.22283e-10	-1.06749
96196918	chr9:96196918:G:A	4.99126e-09	-2.22283e-10	-0.690898	0.000212473	-2.22283e-10	-0.664021
96196944	chr9:96196944:G:A	1.16306e-09	-1.03594	-1.1116	4.49992e-05	-1.09389	-1.1223
96197046	chr9:96197046:G:C	3.61356e-09	-2.22283e-10	-1.01389	0.000150703	-2.22283e-10	-1.00752
96197126	chr9:96197126:G:A	1.00313e-09	-1.89554	-0.399925	4.41172e-05	-1.7823	-0.453683
96197287	chr9:96197287:C:T	8.09476e-10	-1.8058	-0.704151	5.3045e-05	-1.44497	-0.606728
96197487	chr9:96197487:C:A	2.82378e-09	-2.22283e-10	-1.26051	0.000117585	-2.22283e-10	-1.25568
96197845	chr9:96197845:C:T	3.25441e-09	-2.22283e-10	-1.11858	0.000133467	-2.22283e-10	-1.12898
96197846	chr9:96197846:G:A	1.38917e-09	-1.72344	-0.246436	8.73647e-05	-1.33295	-0.219795
96197863	chr9:96197863:G:C	3.66525e-08	-0.566488	1.86938	0.00146772	-0.793075	2.0617
96198184	chr9:96198184:C:T	3.03167e-09	-2.22283e-10	-1.18947	0.000124617	-2.22283e-10	-1.19759
96198274	chr9:96198274:C:T	1.51126e-08	-2.22283e-10	0.41694	0.000668788	-2.22283e-10	0.482631
96198590	chr9:96198590:G:A	1.73472e-09	-1.74774	-2.98501e-10	7.72495e-05	-1.6758	-2.98501e-10
96198842	chr9:96198842:T:C	6.36552e-09	-2.22283e-10	-0.44769	0.000273292	-2.22283e-10	-0.412294
96198854	chr9:96198854:C:T	4.23553e-09	-2.22283e-10	-0.855079	0.000172154	-2.22283e-10	-0.874447
96199061	chr9:96199061:G:A	4.1984e-09	-2.22283e-10	-0.863885	0.00017067	-2.22283e-10	-0.883103
96199143	chr9:96199143:C:T	4.19512e-09	-2.22283e-10	-0.864664	0.00017054	-2.22283e-10	-0.883868
96199266	chr9:96199266:C:T	3.31888e-09	-2.22283e-10	-1.09896	0.00013609	-2.22283e-10	-1.10952
96199521	chr9:96199521:T:G	1.73406e-09	-1.74812	-2.98501e-10	7.71643e-05	-1.6769	-2.98501e-10
96199679	chr9:96199679:G:C	9.96699e-09	-2.22283e-10	0.000691896	0.000393246	-2.22283e-10	-0.048401
96199785	chr9:96199785:T:C	3.59206e-09	-2.22283e-10	-1.01986	0.000149369	-2.22283e-10	-1.01641
96199820	chr9:96199820:C:A	1.46334e-09	-1.05209	-0.865777	2.72246e-05	-1.81176	-0.90695
96200245	chr9:96200245:G:A	2.77228e-09	-2.22283e-10	-1.27892	0.000114985	-2.22283e-10	-1.27804
96200557	chr9:96200557:G:A	2.87012e-09	-2.22283e-10	-1.24423	0.000119231	-2.22283e-10	-1.24177
96200712	chr9:96200712:C:A	1.30891e-09	-1.81749	-0.211904	7.20917e-05	-1.53526	-0.209641
96200795	chr9:96200795:T:C	3.02749e-09	-2.22283e-10	-1.19085	0.000124642	-2.22283e-10	-1.19739
96201452	chr9:96201452:T:C	4.93405e-09	-1.72712	1.0247	0.000357803	-1.17357	1.03072
96201554	chr9:96201554:T:G	2.90523e-09	-2.22283e-10	-1.23208	0.000121713	-2.22283e-10	-1.22117
96201859	chr9:96201859:A:G	9.18064e-09	-2.22283e-10	-0.0814896	0.000357451	-2.22283e-10	-0.143837
96202022	chr9:96202022:A:G	5.91963e-09	-1.04495	0.524634	0.000109454	-1.80655	0.479213
96202237	chr9:96202237:C:G	3.401e-09	-2.22283e-10	-1.07452	0.00013955	-2.22283e-10	-1.08441
96202292	chr9:96202292:A:AG	4.85313e-09	-1.72445	1.00549	0.000354204	-1.16468	1.01172
96203172	chr9:96203172:T:C	6.67685e-09	-1.69426	1.29432	0.000442161	-1.28219	1.35102
96203202	chr9:96203202:T:C	4.67493e-09	-1.73038	0.974004	0.000344862	-1.15859	0.978902
96203516	chr9:96203516:AC:A	9.61113e-09	-2.22283e-10	-0.0356646	0.000372925	-2.22283e-10	-0.10146
96203531	chr9:96203531:A:G	6.43272e-09	-1.65902	1.22183	0.000531138	-1.00738	1.25957
96203543	chr9:96203543:C:G	4.79061e-09	-1.69229	0.960355	0.000299619	-1.28792	0.967594
96203580	chr9:96203580:G:A	2.78544e-09	-2.22283e-10	-1.27418	0.000115728	-2.22283e-10	-1.27159
96204010	chr9:96204010:A:G	3.43317e-09	-2.22283e-10	-1.0651	0.000144532	-2.22283e-10	-1.04933
96204789	chr9:96204789:G:A	2.7909e-09	-2.22283e-10	-1.27222	0.000115819	-2.22283e-10	-1.27081
96205060	chr9:96205060:T:C	1.66502e-09	-1.78875	-2.98501e-10	9.3036e-05	-1.48985	-2.98501e-10
96205310	chr9:96205310:C:T	2.79493e-09	-2.22283e-10	-1.27078	0.000116127	-2.22283e-10	-1.26815
96205347	chr9:96205347:T:C	2.79561e-09	-2.22283e-10	-1.27054	0.000116159	-2.22283e-10	-1.26787
96205767	chr9:96205767:G:A	4.03624e-09	-2.22283e-10	-0.903274	0.000166335	-2.22283e-10	-0.908834
96205917	chr9:96205917:G:T	3.64718e-09	-2.22283e-10	-1.00463	0.000150607	-2.22283e-10	-1.00816
96206010	chr9:96206010:C:T	4.94089e-09	-1.54141	0.840364	0.000565814	-0.675877	0.991306
96206197	chr9:96206197:G:A	2.06338e-09	-1.70402	0.129776	0.000154914	-1.22097	0.241006
96206707	chr9:96206707:A:G	4.01577e-08	-2.22283e-10	1.39423	0.00187151	-2.22283e-10	1.51166
96207464	chr9:96207464:A:G	6.28338e-09	0.313716	-0.774396	4.9086e-05	-1.30275	-0.826514
96207759	chr9:96207759:G:A	8.45623e-10	-1.87241	-0.59386	3.55195e-05	-1.89867	-0.554084
96208011	chr9:96208011:G:A	1.07933e-08	-1.5908	1.67114	0.000813586	-1.05	1.72861
96208052	chr9:96208052:G:T	1.15396e-08	-1.59864	1.74584	0.000865342	-1.06393	1.80422
96208202	chr9:96208202:T:C	3.52448e-09	-1.03886	-2.98501e-10	0.000225937	-0.602578	-2.98501e-10
96208239	chr9:96208239:C:T	5.21274e-10	-1.6717	-1.27837	3.18236e-05	-1.28377	-1.27886
96208246	chr9:96208246:C:A	4.14203e-09	-2.22283e-10	-0.877402	0.000170566	-2.22283e-10	-0.883717
96208277	chr9:96208277:A:G	1.4563e-09	-1.47943	-0.443259	0.000144857	-0.618726	-0.428364
96208803	chr9:96208803:A:G	3.92498e-09	-2.22283e-10	-0.931225	0.000161745	-2.22283e-10	-0.936815
96208900	chr9:96208900:T:A	3.93657e-09	-2.22283e-10	-0.928277	0.000162216	-2.22283e-10	-0.93391
96209720	chr9:96209720:T:C	7.28681e-10	-1.46869	-1.14642	7.26786e-05	-0.597165	-1.13962
96210012	chr9:96210012:A:T	3.19131e-09	-2.22283e-10	-1.13816	0.000134234	-2.22283e-10	-1.12325
96210481	chr9:96210481:T:C	4.40286e-10	-1.83997	-1.27895	2.30364e-05	-1.60706	-1.2787
96210769	chr9:96210769:C:T	4.27143e-09	-2.22283e-10	-0.846639	0.000180348	-2.22283e-10	-0.827947
96210924	chr9:96210924:C:T	1.58557e-09	-1.78306	-0.0545881	0.000116369	-1.36198	0.0959175
96210945	chr9:96210945:A:T	6.47547e-10	-1.70915	-1.024	4.27661e-05	-1.25392	-1.01317
96211045	chr9:96211045:T:C	4.43298e-09	-2.22283e-10	-0.809514	0.000182566	-2.22283e-10	-0.815725
96211051	chr9:96211051:C:T	2.77735e-09	-2.22283e-10	-1.27709	0.000114885	-2.22283e-10	-1.27891
96211450	chr9:96211450:T:C	2.792e-09	-2.22283e-10	-1.27183	0.000116009	-2.22283e-10	-1.26916
96211549	chr9:96211549:A:G	1.8412e-09	-1.68817	-2.98501e-10	0.000115586	-1.27282	-2.98501e-10
96211859	chr9:96211859:T:C	8.85621e-09	0.932483	-1.04995	0.000239419	0.536934	-1.08155
96211947	chr9:96211947:C:T	1.58839e-09	-1.83587	-2.98501e-10	7.12195e-05	-1.75707	-2.98501e-10
96212044	chr9:96212044:A:G	7.54793e-09	0.617549	-0.894862	0.000142694	-0.106141	-0.955992
96212223	chr9:96212223:A:G	3.02802e-09	-2.22283e-10	-1.19068	0.000126481	-2.22283e-10	-1.18275
96212611	chr9:96212611:T:C	1.49254e-09	-1.8981	-2.98501e-10	6.71208e-05	-1.81634	-2.98501e-10
96212846	chr9:96212846:A:G	5.30301e-09	0.545367	-1.17568	9.8281e-05	-0.242628	-1.19238
96213219	chr9:96213219:C:T	1.56671e-08	-2.22283e-10	0.452974	0.00064942	-2.22283e-10	0.453243
96213654	chr9:96213654:G:A	5.53478e-09	-2.22283e-10	-0.587535	0.000225356	-2.22283e-10	-0.605154
96213656	chr9:96213656:A:G	1.491e-09	-1.89914	-2.98501e-10	7.05686e-05	-1.76625	-2.98501e-10
96214735	chr9:96214735:G:A	2.77629e-09	-2.22283e-10	-1.27747	0.000115161	-2.22283e-10	-1.2765
96214743	chr9:96214743:G:C	1.68629e-08	-0.909	1.43553	0.000782573	-0.976228	1.61598
96215150	chr9:96215150:T:C	4.34645e-09	-1.48039	0.651164	0.000161807	-1.62246	0.686029
96215531	chr9:96215531:G:A	3.41878e-09	-2.22283e-10	-1.0693	0.000140133	-2.22283e-10	-1.08024
96215578	chr9:96215578:A:G	2.81224e-09	-2.22283e-10	-1.26461	0.000116333	-2.22283e-10	-1.26638
96215615	chr9:96215615:C:T	2.77861e-09	-2.22283e-10	-1.27664	0.000115061	-2.22283e-10	-1.27738
96215709	chr9:96215709:A:G	2.83931e-09	-2.22283e-10	-1.25503	0.000117256	-2.22283e-10	-1.25847
96215979	chr9:96215979:T:C	5.94208e-10	-1.84964	-0.969476	3.02983e-05	-1.63908	-0.972662
96216281	chr9:96216281:T:A	2.33926e-09	-0.191746	-1.25701	5.53814e-05	-0.762047	-1.24655
96216378	chr9:96216378:A:G	4.69367e-10	-1.84904	-1.20592	1.8775e-05	-1.89092	-1.19938
96216541	chr9:96216541:AAAG:A	5.4041e-09	0.487168	-1.0986	0.000141374	0.0301972	-1.10162
96216636	chr9:96216636:A:T	6.01291e-09	0.320925	-0.825604	0.000160839	-0.118497	-0.823937
96216681	chr9:96216681:G:C	1.6457e-09	-1.80042	-2.98501e-10	9.163e-05	-1.50508	-2.98501e-10
96216837	chr9:96216837:C:T	2.81351e-09	-2.22283e-10	-1.26415	0.000116383	-2.22283e-10	-1.26595
96217023	chr9:96217023:C:T	2.84413e-09	-2.22283e-10	-1.25333	0.000117381	-2.22283e-10	-1.25741
96217038	chr9:96217038:G:A	3.66713e-09	-2.22283e-10	-0.999178	0.000152751	-2.22283e-10	-0.994028
96217338	chr9:96217338:T:C	1.02666e-08	0.937749	-0.907443	0.000262826	0.4317	-0.883043
96217390	chr9:96217390:G:A	2.89418e-09	-1.23589	-2.98501e-10	7.92755e-05	-1.64991	-2.98501e-10
96217409	chr9:96217409:C:T	1.62847e-08	0.929386	-0.437747	0.000257619	0.0139665	-0.485322
96217451	chr9:96217451:G:A	2.79136e-09	-2.22283e-10	-1.27206	0.000115562	-2.22283e-10	-1.27303
96217594	chr9:96217594:C:T	7.96731e-09	-1.23779	1.01455	0.000409357	-1.18047	1.17222
96218070	chr9:96218070:A:C	1.0302e-08	-1.18308	1.21683	0.000537848	-1.11731	1.38205
96218078	chr9:96218078:T:C	2.12248e-09	-0.308976	-1.23703	5.4511e-05	-0.801189	-1.22324
96218806	chr9:96218806:G:A	2.12074e-09	-0.321729	-1.22509	5.50174e-05	-0.805909	-1.20928
96219105	chr9:96219105:C:T	1.51814e-09	-1.8811	-2.98501e-10	7.58291e-05	-1.69435	-2.98501e-10
96219106	chr9:96219106:G:A	4.68212e-09	-2.22283e-10	-0.754837	0.00019458	-2.22283e-10	-0.751993
96219346	chr9:96219346:C:G	5.7018e-09	0.0999444	-0.657749	0.000196402	-0.0875699	-0.655105
96219642	chr9:96219642:G:C	2.78823e-09	-2.22283e-10	-1.27318	0.000115457	-2.22283e-10	-1.27394
96220419	chr9:96220419:G:A	1.71796e-09	-0.877526	-0.879924	4.72856e-05	-1.24043	-0.926204
96220435	chr9:96220435:C:T	3.72034e-09	-2.22283e-10	-0.984772	0.000151104	-2.22283e-10	-1.00487
96220444	chr9:96220444:G:A	1.76131e-09	-0.909191	-0.823338	4.83759e-05	-1.2707	-0.87313
96221045	chr9:96221045:A:G	2.84259e-09	-2.22283e-10	-1.25387	0.000117532	-2.22283e-10	-1.25612
96222355	chr9:96222355:AT:A	1.53701e-09	-1.86875	-2.98501e-10	7.87033e-05	-1.65715	-2.98501e-10
96223187	chr9:96223187:C:A	1.54467e-09	-1.86378	-2.98501e-10	7.98909e-05	-1.64217	-2.98501e-10
96223459	chr9:96223459:T:C	2.83022e-09	-2.22283e-10	-1.25823	0.000117934	-2.22283e-10	-1.25271
96223633	chr9:96223633:G:T	2.2625e-09	-1.18344	-0.298673	0.000100834	-1.13256	-0.276797
96223732	chr9:96223732:T:A	1.61648e-09	-1.81834	-2.98501e-10	7.21865e-05	-1.74358	-2.98501e-10
96223758	chr9:96223758:T:C	6.09053e-09	-0.174075	-0.317777	0.000174206	-0.638525	-0.224075
96223892	chr9:96223892:T:C	2.92106e-09	-2.22283e-10	-1.22664	0.000120346	-2.22283e-10	-1.23247
96223999	chr9:96223999:A:G	2.8957e-09	-2.22283e-10	-1.23536	0.00011936	-2.22283e-10	-1.24069
96224065	chr9:96224065:T:C	4.85434e-10	-1.74206	-1.27924	1.87589e-05	-1.81421	-1.27696
96224109	chr9:96224109:C:T	1.06713e-08	-0.96642	1.03539	0.000558525	-0.895558	1.19802
96224113	chr9:96224113:G:A	2.78112e-09	-2.22283e-10	-1.27573	0.00011495	-2.22283e-10	-1.27834
96224223	chr9:96224223:C:T	2.34062e-09	-1.1495	-0.298673	0.000104577	-1.09612	-0.276797
96224486	chr9:96224486:A:G	1.5767e-09	-1.84325	-2.98501e-10	8.40713e-05	-1.59117	-2.98501e-10
96225119	chr9:96225119:T:C	1.1289e-09	-0.963188	-1.21416	3.76688e-05	-1.16388	-1.23012
96225366	chr9:96225366:A:G	2.9852e-09	-2.22283e-10	-1.20492	0.000122838	-2.22283e-10	-1.21197
96225398	chr9:96225398:T:A	7.6427e-09	-1.40522	1.14039	0.000381892	-1.37742	1.29972
96225490	chr9:96225490:C:T	1.28079e-09	-1.11132	-0.939787	3.67301e-05	-1.43565	-0.983584
96225578	chr9:96225578:A:C	3.10571e-09	-2.22283e-10	-1.16534	0.000132214	-2.22283e-10	-1.13842
96225622	chr9:96225622:C:T	1.22588e-09	-1.03082	-1.0641	4.26786e-05	-1.16457	-1.10457
96225629	chr9:96225629:C:T	2.82706e-09	-2.22283e-10	-1.25935	0.000117115	-2.22283e-10	-1.25968
96225768	chr9:96225768:A:G	1.48761e-09	-1.90142	-2.98501e-10	6.33328e-05	-1.87443	-2.98501e-10
96226147	chr9:96226147:A:G	4.73455e-10	-1.76821	-1.27808	1.83665e-05	-1.8333	-1.279
96226219	chr9:96226219:C:T	1.18191e-09	-1.136	-0.995453	3.40721e-05	-1.45409	-1.04027
96226254	chr9:96226254:C:T	3.70134e-09	-0.989892	-2.98501e-10	0.000186781	-0.792898	-2.98501e-10
96226737	chr9:96226737:T:C	1.46995e-09	-1.05508	-0.858274	3.93523e-05	-1.43692	-0.913364
96227807	chr9:96227807:A:G	2.77267e-09	-2.22283e-10	-1.27878	0.000114873	-2.22283e-10	-1.27901
96228040	chr9:96228040:T:A	5.04161e-09	0.545965	-1.22683	0.000143336	0.159248	-1.2169
96228318	chr9:96228318:C:T	1.51962e-09	-0.901158	-0.978971	4.89304e-05	-1.10565	-1.02678
96228352	chr9:96228352:C:T	1.65023e-09	-0.534497	-1.26318	4.41353e-05	-0.981639	-1.25394
96228392	chr9:96228392:T:G	5.04936e-09	0.536928	-1.21625	0.00014379	0.150928	-1.20541
96228826	chr9:96228826:C:T	1.5365e-09	-0.889093	-0.979989	4.94057e-05	-1.09508	-1.02769
96228913	chr9:96228913:CAT:C	5.02659e-09	-2.22283e-10	-0.683844	0.000208796	-2.22283e-10	-0.681478
96229021	chr9:96229021:C:T	1.7209e-09	-0.945415	-0.810323	4.39545e-05	-1.37714	-0.862545
96229061	chr9:96229061:G:C	2.77182e-09	-2.22283e-10	-1.27908	0.000114851	-2.22283e-10	-1.2792
96229220	chr9:96229220:G:T	2.91235e-09	-2.22283e-10	-1.22963	0.000120718	-2.22283e-10	-1.22938
96229237	chr9:96229237:G:A	2.0427e-09	-1.19358	-0.390733	9.08891e-05	-1.14341	-0.369781
96229344	chr9:96229344:C:T	3.05414e-09	-2.22283e-10	-1.18209	0.00012747	-2.22283e-10	-1.17496
96229778	chr9:96229778:G:A	2.77158e-09	-2.22283e-10	-1.27917	0.000114847	-2.22283e-10	-1.27924
96229941	chr9:96229941:C:G	2.97528e-09	-1.20825	-2.98501e-10	8.82664e-05	-1.54248	-2.98501e-10
96230283	chr9:96230283:G:A	5.49868e-09	-2.22283e-10	-0.594078	0.00022215	-2.22283e-10	-0.619482
96230792	chr9:96230792:A:G	5.0408e-10	-1.70437	-1.27924	1.93899e-05	-1.78285	-1.27524
96230813	chr9:96230813:G:T	1.77774e-09	-0.453905	-1.26934	4.69019e-05	-0.912789	-1.26199
96231054	chr9:96231054:T:C	3.60152e-09	-2.22283e-10	-1.01723	0.000149437	-2.22283e-10	-1.01596
96231078	chr9:96231078:C:T	2.93448e-09	-2.22283e-10	-1.22206	0.000120854	-2.22283e-10	-1.22825
96231691	chr9:96231691:T:C	2.89124e-09	-2.22283e-10	-1.2369	0.000119475	-2.22283e-10	-1.23973
96231857	chr9:96231857:A:T	2.91044e-09	-2.22283e-10	-1.23028	0.000120248	-2.22283e-10	-1.23328
96231861	chr9:96231861:C:G	2.87709e-09	-2.22283e-10	-1.24181	0.000118876	-2.22283e-10	-1.24476
96232081	chr9:96232081:AT:A	1.70315e-09	-0.499482	-1.26662	4.48588e-05	-0.960942	-1.25837
96232137	chr9:96232137:C:A	3.2337e-08	1.17763	-2.98501e-10	0.000410498	-0.00546511	-2.98501e-10
96232151	chr9:96232151:C:T	1.74393e-09	-0.477261	-1.26518	4.61297e-05	-0.934707	-1.25667
96232180	chr9:96232180:T:C	2.36737e-09	-1.17894	-0.25787	0.00010535	-1.12738	-0.238166
96232201	chr9:96232201:G:A	1.48305e-09	-0.878779	-1.02571	5.06512e-05	-1.02819	-1.06969
96232424	chr9:96232424:G:T	9.17643e-09	0.98577	-1.06772	0.000208956	0.422203	-1.10292
96233108	chr9:96233108:G:C	4.94253e-09	0.538591	-1.2393	0.000138688	0.156506	-1.24711
96233230	chr9:96233230:T:G	7.18524e-09	-1.17078	0.844225	0.000363471	-1.12779	1.00065
96233353	chr9:96233353:G:A	2.77643e-09	-2.22283e-10	-1.27742	0.00011512	-2.22283e-10	-1.27686
96233607	chr9:96233607:T:G	1.99383e-09	-1.60853	-2.98501e-10	6.639e-05	-1.82729	-2.98501e-10
96234009	chr9:96234009:C:T	1.27762e-09	-0.939937	-1.11365	4.44418e-05	-1.07663	-1.15202
96234457	chr9:96234457:A:G	3.48054e-09	-2.22283e-10	-1.0514	0.000141117	-2.22283e-10	-1.07325
96235528	chr9:96235528:C:T	5.94132e-09	0.210196	-0.726851	0.000206106	0.0146815	-0.709126
96235628	chr9:96235628:ATCTTTGTGG:A	1.31749e-09	-1.03642	-0.986444	3.54611e-05	-1.42299	-1.03141
96235779	chr9:96235779:T:G	1.5042e-09	-1.89032	-2.98501e-10	6.16406e-05	-1.90152	-2.98501e-10
96235906	chr9:96235906:A:C	2.77199e-09	-2.22283e-10	-1.27902	0.000114981	-2.22283e-10	-1.27807
96236037	chr9:96236037:C:T	1.05665e-09	-1.24858	-0.994908	3.13236e-05	-1.55192	-1.02655
96236186	chr9:96236186:C:T	2.77196e-09	-2.22283e-10	-1.27903	0.000114878	-2.22283e-10	-1.27896
96236410	chr9:96236410:G:A	2.7725e-09	-2.22283e-10	-1.27884	0.000114925	-2.22283e-10	-1.27855
96236688	chr9:96236688:G:T	3.03402e-09	-2.22283e-10	-1.1887	0.000125524	-2.22283e-10	-1.19034
96237061	chr9:96237061:G:A	1.58079e-09	-1.84066	-2.98501e-10	8.44984e-05	-1.5861	-2.98501e-10
96237110	chr9:96237110:G:A	1.64879e-09	-1.79855	-2.98501e-10	9.24138e-05	-1.49656	-2.98501e-10
96237542	chr9:96237542:G:A	1.62566e-09	-1.81267	-2.98501e-10	8.98166e-05	-1.52507	-2.98501e-10
96237568	chr9:96237568:T:C	6.38555e-09	0.356147	-0.800696	4.87615e-05	-1.30824	-0.827655
96238244	chr9:96238244:G:A	1.85438e-09	-0.409424	-1.27161	6.1098e-05	-0.644294	-1.26606
96238300	chr9:96238300:T:A	9.33445e-10	-1.24427	-1.12319	2.80008e-05	-1.53575	-1.15485
96238637	chr9:96238637:G:A	1.79283e-09	-0.445596	-1.2692	5.93057e-05	-0.677203	-1.26293
96238690	chr9:96238690:T:C	2.4468e-09	-1.40381	-2.98501e-10	8.45674e-05	-1.58529	-2.98501e-10
96239213	chr9:96239213:C:T	5.53913e-09	0.598373	-1.18512	0.000185936	0.390428	-1.18786
96239243	chr9:96239243:C:T	1.13861e-09	-1.01565	-1.15312	3.98504e-05	-1.1524	-1.18531
96239453	chr9:96239453:T:C	1.62917e-09	-0.531347	-1.27917	4.74992e-05	-0.88323	-1.27889
96239844	chr9:96239844:GT:G	9.92545e-10	-1.16546	-1.14061	2.92119e-05	-1.47822	-1.17004
96239903	chr9:96239903:C:T	1.63767e-09	-1.80531	-2.98501e-10	9.10412e-05	-1.51152	-2.98501e-10
96239971	chr9:96239971:C:A	1.00575e-08	-1.53533	1.54507	0.000503435	-1.52581	1.72443
96240146	chr9:96240146:G:A	2.77844e-09	-2.22283e-10	-1.2767	0.000115346	-2.22283e-10	-1.2749
96240312	chr9:96240312:G:A	5.6864e-09	0.556639	-1.11715	0.000141448	0.0651022	-1.13601
96240572	chr9:96240572:G:A	1.54159e-09	-0.586805	-1.27897	4.53578e-05	-0.929111	-1.27914
96240603	chr9:96240603:C:T	2.81493e-09	-2.22283e-10	-1.26365	0.000116289	-2.22283e-10	-1.26676
96240719	chr9:96240719:C:T	2.78605e-09	-2.22283e-10	-1.27396	0.000115804	-2.22283e-10	-1.27094
96240776	chr9:96240776:G:A	2.98237e-09	-2.22283e-10	-1.20587	0.000126467	-2.22283e-10	-1.18286
96240982	chr9:96240982:C:T	7.61601e-09	-1.32941	1.06107	0.000386768	-1.2915	1.22648
96241375	chr9:96241375:T:C	1.73148e-09	-0.470394	-1.27921	4.88884e-05	-0.855316	-1.27798
96241890	chr9:96241890:G:A	1.06872e-09	-1.87909	-0.35303	4.77728e-05	-1.87238	-0.283995
96242412	chr9:96242412:C:A	3.67202e-09	0.279169	-1.27701	8.97459e-05	-0.24731	-1.27854
96243699	chr9:96243699:A:C	2.78376e-09	-2.22283e-10	-1.27479	0.000115351	-2.22283e-10	-1.27486
96243778	chr9:96243778:G:A	4.35422e-09	0.370535	-1.19798	0.000122903	-0.00556339	-1.20588
96244417	chr9:96244417:C:G	2.95516e-09	-2.22283e-10	-1.21503	0.000123624	-2.22283e-10	-1.20559
96244442	chr9:96244442:G:A	2.80227e-09	-2.22283e-10	-1.26816	0.000115959	-2.22283e-10	-1.2696
96244518	chr9:96244518:C:T	2.7835e-09	-2.22283e-10	-1.27488	0.000115245	-2.22283e-10	-1.27578
96244534	chr9:96244534:T:C	4.84042e-09	-2.22283e-10	-0.721586	0.000201603	-2.22283e-10	-0.716537
96244597	chr9:96244597:A:C	2.78676e-09	-2.22283e-10	-1.27371	0.0001157	-2.22283e-10	-1.27183
96244607	chr9:96244607:T:C	1.45567e-09	-0.891318	-1.03181	4.72578e-05	-1.10754	-1.05968
96244796	chr9:96244796:C:T	3.12939e-09	-2.22283e-10	-1.15775	0.000131382	-2.22283e-10	-1.14472
96245125	chr9:96245125:G:A	4.45997e-09	0.380168	-1.18361	0.000161828	0.256739	-1.19304
96245216	chr9:96245216:C:G	2.78785e-09	-2.22283e-10	-1.27332	0.00011543	-2.22283e-10	-1.27418
96245625	chr9:96245625:G:A	1.55685e-09	-1.20017	-0.655745	6.97328e-05	-1.15188	-0.626289
96245948	chr9:96245948:T:C	1.46031e-09	-0.984448	-0.935488	4.7224e-05	-1.21713	-0.950804
96246276	chr9:96246276:T:G	1.26293e-09	-0.987187	-1.07796	4.09288e-05	-1.21358	-1.09743
96246935	chr9:96246935:T:C	2.80495e-09	-2.22283e-10	-1.2672	0.000116068	-2.22283e-10	-1.26866
96247066	chr9:96247066:T:C	2.83461e-09	-2.22283e-10	-1.25668	0.000117286	-2.22283e-10	-1.25822
96247077	chr9:96247077:C:T	3.05111e-09	-2.22283e-10	-1.18308	0.000127315	-2.22283e-10	-1.17617
96247351	chr9:96247351:C:T	4.05118e-09	-2.22283e-10	-0.899579	0.000167928	-2.22283e-10	-0.899298
96247671	chr9:96247671:T:C	2.07748e-09	-0.291234	-1.2762	5.57253e-05	-0.73047	-1.27193
96247785	chr9:96247785:C:T	2.80301e-09	-2.22283e-10	-1.26789	0.000116279	-2.22283e-10	-1.26684
96247875	chr9:96247875:C:T	5.99263e-09	0.770984	-1.27904	0.000166651	0.370239	-1.27717
96247890	chr9:96247890:G:A	8.0282e-09	1.05864	-1.27427	0.000193135	0.518099	-1.27755
96248158	chr9:96248158:G:T	2.77705e-09	-2.22283e-10	-1.2772	0.000115183	-2.22283e-10	-1.27632
96248570	chr9:96248570:T:C	2.80686e-09	-0.109867	-1.15665	7.02545e-05	-0.632413	-1.1383
96249020	chr9:96249020:C:T	1.57475e-09	-1.84449	-2.98501e-10	8.38708e-05	-1.59356	-2.98501e-10
96249398	chr9:96249398:T:G	8.92092e-09	-0.110188	-2.98501e-10	0.00019636	-0.742884	-2.98501e-10
96249995	chr9:96249995:C:T	2.25235e-09	-0.319317	-1.16729	5.87157e-05	-0.800449	-1.14968
96250070	chr9:96250070:C:T	2.1861e-09	-0.318379	-1.19809	5.59538e-05	-0.818936	-1.17937
96250216	chr9:96250216:G:C	7.20096e-09	-1.32006	0.995682	0.000365016	-1.27988	1.15699
96250246	chr9:96250246:C:T	2.6008e-09	-0.125191	-1.21758	6.39547e-05	-0.659502	-1.20516
96250615	chr9:96250615:A:G	2.89593e-09	-0.0630043	-1.17228	7.22517e-05	-0.595329	-1.14735
96250717	chr9:96250717:G:A	2.77586e-09	-2.22283e-10	-1.27763	0.000115123	-2.22283e-10	-1.27683
96250968	chr9:96250968:T:C	2.02246e-09	-0.386789	-1.20749	5.65827e-05	-0.797437	-1.1897
96251381	chr9:96251381:A:G	2.53611e-09	-1.36902	0.00106832	0.000114897	-1.32683	0.0480245
96252111	chr9:96252111:C:CAACT	1.78223e-09	-0.575761	-1.14496	5.38184e-05	-0.918059	-1.11916
96252977	chr9:96252977:C:T	1.44573e-09	-0.651348	-1.27862	4.32238e-05	-0.980332	-1.27611
96253839	chr9:96253839:C:T	2.7815e-09	-2.22283e-10	-1.2756	0.000115065	-2.22283e-10	-1.27734
96254122	chr9:96254122:C:T	1.62851e-09	-1.18285	-0.62807	7.57832e-05	-1.09679	-0.598174
96254421	chr9:96254421:G:A	1.50458e-09	-0.671251	-1.21882	4.24727e-05	-1.0747	-1.19927
96254614	chr9:96254614:A:C	1.63271e-09	-1.38772	-0.420623	7.58252e-05	-1.36198	-0.332427
96254638	chr9:96254638:C:G	7.71112e-10	-1.32708	-1.23142	3.6411e-05	-1.22007	-1.2079
96255802	chr9:96255802:C:T	1.1697e-09	-1.76671	-0.375133	4.77179e-05	-1.88808	-0.269448
96255999	chr9:96255999:C:G	1.91843e-09	-1.57518	-0.0719033	6.56185e-05	-1.77374	-0.0652431
96256160	chr9:96256160:A:G	1.21266e-09	-1.71191	-0.393854	5.90868e-05	-1.64496	-0.298868
96256334	chr9:96256334:A:T	2.78572e-09	-2.22283e-10	-1.27408	0.000116284	-2.22283e-10	-1.2668
96256892	chr9:96256892:A:G	1.06184e-09	-1.77709	-0.46149	4.37387e-05	-1.88237	-0.362233
96257177	chr9:96257177:T:C	1.5231e-09	-1.87784	-2.98501e-10	6.59863e-05	-1.83339	-2.98501e-10
96257628	chr9:96257628:C:A	3.15552e-09	-2.22283e-10	-1.14943	0.000132054	-2.22283e-10	-1.13963
96258957	chr9:96258957:C:A	2.91784e-09	-2.22283e-10	-1.22774	0.000120706	-2.22283e-10	-1.22947
96259225	chr9:96259225:G:A	2.92516e-09	-2.22283e-10	-1.22524	0.000122131	-2.22283e-10	-1.21774
96259300	chr9:96259300:A:G	1.07265e-09	-1.0483	-1.18016	2.36514e-05	-1.65934	-1.20007
96259379	chr9:96259379:A:G	1.13493e-09	-1.09005	-1.08197	2.31192e-05	-1.77615	-1.10602
96259439	chr9:96259439:G:A	2.77142e-09	-2.22283e-10	-1.27923	0.0001151	-2.22283e-10	-1.27704
96259706	chr9:96259706:A:G	1.68452e-09	-0.96315	-0.813954	3.27524e-05	-1.73445	-0.799409
96259846	chr9:96259846:C:T	4.63677e-09	-2.22283e-10	-0.764569	0.000197144	-2.22283e-10	-0.738903
96260955	chr9:96260955:G:A	5.6852e-10	-1.83985	-1.02345	2.18173e-05	-1.88991	-1.05022
96261175	chr9:96261175:T:C	9.46923e-10	-1.36594	-0.987189	5.32192e-05	-1.04753	-1.00089
96262090	chr9:96262090:C:T	1.9555e-09	-1.62794	-2.98501e-10	8.58724e-05	-1.56997	-2.98501e-10
96262724	chr9:96262724:T:A	5.17715e-10	-1.71675	-1.24017	1.93618e-05	-1.83024	-1.22929
96262882	chr9:96262882:A:G	2.91462e-09	-2.22283e-10	-1.22885	0.000121307	-2.22283e-10	-1.22451
96263665	chr9:96263665:C:A	2.77923e-09	-2.22283e-10	-1.27641	0.000114933	-2.22283e-10	-1.27849
96263842	chr9:96263842:T:C	4.85355e-10	-1.85565	-1.16581	1.99665e-05	-1.88584	-1.14294
96264160	chr9:96264160:G:C	4.64805e-10	-1.84327	-1.22145	1.85497e-05	-1.89572	-1.20666
96264238	chr9:96264238:A:G	4.39381e-10	-1.86457	-1.2564	2.25035e-05	-1.65979	-1.24938
96264432	chr9:96264432:A:C	2.81412e-09	-2.22283e-10	-1.26394	0.000116249	-2.22283e-10	-1.2671
96264680	chr9:96264680:T:C	2.47359e-09	-0.286377	-1.10654	8.75807e-05	-0.439115	-1.11116
96264948	chr9:96264948:T:A	1.71846e-09	-0.491109	-1.26605	6.70604e-05	-0.550969	-1.26627
96265206	chr9:96265206:CA:C	2.8812e-09	-2.22283e-10	-1.24038	0.000120145	-2.22283e-10	-1.23414
96265532	chr9:96265532:A:G	1.30641e-09	-0.865506	-1.16579	5.42109e-05	-0.876378	-1.15358
96265878	chr9:96265878:C:T	5.35767e-10	-1.7064	-1.21624	1.94515e-05	-1.83973	-1.21518
96266511	chr9:96266511:C:T	2.0814e-09	-1.56555	-2.98501e-10	7.44623e-05	-1.71254	-2.98501e-10
96266647	chr9:96266647:G:C	3.37495e-09	-2.22283e-10	-1.08221	0.000136017	-2.22283e-10	-1.11006
96267007	chr9:96267007:C:T	3.646e-09	-2.22283e-10	-1.00496	0.000146158	-2.22283e-10	-1.03815
96267149	chr9:96267149:A:G	2.77417e-09	-2.22283e-10	-1.27823	0.000114943	-2.22283e-10	-1.2784
96267258	chr9:96267258:GCAA:G	3.59831e-08	-2.22283e-10	1.28446	0.00153766	-2.22283e-10	1.31518
96267261	chr9:96267261:A:ATG	3.55091e-08	-2.22283e-10	1.2712	0.00151744	-2.22283e-10	1.30194
96267263	chr9:96267263:TCAC:T	3.63879e-08	-2.22283e-10	1.29565	0.0015552	-2.22283e-10	1.32653
96267270	chr9:96267270:T:C	3.62067e-08	-2.22283e-10	1.29066	0.00154746	-2.22283e-10	1.32153
96267712	chr9:96267712:T:C	6.20187e-09	-2.22283e-10	-0.473736	0.000266215	-2.22283e-10	-0.438531
96268214	chr9:96268214:G:A	4.47564e-09	-2.22283e-10	-0.799938	0.000197168	-2.22283e-10	-0.73878
96268389	chr9:96268389:G:T	5.84973e-10	-1.55833	-1.27645	3.50797e-05	-1.19005	-1.27516
96268686	chr9:96268686:C:T	6.83193e-10	-1.60998	-1.06959	3.99291e-05	-1.25065	-1.08508
96269220	chr9:96269220:A:G	2.51861e-09	-1.37488	-2.98501e-10	0.000108857	-1.3328	-2.98501e-10
96269357	chr9:96269357:A:T	6.52595e-09	-2.22283e-10	-0.422801	0.000295584	-2.22283e-10	-0.333884
96269567	chr9:96269567:C:T	4.61894e-09	-2.22283e-10	-0.768422	0.000203879	-2.22283e-10	-0.705308
96269594	chr9:96269594:T:A	9.58949e-10	-1.15509	-1.18541	3.07134e-05	-1.41614	-1.182
96269872	chr9:96269872:C:A	4.87996e-10	-1.90077	-1.11527	2.05808e-05	-1.88827	-1.1102
96270185	chr9:96270185:T:C	2.85809e-09	-2.22283e-10	-1.24843	0.00011825	-2.22283e-10	-1.25003
96271052	chr9:96271052:G:A	8.75938e-10	-1.3119	-1.11915	2.94381e-05	-1.49842	-1.14212
96271192	chr9:96271192:G:T	9.34999e-10	-1.19763	-1.16817	3.03813e-05	-1.44455	-1.16446
96271413	chr9:96271413:T:A	5.32757e-10	-1.66419	-1.26408	3.16714e-05	-1.30602	-1.2614
96271635	chr9:96271635:G:C	6.04902e-10	-1.89977	-0.901508	2.52741e-05	-1.88903	-0.904027
96271745	chr9:96271745:T:C	7.89216e-09	-2.22283e-10	-0.232718	0.000390745	-2.22283e-10	-0.0547808
96272096	chr9:96272096:C:T	4.26731e-10	-1.87162	-1.27856	1.72086e-05	-1.90147	-1.27596
96272949	chr9:96272949:A:G	3.41383e-09	-2.22283e-10	-1.07075	0.000143502	-2.22283e-10	-1.05649
96272980	chr9:96272980:T:C	1.0972e-09	-0.939979	-1.26585	2.79917e-05	-1.42589	-1.26504
96273183	chr9:96273183:A:AT	7.89216e-09	-2.22283e-10	-0.232718	0.000390745	-2.22283e-10	-0.0547808
96273185	chr9:96273185:G:A	7.89216e-09	-2.22283e-10	-0.232718	0.000390745	-2.22283e-10	-0.0547808
96273234	chr9:96273234:T:C	4.04133e-09	-2.22283e-10	-0.902012	0.000170083	-2.22283e-10	-0.886549
96274386	chr9:96274386:G:A	1.39989e-09	-1.14206	-0.820136	4.53225e-05	-1.35395	-0.855086
96274423	chr9:96274423:T:A	6.90116e-10	-1.7188	-0.950678	3.93765e-05	-1.37903	-0.970637
96274520	chr9:96274520:T:G	4.60819e-10	-1.87201	-1.20132	1.8514e-05	-1.89555	-1.20875
96275748	chr9:96275748:G:A	5.17201e-10	-1.68368	-1.27423	3.03396e-05	-1.33773	-1.27266
96275832	chr9:96275832:G:A	3.195e-09	-2.22283e-10	-1.137	0.000131171	-2.22283e-10	-1.14633
96275976	chr9:96275976:A:G	3.46269e-09	-2.22283e-10	-1.05654	0.00015141	-2.22283e-10	-1.00285
96276231	chr9:96276231:A:C	2.77957e-09	-2.22283e-10	-1.27629	0.000115589	-2.22283e-10	-1.27279
96276627	chr9:96276627:A:G	4.2165e-10	-1.88762	-1.27454	1.72865e-05	-1.90138	-1.27153
96276647	chr9:96276647:CA:C	9.90053e-10	-1.24483	-1.06376	3.2733e-05	-1.44396	-1.09049
96276700	chr9:96276700:C:T	4.35726e-10	-1.85114	-1.27819	1.72329e-05	-1.89678	-1.27924
96277156	chr9:96277156:A:G	3.3426e-09	-1.09184	-2.98501e-10	0.000303768	-0.306571	-2.98501e-10
96277643	chr9:96277643:G:T	8.33854e-10	-1.20933	-1.27095	6.17324e-05	-0.637961	-1.26207
96277798	chr9:96277798:C:A	4.28708e-09	-2.22283e-10	-0.842981	0.000180742	-2.22283e-10	-0.825765
96278832	chr9:96278832:A:T	5.17656e-09	-2.22283e-10	-0.654445	0.000201964	-2.22283e-10	-0.714744
96278861	chr9:96278861:C:T	2.78968e-09	-2.22283e-10	-1.27266	0.000115515	-2.22283e-10	-1.27343
96279852	chr9:96279852:C:T	1.23387e-08	-2.22283e-10	0.214155	0.00057457	-2.22283e-10	0.330786
96279854	chr9:96279854:C:A	2.77646e-09	-2.22283e-10	-1.27741	0.00011518	-2.22283e-10	-1.27634
96279915	chr9:96279915:G:A	5.36625e-10	-1.64287	-1.27818	1.72867e-05	-1.9008	-1.2721
96279944	chr9:96279944:C:T	6.13485e-10	-1.76687	-1.02032	2.30144e-05	-1.85691	-1.0298
96280058	chr9:96280058:T:C	1.14715e-09	-1.70628	-0.455024	3.97231e-05	-1.82686	-0.514042
96280506	chr9:96280506:G:T	4.15531e-09	-2.22283e-10	-0.8742	0.000174937	-2.22283e-10	-0.85841
96280826	chr9:96280826:A:G	4.71051e-10	-1.90183	-1.14955	1.93746e-05	-1.89045	-1.16842
96281357	chr9:96281357:C:T	3.90284e-09	-2.22283e-10	-0.936881	0.000163957	-2.22283e-10	-0.923233
96281540	chr9:96281540:T:G	6.64841e-10	-1.82208	-0.884712	2.56544e-05	-1.88449	-0.893636
96281563	chr9:96281563:C:T	6.35912e-10	-1.87532	-0.875958	3.14197e-05	-1.67	-0.9054
96282257	chr9:96282257:A:G	7.94645e-10	-1.24926	-1.27919	5.57134e-05	-0.724754	-1.27786
96282347	chr9:96282347:T:C	6.04298e-10	-1.7786	-1.02367	2.28637e-05	-1.86097	-1.03231
96282614	chr9:96282614:G:A	3.7944e-09	-2.22283e-10	-0.965061	0.000158451	-2.22283e-10	-0.957392
96283173	chr9:96283173:C:T	6.10917e-10	-1.75559	-1.0358	2.29332e-05	-1.84595	-1.0443
96283297	chr9:96283297:G:A	6.28818e-09	-2.22283e-10	-0.459915	0.000267694	-2.22283e-10	-0.432991
96284822	chr9:96284822:CAG:C	3.47093e-09	-2.22283e-10	-1.05417	0.000146284	-2.22283e-10	-1.03729
96284955	chr9:96284955:C:T	3.76398e-09	-2.22283e-10	-0.973111	0.000154734	-2.22283e-10	-0.98113
96285028	chr9:96285028:G:A	7.46855e-10	-1.87104	-0.719428	3.6994e-05	-1.65823	-0.753854
96285041	chr9:96285041:G:A	3.66688e-09	-2.22283e-10	-0.999245	0.000145365	-2.22283e-10	-1.04359
96285469	chr9:96285469:A:C	8.29445e-10	-1.2079	-1.27769	5.81678e-05	-0.680284	-1.27922
96285721	chr9:96285721:A:G	6.07629e-10	-1.7804	-1.01638	2.2959e-05	-1.86357	-1.02556
96286060	chr9:96286060:A:G	6.16132e-10	-1.76122	-1.02166	2.30951e-05	-1.85246	-1.03076
96286125	chr9:96286125:C:T	3.79333e-09	-2.22283e-10	-0.965342	0.000158406	-2.22283e-10	-0.957677
96286176	chr9:96286176:T:G	2.81031e-09	-2.22283e-10	-1.26529	0.000117501	-2.22283e-10	-1.25639
96286544	chr9:96286544:GCCAT:G	4.41583e-09	-2.22283e-10	-0.813391	0.000186044	-2.22283e-10	-0.796854
96287210	chr9:96287210:T:C	4.42568e-09	-2.22283e-10	-0.811163	0.000186605	-2.22283e-10	-0.793842
96287359	chr9:96287359:G:A	3.37783e-09	-2.22283e-10	-1.08135	0.000140163	-2.22283e-10	-1.08003
96287419	chr9:96287419:T:C	5.39347e-10	-1.85292	-1.06306	2.82774e-05	-1.62198	-1.0588
96287486	chr9:96287486:G:A	8.65323e-09	-2.22283e-10	-0.140654	0.000404426	-2.22283e-10	-0.0203682
96287691	chr9:96287691:G:C	6.20514e-10	-1.78736	-0.988439	2.35534e-05	-1.86563	-0.99794
96287704	chr9:96287704:C:T	6.99435e-10	-1.75134	-0.904731	2.61974e-05	-1.84392	-0.913254
96288040	chr9:96288040:A:G	3.37335e-09	-2.22283e-10	-1.08268	0.000139982	-2.22283e-10	-1.08132
96288048	chr9:96288048:C:T	4.47473e-09	-2.22283e-10	-0.80014	0.000188645	-2.22283e-10	-0.782969
96288512	chr9:96288512:A:G	7.57835e-10	-1.29794	-1.27794	5.23151e-05	-0.786386	-1.27917
96288613	chr9:96288613:A:C	4.39934e-09	-2.22283e-10	-0.817132	0.000185337	-2.22283e-10	-0.800661
96288763	chr9:96288763:C:T	5.3858e-10	-1.8563	-1.06111	2.81173e-05	-1.62962	-1.05683
96288829	chr9:96288829:G:C	6.06322e-10	-1.76666	-1.03227	2.28317e-05	-1.85368	-1.041
96288853	chr9:96288853:C:T	3.55841e-09	-2.22283e-10	-1.02927	0.000150228	-2.22283e-10	-1.01068
96288889	chr9:96288889:A:T	8.28297e-10	-1.77659	-0.710385	3.60305e-05	-1.68686	-0.751616
96288931	chr9:96288931:C:T	2.96879e-09	-1.21043	-2.98501e-10	8.9288e-05	-1.53097	-2.98501e-10
96289142	chr9:96289142:G:A	6.27885e-10	-1.75255	-1.01144	2.34998e-05	-1.84519	-1.02065
96289156	chr9:96289156:G:A	3.76667e-09	-2.22283e-10	-0.972396	0.000159351	-2.22283e-10	-0.951728
96289260	chr9:96289260:G:A	2.13401e-09	-1.54058	-2.98501e-10	6.1638e-05	-1.90156	-2.98501e-10
96289709	chr9:96289709:G:A	6.58218e-10	-1.76297	-0.953832	2.34064e-05	-1.89367	-0.976153
96289715	chr9:96289715:G:A	5.94548e-09	-2.22283e-10	-0.515956	0.000244716	-2.22283e-10	-0.522739
96290029	chr9:96290029:T:C	1.75011e-08	-2.22283e-10	0.563676	0.000929982	-2.22283e-10	0.812329
96290061	chr9:96290061:T:C	4.98167e-10	-1.80488	-1.19052	1.8196e-05	-1.90157	-1.22007
96290084	chr9:96290084:C:T	6.16843e-10	-1.6518	-1.12993	3.81848e-05	-1.26661	-1.11379
96290287	chr9:96290287:A:C	1.75437e-08	-2.22283e-10	0.566106	0.000932396	-2.22283e-10	0.814921
96291207	chr9:96291207:C:A	3.28486e-09	-2.22283e-10	-1.10926	0.000132023	-2.22283e-10	-1.13986
96291340	chr9:96291340:C:G	2.77616e-09	-2.22283e-10	-1.27752	0.000115514	-2.22283e-10	-1.27345
96291514	chr9:96291514:C:T	3.37428e-09	-2.22283e-10	-1.08241	0.000140021	-2.22283e-10	-1.08105
96291731	chr9:96291731:C:T	4.02135e-09	-2.22283e-10	-0.906969	0.000169108	-2.22283e-10	-0.892297
96292322	chr9:96292322:T:C	1.15334e-09	-1.757	-0.398926	4.80151e-05	-1.76642	-0.384902
96292642	chr9:96292642:C:T	8.63079e-10	-1.69315	-0.752689	3.34805e-05	-1.72128	-0.790588
96292883	chr9:96292883:T:C	3.23439e-09	-2.22283e-10	-1.12475	0.000130188	-2.22283e-10	-1.15386
96293159	chr9:96293159:G:A	2.77888e-09	-2.22283e-10	-1.27654	0.000115725	-2.22283e-10	-1.27162
96293308	chr9:96293308:G:A	2.78884e-09	-2.22283e-10	-1.27296	0.000116364	-2.22283e-10	-1.26611
96293616	chr9:96293616:C:T	2.78326e-09	-2.22283e-10	-1.27496	0.00011602	-2.22283e-10	-1.26908
96293709	chr9:96293709:G:A	1.14055e-09	-1.86621	-0.300869	4.93347e-05	-1.81617	-0.308039
96293722	chr9:96293722:A:C	4.66938e-10	-1.8792	-1.18095	2.35351e-05	-1.68491	-1.17943
96293809	chr9:96293809:A:G	4.18008e-09	-2.22283e-10	-0.868257	0.000165152	-2.22283e-10	-0.915973
96293865	chr9:96293865:C:T	2.7789e-09	-2.22283e-10	-1.27653	0.000115727	-2.22283e-10	-1.2716
96293927	chr9:96293927:A:G	5.67449e-10	-1.6996	-1.1656	1.91305e-05	-1.90187	-1.16969
96294153	chr9:96294153:G:A	4.42456e-09	-2.22283e-10	-0.811415	0.00018642	-2.22283e-10	-0.794835
96294266	chr9:96294266:A:C	3.09806e-09	-2.22283e-10	-1.16781	0.000125273	-2.22283e-10	-1.19234
96294598	chr9:96294598:G:A	1.99125e-09	-1.60983	-2.98501e-10	6.17338e-05	-1.90001	-2.98501e-10
96294633	chr9:96294633:G:A	1.16529e-08	-2.22283e-10	0.156967	0.000567279	-2.22283e-10	0.318016
96294698	chr9:96294698:C:T	9.95253e-10	-1.02424	-1.2791	7.44314e-05	-0.434793	-1.27816
96294742	chr9:96294742:C:T	3.93087e-09	-2.22283e-10	-0.929727	0.000158207	-2.22283e-10	-0.958934
96295279	chr9:96295279:A:G	5.23668e-10	-1.87174	-1.07374	2.22828e-05	-1.81651	-1.10251
96295299	chr9:96295299:C:T	1.07917e-08	-2.22283e-10	0.0801928	0.000465322	-2.22283e-10	0.119893
96295313	chr9:96295313:T:A	7.90465e-10	-1.87171	-0.662008	3.90309e-05	-1.65612	-0.702359
96295341	chr9:96295341:TG:T	3.82234e-09	-2.22283e-10	-0.957724	0.00015403	-2.22283e-10	-0.985689
96295356	chr9:96295356:C:T	3.14087e-09	-2.22283e-10	-1.15409	0.000126727	-2.22283e-10	-1.1808
96295391	chr9:96295391:A:G	1.82043e-09	-1.38572	-0.313799	5.2257e-05	-1.83836	-0.228305
96296255	chr9:96296255:AAAG:A	4.63407e-10	-1.86844	-1.1993	2.38805e-05	-1.65204	-1.19773
96296306	chr9:96296306:G:A	3.06295e-09	-2.22283e-10	-1.17921	0.000127114	-2.22283e-10	-1.17775
96297348	chr9:96297348:T:C	3.22616e-09	-2.22283e-10	-1.12729	0.000130698	-2.22283e-10	-1.14995
96297617	chr9:96297617:G:A	7.5213e-10	-1.88034	-0.703091	2.93768e-05	-1.88944	-0.753188
96297636	chr9:96297636:C:T	3.3758e-09	-2.22283e-10	-1.08195	0.000136261	-2.22283e-10	-1.10827
96297903	chr9:96297903:G:A	5.71912e-10	-1.62246	-1.23489	1.76089e-05	-1.89995	-1.25448
96297948	chr9:96297948:C:G	3.84198e-08	-2.22283e-10	1.34999	0.00201487	-2.22283e-10	1.58548
96298299	chr9:96298299:C:T	2.77184e-09	-2.22283e-10	-1.27908	0.000114919	-2.22283e-10	-1.27861
96298378	chr9:96298378:A:G	1.33465e-09	-1.87642	-0.133497	7.24215e-05	-1.73841	-0.00192168
96298600	chr9:96298600:G:A	4.69847e-10	-1.85881	-1.19512	2.4676e-05	-1.62353	-1.19347
96298761	chr9:96298761:C:T	1.847e-09	-1.68502	-2.98501e-10	6.24998e-05	-1.88767	-2.98501e-10
96298770	chr9:96298770:G:A	1.8562e-09	-1.68006	-2.98501e-10	6.24182e-05	-1.88898	-2.98501e-10
96299088	chr9:96299088:G:T	3.37544e-09	-2.22283e-10	-1.08206	0.000136248	-2.22283e-10	-1.10836
96299336	chr9:96299336:A:G	7.75485e-10	-1.88353	-0.66932	3.02645e-05	-1.89197	-0.72089
96299602	chr9:96299602:A:G	1.59233e-09	-1.86455	0.0311644	6.8889e-05	-1.81569	0.025351
96299679	chr9:96299679:A:G	3.16148e-09	-2.22283e-10	-1.14755	0.000129616	-2.22283e-10	-1.15826
96299690	chr9:96299690:A:G	4.99379e-10	-1.76848	-1.22449	2.17617e-05	-1.69059	-1.2521
96299980	chr9:96299980:G:A	3.7306e-08	-2.22283e-10	1.32057	0.00195486	-2.22283e-10	1.55524
96300100	chr9:96300100:G:A	8.64992e-10	-1.90128	-0.542338	3.41792e-05	-1.89662	-0.594602
96300152	chr9:96300152:T:C	6.49059e-10	-1.85683	-0.873983	2.54424e-05	-1.87059	-0.915828
96300767	chr9:96300767:A:G	6.98752e-10	-1.88019	-0.776859	2.73783e-05	-1.8893	-0.823787
96300896	chr9:96300896:T:TA	6.93251e-10	-1.88946	-0.775489	2.72299e-05	-1.89605	-0.822471
96300955	chr9:96300955:T:G	6.95272e-10	-1.88556	-0.776477	2.72797e-05	-1.8933	-0.823392
96301004	chr9:96301004:T:C	7.29141e-10	-1.80175	-0.812722	2.63485e-05	-1.8978	-0.853625
96301450	chr9:96301450:C:T	5.06263e-10	-1.79814	-1.18114	1.83386e-05	-1.90176	-1.21207
96301451	chr9:96301451:G:A	5.17536e-10	-1.89696	-1.0603	2.07004e-05	-1.90081	-1.09187
96301519	chr9:96301519:T:C	4.77875e-09	-2.22283e-10	-0.734408	0.000200051	-2.22283e-10	-0.724263
96301547	chr9:96301547:C:T	3.18511e-09	-2.22283e-10	-1.1401	0.000129102	-2.22283e-10	-1.16223
96301754	chr9:96301754:G:A	8.88641e-10	-1.84355	-0.573101	3.42925e-05	-1.86146	-0.626448
96301830	chr9:96301830:A:G	5.82923e-09	-2.22283e-10	-0.535702	0.000236549	-2.22283e-10	-0.556681
96302133	chr9:96302133:T:C	1.49057e-09	-1.89943	-2.98501e-10	7.98368e-05	-1.64285	-2.98501e-10
96302143	chr9:96302143:T:C	1.83841e-09	-1.4433	-0.246379	7.28898e-05	-1.51271	-0.221175
96302357	chr9:96302357:C:T	2.81867e-09	-2.22283e-10	-1.26232	0.000116099	-2.22283e-10	-1.26839
96302506	chr9:96302506:T:A	3.32696e-09	-2.22283e-10	-1.09653	0.000135086	-2.22283e-10	-1.11692
96302525	chr9:96302525:G:T	9.07373e-09	-2.22283e-10	-0.0932037	0.000452263	-2.22283e-10	0.0914278
96302567	chr9:96302567:T:G	4.51829e-10	-1.82112	-1.27192	2.0874e-05	-1.7192	-1.26513
96302601	chr9:96302601:G:A	5.82791e-10	-1.55945	-1.27906	2.60781e-05	-1.48337	-1.27837
96303087	chr9:96303087:A:C	3.66644e-09	-0.628806	-0.370559	8.82953e-05	-1.29231	-0.249834
96303102	chr9:96303102:C:T	3.80158e-09	-0.622431	-0.34074	9.09482e-05	-1.29333	-0.219222
96303131	chr9:96303131:A:C	4.11003e-09	-0.477474	-0.407682	9.44484e-05	-1.18549	-0.289294
96303251	chr9:96303251:T:C	5.11713e-09	-0.0626663	-0.603326	0.000123932	-0.708243	-0.494863
96303265	chr9:96303265:A:G	5.59529e-09	-0.0641447	-0.512516	0.000138266	-0.698199	-0.395456
96303687	chr9:96303687:C:T	2.99612e-09	-2.22283e-10	-1.20127	0.000121795	-2.22283e-10	-1.2205
96304151	chr9:96304151:C:T	6.19753e-09	-0.0664806	-0.407955	0.000151123	-0.721364	-0.283379
96305400	chr9:96305400:T:TGAGAAGAATCAGACAGAGA	6.0106e-09	-2.22283e-10	-0.505062	0.000250563	-2.22283e-10	-0.499127
96305561	chr9:96305561:C:T	8.15739e-09	0.0448571	-0.244519	0.000196562	-0.625927	-0.115931
96305565	chr9:96305565:T:C	6.96408e-09	0.102061	-0.459883	0.000162552	-0.634076	-0.297765
96305614	chr9:96305614:C:T	9.46348e-09	0.209886	-0.261033	0.00021757	-0.548857	-0.0914575
96305742	chr9:96305742:T:G	5.05159e-10	-1.81494	-1.16653	2.05055e-05	-1.80157	-1.20057
96305931	chr9:96305931:T:C	5.95754e-09	-0.0475492	-0.466381	0.000145002	-0.700569	-0.345523
96306532	chr9:96306532:C:T	1.14338e-08	0.40831	-0.270323	0.000258715	-0.331526	-0.135583
96306784	chr9:96306784:T:G	5.71836e-09	-0.0954393	-0.459465	0.000139863	-0.745019	-0.337152
96306903	chr9:96306903:A:G	6.8813e-09	-2.22283e-10	-0.369779	0.000286971	-2.22283e-10	-0.363456
96306907	chr9:96306907:T:C	2.8652e-09	-2.22283e-10	-1.24595	0.000117759	-2.22283e-10	-1.2542
96306948	chr9:96306948:C:T	6.15156e-10	-1.61781	-1.16665	2.59927e-05	-1.58635	-1.17867
96307058	chr9:96307058:A:G	8.46445e-09	-0.38195	0.219238	0.00020956	-0.944198	0.266371
96307074	chr9:96307074:A:G	6.50752e-09	-0.00367469	-0.421953	0.000157578	-0.665932	-0.296982
96307207	chr9:96307207:G:A	2.83444e-09	-2.22283e-10	-1.25674	0.000115772	-2.22283e-10	-1.27122
96307326	chr9:96307326:G:A	2.80632e-09	-2.22283e-10	-1.26671	0.000117169	-2.22283e-10	-1.25921
96307653	chr9:96307653:A:G	5.91813e-09	-0.0569398	-0.463627	0.000143731	-0.713263	-0.341626
96307734	chr9:96307734:G:T	6.3565e-09	-2.22283e-10	-0.449109	0.000240746	-2.22283e-10	-0.539093
96308333	chr9:96308333:C:T	8.9434e-09	-2.22283e-10	-0.107671	0.000340175	-2.22283e-10	-0.193375
96308341	chr9:96308341:G:A	3.19634e-09	-2.22283e-10	-1.13658	0.000130435	-2.22283e-10	-1.15196
96308466	chr9:96308466:G:A	5.41565e-10	-1.77452	-1.13736	2.07037e-05	-1.8807	-1.11182
96308648	chr9:96308648:A:T	3.18773e-09	-2.22283e-10	-1.13928	0.00012857	-2.22283e-10	-1.16636
96308701	chr9:96308701:C:T	9.21053e-09	-2.22283e-10	-0.0782398	0.000371989	-2.22283e-10	-0.103971
96308884	chr9:96308884:T:C	5.23578e-10	-1.77824	-1.16741	1.9999e-05	-1.88202	-1.14514
96308930	chr9:96308930:G:A	1.97381e-09	-0.536273	-1.08235	3.13328e-05	-1.50541	-1.07276
96309285	chr9:96309285:A:G	2.83054e-09	-2.22283e-10	-1.25812	0.000117897	-2.22283e-10	-1.25303
96309656	chr9:96309656:C:T	3.60971e-09	-2.22283e-10	-1.01496	0.000151417	-2.22283e-10	-1.0028
96309666	chr9:96309666:G:A	2.81099e-09	-2.22283e-10	-1.26505	0.000115864	-2.22283e-10	-1.27042
96309681	chr9:96309681:G:A	2.78894e-09	-2.22283e-10	-1.27293	0.000115183	-2.22283e-10	-1.27631
96309911	chr9:96309911:C:G	9.31786e-09	0.0715527	-0.138207	0.000222299	-0.655256	0.0364434
96309912	chr9:96309912:T:C	5.50408e-10	-1.76119	-1.13449	2.08834e-05	-1.87472	-1.10916
96309951	chr9:96309951:C:T	3.91103e-09	-0.934785	-2.98501e-10	0.000108335	-1.33761	-2.98501e-10
96309961	chr9:96309961:T:C	9.43173e-09	0.0643848	-0.118892	0.00022595	-0.659692	0.0571718
96310766	chr9:96310766:G:A	7.66407e-09	-0.0382497	-0.223794	0.000188536	-0.690849	-0.092696
96310870	chr9:96310870:A:G	9.08283e-09	0.0280662	-0.120268	0.000218266	-0.692687	0.0555629
96310956	chr9:96310956:C:T	9.51442e-09	0.00109072	-0.0468686	0.000231501	-0.71234	0.134089
96311006	chr9:96311006:T:C	5.25723e-10	-1.82231	-1.11926	2.07604e-05	-1.89691	-1.09288
96311075	chr9:96311075:G:C	7.88902e-09	0.0317925	-0.264908	0.000186743	-0.690365	-0.10274
96311287	chr9:96311287:G:A	3.29726e-09	-2.22283e-10	-1.10549	0.000129008	-2.22283e-10	-1.16296
96311537	chr9:96311537:T:G	4.1886e-09	0.0653177	-0.931539	9.61295e-05	-0.59682	-0.86032
96311545	chr9:96311545:A:C	4.24004e-09	0.0619785	-0.915992	9.75584e-05	-0.59909	-0.843295
96311562	chr9:96311562:T:C	6.99963e-10	-1.8971	-0.758212	3.35037e-05	-1.899	-0.612182
96311716	chr9:96311716:G:C	3.99295e-09	-2.22283e-10	-0.914058	0.000165652	-2.22283e-10	-0.912945
96311798	chr9:96311798:G:A	3.93454e-09	0.0149564	-0.943749	9.10705e-05	-0.637503	-0.873699
96312130	chr9:96312130:A:G	3.24954e-09	-2.22283e-10	-1.12007	0.000136626	-2.22283e-10	-1.10559
96312310	chr9:96312310:CCTTCA:C	6.39784e-10	-1.48398	-1.26123	2.81307e-05	-1.43891	-1.24707
96313104	chr9:96313104:A:G	9.07409e-09	0.00709926	-0.100262	0.000220283	-0.70529	0.0773689
96313166	chr9:96313166:T:C	2.83468e-09	-2.22283e-10	-1.25666	0.000116654	-2.22283e-10	-1.26362
96313425	chr9:96313425:C:T	4.42668e-09	-0.385484	-0.425453	0.000102481	-0.959279	-0.433879
96313770	chr9:96313770:C:T	3.87701e-09	-0.0143262	-0.929197	9.03564e-05	-0.66135	-0.857725
96314243	chr9:96314243:CCT:C	2.81908e-09	-2.22283e-10	-1.26218	0.000116122	-2.22283e-10	-1.2682
96314420	chr9:96314420:C:T	1.91925e-09	-1.64665	-2.98501e-10	7.56138e-05	-1.6972	-2.98501e-10
96314485	chr9:96314485:A:G	3.81687e-09	-0.463851	-0.495304	8.97197e-05	-1.02257	-0.503575
96314603	chr9:96314603:A:G	3.44465e-09	-0.367006	-0.694758	7.94873e-05	-0.945636	-0.701602
96315104	chr9:96315104:C:T	3.26543e-09	-0.4601	-0.655096	7.67516e-05	-1.0191	-0.663165
96315119	chr9:96315119:T:C	3.28278e-09	-0.459874	-0.650023	7.72121e-05	-1.01817	-0.658111
96315120	chr9:96315120:T:C	3.48167e-09	-2.22283e-10	-1.05108	0.000138477	-2.22283e-10	-1.09213
96315320	chr9:96315320:C:T	5.5781e-10	-1.8254	-1.05692	2.19717e-05	-1.82447	-1.10861
96315337	chr9:96315337:T:G	3.23867e-09	-0.460387	-0.663038	7.61876e-05	-1.01867	-0.67097
96315379	chr9:96315379:G:C	7.45063e-09	-2.22283e-10	-0.290289	0.000309656	-2.22283e-10	-0.287374
96315392	chr9:96315392:C:T	3.47859e-09	-2.22283e-10	-1.05196	0.00013837	-2.22283e-10	-1.09291
96315868	chr9:96315868:C:T	3.24608e-09	-0.0920721	-1.02907	7.49756e-05	-0.734281	-0.971393
96315941	chr9:96315941:G:A	3.35864e-09	-0.059277	-1.02777	7.70771e-05	-0.708072	-0.969957
96316009	chr9:96316009:C:A	3.163e-09	-0.490316	-0.656751	7.42414e-05	-1.04815	-0.667366
96316623	chr9:96316623:C:T	2.89963e-09	-2.22283e-10	-1.234	0.000121066	-2.22283e-10	-1.2265
96316838	chr9:96316838:T:C	3.39371e-09	-0.479118	-0.597546	7.94955e-05	-1.03947	-0.607666
96317086	chr9:96317086:C:T	3.85788e-09	-0.355196	-0.593274	8.80312e-05	-0.940671	-0.604474
96317092	chr9:96317092:C:T	3.42853e-09	-0.500464	-0.565992	8.0618e-05	-1.05564	-0.577476
96317095	chr9:96317095:G:A	2.77605e-09	-2.22283e-10	-1.27756	0.000115396	-2.22283e-10	-1.27447
96317168	chr9:96317168:A:C	3.61836e-09	-0.386513	-0.626052	8.30178e-05	-0.966697	-0.637084
96317393	chr9:96317393:C:A	3.16186e-09	-0.380229	-0.767197	7.25033e-05	-0.961909	-0.777295
96317556	chr9:96317556:C:T	3.44067e-09	-0.436382	-0.626538	7.98008e-05	-1.00587	-0.637438
96317557	chr9:96317557:G:A	3.47186e-09	-0.417408	-0.636487	8.01909e-05	-0.991109	-0.647317
96317568	chr9:96317568:T:C	3.47048e-09	-0.429007	-0.625286	8.0646e-05	-0.996448	-0.636319
96317627	chr9:96317627:A:T	6.03738e-10	-1.54584	-1.25736	2.12484e-05	-1.70373	-1.26282
96317780	chr9:96317780:C:T	3.54661e-09	-0.407077	-0.625518	8.25362e-05	-0.975745	-0.633855
96317859	chr9:96317859:C:A	4.40257e-09	-0.226107	-0.590293	0.000100401	-0.843024	-0.570637
96317860	chr9:96317860:C:T	3.19398e-09	-0.179367	-0.957951	6.48543e-05	-0.979894	-0.870799
96317896	chr9:96317896:A:G	3.25957e-09	-0.500275	-0.616717	7.73637e-05	-1.04877	-0.625546
96317905	chr9:96317905:C:T	1.96846e-09	-0.488763	-1.13257	4.80387e-05	-1.03765	-1.11318
96317947	chr9:96317947:G:GA	3.24338e-09	-0.443338	-0.678633	7.61359e-05	-1.00346	-0.686853
96318122	chr9:96318122:G:GA	3.27872e-09	-0.414108	-0.697025	7.63498e-05	-0.982321	-0.705189
96318180	chr9:96318180:C:T	5.25441e-10	-1.90031	-1.0418	2.08242e-05	-1.89126	-1.09546
96318227	chr9:96318227:G:A	3.23484e-09	-0.458796	-0.665813	7.60397e-05	-1.01736	-0.674217
96318388	chr9:96318388:A:G	2.96787e-09	-0.657823	-0.55292	7.26257e-05	-1.17623	-0.56129
96318435	chr9:96318435:G:A	3.83827e-09	-2.22283e-10	-0.953565	0.00016126	-2.22283e-10	-0.939821
96318877	chr9:96318877:T:C	2.79107e-09	-2.22283e-10	-1.27216	0.000114913	-2.22283e-10	-1.27867
96319116	chr9:96319116:G:A	2.41695e-09	-0.223806	-1.19228	4.84276e-05	-0.999397	-1.14337
96319230	chr9:96319230:G:A	3.03797e-09	-0.349767	-0.83763	5.03012e-05	-1.25779	-0.84702
96319966	chr9:96319966:C:T	5.18087e-09	-2.22283e-10	-0.653615	0.000231219	-2.22283e-10	-0.579471
96320095	chr9:96320095:T:C	4.92678e-10	-1.78275	-1.22374	2.5813e-05	-1.51588	-1.25607
96320344	chr9:96320344:T:C	1.06694e-08	0.984654	-0.91586	0.000127108	-0.21575	-0.962051
96320647	chr9:96320647:G:A	2.82622e-09	-2.22283e-10	-1.25965	0.000117704	-2.22283e-10	-1.25467
96321740	chr9:96321740:C:T	6.84496e-10	-1.58818	-1.08948	2.48106e-05	-1.77714	-1.03442
96322104	chr9:96322104:G:A	7.52442e-09	-2.22283e-10	-0.280434	0.000258898	-2.22283e-10	-0.466401
96322189	chr9:96322189:G:C	2.25383e-08	1.85276	-1.03613	7.61136e-05	-0.741033	-0.949577
96322418	chr9:96322418:C:T	7.40726e-09	-2.22283e-10	-0.296126	0.000304882	-2.22283e-10	-0.302911
96322511	chr9:96322511:C:T	1.18545e-08	1.44498	-1.27086	4.52216e-05	-0.93584	-1.27542
96322565	chr9:96322565:A:G	5.75487e-09	0.728529	-1.27707	2.30661e-05	-1.61668	-1.2678
96322658	chr9:96322658:G:A	4.97164e-09	0.582516	-1.27735	2.19168e-05	-1.6566	-1.27898
96322674	chr9:96322674:G:A	5.83816e-09	0.744373	-1.27854	2.39178e-05	-1.57012	-1.27809
96322832	chr9:96322832:T:G	4.33987e-09	-0.830741	-2.98501e-10	6.16625e-05	-1.90116	-2.98501e-10
96323389	chr9:96323389:C:T	5.02713e-09	0.590742	-1.27448	2.22743e-05	-1.65689	-1.26252
96323649	chr9:96323649:G:A	4.76091e-09	0.539451	-1.2776	2.17664e-05	-1.67337	-1.2691
96323654	chr9:96323654:C:T	7.11705e-09	0.3641	-0.700194	3.2274e-05	-1.71839	-0.83018
96323665	chr9:96323665:G:A	4.57631e-09	-1.01987	0.242178	9.52695e-05	-1.70329	0.237162
96323780	chr9:96323780:G:T	5.37098e-07	4.39305	-0.405457	6.84748e-05	-1.76341	-0.0329645
96323819	chr9:96323819:G:A	2.92016e-09	-2.22283e-10	-1.22695	0.000121503	-2.22283e-10	-1.2229
96323844	chr9:96323844:C:T	2.79789e-08	0.301981	0.730884	0.000286906	-1.54934	1.18566
96324163	chr9:96324163:C:T	3.50572e-09	-2.22283e-10	-1.04419	0.000147865	-2.22283e-10	-1.02654
96324196	chr9:96324196:T:C	3.38347e-09	-2.22283e-10	-1.07969	0.000143223	-2.22283e-10	-1.05843
96324210	chr9:96324210:C:T	1.57744e-09	-1.84278	-2.98501e-10	8.65564e-05	-1.56204	-2.98501e-10
96324440	chr9:96324440:A:G	5.73593e-09	0.248626	-0.800463	2.89201e-05	-1.75161	-0.906685
96324694	chr9:96324694:A:G	7.74594e-09	0.343008	-0.594426	3.54622e-05	-1.72603	-0.728335
96324774	chr9:96324774:T:G	5.70318e-09	-2.22283e-10	-0.557563	0.000221966	-2.22283e-10	-0.620313
96324808	chr9:96324808:G:C	1.78577e-09	-1.71874	-2.98501e-10	6.1742e-05	-1.89987	-2.98501e-10
96324848	chr9:96324848:C:T	6.87405e-09	0.197065	-0.567899	3.49287e-05	-1.76501	-0.704513
96324850	chr9:96324850:T:C	6.06499e-09	0.104457	-0.600511	3.31519e-05	-1.78794	-0.733794
96324930	chr9:96324930:C:T	7.07933e-07	4.50144	-0.237677	0.000141353	-0.91852	-0.153057
96325082	chr9:96325082:C:G	3.12669e-09	-2.22283e-10	-1.15861	0.000130265	-2.22283e-10	-1.15326
96325164	chr9:96325164:G:A	2.41072e-08	0.153367	0.730555	0.000305743	-1.48512	1.18503
96325171	chr9:96325171:G:A	5.71994e-09	-2.22283e-10	-0.554628	0.000222615	-2.22283e-10	-0.617393
96325254	chr9:96325254:T:C	2.5738e-09	-1.35321	-2.98501e-10	7.46115e-05	-1.71054	-2.98501e-10
96325347	chr9:96325347:T:C	6.97956e-09	0.242266	-0.597867	3.43989e-05	-1.7534	-0.731412
96325403	chr9:96325403:T:C	6.77321e-07	4.57877	-0.359211	0.000128385	-0.888284	-0.27952
96325411	chr9:96325411:G:A	2.88189e-09	-2.22283e-10	-1.24014	0.000120471	-2.22283e-10	-1.23142
96325490	chr9:96325490:A:C	7.50146e-09	0.317961	-0.601451	3.49895e-05	-1.73318	-0.734606
96325514	chr9:96325514:C:T	1.72765e-08	1.4259	-0.875138	7.13539e-05	-0.991217	-0.763968
96325539	chr9:96325539:C:T	3.02855e-09	-0.530396	-0.660106	5.39665e-05	-1.32171	-0.712763
96325578	chr9:96325578:G:A	7.30822e-09	0.289096	-0.598684	3.48031e-05	-1.74098	-0.732148
96325614	chr9:96325614:C:T	7.01567e-07	4.57355	-0.318822	0.000133678	-0.889989	-0.23741
96325627	chr9:96325627:A:G	1.06103e-09	-1.25684	-0.982502	2.46758e-05	-1.78408	-1.03294
96325709	chr9:96325709:A:T	7.40442e-09	0.312873	-0.609383	3.46977e-05	-1.73443	-0.741736
96325797	chr9:96325797:T:C	7.41681e-09	0.298135	-0.592972	3.50711e-05	-1.73842	-0.727035
96326062	chr9:96326062:T:C	6.20008e-09	-2.22283e-10	-0.474025	0.000240398	-2.22283e-10	-0.540542
96326367	chr9:96326367:T:A	2.97317e-09	-2.22283e-10	-1.20896	0.000123787	-2.22283e-10	-1.20427
96326399	chr9:96326399:T:C	6.99528e-09	0.248094	-0.601445	3.43376e-05	-1.75196	-0.734634
96326505	chr9:96326505:G:GA	4.58197e-05	8.53583	-0.101952	0.000201686	-0.586762	-0.12936
96326789	chr9:96326789:G:C	7.09882e-09	-0.338658	-2.98501e-10	6.29036e-05	-1.88123	-2.98501e-10
96326979	chr9:96326979:A:G	7.6223e-09	0.301036	-0.568545	3.58841e-05	-1.73745	-0.705089
96327267	chr9:96327267:T:C	7.11059e-09	0.260865	-0.597867	3.45692e-05	-1.74846	-0.731412
96327333	chr9:96327333:C:T	2.77533e-09	-2.22283e-10	-1.27782	0.000114948	-2.22283e-10	-1.27836
96327434	chr9:96327434:T:C	7.8577e-09	0.340558	-0.577651	3.59725e-05	-1.72683	-0.713255
96327661	chr9:96327661:G:A	0.666287	19.1624	-1.14379	2.01377e-05	-1.80394	-1.21631
96327837	chr9:96327837:A:G	7.01283e-09	0.220275	-0.57112	3.50283e-05	-1.75925	-0.707434
96327873	chr9:96327873:T:C	2.73247e-07	3.70971	-0.397925	0.000110536	-0.998322	-0.319171
96328038	chr9:96328038:A:C	3.16725e-09	-2.22283e-10	-1.14572	0.000133021	-2.22283e-10	-1.13233
96328286	chr9:96328286:G:C	7.5291e-09	0.318175	-0.597987	3.51053e-05	-1.73295	-0.731535
96328295	chr9:96328295:G:A	3.75219e-09	-2.22283e-10	-0.976246	0.000156739	-2.22283e-10	-0.968256
96328706	chr9:96328706:G:A	7.03752e-09	0.265539	-0.61287	3.4151e-05	-1.74719	-0.744859
96328766	chr9:96328766:T:C	7.59813e-09	0.296009	-0.566693	3.58908e-05	-1.73893	-0.703424
96328840	chr9:96328840:C:T	7.50619e-09	0.313303	-0.596162	3.51212e-05	-1.73414	-0.729885
96328999	chr9:96328999:A:G	6.71366e-09	0.189392	-0.583834	3.43454e-05	-1.76746	-0.718905
96329019	chr9:96329019:C:T	6.54455e-09	-2.22283e-10	-0.419954	0.000252914	-2.22283e-10	-0.489789
96329143	chr9:96329143:A:G	7.04494e-09	0.250689	-0.596967	3.45025e-05	-1.75119	-0.73061
96329387	chr9:96329387:C:T	5.4759e-09	0.197358	-0.795589	2.86472e-05	-1.76526	-0.902518
96329702	chr9:96329702:CAAT:C	7.01158e-09	0.246843	-0.597867	3.4443e-05	-1.75212	-0.731412
96329750	chr9:96329750:G:A	7.39199e-09	0.286501	-0.58469	3.52233e-05	-1.74155	-0.719582
96329970	chr9:96329970:T:C	6.60497e-09	0.180807	-0.591572	3.40491e-05	-1.76925	-0.725785
96329976	chr9:96329976:A:G	6.58185e-09	0.181971	-0.596242	3.39176e-05	-1.76894	-0.729966
96330031	chr9:96330031:G:A	5.43821e-09	0.281697	-0.886835	2.70625e-05	-1.74317	-0.981513
96330081	chr9:96330081:A:C	7.23108e-09	0.276597	-0.596795	3.47502e-05	-1.74418	-0.730469
96330151	chr9:96330151:G:A	1.79068e-09	-1.71599	-2.98501e-10	6.17248e-05	-1.90015	-2.98501e-10
96330244	chr9:96330244:G:A	6.9795e-09	0.242258	-0.597867	3.44035e-05	-1.75327	-0.731412
96330467	chr9:96330467:T:C	1.42907e-08	1.23023	-0.869207	6.49168e-05	-1.09243	-0.7573
96330635	chr9:96330635:T:C	4.53308e-10	-1.86324	-1.22653	4.13836e-05	-1.09998	-1.19998
96331072	chr9:96331072:A:G	6.58197e-09	0.277596	-0.691849	3.19012e-05	-1.7441	-0.816091
96331399	chr9:96331399:C:T	7.19278e-07	4.55158	-0.271922	0.000139202	-0.898329	-0.188583
96331587	chr9:96331587:A:G	6.65887e-07	4.5407	-0.338168	0.000129254	-0.903403	-0.257654
96331603	chr9:96331603:T:C	5.79997e-07	4.71106	-0.646625	9.91591e-05	-0.840423	-0.585688
96331785	chr9:96331785:T:A	3.2102e-09	-1.13225	-2.98501e-10	0.000317697	-0.261737	-2.98501e-10
96331788	chr9:96331788:G:A	8.76467e-09	0.417683	-0.545541	3.75736e-05	-1.70429	-0.692243
96332501	chr9:96332501:G:A	2.82166e-09	-2.22283e-10	-1.26126	0.000119844	-2.22283e-10	-1.23664
96332899	chr9:96332899:C:T	1.86021e-09	-1.6779	-2.98501e-10	6.17044e-05	-1.90048	-2.98501e-10
96332941	chr9:96332941:G:A	1.63874e-08	1.77035	-1.27242	5.14558e-05	-0.81543	-1.26668
96333522	chr9:96333522:G:A	1.34435e-08	0.299907	-2.98501e-10	0.000241794	-0.534751	-2.98501e-10
96333666	chr9:96333666:G:A	7.45876e-09	0.368997	-0.658194	3.34894e-05	-1.71821	-0.793393
96334342	chr9:96334342:A:G	8.66141e-09	0.41009	-0.5498	3.73452e-05	-1.70659	-0.696044
96334512	chr9:96334512:A:C	8.97022e-09	0.432113	-0.53679	3.80003e-05	-1.70079	-0.684453
96334592	chr9:96334592:C:T	8.09108e-09	0.33387	-0.541694	3.68144e-05	-1.72816	-0.688791
96335308	chr9:96335308:A:C	1.76221e-09	-1.73202	-2.98501e-10	6.18433e-05	-1.89823	-2.98501e-10
96335419	chr9:96335419:G:A	2.85534e-09	-2.22283e-10	-1.2494	0.000118637	-2.22283e-10	-1.24677
96335453	chr9:96335453:G:A	7.84202e-09	0.311886	-0.550976	3.62741e-05	-1.73461	-0.697121
96335819	chr9:96335819:T:C	5.31904e-09	-0.189527	-0.437767	0.000104819	-1.27341	-0.0971918
96336045	chr9:96336045:A:G	2.9427e-09	-0.615165	-0.604095	3.06082e-05	-1.85245	-0.749118
96336049	chr9:96336049:T:C	3.2083e-09	-2.22283e-10	-1.13284	0.000159099	-2.22283e-10	-0.953308
96336311	chr9:96336311:T:C	7.45129e-09	0.25514	-0.54534	3.59038e-05	-1.74989	-0.692099
96336402	chr9:96336402:A:G	2.93396e-09	-2.22283e-10	-1.22224	0.000122097	-2.22283e-10	-1.21802
96336407	chr9:96336407:T:C	7.95218e-09	0.291946	-0.517086	3.72171e-05	-1.73932	-0.666752
96336408	chr9:96336408:G:A	7.67311e-09	0.221294	-0.482159	3.76711e-05	-1.75854	-0.635406
96337405	chr9:96337405:A:T	6.90598e-09	-2.22283e-10	-0.366199	0.00026654	-2.22283e-10	-0.437312
96337530	chr9:96337530:CTTAA:C	1.43719e-08	1.17338	-0.806693	6.70799e-05	-1.13112	-0.685834
96337703	chr9:96337703:C:T	8.60334e-10	-1.53859	-0.91043	3.03177e-05	-1.80244	-0.80866
96338353	chr9:96338353:A:G	1.32254e-08	-0.285628	0.569182	0.000332319	-1.21411	0.997371
96338431	chr9:96338431:T:C	1.35076e-08	1.30596	-1.0013	5.6793e-05	-1.07423	-0.909194
96338831	chr9:96338831:A:T	2.02172e-08	-2.22283e-10	0.707948	0.000848044	-2.22283e-10	0.720097
96339012	chr9:96339012:A:G	7.74784e-08	1.83362	0.217792	0.000250788	-0.702033	0.203806
96339180	chr9:96339180:A:G	1.37358e-07	3.73539	-1.11139	3.18759e-05	-1.65086	-0.91012
96339397	chr9:96339397:T:C	1.68683e-08	1.66902	-1.14217	4.7116e-05	-1.1255	-1.04473
96339563	chr9:96339563:C:T	2.51353e-08	1.97248	-1.0468	6.44794e-05	-0.971431	-0.885059
96340449	chr9:96340449:T:A	1.48897e-08	1.34558	-0.943493	6.37492e-05	-1.02969	-0.838187
96341115	chr9:96341115:C:T	1.52421e-08	1.34875	-0.923278	6.53494e-05	-1.02741	-0.815678
96341150	chr9:96341150:G:A	4.23894e-09	-2.22283e-10	-0.854275	0.000191794	-2.22283e-10	-0.766417
96342040	chr9:96342040:G:A	1.85563e-09	-1.68036	-2.98501e-10	6.16189e-05	-1.90187	-2.98501e-10
96342381	chr9:96342381:C:T	2.97644e-09	-2.22283e-10	-1.20786	0.000129045	-2.22283e-10	-1.16267
96342637	chr9:96342637:G:A	3.57773e-09	-2.22283e-10	-1.02386	0.00015944	-2.22283e-10	-0.951167
96342684	chr9:96342684:G:A	1.82671e-09	-1.69607	-2.98501e-10	6.16351e-05	-1.90161	-2.98501e-10
96342793	chr9:96342793:A:G	4.08179e-09	-2.22283e-10	-0.892051	0.000170615	-2.22283e-10	-0.883429
96343010	chr9:96343010:G:A	2.48323e-08	1.8936	-0.98004	6.46559e-05	-0.966113	-0.887644
96343138	chr9:96343138:G:A	0.191247	18.043	-1.27254	1.86067e-05	-1.82164	-1.27767
96344112	chr9:96344112:CT:C	4.05778e-09	-2.22283e-10	-0.897951	0.000170738	-2.22283e-10	-0.882707
96344670	chr9:96344670:A:C	3.18536e-09	-2.22283e-10	-1.14002	0.000132995	-2.22283e-10	-1.13252
96345058	chr9:96345058:T:C	2.99328e-09	-2.22283e-10	-1.20222	0.000129957	-2.22283e-10	-1.15563
96345676	chr9:96345676:A:G	2.78258e-09	-2.22283e-10	-1.27521	0.000117721	-2.22283e-10	-1.25452
96345967	chr9:96345967:T:C	1.17419e-08	0.164575	-2.98501e-10	0.000217642	-0.639986	-2.98501e-10
96346396	chr9:96346396:C:A	3.12842e-08	2.32885	-1.18432	6.17951e-05	-0.796554	-1.10246
96346426	chr9:96346426:C:G	2.05684e-08	-2.22283e-10	0.725169	0.000885676	-2.22283e-10	0.763515
96347163	chr9:96347163:A:T	2.88514e-09	-2.22283e-10	-1.23901	0.000123513	-2.22283e-10	-1.20649
96348325	chr9:96348325:C:A	8.47631e-10	-1.6325	-0.831393	2.62462e-05	-1.89959	-0.855726
96348372	chr9:96348372:G:A	4.04461e-09	-2.22283e-10	-0.901201	0.000181915	-2.22283e-10	-0.819296
96348858	chr9:96348858:C:T	1.86837e-09	-1.67352	-2.98501e-10	6.16224e-05	-1.90181	-2.98501e-10
96348987	chr9:96348987:AG:A	2.18854e-08	-2.22283e-10	0.787235	0.000943743	-2.22283e-10	0.827018
96349102	chr9:96349102:T:C	2.68313e-08	1.9266	-0.935621	6.91858e-05	-1.00281	-0.783234
96349198	chr9:96349198:T:A	1.61848e-09	-0.780494	-1.0366	2.04316e-05	-1.89339	-1.11237
96349229	chr9:96349229:C:T	1.9645e-09	-1.62335	-2.98501e-10	6.18222e-05	-1.89857	-2.98501e-10
96349420	chr9:96349420:C:G	2.33767e-08	1.87155	-1.0184	8.91198e-05	-0.693823	-0.839032
96349449	chr9:96349449:G:A	7.12738e-09	-0.334643	-2.98501e-10	0.000648826	0.452328	-2.98501e-10
96349456	chr9:96349456:C:T	2.8785e-09	-2.22283e-10	-1.24132	0.000123445	-2.22283e-10	-1.20704
96349633	chr9:96349633:C:T	1.88964e-09	-1.6622	-2.98501e-10	6.16395e-05	-1.90153	-2.98501e-10
96350011	chr9:96350011:T:C	6.78738e-09	-2.22283e-10	-0.383521	0.000292203	-2.22283e-10	-0.345388
96350213	chr9:96350213:C:T	8.04817e-10	-1.23652	-1.27921	1.7339e-05	-1.89592	-1.27396
96350327	chr9:96350327:C:T	2.86587e-09	-2.22283e-10	-1.24571	0.00012272	-2.22283e-10	-1.21293
96350603	chr9:96350603:T:G	1.88258e-09	-1.66594	-2.98501e-10	6.16318e-05	-1.90166	-2.98501e-10
96350699	chr9:96350699:C:T	8.4482e-10	-1.63607	-0.831147	2.62442e-05	-1.89991	-0.855486
96350793	chr9:96350793:CAAGT:C	4.05598e-09	-2.22283e-10	-0.898394	0.000169568	-2.22283e-10	-0.88958
96351047	chr9:96351047:G:A	5.58129e-09	-0.579166	-2.98501e-10	0.000119132	-1.2426	-2.98501e-10
96351162	chr9:96351162:A:G	3.12343e-09	-2.22283e-10	-1.15966	0.000130309	-2.22283e-10	-1.15293
96351528	chr9:96351528:A:G	1.86623e-09	-1.67467	-2.98501e-10	6.16207e-05	-1.90184	-2.98501e-10
96352872	chr9:96352872:C:T	8.22974e-10	-1.66092	-0.832501	2.61676e-05	-1.90149	-0.856821
96353417	chr9:96353417:G:A	3.04924e-09	-2.22283e-10	-1.18369	0.000132393	-2.22283e-10	-1.13706
96353503	chr9:96353503:G:A	2.0706e-09	-1.57075	-2.98501e-10	6.23789e-05	-1.88961	-2.98501e-10
96355138	chr9:96355138:A:C	7.11546e-10	-1.64425	-0.994654	2.23885e-05	-1.90074	-1.01355
96355144	chr9:96355144:A:G	7.29908e-10	-1.62793	-0.985494	2.26161e-05	-1.89953	-1.00464
96355512	chr9:96355512:T:C	2.9842e-09	-2.22283e-10	-1.20526	0.000123077	-2.22283e-10	-1.21003
96355520	chr9:96355520:C:T	1.59519e-08	-2.22283e-10	0.470991	0.000686192	-2.22283e-10	0.508322
96356163	chr9:96356163:G:A	0.107991	17.4781	-1.27913	1.80118e-05	-1.85371	-1.2781
96356509	chr9:96356509:C:T	2.38802e-09	-0.521931	-0.906193	2.41865e-05	-1.84823	-0.988811
96356752	chr9:96356752:G:A	4.19302e-09	-2.22283e-10	-0.865165	0.000189236	-2.22283e-10	-0.779841
96356907	chr9:96356907:C:T	1.83929e-09	-1.68921	-2.98501e-10	6.16256e-05	-1.90176	-2.98501e-10
96357039	chr9:96357039:G:A	2.00274e-09	-1.60407	-2.98501e-10	6.22717e-05	-1.89133	-2.98501e-10
96357119	chr9:96357119:G:A	1.82407e-09	-1.69751	-2.98501e-10	6.16424e-05	-1.90149	-2.98501e-10
96357127	chr9:96357127:G:A	3.19909e-09	-2.22283e-10	-1.13572	0.000140613	-2.22283e-10	-1.07682
96357567	chr9:96357567:T:A	3.08831e-09	-2.22283e-10	-1.17096	0.000125072	-2.22283e-10	-1.19395
96357664	chr9:96357664:A:G	4.6359e-10	-1.80418	-1.26317	1.77612e-05	-1.87074	-1.27508
96357834	chr9:96357834:T:C	3.10827e-09	-2.22283e-10	-1.16452	0.000129657	-2.22283e-10	-1.15794
96358233	chr9:96358233:A:G	7.99774e-10	-1.63975	-0.88226	2.4982e-05	-1.90028	-0.9044
96358241	chr9:96358241:T:C	4.31726e-09	0.35798	-1.19395	2.11453e-05	-1.72387	-1.24755
96358640	chr9:96358640:A:C	1.86195e-09	-1.67696	-2.98501e-10	6.16194e-05	-1.90186	-2.98501e-10
96359121	chr9:96359121:G:A	2.90948e-09	-2.22283e-10	-1.23061	0.000125253	-2.22283e-10	-1.1925
96359830	chr9:96359830:T:G	1.79191e-09	-1.71531	-2.98501e-10	6.17153e-05	-1.9003	-2.98501e-10
96359906	chr9:96359906:T:C	3.03516e-09	-2.22283e-10	-1.18832	0.000132254	-2.22283e-10	-1.13811
96360378	chr9:96360378:C:T	1.56561e-09	-1.85031	-2.98501e-10	8.23414e-05	-1.61196	-2.98501e-10
96360435	chr9:96360435:A:T	3.59006e-09	-2.22283e-10	-1.02042	0.000162276	-2.22283e-10	-0.933535
96360552	chr9:96360552:C:T	3.44626e-09	-2.22283e-10	-1.0613	0.000144157	-2.22283e-10	-1.05193
96360945	chr9:96360945:G:T	2.03162e-09	-1.58976	-2.98501e-10	6.20904e-05	-1.89425	-2.98501e-10
96360949	chr9:96360949:G:T	2.49569e-08	-2.22283e-10	0.918563	0.00107884	-2.22283e-10	0.96081
96361577	chr9:96361577:T:C	2.63495e-07	3.27545	-2.98501e-10	0.000273229	-0.412527	-2.98501e-10
96361984	chr9:96361984:G:A	3.08825e-09	-2.22283e-10	-1.17098	0.00012851	-2.22283e-10	-1.16683
96362203	chr9:96362203:G:A	3.34376e-09	-2.22283e-10	-1.09149	0.000139757	-2.22283e-10	-1.08293
96362223	chr9:96362223:T:C	1.83966e-09	-1.68901	-2.98501e-10	6.16247e-05	-1.90177	-2.98501e-10
96362504	chr9:96362504:T:C	1.86679e-09	-1.67437	-2.98501e-10	6.16209e-05	-1.90184	-2.98501e-10
96362843	chr9:96362843:TTC:T	3.11798e-09	-2.22283e-10	-1.1614	0.000136001	-2.22283e-10	-1.11018
96362876	chr9:96362876:T:G	3.14899e-09	-2.22283e-10	-1.1515	0.000131094	-2.22283e-10	-1.14692
96362927	chr9:96362927:C:A	1.85047e-09	-1.68315	-2.98501e-10	6.16198e-05	-1.90185	-2.98501e-10
96363031	chr9:96363031:T:C	1.84503e-09	-1.68609	-2.98501e-10	6.16217e-05	-1.90182	-2.98501e-10
96363053	chr9:96363053:G:A	1.9493e-09	-1.63111	-2.98501e-10	6.50836e-05	-1.84716	-2.98501e-10
96363126	chr9:96363126:C:T	1.66719e-09	-1.78745	-2.98501e-10	9.17837e-05	-1.5034	-2.98501e-10
96363127	chr9:96363127:G:A	1.63252e-07	3.68	-0.883292	4.43037e-05	-1.64575	-0.586019
96363232	chr9:96363232:C:T	1.82653e-09	-1.69617	-2.98501e-10	6.16385e-05	-1.90155	-2.98501e-10
96363619	chr9:96363619:G:A	1.87584e-09	-1.66953	-2.98501e-10	6.1627e-05	-1.90174	-2.98501e-10
96363697	chr9:96363697:A:G	3.10681e-09	-2.22283e-10	-1.16499	0.000120562	-2.22283e-10	-1.23068
96364322	chr9:96364322:G:A	3.23272e-09	-2.22283e-10	-1.12526	0.000134981	-2.22283e-10	-1.1177
96364781	chr9:96364781:G:A	3.15541e-08	2.19874	-1.04562	0.000106213	-0.483244	-0.874143
96364815	chr9:96364815:G:A	1.64808e-09	-1.79898	-2.98501e-10	6.29094e-05	-1.88114	-2.98501e-10
96365568	chr9:96365568:G:A	2.77182e-09	-2.22283e-10	-1.27908	0.000114847	-2.22283e-10	-1.27923
96365926	chr9:96365926:TTATAA:T	1.0083e-09	-1.84987	-0.440457	5.34256e-05	-1.70551	-0.339035
96365984	chr9:96365984:G:A	3.11845e-09	-2.22283e-10	-1.16125	0.000130224	-2.22283e-10	-1.15358
96366897	chr9:96366897:G:A	1.75172e-09	-1.73799	-2.98501e-10	6.18294e-05	-1.89846	-2.98501e-10
96367330	chr9:96367330:T:G	2.77214e-09	-2.22283e-10	-1.27897	0.000114847	-2.22283e-10	-1.27924
96367370	chr9:96367370:A:G	9.19286e-09	-0.0801602	-2.98501e-10	0.000185693	-0.798739	-2.98501e-10
96367925	chr9:96367925:G:A	1.80112e-09	-1.71018	-2.98501e-10	6.16514e-05	-1.90134	-2.98501e-10
96367989	chr9:96367989:G:A	1.82768e-09	-1.69554	-2.98501e-10	6.16216e-05	-1.90182	-2.98501e-10
96368234	chr9:96368234:A:G	1.81858e-09	-1.70053	-2.98501e-10	6.16279e-05	-1.90172	-2.98501e-10
96368387	chr9:96368387:TAAAC:T	1.87671e-09	-1.66907	-2.98501e-10	6.16477e-05	-1.9014	-2.98501e-10
96368857	chr9:96368857:T:C	1.05573e-07	1.84243	0.518385	0.000354142	-1.03583	0.882693
96368896	chr9:96368896:C:G	1.91224e-09	-1.65031	-2.98501e-10	6.17326e-05	-1.90002	-2.98501e-10
96369011	chr9:96369011:C:T	1.7832e-09	-1.72018	-2.98501e-10	6.16894e-05	-1.90072	-2.98501e-10
96370093	chr9:96370093:C:T	8.40419e-08	1.78252	0.35021	0.000435664	-0.75194	0.805975
96371025	chr9:96371025:AC:A	1.85184e-09	-1.68241	-2.98501e-10	6.16224e-05	-1.90181	-2.98501e-10
96371031	chr9:96371031:T:C	8.06443e-08	1.91061	0.180848	0.000252216	-1.00126	0.508713
96371094	chr9:96371094:G:A	1.39156e-08	-2.22283e-10	0.334421	0.000595911	-2.22283e-10	0.367255
96371153	chr9:96371153:A:C	6.57064e-07	4.18919	-2.98501e-10	0.000836463	0.706346	-2.98501e-10
96371580	chr9:96371580:T:C	2.92161e-09	-2.22283e-10	-1.22645	0.000121323	-2.22283e-10	-1.22438
96371805	chr9:96371805:C:A	1.11973e-07	2.41967	-2.98501e-10	0.000154057	-0.985515	-2.98501e-10
96371888	chr9:96371888:G:A	1.88441e-09	-1.66497	-2.98501e-10	6.16589e-05	-1.90122	-2.98501e-10
96372022	chr9:96372022:A:G	7.15415e-10	-1.67388	-0.9596	2.30582e-05	-1.90161	-0.98321
96372127	chr9:96372127:A:G	1.86201e-09	-1.67693	-2.98501e-10	6.16297e-05	-1.90169	-2.98501e-10
96372163	chr9:96372163:T:C	1.83005e-09	-1.69424	-2.98501e-10	6.16206e-05	-1.90184	-2.98501e-10
96372429	chr9:96372429:T:TA	1.82366e-09	-1.69774	-2.98501e-10	6.1624e-05	-1.90178	-2.98501e-10
96372921	chr9:96372921:A:C	1.85028e-09	-1.68325	-2.98501e-10	6.16208e-05	-1.90184	-2.98501e-10
96372962	chr9:96372962:T:C	7.09016e-10	-1.68818	-0.95428	2.31687e-05	-1.90187	-0.978164
96372980	chr9:96372980:A:G	1.63006e-08	-2.22283e-10	0.492612	0.00071983	-2.22283e-10	0.556178
96373029	chr9:96373029:G:A	6.81334e-10	-1.71144	-0.97085	2.2822e-05	-1.90118	-0.993936
96373089	chr9:96373089:T:G	7.1923e-10	-1.67198	-0.956184	2.31344e-05	-1.90156	-0.979955
96373241	chr9:96373241:C:T	8.72753e-08	2.38775	-0.217268	0.000227686	-0.364106	-0.230761
96373284	chr9:96373284:C:T	2.77855e-09	-2.22283e-10	-1.27666	0.000114851	-2.22283e-10	-1.2792
96373317	chr9:96373317:C:T	2.78996e-08	-2.22283e-10	1.03002	0.00117152	-2.22283e-10	1.04322
96373456	chr9:96373456:G:A	1.14576e-07	1.96773	0.474922	0.000358706	-0.975122	0.834788
96374630	chr9:96374630:G:C	6.80945e-10	-1.71809	-0.964772	2.29641e-05	-1.90071	-0.988192
96375135	chr9:96375135:G:C	1.80705e-09	-1.70689	-2.98501e-10	6.16449e-05	-1.90145	-2.98501e-10
96375533	chr9:96375533:A:T	5.88202e-05	8.793	-0.109348	0.000206807	-0.569554	-0.121494
96375755	chr9:96375755:C:T	1.98659e-09	-1.61216	-2.98501e-10	0.000117374	-1.25747	-2.98501e-10
96375986	chr9:96375986:C:T	8.03135e-09	-2.22283e-10	-0.215235	0.000491693	-2.22283e-10	0.175019
96376018	chr9:96376018:G:A	6.8177e-05	8.70391	0.127361	0.000253235	-0.602613	0.114093
96377174	chr9:96377174:C:T	1.77919e-09	-1.72243	-2.98501e-10	6.17047e-05	-1.90048	-2.98501e-10
96377625	chr9:96377625:C:T	1.00594e-08	-2.22283e-10	0.00992563	0.000617954	-2.22283e-10	0.403578
96377773	chr9:96377773:A:C	3.098e-09	-2.22283e-10	-1.16783	0.000135697	-2.22283e-10	-1.11241
96377884	chr9:96377884:T:G	1.7675e-09	-1.72902	-2.98501e-10	6.17442e-05	-1.89984	-2.98501e-10
96378188	chr9:96378188:C:A	2.8566e-09	-2.22283e-10	-1.24895	0.000118604	-2.22283e-10	-1.24704
96378469	chr9:96378469:T:C	1.84652e-09	-1.68528	-2.98501e-10	6.16201e-05	-1.90185	-2.98501e-10
96378637	chr9:96378637:A:G	7.02236e-10	-1.69078	-0.961295	2.30148e-05	-1.90186	-0.984834
96379107	chr9:96379107:G:A	3.18965e-09	-2.22283e-10	-1.13868	0.000139303	-2.22283e-10	-1.08619
96379289	chr9:96379289:AGAGT:A	0.00034131	11.6833	-1.24133	2.33265e-05	-1.6367	-1.23655
96380187	chr9:96380187:G:A	2.83812e-09	-2.22283e-10	-1.25544	0.000120628	-2.22283e-10	-1.23012
96380188	chr9:96380188:C:T	0.0001043	9.41248	-0.156043	0.00025136	-0.328288	-0.167662
96380193	chr9:96380193:G:A	1.82235e-09	-1.69846	-2.98501e-10	6.16249e-05	-1.90177	-2.98501e-10
96380743	chr9:96380743:G:A	2.79342e-09	-2.22283e-10	-1.27132	0.000115669	-2.22283e-10	-1.27211
96380774	chr9:96380774:T:C	3.88285e-09	-2.22283e-10	-0.942017	0.000165385	-2.22283e-10	-0.914558
96380890	chr9:96380890:T:C	4.83031e-10	-1.75612	-1.27014	1.73116e-05	-1.89282	-1.27864
96381002	chr9:96381002:G:A	2.854e-09	-2.22283e-10	-1.24987	0.000121984	-2.22283e-10	-1.21895
96381494	chr9:96381494:T:C	7.08927e-10	-1.68256	-0.96003	2.30438e-05	-1.90182	-0.983615
96381696	chr9:96381696:T:C	2.85874e-09	-2.22283e-10	-1.2482	0.000118693	-2.22283e-10	-1.24629
96382204	chr9:96382204:A:G	2.1976e-09	-1.51122	-2.98501e-10	6.48773e-05	-1.85034	-2.98501e-10
96382609	chr9:96382609:C:A	2.87495e-09	-2.22283e-10	-1.24255	0.000122803	-2.22283e-10	-1.21225
96382631	chr9:96382631:G:A	1.0545e-07	2.03854	0.321111	0.000316475	-0.935842	0.670249
96382636	chr9:96382636:T:C	1.82346e-09	-1.69785	-2.98501e-10	6.16245e-05	-1.90178	-2.98501e-10
96383199	chr9:96383199:A:G	6.90915e-10	-1.71071	-0.95762	2.31113e-05	-1.90127	-0.98124
96383930	chr9:96383930:TG:T	2.80492e-09	-2.22283e-10	-1.26721	0.000116541	-2.22283e-10	-1.26459
96383995	chr9:96383995:G:A	3.47764e-08	1.86097	-0.61062	0.000126654	-0.72416	-0.45722
96384397	chr9:96384397:T:C	2.80495e-09	-2.22283e-10	-1.2672	0.000116542	-2.22283e-10	-1.26459
96384469	chr9:96384469:T:C	6.60844e-08	1.95006	-0.0577178	0.000199404	-0.976856	0.249353
96384956	chr9:96384956:A:T	3.5336e-09	-2.22283e-10	-1.03627	0.000144684	-2.22283e-10	-1.04828
96385033	chr9:96385033:T:C	2.9536e-09	-2.22283e-10	-1.21556	0.000127808	-2.22283e-10	-1.17231
96385717	chr9:96385717:T:C	6.85127e-09	-2.22283e-10	-0.374153	0.000401319	-2.22283e-10	-0.0280795
96385870	chr9:96385870:A:G	1.65207e-08	1.62838	-1.12235	5.86233e-05	-0.854673	-1.09703
96386367	chr9:96386367:T:C	1.50756e-09	-1.88809	-2.98501e-10	6.32084e-05	-1.8764	-2.98501e-10
96386737	chr9:96386737:C:G	3.07105e-09	-2.22283e-10	-1.17657	0.000128406	-2.22283e-10	-1.16764
96387907	chr9:96387907:G:C	1.77193e-09	-1.72652	-2.98501e-10	6.1729e-05	-1.90008	-2.98501e-10
96388300	chr9:96388300:G:T	1.76245e-09	-1.73188	-2.98501e-10	6.17652e-05	-1.8995	-2.98501e-10
96388476	chr9:96388476:A:C	6.5315e-10	-1.73947	-0.985062	2.25743e-05	-1.89843	-1.0076
96388497	chr9:96388497:A:G	8.66425e-08	1.92068	0.242527	0.00040908	-0.700769	0.691844
96388748	chr9:96388748:G:A	1.73986e-09	-1.74478	-2.98501e-10	6.18773e-05	-1.89768	-2.98501e-10
96389659	chr9:96389659:T:C	6.96547e-10	-1.67676	-0.983442	2.25324e-05	-1.90184	-1.00604
96390058	chr9:96390058:G:A	1.77801e-09	-1.72309	-2.98501e-10	6.17116e-05	-1.90036	-2.98501e-10
96390378	chr9:96390378:C:T	9.68402e-10	-1.62485	-0.705843	2.9838e-05	-1.8894	-0.737654
96390405	chr9:96390405:G:C	3.41209e-09	-2.22283e-10	-1.07126	0.00014449	-2.22283e-10	-1.04963
96390468	chr9:96390468:T:TA	3.79522e-09	-2.22283e-10	-0.964845	0.000159339	-2.22283e-10	-0.951803
96390613	chr9:96390613:G:A	1.77856e-09	-1.72278	-2.98501e-10	6.1707e-05	-1.90044	-2.98501e-10
96390638	chr9:96390638:G:C	5.48067e-10	-1.76817	-1.13177	2.13428e-05	-1.89051	-1.07161
96390653	chr9:96390653:G:T	2.8712e-09	-1.24386	-2.98501e-10	0.000125014	-1.19441	-2.98501e-10
96391116	chr9:96391116:A:C	5.33296e-10	-1.77728	-1.14999	2.09442e-05	-1.88771	-1.09327
96391203	chr9:96391203:C:T	3.29037e-09	-2.22283e-10	-1.10759	0.000145836	-2.22283e-10	-1.04035
96391277	chr9:96391277:A:C	1.1951e-08	-2.22283e-10	0.18223	0.000761238	-2.22283e-10	0.61211
96391557	chr9:96391557:A:G	3.34419e-09	-2.22283e-10	-1.09136	0.000138931	-2.22283e-10	-1.08886
96391588	chr9:96391588:G:A	3.29744e-09	-2.22283e-10	-1.10544	0.000146236	-2.22283e-10	-1.03762
96391955	chr9:96391955:T:C	7.55833e-09	-2.22283e-10	-0.275936	0.000460468	-2.22283e-10	0.109407
96392089	chr9:96392089:A:G	1.35772e-07	1.76767	0.844726	0.000506284	-1.08488	1.28914
96392243	chr9:96392243:C:T	5.50843e-10	-1.73559	-1.15931	1.91011e-05	-1.89899	-1.1741
96392810	chr9:96392810:C:T	1.69638e-09	-1.77009	-2.98501e-10	6.22203e-05	-1.89216	-2.98501e-10
96392823	chr9:96392823:G:A	3.09524e-08	1.81125	-0.677384	0.000115012	-0.748909	-0.528889
96393116	chr9:96393116:G:A	2.54231e-07	3.23966	-2.98501e-10	0.000279813	-0.388714	-2.98501e-10
96393746	chr9:96393746:G:A	2.55078e-07	1.85809	1.38489	0.00155036	-0.698244	2.02165
96393788	chr9:96393788:G:A	1.76134e-09	-1.73251	-2.98501e-10	6.17627e-05	-1.89954	-2.98501e-10
96393888	chr9:96393888:G:T	3.7725e-09	-2.22283e-10	-0.970848	0.000170813	-2.22283e-10	-0.882264
96394298	chr9:96394298:C:T	1.89071e-08	0.640952	-2.98501e-10	0.000101049	-1.40723	-2.98501e-10
96394703	chr9:96394703:TA:T	4.0617e-09	-2.22283e-10	-0.896986	0.000170132	-2.22283e-10	-0.886261
96395429	chr9:96395429:C:T	3.74956e-09	-2.22283e-10	-0.976948	0.000168279	-2.22283e-10	-0.897213
96396732	chr9:96396732:A:G	5.55764e-10	-1.74387	-1.14212	1.93803e-05	-1.90085	-1.15772
96396988	chr9:96396988:T:C	6.00727e-10	-1.7045	-1.1037	2.00753e-05	-1.90158	-1.12177
96397629	chr9:96397629:A:C	3.29681e-09	-2.22283e-10	-1.10563	0.000146204	-2.22283e-10	-1.03783
96397820	chr9:96397820:G:A	0.000764836	7.84177	3.40706	0.00551969	-0.927762	3.521
96397949	chr9:96397949:GCGTGGTGGCACA:ACGTGGTGGCACA	1.04574e-08	-2.22283e-10	0.0487184	0.000447425	-2.22283e-10	0.0806721
96398987	chr9:96398987:A:C	5.84228e-10	-1.73125	-1.1048	2.00955e-05	-1.89953	-1.12281
96399011	chr9:96399011:G:C	2.85278e-09	-2.22283e-10	-1.25029	0.000119108	-2.22283e-10	-1.24281
96399019	chr9:96399019:T:C	3.13506e-09	-2.22283e-10	-1.15594	0.000130549	-2.22283e-10	-1.15109
96399230	chr9:96399230:C:G	1.41014e-07	1.8554	0.794878	0.000500253	-1.04326	1.23554
96399338	chr9:96399338:G:C	5.83787e-10	-1.73411	-1.1027	2.01424e-05	-1.89918	-1.12082
96399672	chr9:96399672:G:T	1.01217e-08	-2.22283e-10	0.0160967	0.000432978	-2.22283e-10	0.0478513
96400098	chr9:96400098:T:A	6.11269e-10	-1.71848	-1.07233	2.06989e-05	-1.90077	-1.09199
96400136	chr9:96400136:G:T	1.00593e-08	-2.22283e-10	0.00991082	0.000430058	-2.22283e-10	0.0410835
96400556	chr9:96400556:A:C	6.15048e-10	-1.86682	-0.917824	2.88638e-05	-1.82334	-0.836906
96400563	chr9:96400563:C:T	3.35498e-09	-2.22283e-10	-1.08814	0.000149236	-2.22283e-10	-1.01731
96400955	chr9:96400955:A:G	6.02413e-10	-1.71034	-1.09506	2.02426e-05	-1.90147	-1.11358
96401691	chr9:96401691:A:G	1.98059e-09	-1.61519	-2.98501e-10	6.1754e-05	-1.89968	-2.98501e-10
96402232	chr9:96402232:G:A	3.21808e-09	-2.22283e-10	-1.1298	0.000142079	-2.22283e-10	-1.06646
96402234	chr9:96402234:A:G	4.3612e-07	2.61851	1.16082	0.00146317	-0.372447	1.63797
96402392	chr9:96402392:G:C	0.00962115	15.0528	-1.2719	4.62715e-05	-0.91493	-1.27338
96402451	chr9:96402451:T:C	2.16807e-07	-2.22283e-10	3.08042	0.0110692	-2.22283e-10	3.28908
96403126	chr9:96403126:T:C	6.49606e-10	-1.68514	-1.04483	2.12265e-05	-1.90185	-1.06574
96403288	chr9:96403288:G:A	4.60037e-10	-1.85423	-1.2208	1.86648e-05	-1.86715	-1.22905
96403294	chr9:96403294:T:C	3.01166e-09	-1.19609	-2.98501e-10	7.41833e-05	-1.7163	-2.98501e-10
96403640	chr9:96403640:G:C	2.84456e-09	-2.22283e-10	-1.25318	0.000118136	-2.22283e-10	-1.251
96403673	chr9:96403673:C:A	1.78495e-09	-1.71919	-2.98501e-10	6.16856e-05	-1.90079	-2.98501e-10
96403714	chr9:96403714:GA:G	3.08796e-09	-2.22283e-10	-1.17108	0.000128778	-2.22283e-10	-1.16475
96403992	chr9:96403992:G:A	0.00053254	11.8173	-0.930484	3.32276e-05	-1.62669	-0.892765
96404187	chr9:96404187:G:A	4.57451e-07	2.43986	1.38722	0.00316603	0.00826304	2.02914
96404450	chr9:96404450:G:A	2.77929e-09	-2.22283e-10	-1.27639	0.000114855	-2.22283e-10	-1.27917
96404549	chr9:96404549:C:T	1.79187e-09	-1.71533	-2.98501e-10	6.16969e-05	-1.9006	-2.98501e-10
96404914	chr9:96404914:C:CA	1.01131e-08	-2.22283e-10	0.0152464	0.00043259	-2.22283e-10	0.0469542
96405000	chr9:96405000:G:C	1.36999e-08	0.318798	-2.98501e-10	0.00032424	-0.241352	-2.98501e-10
96405191	chr9:96405191:G:A	7.16757e-09	-2.22283e-10	-0.32902	0.000305536	-2.22283e-10	-0.30077
96405637	chr9:96405637:A:G	5.00407e-07	2.5924	1.32443	0.00186547	-0.316395	1.82483
96405700	chr9:96405700:G:A	4.65458e-10	-1.78489	-1.27843	1.74111e-05	-1.88649	-1.27923
96407321	chr9:96407321:G:A	1.78268e-09	-1.72047	-2.98501e-10	6.16917e-05	-1.90069	-2.98501e-10
96407848	chr9:96407848:C:T	1.77984e-09	-1.72207	-2.98501e-10	6.17007e-05	-1.90054	-2.98501e-10
96408230	chr9:96408230:T:C	1.77527e-09	-1.72463	-2.98501e-10	6.18173e-05	-1.89865	-2.98501e-10
96408305	chr9:96408305:C:T	1.79331e-09	-1.71453	-2.98501e-10	6.16656e-05	-1.90111	-2.98501e-10
96408619	chr9:96408619:G:A	7.44084e-08	2.53026	-0.519279	0.000306991	0.0557969	-0.351815
96409099	chr9:96409099:G:C	5.42654e-08	2.72667	-1.03136	5.10589e-05	-0.958679	-1.13118
96409349	chr9:96409349:G:A	8.5121e-08	2.66145	-0.51596	0.000336899	0.144799	-0.347852
96409424	chr9:96409424:G:A	5.98808e-10	-1.70157	-1.10983	1.99594e-05	-1.90168	-1.12745
96409538	chr9:96409538:G:A	3.97399e-09	-2.22283e-10	-0.918817	0.000167919	-2.22283e-10	-0.899354
96410767	chr9:96410767:A:G	3.69936e-09	-2.22283e-10	-0.990428	0.000167079	-2.22283e-10	-0.904369
96411243	chr9:96411243:A:G	1.82349e-09	-1.69783	-2.98501e-10	6.16234e-05	-1.90179	-2.98501e-10
96411270	chr9:96411270:G:A	1.81644e-09	-1.70171	-2.98501e-10	6.16289e-05	-1.9017	-2.98501e-10
96411758	chr9:96411758:T:C	4.23465e-09	-2.22283e-10	-0.855285	0.000179968	-2.22283e-10	-0.830059
96412249	chr9:96412249:C:T	5.75515e-07	2.52935	1.52733	0.00396081	0.0766794	2.18469
96412681	chr9:96412681:TTTTTCTTTTTC:T	1.59548e-09	-1.83141	-2.98501e-10	6.17824e-05	-1.89922	-2.98501e-10
96413063	chr9:96413063:G:T	1.48702e-09	-1.90181	-2.98501e-10	7.31591e-05	-1.7302	-2.98501e-10
96413174	chr9:96413174:T:C	3.66992e-07	2.44502	1.16173	0.00135676	-0.451531	1.64155
96413194	chr9:96413194:T:A	3.48829e-09	-2.22283e-10	-1.04917	0.000154261	-2.22283e-10	-0.984189
96413291	chr9:96413291:C:T	1.76255e-09	-1.73182	-2.98501e-10	6.17609e-05	-1.89957	-2.98501e-10
96413856	chr9:96413856:A:C	3.64703e-09	-1.00467	-2.98501e-10	6.92086e-05	-1.78571	-2.98501e-10
96414110	chr9:96414110:C:T	5.1049e-10	-1.75229	-1.21868	1.91103e-05	-1.89458	-1.17803
96414536	chr9:96414536:T:G	5.24702e-10	-1.74513	-1.19839	1.95832e-05	-1.89595	-1.15221
96414894	chr9:96414894:T:A	3.23033e-09	-2.22283e-10	-1.126	0.000142717	-2.22283e-10	-1.06197
96415737	chr9:96415737:G:C	7.53874e-09	-2.22283e-10	-0.278531	0.000460314	-2.22283e-10	0.109073
96415854	chr9:96415854:G:A	1.54881e-09	-1.8611	-2.98501e-10	0.000182637	-0.815334	-2.98501e-10
96416090	chr9:96416090:T:G	1.55299e-09	-1.85841	-2.98501e-10	6.38382e-05	-1.86648	-2.98501e-10
96416091	chr9:96416091:T:G	8.13882e-10	-1.45885	-1.04568	2.38073e-05	-1.87208	-0.980763
96416094	chr9:96416094:T:G	3.08106e-09	-2.22283e-10	-1.17331	0.00012962	-2.22283e-10	-1.15823
96416496	chr9:96416496:T:G	2.77898e-09	-2.22283e-10	-1.2765	0.000114855	-2.22283e-10	-1.27916
96416497	chr9:96416497:A:G	5.96841e-10	-1.70507	-1.10962	1.99657e-05	-1.90156	-1.12726
96416502	chr9:96416502:A:G	7.54469e-07	2.80423	1.5232	0.00435498	0.180843	2.1754
96417371	chr9:96417371:C:T	1.84654e-09	-1.68528	-2.98501e-10	6.16207e-05	-1.90184	-2.98501e-10
96417961	chr9:96417961:G:A	1.75233e-09	-1.73764	-2.98501e-10	6.18075e-05	-1.89881	-2.98501e-10
96418628	chr9:96418628:C:G	4.9441e-10	-1.78411	-1.21887	1.92861e-05	-1.88521	-1.17824
96419404	chr9:96419404:G:A	9.61013e-09	-2.22283e-10	-0.0357693	0.000410708	-2.22283e-10	-0.00495295
96419694	chr9:96419694:CAAAT:C	3.10731e-09	-2.22283e-10	-1.16483	0.000127648	-2.22283e-10	-1.17356
96419763	chr9:96419763:CAAT:C	2.8499e-09	-2.22283e-10	-1.2513	0.000121521	-2.22283e-10	-1.22275
96420360	chr9:96420360:C:T	3.40352e-09	-2.22283e-10	-1.07378	0.000150743	-2.22283e-10	-1.00726
96420387	chr9:96420387:A:G	4.78392e-09	-2.22283e-10	-0.733326	0.000192181	-2.22283e-10	-0.764399
96420607	chr9:96420607:G:A	3.52359e-09	-2.22283e-10	-1.03911	0.000147209	-2.22283e-10	-1.03099
96420713	chr9:96420713:ATTC:A	5.81146e-07	2.4308	1.63562	0.0043989	0.06025	2.30602
96421169	chr9:96421169:G:A	1.87794e-09	-1.66841	-2.98501e-10	6.16509e-05	-1.90135	-2.98501e-10
96421317	chr9:96421317:A:G	3.9051e-09	-2.22283e-10	-0.936304	0.000157906	-2.22283e-10	-0.960839
96421742	chr9:96421742:C:T	4.04504e-09	-2.22283e-10	-0.901094	0.000180781	-2.22283e-10	-0.825549
96421761	chr9:96421761:G:A	1.93893e-09	-1.63645	-2.98501e-10	6.1808e-05	-1.8988	-2.98501e-10
96421796	chr9:96421796:T:A	5.77149e-09	-2.22283e-10	-0.545656	0.000299531	-2.22283e-10	-0.32062
96422235	chr9:96422235:G:A	7.66136e-09	-2.22283e-10	-0.262397	0.00046936	-2.22283e-10	0.128533
96422479	chr9:96422479:AATT:A	4.61364e-09	-2.22283e-10	-0.769569	0.000185196	-2.22283e-10	-0.801421
96422542	chr9:96422542:A:G	9.17872e-09	-2.22283e-10	-0.0816989	0.000391979	-2.22283e-10	-0.0516279
96422610	chr9:96422610:A:G	4.2544e-09	-2.22283e-10	-0.850632	0.000193997	-2.22283e-10	-0.754993
96423399	chr9:96423399:A:AT	3.22988e-09	-2.22283e-10	-1.12614	0.000142693	-2.22283e-10	-1.06214
96423580	chr9:96423580:A:G	2.82213e-09	-2.22283e-10	-1.2611	0.000117544	-2.22283e-10	-1.25602
96424013	chr9:96424013:T:C	3.15566e-09	-2.22283e-10	-1.14939	0.000131442	-2.22283e-10	-1.14427
96424265	chr9:96424265:G:C	3.22941e-09	-2.22283e-10	-1.12629	0.000142669	-2.22283e-10	-1.06231
96424869	chr9:96424869:A:G	3.75966e-09	-2.22283e-10	-0.974258	0.000168792	-2.22283e-10	-0.894167
96425121	chr9:96425121:A:G	2.88724e-07	2.31373	1.05316	0.00184066	-0.0460973	1.54114
96425244	chr9:96425244:G:A	2.87605e-09	-2.22283e-10	-1.24217	0.000117408	-2.22283e-10	-1.25718
96425644	chr9:96425644:G:A	3.36171e-08	1.21645	-2.98501e-10	0.000183998	-0.80791	-2.98501e-10
96425966	chr9:96425966:A:G	3.98383e-07	2.51071	1.17811	0.00156504	-0.331026	1.66385
96425998	chr9:96425998:ATC:A	3.28311e-09	-2.22283e-10	-1.1098	0.000145492	-2.22283e-10	-1.04272
96426065	chr9:96426065:C:A	7.29897e-07	2.5885	1.70582	0.00530664	0.168681	2.3852
96426616	chr9:96426616:A:G	3.2472e-09	-2.22283e-10	-1.12079	0.000143609	-2.22283e-10	-1.05574
96426688	chr9:96426688:C:G	7.86087e-07	2.50827	1.86021	0.00593606	0.112656	2.55331
96426973	chr9:96426973:A:G	6.37311e-07	2.47478	1.68389	0.00480047	0.0926879	2.36094
96427449	chr9:96427449:G:A	2.78466e-09	-2.22283e-10	-1.27446	0.000115424	-2.22283e-10	-1.27422
96427508	chr9:96427508:G:A	3.6706e-09	-2.22283e-10	-0.998233	0.000164497	-2.22283e-10	-0.919945
96427509	chr9:96427509:A:G	5.39208e-07	2.44597	1.54554	0.00403666	0.0729741	2.20736
96427671	chr9:96427671:C:T	6.32971e-07	2.52867	1.62317	0.00465173	0.128469	2.29369
96427976	chr9:96427976:T:C	2.86145e-09	-2.22283e-10	-1.24726	0.000119339	-2.22283e-10	-1.24087
96428357	chr9:96428357:A:G	3.87867e-08	1.86505	-0.505562	7.60378e-05	-1.17529	-0.516312
96429387	chr9:96429387:G:A	1.9591e-09	-1.6261	-2.98501e-10	6.18347e-05	-1.89837	-2.98501e-10
96429390	chr9:96429390:C:T	5.02233e-09	-2.22283e-10	-0.684692	0.000204066	-2.22283e-10	-0.704393
96429393	chr9:96429393:G:A	3.48072e-09	-2.22283e-10	-1.05135	0.000155832	-2.22283e-10	-0.974055
96429417	chr9:96429417:G:A	7.16714e-09	-2.22283e-10	-0.329081	0.000310088	-2.22283e-10	-0.285982
96429520	chr9:96429520:T:C	1.08799e-06	2.75766	1.93584	0.00482949	-0.162106	2.62177
96429766	chr9:96429766:C:G	1.06203e-08	-2.22283e-10	0.0641825	0.000668084	-2.22283e-10	0.481578
96429898	chr9:96429898:G:A	1.70055e-09	-1.76763	-2.98501e-10	6.21529e-05	-1.89324	-2.98501e-10
96430324	chr9:96430324:C:A	3.26933e-09	-2.22283e-10	-1.114	0.000144765	-2.22283e-10	-1.04772
96430575	chr9:96430575:T:C	2.73155e-09	-1.29372	-2.98501e-10	8.10212e-05	-1.62813	-2.98501e-10
96430917	chr9:96430917:T:A	4.13841e-09	-2.22283e-10	-0.878276	0.000173422	-2.22283e-10	-0.867106
96430928	chr9:96430928:G:A	5.72328e-07	2.51931	1.53182	0.00410904	0.114619	2.18349
96430988	chr9:96430988:C:T	4.06379e-09	-2.22283e-10	-0.896471	0.000170247	-2.22283e-10	-0.885583
96431087	chr9:96431087:A:G	4.06809e-09	-2.22283e-10	-0.895414	0.000170429	-2.22283e-10	-0.884519
96432865	chr9:96432865:G:A	2.94979e-09	-2.22283e-10	-1.21685	0.000123457	-2.22283e-10	-1.20695
96433117	chr9:96433117:G:A	4.06379e-09	-2.22283e-10	-0.896471	0.000170247	-2.22283e-10	-0.885583
96433134	chr9:96433134:A:C	4.06379e-09	-2.22283e-10	-0.896471	0.000170247	-2.22283e-10	-0.885583
96434520	chr9:96434520:T:C	4.04841e-09	-2.22283e-10	-0.900264	0.000169595	-2.22283e-10	-0.889423
96435145	chr9:96435145:C:T	4.06057e-09	-2.22283e-10	-0.897264	0.000170112	-2.22283e-10	-0.88638
96435528	chr9:96435528:T:G	4.10641e-09	-2.22283e-10	-0.886037	0.000172059	-2.22283e-10	-0.875001
96436047	chr9:96436047:AAAAAT:A	2.23451e-09	-1.49457	-2.98501e-10	0.00013979	-1.08269	-2.98501e-10
96436072	chr9:96436072:GAAGAGAGAGA:G	3.24274e-09	-2.22283e-10	-1.12217	0.000143315	-2.22283e-10	-1.05779
96436229	chr9:96436229:C:A	3.61241e-09	-2.22283e-10	-1.01421	0.000162589	-2.22283e-10	-0.931609
96436734	chr9:96436734:T:C	4.34114e-09	-2.22283e-10	-0.83045	0.00018203	-2.22283e-10	-0.818667
96436975	chr9:96436975:C:G	4.80912e-09	-2.22283e-10	-0.728073	0.000205961	-2.22283e-10	-0.695149
96437041	chr9:96437041:G:A	1.48883e-09	-1.9006	-2.98501e-10	7.02151e-05	-1.77127	-2.98501e-10
96437076	chr9:96437076:A:G	4.37873e-09	-2.22283e-10	-0.821829	0.000183608	-2.22283e-10	-0.810032
96438639	chr9:96438639:C:A	4.73312e-09	-2.22283e-10	-0.744003	0.000198668	-2.22283e-10	-0.731203
96438783	chr9:96438783:G:T	3.80905e-09	-2.22283e-10	-0.961207	0.000172726	-2.22283e-10	-0.87113
96438802	chr9:96438802:C:T	4.74544e-09	-2.22283e-10	-0.741402	0.000199193	-2.22283e-10	-0.728563
96438935	chr9:96438935:G:A	4.04045e-09	-2.22283e-10	-0.902231	0.000173031	-2.22283e-10	-0.869364
96438950	chr9:96438950:G:A	3.44723e-09	-2.22283e-10	-1.06102	0.000154044	-2.22283e-10	-0.985599
96439086	chr9:96439086:T:C	1.65425e-08	0.970857	-0.463512	5.36301e-05	-1.4332	-0.607528
96439657	chr9:96439657:T:C	1.39246e-07	1.96015	0.677504	0.000947952	-0.381594	1.21306
96439701	chr9:96439701:A:G	1.259e-07	1.90083	0.636062	0.000875555	-0.414053	1.16608
96439737	chr9:96439737:C:T	2.87015e-09	-2.22283e-10	-1.24422	0.000119016	-2.22283e-10	-1.24358
96439968	chr9:96439968:G:A	3.80254e-09	-2.22283e-10	-0.962917	0.00017239	-2.22283e-10	-0.873075
96440544	chr9:96440544:A:G	5.75892e-08	1.70463	0.0501216	0.000385923	-0.556254	0.489056
96440595	chr9:96440595:G:A	1.09142e-08	-2.22283e-10	0.0914786	0.000466804	-2.22283e-10	0.123072
96440982	chr9:96440982:A:G	8.24575e-09	-2.22283e-10	-0.188889	0.000510989	-2.22283e-10	0.213512
96441324	chr9:96441324:T:C	2.43908e-07	2.18646	1.01175	0.000928697	-0.630088	1.44103
96441508	chr9:96441508:G:T	1.08406e-08	-2.22283e-10	0.0847121	0.000463639	-2.22283e-10	0.11627
96441898	chr9:96441898:G:T	1.30114e-07	1.88223	0.687589	0.00091559	-0.42757	1.2243
96442186	chr9:96442186:T:C	1.13996e-07	1.90591	0.531667	0.000777486	-0.414108	1.04734
96442234	chr9:96442234:A:C	1.33645e-07	1.81408	0.782515	0.000981877	-0.468941	1.33557
96442278	chr9:96442278:A:G	3.81351e-09	-2.22283e-10	-0.960038	0.000172833	-2.22283e-10	-0.87051
96442601	chr9:96442601:C:T	4.04674e-09	-2.22283e-10	-0.900674	0.000184777	-2.22283e-10	-0.803685
96442909	chr9:96442909:G:A	3.05048e-09	-2.22283e-10	-1.18329	0.000127103	-2.22283e-10	-1.17784
96444499	chr9:96444499:C:T	2.84119e-09	-2.22283e-10	-1.25436	0.000117235	-2.22283e-10	-1.25866
96444750	chr9:96444750:T:A	4.01249e-08	1.9941	-0.60069	0.000180047	-0.382847	-0.446772
96444751	chr9:96444751:C:A	3.8664e-08	1.9577	-0.60138	0.000175873	-0.405562	-0.447512
96445258	chr9:96445258:C:T	1.7674e-07	1.99349	0.882604	0.00122149	-0.356707	1.44169
96445298	chr9:96445298:T:C	3.19739e-09	-2.22283e-10	-1.13625	0.000133046	-2.22283e-10	-1.13214
96447283	chr9:96447283:C:CAA	3.5012e-09	-1.04548	-2.98501e-10	7.39796e-05	-1.71905	-2.98501e-10
96447284	chr9:96447284:AC:A	3.97926e-08	-2.22283e-10	1.38509	0.00297495	-2.22283e-10	1.97515
96447630	chr9:96447630:T:C	1.04525e-08	-2.22283e-10	0.0482567	0.000446873	-2.22283e-10	0.0794376
96448302	chr9:96448302:G:A	6.27e-07	1.88349	2.25887	0.00287532	-0.895284	2.83637
96448588	chr9:96448588:A:T	1.18618e-08	-2.22283e-10	0.174735	0.000505991	-2.22283e-10	0.203683
96448984	chr9:96448984:C:A	4.05738e-09	-2.22283e-10	-0.898049	0.000174013	-2.22283e-10	-0.863705
96449185	chr9:96449185:A:C	3.00811e-09	-2.22283e-10	-1.19727	0.000125044	-2.22283e-10	-1.19417
96449342	chr9:96449342:G:C	2.87382e-09	-2.22283e-10	-1.24294	0.000118465	-2.22283e-10	-1.24822
96449658	chr9:96449658:A:G	3.85879e-09	-2.22283e-10	-0.948233	0.000175161	-2.22283e-10	-0.857129
96449951	chr9:96449951:G:T	1.25037e-07	1.85394	0.676075	0.000902833	-0.437698	1.2204
96450234	chr9:96450234:G:C	4.73812e-10	-1.77383	-1.27171	5.0184e-05	-0.846869	-1.26027
96450648	chr9:96450648:T:G	5.64536e-07	1.90314	2.13428	0.00279503	-0.796508	2.70927
96450709	chr9:96450709:G:A	5.25756e-09	-2.22283e-10	-0.63892	0.000250883	-2.22283e-10	-0.49785
96451404	chr9:96451404:C:G	2.8006e-09	-2.22283e-10	-1.26875	0.000116053	-2.22283e-10	-1.26879
96451617	chr9:96451617:C:T	5.72099e-09	-2.22283e-10	-0.554445	0.00024784	-2.22283e-10	-0.510052
96452134	chr9:96452134:G:C	3.11255e-09	-2.22283e-10	-1.16314	0.000129041	-2.22283e-10	-1.16271
96452822	chr9:96452822:T:C	1.51953e-06	2.13357	2.894	0.0124157	-0.282664	3.68655
96452869	chr9:96452869:C:G	1.54489e-09	-1.86363	-2.98501e-10	6.56328e-05	-1.83876	-2.98501e-10
96453220	chr9:96453220:C:T	5.3818e-09	-2.22283e-10	-0.615564	0.000225313	-2.22283e-10	-0.605345
96453326	chr9:96453326:G:A	2.80142e-09	-2.22283e-10	-1.26846	0.000115246	-2.22283e-10	-1.27577
96453438	chr9:96453438:T:TGACCTCAGGTGATCCGCCCGCCTCA	2.2178e-07	3.1031	-2.98501e-10	0.000258467	-0.46807	-2.98501e-10
96454739	chr9:96454739:C:T	1.1762e-08	0.166283	-2.98501e-10	0.000286459	-0.36524	-2.98501e-10
96454959	chr9:96454959:T:A	5.32985e-09	-2.22283e-10	-0.625264	0.000230882	-2.22283e-10	-0.580928
96455473	chr9:96455473:A:G	1.19041e-08	-2.22283e-10	0.178295	0.000507715	-2.22283e-10	0.207085
96455506	chr9:96455506:G:C	3.06241e-09	-2.22283e-10	-1.17938	0.000127327	-2.22283e-10	-1.17608
96455600	chr9:96455600:T:C	3.24857e-08	-2.22283e-10	1.18221	0.00218573	-2.22283e-10	1.66687
96456309	chr9:96456309:C:A	3.08905e-09	-2.22283e-10	-1.17072	0.000128453	-2.22283e-10	-1.16728
96456569	chr9:96456569:G:A	3.74267e-07	2.33023	1.29615	0.00245076	-0.135714	1.91703
96457133	chr9:96457133:C:T	5.21552e-09	-2.22283e-10	-0.646948	0.000289179	-2.22283e-10	-0.355791
96457497	chr9:96457497:C:T	5.48344e-07	1.85024	2.15807	0.00280028	-0.82112	2.73576
96457858	chr9:96457858:C:T	7.55328e-09	-2.22283e-10	-0.276605	0.000321143	-2.22283e-10	-0.250949
96458113	chr9:96458113:A:G	5.14915e-07	1.92095	2.02447	0.0036488	-0.429612	2.60893
96458987	chr9:96458987:AT:A	5.45774e-09	-2.22283e-10	-0.601551	0.000305397	-2.22283e-10	-0.301222
96459484	chr9:96459484:T:C	2.43298e-09	-1.3661	-0.0433651	0.000172057	-1.12546	0.250451
96460042	chr9:96460042:A:T	4.13313e-09	-2.22283e-10	-0.879552	0.00018917	-2.22283e-10	-0.780189
96460260	chr9:96460260:A:G	4.15803e-09	-2.22283e-10	-0.873546	0.000190426	-2.22283e-10	-0.773572
96460539	chr9:96460539:A:G	2.92386e-09	-2.22283e-10	-1.22568	0.000125438	-2.22283e-10	-1.19103
96461307	chr9:96461307:G:A	3.09383e-09	-2.22283e-10	-1.16918	0.000128655	-2.22283e-10	-1.1657
96461633	chr9:96461633:G:A	1.58218e-09	-1.83978	-2.98501e-10	6.43861e-05	-1.85794	-2.98501e-10
96461745	chr9:96461745:T:A	1.57094e-09	-1.84691	-2.98501e-10	6.48069e-05	-1.85142	-2.98501e-10
96461793	chr9:96461793:G:A	3.09576e-09	-2.22283e-10	-1.16855	0.000128736	-2.22283e-10	-1.16507
96462313	chr9:96462313:TG:T	2.76724e-09	-1.28074	-2.98501e-10	6.86529e-05	-1.79377	-2.98501e-10
96462680	chr9:96462680:C:G	5.17757e-10	-1.69083	-1.266	1.75522e-05	-1.89144	-1.26621
96462784	chr9:96462784:T:C	1.49974e-09	-1.8933	-2.98501e-10	7.09703e-05	-1.76058	-2.98501e-10
96462816	chr9:96462816:G:A	1.05902e-08	-2.22283e-10	0.0613417	0.000451213	-2.22283e-10	0.0891033
96463985	chr9:96463985:T:G	4.04751e-09	-2.22283e-10	-0.900486	0.000184791	-2.22283e-10	-0.80361
96464399	chr9:96464399:G:A	1.99145e-09	-1.60973	-2.98501e-10	6.16255e-05	-1.90176	-2.98501e-10
96464655	chr9:96464655:A:C	1.57007e-09	-1.84747	-2.98501e-10	6.48615e-05	-1.85058	-2.98501e-10
96464657	chr9:96464657:G:A	6.59677e-09	-2.22283e-10	-0.412007	0.000277929	-2.22283e-10	-0.39547
96465318	chr9:96465318:T:C	3.38671e-09	-2.22283e-10	-1.07873	0.000150734	-2.22283e-10	-1.00732
96465367	chr9:96465367:G:A	1.08938e-08	-2.22283e-10	0.089607	0.000464286	-2.22283e-10	0.117664
96465560	chr9:96465560:A:G	4.86527e-08	1.58612	-2.98501e-10	0.00652803	2.76102	-2.98501e-10
96466322	chr9:96466322:ATG:A	4.06464e-09	-2.22283e-10	-0.896262	0.000185665	-2.22283e-10	-0.798895
96466716	chr9:96466716:T:G	9.96948e-09	-2.22283e-10	0.000941364	0.000424484	-2.22283e-10	0.0280374
96467321	chr9:96467321:AC:A	1.05902e-08	-2.22283e-10	0.0613396	0.000451208	-2.22283e-10	0.0890925
96467549	chr9:96467549:G:A	7.70265e-09	-2.22283e-10	-0.257022	0.000325354	-2.22283e-10	-0.237924
96468084	chr9:96468084:T:C	5.77162e-08	1.88363	-0.126677	0.000115524	-1.13171	-0.141651
96468635	chr9:96468635:C:T	1.65798e-08	0.509596	-2.98501e-10	0.000374007	-0.0985608	-2.98501e-10
96468814	chr9:96468814:T:A	3.70933e-07	1.63177	1.98566	0.00207403	-0.92858	2.54299
96468875	chr9:96468875:T:G	2.78267e-09	-2.22283e-10	-1.27518	0.000115413	-2.22283e-10	-1.27432
96468906	chr9:96468906:T:G	6.33465e-09	-2.22283e-10	-0.452552	0.000266799	-2.22283e-10	-0.436342
96469543	chr9:96469543:T:C	1.59052e-09	-1.83453	-2.98501e-10	6.40969e-05	-1.86244	-2.98501e-10
96469550	chr9:96469550:T:C	5.09153e-09	-2.22283e-10	-0.671008	0.000218384	-2.22283e-10	-0.636579
96469616	chr9:96469616:G:A	2.86272e-09	-1.24681	-2.98501e-10	7.75467e-05	-1.67196	-2.98501e-10
96470436	chr9:96470436:C:G	3.13148e-09	-2.22283e-10	-1.15708	0.000130254	-2.22283e-10	-1.15335
96471125	chr9:96471125:TGTTG:T	1.1145e-08	-2.22283e-10	0.112403	0.000475403	-2.22283e-10	0.141326
96471301	chr9:96471301:C:A	2.96191e-09	-2.22283e-10	-1.21275	0.000123312	-2.22283e-10	-1.20812
96471316	chr9:96471316:C:T	2.99947e-09	-2.22283e-10	-1.20015	0.000121723	-2.22283e-10	-1.22109
96471466	chr9:96471466:T:A	1.57082e-09	-1.84699	-2.98501e-10	6.48324e-05	-1.85103	-2.98501e-10
96471551	chr9:96471551:A:G	1.55953e-09	-1.8542	-2.98501e-10	6.2065e-05	-1.89465	-2.98501e-10
96471562	chr9:96471562:C:T	1.05699e-08	-2.22283e-10	0.0594241	0.000450312	-2.22283e-10	0.0871036
96471779	chr9:96471779:C:T	1.57117e-09	-1.84677	-2.98501e-10	6.4812e-05	-1.85135	-2.98501e-10
96472275	chr9:96472275:T:G	3.15481e-07	2.30188	1.15364	0.00206261	-0.149214	1.7581
96472459	chr9:96472459:C:T	1.78062e-09	-1.72163	-2.98501e-10	7.86347e-05	-1.65802	-2.98501e-10
96472484	chr9:96472484:C:T	8.29847e-09	-0.182516	-2.98501e-10	7.37166e-05	-1.72261	-2.98501e-10
96472753	chr9:96472753:C:T	3.71164e-09	-2.22283e-10	-0.987114	0.000150099	-2.22283e-10	-1.01154
96473372	chr9:96473372:C:G	1.52766e-09	-1.87485	-2.98501e-10	6.71789e-05	-1.81548	-2.98501e-10
96473544	chr9:96473544:C:G	3.1526e-09	-2.22283e-10	-1.15036	0.000131094	-2.22283e-10	-1.14692
96474044	chr9:96474044:A:G	4.086e-08	2.00395	-0.592385	0.000184605	-0.370477	-0.434143
96474562	chr9:96474562:C:A	6.11912e-09	-2.22283e-10	-0.487168	0.000257632	-2.22283e-10	-0.471304
96475269	chr9:96475269:A:G	3.48967e-09	-2.22283e-10	-1.04878	0.000141524	-2.22283e-10	-1.07036
96475325	chr9:96475325:G:A	3.7582e-09	-2.22283e-10	-0.974645	0.00015592	-2.22283e-10	-0.973494
96475431	chr9:96475431:G:C	1.08083e-08	-2.22283e-10	0.0817317	0.000466088	-2.22283e-10	0.121539
96476091	chr9:96476091:G:C	3.38418e-09	-2.22283e-10	-1.07948	0.000150603	-2.22283e-10	-1.00819
96476166	chr9:96476166:T:C	3.12995e-09	-2.22283e-10	-1.15757	0.000130189	-2.22283e-10	-1.15385
96477559	chr9:96477559:A:C	1.36178e-06	2.04972	2.86824	0.00679862	-0.704098	3.50574
96477628	chr9:96477628:AATTT:A	2.8688e-09	-2.22283e-10	-1.24469	0.000119081	-2.22283e-10	-1.24303
96477770	chr9:96477770:T:C	3.46619e-09	-2.22283e-10	-1.05553	0.00014062	-2.22283e-10	-1.07678
96477931	chr9:96477931:A:G	4.04586e-09	-2.22283e-10	-0.900892	0.000184706	-2.22283e-10	-0.804068
96478051	chr9:96478051:T:C	1.59313e-09	-1.83289	-2.98501e-10	6.40171e-05	-1.86369	-2.98501e-10
96478210	chr9:96478210:G:C	9.72456e-09	-2.22283e-10	-0.0239324	0.000413889	-2.22283e-10	0.00276147
96478211	chr9:96478211:C:T	9.6675e-09	-2.22283e-10	-0.0298174	0.000411418	-2.22283e-10	-0.00322774
96478218	chr9:96478218:C:T	3.04047e-09	-2.22283e-10	-1.18658	0.000126416	-2.22283e-10	-1.18326
96478556	chr9:96478556:C:T	1.57072e-09	-1.84705	-2.98501e-10	6.47938e-05	-1.85163	-2.98501e-10
96479412	chr9:96479412:AT:A	3.03682e-09	-2.22283e-10	-1.18778	0.000140176	-2.22283e-10	-1.07994
96479565	chr9:96479565:A:G	3.99056e-09	-2.22283e-10	-0.914654	0.000181866	-2.22283e-10	-0.819565
96480137	chr9:96480137:C:T	3.39335e-09	-2.22283e-10	-1.07677	0.000149458	-2.22283e-10	-1.01582
96480626	chr9:96480626:C:T	2.8022e-09	-2.22283e-10	-1.26818	0.000116327	-2.22283e-10	-1.26643
96481282	chr9:96481282:C:T	8.63248e-09	-2.22283e-10	-0.143055	0.00036699	-2.22283e-10	-0.117503
96481388	chr9:96481388:G:A	1.01094e-08	-2.22283e-10	0.0148748	0.000430544	-2.22283e-10	0.0422122
96482299	chr9:96482299:C:A	4.30162e-08	2.11085	-0.647856	0.000185968	-0.30054	-0.496723
96482828	chr9:96482828:TTGTTTC:T	9.79458e-09	-2.22283e-10	-0.0167572	0.000416936	-2.22283e-10	0.0100973
96483205	chr9:96483205:CTCTGTGG:C	3.1893e-07	2.28484	1.18155	0.00210334	-0.160147	1.78859
96483214	chr9:96483214:T:A	3.29943e-07	2.28935	1.21098	0.00218019	-0.15729	1.82162
96483216	chr9:96483216:T:TAGA	3.11594e-07	2.32888	1.11423	0.0020065	-0.132072	1.71338
96483292	chr9:96483292:C:T	3.39557e-07	2.33979	1.18927	0.00219828	-0.124617	1.79721
96483408	chr9:96483408:T:C	2.85506e-07	2.28082	1.07485	0.00186219	-0.162826	1.6695
96483877	chr9:96483877:C:T	7.82538e-07	2.15244	2.21152	0.00350177	-0.654568	2.79276
96483935	chr9:96483935:C:T	3.67407e-07	2.43361	1.17427	0.00229778	-0.0638255	1.78069
96484730	chr9:96484730:G:A	5.09455e-08	2.23575	-0.603583	0.00021139	-0.221697	-0.447433
96484769	chr9:96484769:G:A	2.7727e-09	-2.22283e-10	-1.27877	0.0001149	-2.22283e-10	-1.27878
96484992	chr9:96484992:C:T	3.42173e-07	2.34727	1.18946	0.00220968	-0.119722	1.79749
96485212	chr9:96485212:C:T	3.77756e-07	2.26121	1.37446	0.00257631	-0.17253	2.00381
96485476	chr9:96485476:C:T	3.43536e-07	2.36311	1.17759	0.00220312	-0.109386	1.78418
96485545	chr9:96485545:C:T	3.54491e-07	2.40509	1.167	0.0022423	-0.0798075	1.77223
96485775	chr9:96485775:T:G	3.50454e-07	2.35818	1.20247	0.00225709	-0.112941	1.81194
96486391	chr9:96486391:A:G	6.0863e-09	-0.492547	-2.98501e-10	0.000123497	-1.20662	-2.98501e-10
96486793	chr9:96486793:C:T	1.61783e-09	-1.8175	-2.98501e-10	6.16347e-05	-1.90161	-2.98501e-10
96486917	chr9:96486917:C:T	5.74925e-10	-1.77307	-1.07903	2.05174e-05	-1.88388	-1.11768
96486922	chr9:96486922:C:T	5.681e-10	-1.78086	-1.08319	2.05021e-05	-1.88084	-1.12147
96487129	chr9:96487129:G:A	2.79327e-08	1.03121	-2.98501e-10	0.000439326	0.0624052	-2.98501e-10
96487266	chr9:96487266:A:T	9.50538e-07	2.80376	1.75468	0.00465126	0.00727371	2.41478
96487336	chr9:96487336:A:G	6.92789e-09	-2.22283e-10	-0.363032	0.000413166	-2.22283e-10	0.00101269
96487427	chr9:96487427:T:C	3.44467e-07	2.31428	1.22913	0.00226022	-0.141195	1.84157
96487635	chr9:96487635:T:G	1.05826e-08	-2.22283e-10	0.0606198	0.000450838	-2.22283e-10	0.088271
96487662	chr9:96487662:A:G	1.57619e-09	-1.84358	-2.98501e-10	6.46119e-05	-1.85444	-2.98501e-10
96488181	chr9:96488181:C:T	2.63735e-07	2.31689	0.959467	0.00168258	-0.128589	1.53384
96490060	chr9:96490060:C:T	5.12393e-09	-2.22283e-10	-0.664666	0.000208079	-2.22283e-10	-0.684919
96490182	chr9:96490182:A:G	5.58718e-07	2.24414	1.78292	0.00346297	-0.221386	2.34843
96490800	chr9:96490800:C:T	1.52922e-07	2.04017	0.691172	0.00104367	-0.299275	1.22694
96491345	chr9:96491345:A:G	3.38376e-09	-2.22283e-10	-1.0796	0.00014088	-2.22283e-10	-1.07492
96491397	chr9:96491397:G:T	9.78304e-09	-2.22283e-10	-0.0179368	0.000416405	-2.22283e-10	0.00882251
96492112	chr9:96492112:C:T	1.63593e-09	-1.80637	-2.98501e-10	6.27257e-05	-1.88407	-2.98501e-10
96492123	chr9:96492123:C:T	3.23816e-09	-2.22283e-10	-1.12358	0.000136177	-2.22283e-10	-1.10888
96492158	chr9:96492158:A:G	5.28357e-08	1.99872	-0.330119	0.000285334	-0.343902	-0.0252742
96493326	chr9:96493326:G:A	2.44966e-07	2.92658	0.275955	0.00123561	0.434638	0.661849
96493562	chr9:96493562:A:G	2.82216e-09	-2.22283e-10	-1.26108	0.000117165	-2.22283e-10	-1.25925
96493773	chr9:96493773:TATGATC:T	4.47622e-09	-2.22283e-10	-0.799808	0.0002062	-2.22283e-10	-0.693989
96493933	chr9:96493933:T:C	3.84167e-08	2.24664	-0.896733	0.000167833	-0.186543	-0.713324
96494130	chr9:96494130:C:T	9.34009e-08	2.63977	-0.401454	0.000429568	0.0896617	-0.0497171
96494173	chr9:96494173:A:G	2.77778e-09	-2.22283e-10	-1.27693	0.000115204	-2.22283e-10	-1.27613
96494288	chr9:96494288:T:C	4.31098e-08	2.20232	-0.737153	0.000197592	-0.214915	-0.521717
96494546	chr9:96494546:CT:C	5.93362e-08	1.93063	-0.145999	0.000333723	-0.392801	0.180276
96494653	chr9:96494653:T:G	2.7776e-09	-2.22283e-10	-1.277	0.000115196	-2.22283e-10	-1.2762
96494980	chr9:96494980:A:G	7.54389e-09	-0.367766	0.0899179	0.000116737	-1.34468	0.0817721
96495862	chr9:96495862:T:C	5.38635e-09	0.533611	-1.14833	3.89654e-05	-1.20987	-1.15029
96496659	chr9:96496659:G:A	5.63633e-09	-2.22283e-10	-0.569354	0.000238289	-2.22283e-10	-0.549351
96496809	chr9:96496809:C:T	3.32987e-09	-2.22283e-10	-1.09565	0.000139724	-2.22283e-10	-1.08317
96496892	chr9:96496892:G:T	8.22239e-09	-2.22283e-10	-0.191726	0.000467959	-2.22283e-10	0.125544
96497462	chr9:96497462:C:T	7.93869e-09	0.995212	-1.22205	4.88866e-05	-0.925079	-1.20825
96497542	chr9:96497542:AC:A	6.04319e-09	0.774017	-1.27367	3.97154e-05	-1.06516	-1.27594
96497570	chr9:96497570:G:A	4.23305e-09	-2.22283e-10	-0.855664	0.000176711	-2.22283e-10	-0.848319
96497580	chr9:96497580:T:C	5.39474e-09	0.666061	-1.27922	3.73175e-05	-1.12431	-1.27907
96497965	chr9:96497965:G:A	5.10205e-09	0.610261	-1.2792	3.57293e-05	-1.16775	-1.27911
96498292	chr9:96498292:A:G	4.81954e-09	0.44688	-1.17279	3.6773e-05	-1.24026	-1.17781
96498922	chr9:96498922:T:C	5.52075e-09	0.689132	-1.27921	3.81194e-05	-1.10338	-1.27873
96499354	chr9:96499354:G:A	5.92928e-09	-2.22283e-10	-0.518685	0.000255504	-2.22283e-10	-0.479597
96499545	chr9:96499545:A:T	5.59904e-09	-2.22283e-10	-0.575991	0.000313715	-2.22283e-10	-0.274352
96499945	chr9:96499945:G:C	3.83248e-09	-2.22283e-10	-0.955075	0.000159359	-2.22283e-10	-0.951678
96500014	chr9:96500014:A:G	2.03346e-08	0.87156	-0.157823	0.000174002	-1.00366	0.139888
96500506	chr9:96500506:T:TA	4.59517e-09	0.413875	-1.18746	3.54631e-05	-1.25892	-1.19542
96501215	chr9:96501215:T:C	1.80201e-08	0.878161	-0.285257	0.000151085	-1.0011	-0.00389156
96501298	chr9:96501298:A:G	1.7568e-08	0.921451	-0.35396	0.000141127	-0.991283	-0.0818907
96502290	chr9:96502290:A:G	3.67124e-09	-2.22283e-10	-0.998058	0.000154467	-2.22283e-10	-0.982857
96502857	chr9:96502857:T:A	4.34363e-09	0.377866	-1.20774	3.35896e-05	-1.29693	-1.21169
96504107	chr9:96504107:G:A	5.87622e-09	0.71085	-1.23852	4.04181e-05	-1.09666	-1.2269
96504378	chr9:96504378:T:C	3.59416e-09	-2.22283e-10	-1.01928	0.000151149	-2.22283e-10	-1.00457
96504798	chr9:96504798:C:T	3.47213e-09	-2.22283e-10	-1.05382	0.00014553	-2.22283e-10	-1.04246
96504851	chr9:96504851:G:A	2.12889e-09	-1.54299	-2.98501e-10	6.2661e-05	-1.8851	-2.98501e-10
96505231	chr9:96505231:T:C	8.9632e-10	-1.50345	-0.904596	2.70261e-05	-1.898	-0.828036
96505271	chr9:96505271:T:C	2.03441e-08	1.10568	-0.391478	0.000148072	-0.90024	-0.124899
96505442	chr9:96505442:A:G	4.35535e-09	-2.22283e-10	-0.827181	0.000199272	-2.22283e-10	-0.728166
96505517	chr9:96505517:C:T	4.72824e-09	-2.22283e-10	-0.745034	0.000201583	-2.22283e-10	-0.716635
96505634	chr9:96505634:TAAAAG:T	6.0744e-09	0.732777	-1.22728	4.13488e-05	-1.08654	-1.21425
96505917	chr9:96505917:A:G	5.12441e-09	-2.22283e-10	-0.664572	0.000232304	-2.22283e-10	-0.57479
96506139	chr9:96506139:A:C	1.4927e-08	1.46474	-1.06015	6.45142e-05	-0.814412	-1.04154
96506147	chr9:96506147:C:T	5.42951e-09	0.654729	-1.26147	3.73355e-05	-1.1456	-1.25729
96506190	chr9:96506190:T:C	1.57186e-09	-1.84633	-2.98501e-10	6.16678e-05	-1.90107	-2.98501e-10
96506408	chr9:96506408:C:A	7.48688e-09	0.534801	-0.820236	8.46244e-05	-0.878915	-0.705698
96507479	chr9:96507479:G:A	5.41269e-09	-2.22283e-10	-0.609841	0.000246196	-2.22283e-10	-0.516708
96507593	chr9:96507593:T:G	3.54668e-09	-2.22283e-10	-1.03258	0.000149084	-2.22283e-10	-1.01833
96507736	chr9:96507736:A:C	3.62852e-09	-2.22283e-10	-1.00976	0.000163809	-2.22283e-10	-0.924136
96508055	chr9:96508055:G:A	5.03896e-09	-2.22283e-10	-0.681387	0.000275104	-2.22283e-10	-0.405685
96508255	chr9:96508255:G:A	1.89964e-07	-2.22283e-10	2.94825	0.00973879	-2.22283e-10	3.16104
96508371	chr9:96508371:CTAAA:C	9.12794e-10	-1.73474	-0.65509	9.96434e-05	-0.959329	-0.461909
96508529	chr9:96508529:A:C	4.11977e-09	-2.22283e-10	-0.88279	0.000187716	-2.22283e-10	-0.787904
96509001	chr9:96509001:G:GCC	3.59703e-09	-2.22283e-10	-1.01848	0.000151266	-2.22283e-10	-1.0038
96509272	chr9:96509272:A:G	1.34001e-08	1.52254	-1.22586	3.11491e-05	-1.32307	-1.26098
96510023	chr9:96510023:G:C	4.26812e-09	0.322459	-1.16987	3.40198e-05	-1.32122	-1.17467
96510289	chr9:96510289:G:A	5.32868e-09	0.653669	-1.27915	3.66645e-05	-1.14247	-1.27856
96510848	chr9:96510848:C:T	3.6848e-09	-0.99437	-2.98501e-10	9.66e-05	-1.45226	-2.98501e-10
96510914	chr9:96510914:C:T	2.77224e-09	-2.22283e-10	-1.27893	0.000114923	-2.22283e-10	-1.27857
96511366	chr9:96511366:T:C	6.01956e-09	-2.22283e-10	-0.503573	0.000340234	-2.22283e-10	-0.193201
96511956	chr9:96511956:A:G	4.67365e-09	0.453872	-1.21052	3.5753e-05	-1.23193	-1.21427
96512329	chr9:96512329:T:C	3.41496e-09	0.133584	-1.20401	3.05752e-05	-1.39483	-1.20781
96512672	chr9:96512672:C:T	5.94719e-09	0.742817	-1.25849	4.08885e-05	-1.06191	-1.25008
96513059	chr9:96513059:T:C	3.90286e-09	-2.22283e-10	-0.936878	0.000164693	-2.22283e-10	-0.918751
96513320	chr9:96513320:C:T	2.77431e-09	-2.22283e-10	-1.27818	0.000114905	-2.22283e-10	-1.27873
96515969	chr9:96515969:A:G	5.09277e-08	-2.22283e-10	1.63182	0.00230126	-2.22283e-10	1.71838
96516232	chr9:96516232:C:T	3.41709e-09	-2.22283e-10	-1.0698	0.000144342	-2.22283e-10	-1.05065
96516265	chr9:96516265:C:A	1.67792e-08	-1.18425	1.70581	0.000417597	-1.79004	1.80172
96516830	chr9:96516830:C:T	1.24415e-08	0.22245	-2.98501e-10	8.77541e-05	-1.5483	-2.98501e-10
96517037	chr9:96517037:T:C	4.43711e-09	-2.22283e-10	-0.808584	0.000203485	-2.22283e-10	-0.707242
96517226	chr9:96517226:C:T	1.0053e-08	1.25796	-1.24867	5.62159e-05	-0.754769	-1.23887
96517391	chr9:96517391:A:G	9.34138e-10	-1.79762	-0.569095	0.000127128	-0.818416	-0.359228
96517509	chr9:96517509:G:A	6.66261e-09	-2.22283e-10	-0.402076	0.00031648	-2.22283e-10	-0.265576
96517843	chr9:96517843:T:A	2.81173e-09	-2.22283e-10	-1.26479	0.000115608	-2.22283e-10	-1.27263
96518139	chr9:96518139:A:G	5.83806e-06	6.348	0.0255621	0.000505759	0.00485938	0.198364
96518281	chr9:96518281:C:T	5.22224e-09	-2.22283e-10	-0.64566	0.000282519	-2.22283e-10	-0.37909
96518299	chr9:96518299:G:A	6.20775e-09	-2.22283e-10	-0.472789	0.000292984	-2.22283e-10	-0.34272
96518332	chr9:96518332:C:T	5.94343e-06	6.35797	0.0334812	0.000500188	-0.0158089	0.207957
96518803	chr9:96518803:T:C	7.33252e-09	-2.22283e-10	-0.306267	0.000422732	-2.22283e-10	0.0239024
96518862	chr9:96518862:T:C	7.02792e-09	-2.22283e-10	-0.348696	0.00033474	-2.22283e-10	-0.209484
96519120	chr9:96519120:G:A	6.55958e-09	-2.22283e-10	-0.41766	0.000311139	-2.22283e-10	-0.282595
96519463	chr9:96519463:C:T	3.87413e-09	-2.22283e-10	-0.944266	0.000174707	-2.22283e-10	-0.859728
96519629	chr9:96519629:G:A	6.2781e-09	-2.22283e-10	-0.461519	0.00029679	-2.22283e-10	-0.329812
96519987	chr9:96519987:G:C	8.49766e-09	1.12032	-1.27911	4.94333e-05	-0.844335	-1.27788
96520468	chr9:96520468:C:T	1.75336e-09	-1.73705	-2.98501e-10	7.79658e-05	-1.66657	-2.98501e-10
96520992	chr9:96520992:G:A	3.30144e-09	-2.22283e-10	-1.10423	0.000138875	-2.22283e-10	-1.08926
96521136	chr9:96521136:C:T	3.26362e-09	-2.22283e-10	-1.11575	0.000137217	-2.22283e-10	-1.10128
96521450	chr9:96521450:T:C	7.73973e-10	-1.90171	-0.653092	3.97026e-05	-1.90174	-0.439678
96521557	chr9:96521557:C:A	2.80222e-09	-2.22283e-10	-1.26818	0.000115868	-2.22283e-10	-1.27039
96522891	chr9:96522891:T:TA	3.08673e-09	-2.22283e-10	-1.17147	0.000127622	-2.22283e-10	-1.17376
96523411	chr9:96523411:G:T	5.90593e-10	-1.81501	-1.0102	2.90152e-05	-1.77464	-0.880378
96523502	chr9:96523502:G:A	4.03993e-09	-2.22283e-10	-0.90236	0.000187181	-2.22283e-10	-0.79076
96523570	chr9:96523570:C:T	2.79159e-09	-2.22283e-10	-1.27198	0.000117097	-2.22283e-10	-1.25984
96523753	chr9:96523753:A:G	2.88132e-09	-2.22283e-10	-1.24034	0.000120577	-2.22283e-10	-1.23055
96523766	chr9:96523766:T:G	3.22195e-09	-2.22283e-10	-1.1286	0.000135524	-2.22283e-10	-1.11368
96523797	chr9:96523797:TTTTTTTAAAA:T	2.94798e-09	-2.22283e-10	-1.21747	0.000123681	-2.22283e-10	-1.20513
96523809	chr9:96523809:G:A	2.92718e-09	-2.22283e-10	-1.22455	0.000122723	-2.22283e-10	-1.21291
96523841	chr9:96523841:T:C	2.80164e-09	-2.22283e-10	-1.26838	0.000115551	-2.22283e-10	-1.27313
96523899	chr9:96523899:G:A	5.9863e-09	-2.22283e-10	-0.509113	0.000256641	-2.22283e-10	-0.475156
96524096	chr9:96524096:G:C	7.47206e-10	-1.90171	-0.688287	3.81103e-05	-1.90169	-0.480657
96525478	chr9:96525478:T:C	2.77167e-09	-2.22283e-10	-1.27914	0.000114892	-2.22283e-10	-1.27885
96525754	chr9:96525754:G:C	2.77657e-09	-2.22283e-10	-1.27737	0.000115939	-2.22283e-10	-1.26977
96525756	chr9:96525756:TG:T	2.71046e-09	-1.30147	-2.98501e-10	7.12572e-05	-1.75654	-2.98501e-10
96526300	chr9:96526300:G:A	4.9037e-09	-2.22283e-10	-0.708598	0.000217074	-2.22283e-10	-0.642599
96526349	chr9:96526349:C:T	3.94429e-09	-2.22283e-10	-0.926319	0.000182131	-2.22283e-10	-0.818112
96526669	chr9:96526669:A:G	0.00684763	13.4155	0.0253103	9.26312e-05	-1.54157	0.0473647
96526970	chr9:96526970:CTTTTG:C	2.77171e-09	-2.22283e-10	-1.27912	0.000114895	-2.22283e-10	-1.27881
96527073	chr9:96527073:G:C	6.042e-10	-1.83625	-0.966183	2.97943e-05	-1.802	-0.826523
96527261	chr9:96527261:C:T	8.06779e-09	-2.22283e-10	-0.210708	0.000350995	-2.22283e-10	-0.162064
96527265	chr9:96527265:G:A	5.54947e-09	-2.22283e-10	-0.584885	0.000238082	-2.22283e-10	-0.550221
96527459	chr9:96527459:A:C	3.97455e-09	-2.22283e-10	-0.918675	0.000183723	-2.22283e-10	-0.809408
96527663	chr9:96527663:C:T	5.86787e-10	-1.80726	-1.02442	2.8787e-05	-1.76528	-0.897634
96527765	chr9:96527765:A:G	5.61887e-10	-1.90117	-0.97387	2.68041e-05	-1.89979	-0.834493
96527816	chr9:96527816:C:T	2.94747e-09	-2.22283e-10	-1.21764	0.000121925	-2.22283e-10	-1.21943
96527981	chr9:96527981:C:A	3.93584e-09	-2.22283e-10	-0.928461	0.000181685	-2.22283e-10	-0.82056
96528586	chr9:96528586:T:C	3.02701e-09	-2.22283e-10	-1.19101	0.000125008	-2.22283e-10	-1.19446
96528592	chr9:96528592:T:C	3.9419e-09	-2.22283e-10	-0.926923	0.000181997	-2.22283e-10	-0.818846
96528892	chr9:96528892:C:T	2.77849e-09	-2.22283e-10	-1.27668	0.0001161	-2.22283e-10	-1.26839
96528954	chr9:96528954:T:C	2.78045e-09	-2.22283e-10	-1.27597	0.000116263	-2.22283e-10	-1.26698
96529844	chr9:96529844:C:T	7.69695e-10	-1.90179	-0.658554	3.94569e-05	-1.90178	-0.445849
96529943	chr9:96529943:T:G	3.91706e-09	-2.22283e-10	-0.933245	0.00018069	-2.22283e-10	-0.826054
96530754	chr9:96530754:G:A	3.18605e-09	-2.22283e-10	-1.13981	0.000135168	-2.22283e-10	-1.11632
96530856	chr9:96530856:T:C	7.78714e-10	-1.90187	-0.646832	3.99899e-05	-1.90187	-0.432341
96530894	chr9:96530894:C:T	7.27626e-10	-1.74645	-0.870108	2.98946e-05	-1.86911	-0.756045
96531264	chr9:96531264:T:C	6.80592e-09	-2.22283e-10	-0.380794	0.000320215	-2.22283e-10	-0.253843
96531362	chr9:96531362:G:A	6.77511e-09	-2.22283e-10	-0.385331	0.00031871	-2.22283e-10	-0.258555
96531463	chr9:96531463:T:C	2.41775e-08	0.886835	-2.98501e-10	0.000336734	-0.203542	-2.98501e-10
96532003	chr9:96532003:A:G	5.93192e-10	-1.82098	-0.999846	2.91818e-05	-1.78175	-0.86754
96532375	chr9:96532375:T:C	2.77681e-09	-2.22283e-10	-1.27729	0.000115953	-2.22283e-10	-1.26965
96532427	chr9:96532427:T:C	2.77171e-09	-2.22283e-10	-1.27912	0.000114895	-2.22283e-10	-1.27881
96532454	chr9:96532454:G:A	3.89505e-09	-2.22283e-10	-0.938881	0.000179528	-2.22283e-10	-0.832508
96532611	chr9:96532611:T:C	4.52737e-09	-2.22283e-10	-0.788447	0.000188404	-2.22283e-10	-0.784246
96532804	chr9:96532804:C:G	2.77581e-09	-2.22283e-10	-1.27764	0.000115858	-2.22283e-10	-1.27047
96532950	chr9:96532950:T:C	2.77181e-09	-2.22283e-10	-1.27909	0.000114903	-2.22283e-10	-1.27875
96533077	chr9:96533077:G:A	2.2267e-09	-1.49807	-2.98501e-10	8.0675e-05	-1.63241	-2.98501e-10
96533114	chr9:96533114:C:T	2.78912e-09	-2.22283e-10	-1.27286	0.000116113	-2.22283e-10	-1.26827
96533278	chr9:96533278:T:G	2.94371e-09	-2.22283e-10	-1.21892	0.00012359	-2.22283e-10	-1.20587
96533512	chr9:96533512:A:G	3.48092e-09	-2.22283e-10	-1.05129	0.000146894	-2.22283e-10	-1.03313
96533684	chr9:96533684:T:C	5.7508e-10	-1.84384	-1.00799	2.80635e-05	-1.81029	-0.878078
96533860	chr9:96533860:T:C	2.9139e-09	-2.22283e-10	-1.22909	0.000124128	-2.22283e-10	-1.20152
96533968	chr9:96533968:A:G	6.62073e-09	-2.22283e-10	-0.408382	0.000312986	-2.22283e-10	-0.276677
96534184	chr9:96534184:A:G	5.66137e-10	-1.84384	-1.02367	2.75352e-05	-1.81027	-0.8971
96534337	chr9:96534337:C:T	2.24127e-07	3.11363	-2.98501e-10	0.000186595	-0.793895	-2.98501e-10
96535159	chr9:96535159:T:C	7.50899e-09	-2.22283e-10	-0.282486	0.00037025	-2.22283e-10	-0.108657
96535248	chr9:96535248:A:G	7.94726e-10	-1.90183	-0.626515	4.09462e-05	-1.90184	-0.408737
96535271	chr9:96535271:C:A	3.88803e-09	-2.22283e-10	-0.940683	0.000179171	-2.22283e-10	-0.834494
96535708	chr9:96535708:AGGTAATCCCAAACCAGTTTACTGGACTTAATGATCAACATGGGGAATCAGTCAGCCCATGTTCCATAATACAAAGGTCTAAACAGCC:A	3.5924e-09	-2.22283e-10	-1.01977	0.000163259	-2.22283e-10	-0.927501
96536573	chr9:96536573:A:C	1.65972e-09	-1.79194	-2.98501e-10	6.17759e-05	-1.89932	-2.98501e-10
96537815	chr9:96537815:C:T	3.31467e-09	-2.22283e-10	-1.10023	0.000139595	-2.22283e-10	-1.08409
96537858	chr9:96537858:G:T	6.94133e-09	-2.22283e-10	-0.361093	0.000382506	-2.22283e-10	-0.0760929
96537935	chr9:96537935:A:G	4.05877e-09	-2.22283e-10	-0.897707	0.000188167	-2.22283e-10	-0.785505
96537968	chr9:96537968:T:C	3.9778e-09	-2.22283e-10	-0.917858	0.000183899	-2.22283e-10	-0.808452
96538930	chr9:96538930:G:A	6.05451e-09	-2.22283e-10	-0.497784	0.000326619	-2.22283e-10	-0.234041
96539274	chr9:96539274:G:C	2.89426e-09	-2.22283e-10	-1.23586	0.000121289	-2.22283e-10	-1.22466
96540306	chr9:96540306:C:T	3.42133e-09	-2.22283e-10	-1.06856	0.000144265	-2.22283e-10	-1.05118
96540780	chr9:96540780:C:T	6.4081e-09	-2.22283e-10	-0.441025	0.000277881	-2.22283e-10	-0.395642
96542220	chr9:96542220:AGGGGCAAAGCATTTGAATTTTTTCTTTAAACTGGAAAATACC:A	2.9579e-09	-2.22283e-10	-1.21411	0.000123668	-2.22283e-10	-1.20523
96542332	chr9:96542332:T:A	3.99074e-09	-2.22283e-10	-0.914611	0.000184576	-2.22283e-10	-0.804773
96542404	chr9:96542404:C:T	4.05202e-09	-2.22283e-10	-0.899372	0.000187809	-2.22283e-10	-0.787411
96542675	chr9:96542675:G:C	3.93931e-09	-2.22283e-10	-0.927581	0.000181861	-2.22283e-10	-0.819591
96542931	chr9:96542931:A:C	3.89379e-09	-2.22283e-10	-0.939205	0.000179451	-2.22283e-10	-0.832935
96542932	chr9:96542932:A:C	3.91356e-09	-2.22283e-10	-0.934139	0.000180508	-2.22283e-10	-0.827061
96543182	chr9:96543182:A:C	3.93613e-09	-2.22283e-10	-0.928389	0.00018169	-2.22283e-10	-0.820537
96543720	chr9:96543720:T:C	2.24176e-09	-1.49133	-2.98501e-10	6.17679e-05	-1.89945	-2.98501e-10
96543765	chr9:96543765:G:A	1.49303e-09	-1.89778	-2.98501e-10	7.37828e-05	-1.72171	-2.98501e-10
96543817	chr9:96543817:G:A	6.48399e-09	-2.22283e-10	-0.42925	0.000353521	-2.22283e-10	-0.154894
96544175	chr9:96544175:C:T	2.77281e-09	-1.27873	-2.98501e-10	8.08189e-05	-1.63062	-2.98501e-10
96544256	chr9:96544256:T:C	6.44814e-09	-2.22283e-10	-0.434795	0.000351286	-2.22283e-10	-0.161234
96545169	chr9:96545169:C:G	6.15887e-09	-2.22283e-10	-0.480693	0.000266784	-2.22283e-10	-0.436397
96545630	chr9:96545630:T:C	6.47091e-09	-2.22283e-10	-0.431271	0.000352695	-2.22283e-10	-0.157234
96546082	chr9:96546082:T:C	2.87811e-09	-2.22283e-10	-1.24145	0.000119105	-2.22283e-10	-1.24283
96546220	chr9:96546220:G:A	7.03811e-09	-2.22283e-10	-0.347247	0.000334175	-2.22283e-10	-0.211172
96546420	chr9:96546420:A:ATCT	3.9579e-09	-2.22283e-10	-0.922873	0.00018297	-2.22283e-10	-0.813512
96546500	chr9:96546500:A:C	3.99031e-09	-2.22283e-10	-0.914718	0.000184577	-2.22283e-10	-0.804771
96546605	chr9:96546605:A:T	5.64119e-10	-1.68135	-1.18973	1.94723e-05	-1.89888	-1.15496
96546858	chr9:96546858:T:C	3.96897e-09	-2.22283e-10	-0.92008	0.000183443	-2.22283e-10	-0.810932
96546887	chr9:96546887:C:T	6.17222e-10	-1.72897	-1.05214	6.5307e-05	-0.840734	-1.003
96547138	chr9:96547138:G:C	6.89535e-09	-2.22283e-10	-0.367739	0.000326869	-2.22283e-10	-0.233276
96547175	chr9:96547175:A:G	3.97698e-09	-2.22283e-10	-0.918065	0.000183852	-2.22283e-10	-0.808706
96547335	chr9:96547335:G:A	2.93906e-09	-2.22283e-10	-1.2205	0.000125449	-2.22283e-10	-1.19094
96547391	chr9:96547391:A:G	7.76783e-10	-1.90103	-0.650153	3.98721e-05	-1.90115	-0.436006
96547453	chr9:96547453:G:A	2.88087e-09	-2.22283e-10	-1.24049	0.000120179	-2.22283e-10	-1.23385
96547811	chr9:96547811:A:T	6.10086e-10	-1.8993	-0.893443	2.96812e-05	-1.90148	-0.730843
96547895	chr9:96547895:A:G	3.93916e-09	-2.22283e-10	-0.927619	0.000181851	-2.22283e-10	-0.81965
96547918	chr9:96547918:C:T	2.9688e-09	-2.22283e-10	-1.21043	0.000127043	-2.22283e-10	-1.17831
96547975	chr9:96547975:G:A	2.94592e-09	-2.22283e-10	-1.21817	0.000123492	-2.22283e-10	-1.20666
96548116	chr9:96548116:C:T	6.68458e-09	-2.22283e-10	-0.398784	0.000366053	-2.22283e-10	-0.120058
96548332	chr9:96548332:A:T	3.26376e-09	-2.22283e-10	-1.11571	0.000131572	-2.22283e-10	-1.14328
96548646	chr9:96548646:A:G	6.55516e-10	-1.8968	-0.824115	3.2229e-05	-1.90187	-0.648103
96548895	chr9:96548895:G:A	7.84899e-10	-1.90094	-0.639852	4.03476e-05	-1.90107	-0.42423
96548926	chr9:96548926:C:T	2.89039e-09	-2.22283e-10	-1.2372	0.000119602	-2.22283e-10	-1.23867
96549533	chr9:96549533:C:T	2.81479e-09	-2.22283e-10	-1.2637	0.000116337	-2.22283e-10	-1.26634
96549571	chr9:96549571:A:T	6.21151e-09	-2.22283e-10	-0.472184	0.000336823	-2.22283e-10	-0.203277
96549750	chr9:96549750:T:C	3.91365e-09	-2.22283e-10	-0.934115	0.000180509	-2.22283e-10	-0.827056
96549968	chr9:96549968:A:G	4.74178e-09	-2.22283e-10	-0.742174	0.000214894	-2.22283e-10	-0.652694
96550049	chr9:96550049:AGAG:A	6.94904e-09	-2.22283e-10	-0.359984	0.000382987	-2.22283e-10	-0.0748354
96550154	chr9:96550154:T:C	4.26849e-09	-2.22283e-10	-0.847326	0.000177607	-2.22283e-10	-0.843264
96550514	chr9:96550514:C:T	2.89471e-09	-2.22283e-10	-1.2357	0.000119779	-2.22283e-10	-1.23719
96550820	chr9:96550820:G:A	6.1032e-09	-2.22283e-10	-0.489773	0.000330032	-2.22283e-10	-0.223647
96550905	chr9:96550905:C:G	3.89511e-09	-2.22283e-10	-0.938864	0.000179528	-2.22283e-10	-0.832506
96551609	chr9:96551609:G:A	5.57519e-10	-1.69222	-1.19062	1.94772e-05	-1.89754	-1.15605
96551730	chr9:96551730:C:T	0.0160082	14.4553	-0.165325	9.16682e-05	-1.35571	-0.148952
96552368	chr9:96552368:T:G	2.82916e-09	-2.22283e-10	-1.25861	0.000117819	-2.22283e-10	-1.25369
96552605	chr9:96552605:T:C	1.48793e-08	1.62487	-1.22348	3.21862e-05	-1.28974	-1.26156
96553031	chr9:96553031:T:C	2.77822e-08	1.45943	-0.433626	5.95312e-05	-1.35651	-0.579829
96553157	chr9:96553157:A:C	2.9789e-09	-2.22283e-10	-1.20703	0.000124598	-2.22283e-10	-1.19774
96553246	chr9:96553246:G:C	7.92032e-08	-2.22283e-10	2.07343	0.00375686	-2.22283e-10	2.2085
96553365	chr9:96553365:T:C	1.4532e-09	-1.22752	-0.697306	5.45024e-05	-1.42918	-0.595412
96553714	chr9:96553714:A:T	3.02382e-09	-2.22283e-10	-1.19207	0.00012983	-2.22283e-10	-1.15661
96553845	chr9:96553845:T:C	2.77192e-09	-2.22283e-10	-1.27905	0.000114911	-2.22283e-10	-1.27868
96553948	chr9:96553948:G:A	3.09381e-09	-2.22283e-10	-1.16918	0.000130928	-2.22283e-10	-1.14819
96554627	chr9:96554627:T:C	3.86702e-09	-2.22283e-10	-0.946102	0.000178037	-2.22283e-10	-0.840846
96555446	chr9:96555446:C:G	2.89941e-09	-2.22283e-10	-1.23408	0.000121432	-2.22283e-10	-1.22348
96555557	chr9:96555557:G:C	4.4199e-09	-2.22283e-10	-0.812471	0.000188494	-2.22283e-10	-0.783768
96555920	chr9:96555920:T:TTAGTATG	7.13819e-09	-0.723134	0.390006	7.60649e-05	-1.89047	0.199225
96555923	chr9:96555923:CA:C	6.85687e-09	-0.722852	0.349516	7.32238e-05	-1.89045	0.161138
96556717	chr9:96556717:A:G	3.88662e-09	-2.22283e-10	-0.941046	0.000179074	-2.22283e-10	-0.835034
96557108	chr9:96557108:G:A	3.95892e-09	-2.22283e-10	-0.922616	0.00018289	-2.22283e-10	-0.813952
96557232	chr9:96557232:T:C	2.89794e-09	-2.22283e-10	-1.23459	0.000121364	-2.22283e-10	-1.22404
96557343	chr9:96557343:G:A	2.96037e-09	-2.22283e-10	-1.21327	0.000123786	-2.22283e-10	-1.20428
96557590	chr9:96557590:T:C	3.12551e-09	-2.22283e-10	-1.15899	0.000131161	-2.22283e-10	-1.14641
96557592	chr9:96557592:A:G	2.963e-09	-2.22283e-10	-1.21238	0.000121087	-2.22283e-10	-1.22632
96558748	chr9:96558748:T:A	6.07392e-10	-1.9003	-0.896864	2.93468e-05	-1.90074	-0.742917
96559239	chr9:96559239:A:T	1.45073e-08	-2.22283e-10	0.376065	0.000617578	-2.22283e-10	0.402969
96559385	chr9:96559385:G:A	3.96196e-09	-2.22283e-10	-0.921848	0.000183046	-2.22283e-10	-0.813099
96559581	chr9:96559581:A:G	4.15066e-09	-2.22283e-10	-0.87532	0.000208887	-2.22283e-10	-0.681043
96559963	chr9:96559963:T:G	1.09206e-08	1.26258	-1.17052	2.78157e-05	-1.4697	-1.22754
96560047	chr9:96560047:T:A	3.3472e-09	-2.22283e-10	-1.09046	0.000141036	-2.22283e-10	-1.07382
96560067	chr9:96560067:A:G	4.38031e-09	-2.22283e-10	-0.821467	0.000186097	-2.22283e-10	-0.796569
96560739	chr9:96560739:C:T	2.97873e-09	-2.22283e-10	-1.20709	0.000125119	-2.22283e-10	-1.19357
96560890	chr9:96560890:T:C	2.81185e-09	-2.22283e-10	-1.26474	0.00011616	-2.22283e-10	-1.26787
96561046	chr9:96561046:C:A	3.33318e-09	-2.22283e-10	-1.09466	0.000140419	-2.22283e-10	-1.0782
96561156	chr9:96561156:C:T	2.87915e-09	-2.22283e-10	-1.24109	0.000119154	-2.22283e-10	-1.24242
96561577	chr9:96561577:C:T	3.91184e-09	-2.22283e-10	-0.934579	0.000180405	-2.22283e-10	-0.827629
96561812	chr9:96561812:A:G	3.91807e-09	-2.22283e-10	-0.932987	0.000180759	-2.22283e-10	-0.825673
96561871	chr9:96561871:C:T	2.97699e-09	-2.22283e-10	-1.20767	0.000124527	-2.22283e-10	-1.19831
96561886	chr9:96561886:C:T	2.80912e-09	-2.22283e-10	-1.26571	0.000116314	-2.22283e-10	-1.26654
96562095	chr9:96562095:T:C	8.95952e-08	1.86343	0.33328	0.000113176	-1.88521	0.591323
96562125	chr9:96562125:G:C	6.76712e-09	-2.22283e-10	-0.386512	0.000371595	-2.22283e-10	-0.105031
96562349	chr9:96562349:C:T	3.51202e-09	-1.0424	-2.98501e-10	9.39612e-05	-1.47995	-2.98501e-10
96563315	chr9:96563315:T:C	3.99161e-09	-2.22283e-10	-0.914393	0.000184624	-2.22283e-10	-0.804515
96563356	chr9:96563356:T:C	6.065e-09	-2.22283e-10	-0.496052	0.000284823	-2.22283e-10	-0.370969
96563670	chr9:96563670:A:G	2.81305e-09	-2.22283e-10	-1.26432	0.000117067	-2.22283e-10	-1.26009
96565933	chr9:96565933:T:A	9.58062e-09	-2.22283e-10	-0.038844	0.000458403	-2.22283e-10	0.104913
96566320	chr9:96566320:G:A	3.11811e-09	-2.22283e-10	-1.16136	0.000131533	-2.22283e-10	-1.14358
96566634	chr9:96566634:G:A	5.88897e-10	-1.76856	-1.05953	5.69902e-05	-0.96888	-1.01108
96567344	chr9:96567344:G:A	3.85475e-09	-2.22283e-10	-0.949282	0.00017737	-2.22283e-10	-0.844597
96567599	chr9:96567599:C:A	4.41333e-09	-2.22283e-10	-0.813956	0.00020499	-2.22283e-10	-0.699876
96567832	chr9:96567832:T:C	1.62086e-08	1.58644	-1.09949	3.44928e-05	-1.30671	-1.17537
96567843	chr9:96567843:A:G	3.15785e-09	-2.22283e-10	-1.14869	0.000132758	-2.22283e-10	-1.13431
96567901	chr9:96567901:T:G	5.69688e-09	-2.22283e-10	-0.558669	0.000246295	-2.22283e-10	-0.516306
96568452	chr9:96568452:A:C	2.77377e-09	-2.22283e-10	-1.27838	0.000115033	-2.22283e-10	-1.27761
96568682	chr9:96568682:G:A	1.60502e-08	1.64059	-1.16345	3.37901e-05	-1.2804	-1.22226
96569160	chr9:96569160:T:A	3.42731e-09	-2.22283e-10	-1.06681	0.000149755	-2.22283e-10	-1.01383
96569255	chr9:96569255:A:C	3.14734e-09	-2.22283e-10	-1.15203	0.000132709	-2.22283e-10	-1.13468
96569379	chr9:96569379:T:C	5.67311e-10	-1.59139	-1.27405	1.82719e-05	-1.84368	-1.27379
96569683	chr9:96569683:G:T	2.80971e-09	-2.22283e-10	-1.26551	0.000116082	-2.22283e-10	-1.26854
96569712	chr9:96569712:C:T	4.66947e-07	3.84763	-2.98501e-10	0.000152846	-0.993403	-2.98501e-10
96570032	chr9:96570032:A:G	3.11701e-09	-2.22283e-10	-1.16171	0.000130754	-2.22283e-10	-1.14952
96570281	chr9:96570281:T:C	3.07551e-09	-2.22283e-10	-1.17512	0.000129442	-2.22283e-10	-1.1596
96570316	chr9:96570316:C:A	4.16995e-09	-2.22283e-10	-0.870684	0.000192428	-2.22283e-10	-0.763113
96570629	chr9:96570629:A:T	4.22367e-09	-2.22283e-10	-0.857883	0.000195214	-2.22283e-10	-0.748738
96570739	chr9:96570739:T:C	4.18065e-09	-2.22283e-10	-0.86812	0.00019296	-2.22283e-10	-0.760352
96571180	chr9:96571180:T:A	1.21664e-08	0.200095	-2.98501e-10	0.000673105	0.489064	-2.98501e-10
96571235	chr9:96571235:G:A	2.94736e-09	-2.22283e-10	-1.21768	0.000123556	-2.22283e-10	-1.20614
96571415	chr9:96571415:C:T	2.85649e-09	-1.24899	-2.98501e-10	7.4027e-05	-1.71841	-2.98501e-10
96571416	chr9:96571416:C:T	1.48824e-09	-1.901	-2.98501e-10	7.12974e-05	-1.75598	-2.98501e-10
96571465	chr9:96571465:C:G	2.87182e-09	-2.22283e-10	-1.24364	0.000120104	-2.22283e-10	-1.23448
96571503	chr9:96571503:C:A	2.84433e-09	-2.22283e-10	-1.25326	0.000118806	-2.22283e-10	-1.24535
96571549	chr9:96571549:A:G	1.74967e-09	-1.73916	-2.98501e-10	7.8502e-05	-1.65971	-2.98501e-10
96571635	chr9:96571635:G:A	2.78744e-09	-2.22283e-10	-1.27346	0.000116025	-2.22283e-10	-1.26903
96572061	chr9:96572061:G:A	4.23125e-09	-2.22283e-10	-0.85609	0.000195607	-2.22283e-10	-0.746726
96572154	chr9:96572154:C:A	4.81598e-09	-2.22283e-10	-0.726648	0.000205958	-2.22283e-10	-0.695164
96572400	chr9:96572400:G:A	4.23125e-09	-2.22283e-10	-0.85609	0.000195607	-2.22283e-10	-0.746726
96572984	chr9:96572984:T:A	7.81797e-09	-2.22283e-10	-0.242162	0.000434816	-2.22283e-10	0.0520863
96573618	chr9:96573618:TA:T	2.90161e-09	-2.22283e-10	-1.23332	0.000121145	-2.22283e-10	-1.22585
96573852	chr9:96573852:A:G	1.71236e-09	-1.76071	-2.98501e-10	6.98357e-05	-1.77669	-2.98501e-10
96573923	chr9:96573923:G:A	3.29616e-09	-1.10583	-2.98501e-10	9.00941e-05	-1.52198	-2.98501e-10
96573954	chr9:96573954:T:C	2.98824e-09	-2.22283e-10	-1.2039	0.000124771	-2.22283e-10	-1.19636
96573965	chr9:96573965:G:A	3.07736e-09	-2.22283e-10	-1.17452	0.000127378	-2.22283e-10	-1.17568
96574016	chr9:96574016:G:A	3.0616e-09	-2.22283e-10	-1.17965	0.000126721	-2.22283e-10	-1.18085
96575224	chr9:96575224:G:C	2.88504e-09	-2.22283e-10	-1.23905	0.000120375	-2.22283e-10	-1.23222
96575483	chr9:96575483:C:T	3.34524e-09	-2.22283e-10	-1.09105	0.000141503	-2.22283e-10	-1.07052
96576229	chr9:96576229:G:A	4.32102e-09	-2.22283e-10	-0.835094	0.000200256	-2.22283e-10	-0.723239
96576404	chr9:96576404:G:T	4.20362e-09	-2.22283e-10	-0.86264	0.000194173	-2.22283e-10	-0.754086
96576493	chr9:96576493:G:A	4.41559e-09	-2.22283e-10	-0.813446	0.000205212	-2.22283e-10	-0.698791
96576946	chr9:96576946:T:C	1.56703e-09	-1.84941	-2.98501e-10	6.19843e-05	-1.89596	-2.98501e-10
96577048	chr9:96577048:T:G	1.7366e-09	-1.74666	-2.98501e-10	6.25157e-05	-1.88742	-2.98501e-10
96577143	chr9:96577143:C:T	4.12424e-09	-2.22283e-10	-0.881705	0.00019005	-2.22283e-10	-0.775547
96577634	chr9:96577634:C:T	2.81133e-09	-2.22283e-10	-1.26493	0.000117008	-2.22283e-10	-1.26059
96577796	chr9:96577796:A:T	7.22734e-09	-2.22283e-10	-0.320715	0.000352524	-2.22283e-10	-0.157717
96577852	chr9:96577852:T:C	3.46732e-09	-2.22283e-10	-1.0552	0.000146949	-2.22283e-10	-1.03275
96578469	chr9:96578469:C:T	2.79768e-09	-2.22283e-10	-1.2698	0.000117414	-2.22283e-10	-1.25713
96579019	chr9:96579019:T:C	3.25623e-09	-2.22283e-10	-1.11802	0.000138282	-2.22283e-10	-1.09354
96579049	chr9:96579049:T:A	2.77154e-09	-2.22283e-10	-1.27918	0.000115152	-2.22283e-10	-1.27659
96579488	chr9:96579488:A:C	1.83974e-09	-1.68896	-2.98501e-10	6.57774e-05	-1.83656	-2.98501e-10
96579511	chr9:96579511:G:A	2.77193e-09	-2.22283e-10	-1.27904	0.000114925	-2.22283e-10	-1.27856
96579874	chr9:96579874:G:A	5.08178e-09	-2.22283e-10	-0.672926	0.000266578	-2.22283e-10	-0.43717
96580062	chr9:96580062:A:T	2.93851e-09	-2.22283e-10	-1.22069	0.000121436	-2.22283e-10	-1.22345
96580147	chr9:96580147:T:A	2.7718e-09	-2.22283e-10	-1.27909	0.000114961	-2.22283e-10	-1.27824
96580258	chr9:96580258:C:T	7.54433e-09	-2.22283e-10	-0.27779	0.000371362	-2.22283e-10	-0.105658
96580309	chr9:96580309:G:A	2.78213e-09	-2.22283e-10	-1.27537	0.000115163	-2.22283e-10	-1.27649
96580620	chr9:96580620:C:T	5.28831e-09	-2.22283e-10	-0.633089	0.000251342	-2.22283e-10	-0.49602
96580692	chr9:96580692:G:T	5.22628e-09	-2.22283e-10	-0.644888	0.000248073	-2.22283e-10	-0.509113
96582342	chr9:96582342:G:A	3.23003e-09	-1.1261	-2.98501e-10	0.000233317	-0.570439	-2.98501e-10
96582676	chr9:96582676:G:T	5.12418e-09	-2.22283e-10	-0.664617	0.00024274	-2.22283e-10	-0.530845
96582984	chr9:96582984:T:C	5.19157e-09	-2.22283e-10	-0.651552	0.000246266	-2.22283e-10	-0.516424
96583203	chr9:96583203:T:C	2.80823e-09	-2.22283e-10	-1.26603	0.000116032	-2.22283e-10	-1.26897
96583475	chr9:96583475:C:T	3.09015e-09	-2.22283e-10	-1.17037	0.000130524	-2.22283e-10	-1.15128
96583780	chr9:96583780:G:A	2.83249e-09	-2.22283e-10	-1.25743	0.000118448	-2.22283e-10	-1.24836
96583812	chr9:96583812:G:A	1.92086e-09	-1.64582	-2.98501e-10	6.53039e-05	-1.84378	-2.98501e-10
96584509	chr9:96584509:TA:T	5.26194e-09	-2.22283e-10	-0.638086	0.000249947	-2.22283e-10	-0.501586
96584634	chr9:96584634:A:G	5.32345e-09	-2.22283e-10	-0.626466	0.000253162	-2.22283e-10	-0.488806
96584693	chr9:96584693:G:A	7.38509e-10	-1.71756	-0.884151	2.75448e-05	-1.89314	-0.813879
96584875	chr9:96584875:C:T	3.49466e-09	-1.04735	-2.98501e-10	9.45802e-05	-1.47339	-2.98501e-10
96585263	chr9:96585263:T:C	3.68989e-09	-2.22283e-10	-0.992989	0.000156327	-2.22283e-10	-0.970886
96585424	chr9:96585424:T:C	1.52946e-09	-1.87367	-2.98501e-10	6.51084e-05	-1.84678	-2.98501e-10
96586175	chr9:96586175:T:C	1.85222e-08	-2.22283e-10	0.620382	0.00081763	-2.22283e-10	0.683573
96586286	chr9:96586286:C:T	3.29955e-09	-2.22283e-10	-1.1048	0.000140045	-2.22283e-10	-1.08087
96586729	chr9:96586729:T:A	7.45408e-09	-2.22283e-10	-0.289825	0.000366386	-2.22283e-10	-0.119149
96586812	chr9:96586812:T:C	2.78262e-09	-2.22283e-10	-1.27519	0.000115119	-2.22283e-10	-1.27687
96587190	chr9:96587190:A:C	2.79462e-09	-2.22283e-10	-1.27089	0.000116961	-2.22283e-10	-1.26099
96587301	chr9:96587301:G:A	3.85494e-09	-2.22283e-10	-0.949233	0.000170051	-2.22283e-10	-0.886735
96587363	chr9:96587363:C:T	3.15377e-09	-2.22283e-10	-1.14999	0.000133575	-2.22283e-10	-1.12818
96587545	chr9:96587545:C:T	5.25087e-09	-2.22283e-10	-0.640193	0.000249354	-2.22283e-10	-0.503962
96587546	chr9:96587546:T:TCA	3.61418e-09	-2.22283e-10	-1.01372	0.000158942	-2.22283e-10	-0.954299
96587878	chr9:96587878:G:A	2.88264e-09	-2.22283e-10	-1.23988	0.000120421	-2.22283e-10	-1.23184
96588034	chr9:96588034:C:T	2.79612e-09	-2.22283e-10	-1.27035	0.000116192	-2.22283e-10	-1.26759
96589194	chr9:96589194:C:T	3.73838e-08	1.46503	-0.142376	6.65523e-05	-1.89869	0.0738431
96590271	chr9:96590271:G:A	2.86406e-09	-2.22283e-10	-1.24635	0.000120091	-2.22283e-10	-1.23458
96590351	chr9:96590351:ACT:A	6.47037e-09	-2.22283e-10	-0.431353	0.000312521	-2.22283e-10	-0.278165
96590566	chr9:96590566:A:G	4.70064e-09	-2.22283e-10	-0.750888	0.00019566	-2.22283e-10	-0.74646
96590848	chr9:96590848:G:A	2.79045e-09	-2.22283e-10	-1.27239	0.000116944	-2.22283e-10	-1.26114
96590935	chr9:96590935:T:C	2.78686e-09	-2.22283e-10	-1.27367	0.000116695	-2.22283e-10	-1.26327
96590986	chr9:96590986:C:T	9.98698e-10	-1.36757	-0.932323	4.86654e-05	-1.35683	-0.781033
96591005	chr9:96591005:A:T	2.48824e-09	-1.38701	-2.98501e-10	7.59706e-05	-1.69249	-2.98501e-10
96591809	chr9:96591809:G:A	2.88385e-09	-2.22283e-10	-1.23946	0.000120467	-2.22283e-10	-1.23146
96591851	chr9:96591851:T:C	4.32229e-09	-2.22283e-10	-0.834801	0.000179863	-2.22283e-10	-0.830643
96591909	chr9:96591909:C:T	7.71925e-08	2.04772	-2.98501e-10	0.000352546	-0.157656	-2.98501e-10
96592040	chr9:96592040:C:T	4.94476e-09	-2.22283e-10	-0.700259	0.000212961	-2.22283e-10	-0.661729
96592269	chr9:96592269:G:A	2.86561e-09	-2.22283e-10	-1.2458	0.000120158	-2.22283e-10	-1.23403
96592380	chr9:96592380:A:G	3.51761e-09	-2.22283e-10	-1.0408	0.000150951	-2.22283e-10	-1.00588
96592400	chr9:96592400:A:G	4.33818e-08	2.26771	-0.796254	7.70884e-05	-0.874161	-0.803723
96593603	chr9:96593603:C:T	2.79646e-09	-2.22283e-10	-1.27023	0.000116209	-2.22283e-10	-1.26744
96594001	chr9:96594001:A:G	3.18978e-09	-2.22283e-10	-1.13863	0.000135209	-2.22283e-10	-1.11601
96594279	chr9:96594279:T:C	5.02043e-10	-1.7198	-1.26786	1.76228e-05	-1.88618	-1.26747
96594361	chr9:96594361:G:T	6.35433e-09	-2.22283e-10	-0.449451	0.000306362	-2.22283e-10	-0.298068
96594427	chr9:96594427:C:T	2.88906e-09	-2.22283e-10	-1.23765	0.000121202	-2.22283e-10	-1.22538
96594837	chr9:96594837:G:A	3.20428e-09	-2.22283e-10	-1.1341	0.000135876	-2.22283e-10	-1.1111
96594980	chr9:96594980:G:A	8.17142e-09	-0.197944	-2.98501e-10	0.000134932	-1.11807	-2.98501e-10
96595581	chr9:96595581:A:G	1.5393e-08	-2.22283e-10	0.435324	0.000677362	-2.22283e-10	0.49537
96597244	chr9:96597244:G:A	4.05127e-09	-2.22283e-10	-0.899557	0.00020011	-2.22283e-10	-0.72397
96597459	chr9:96597459:G:A	3.67354e-09	-2.22283e-10	-0.997431	0.000160471	-2.22283e-10	-0.944726
96598064	chr9:96598064:G:A	2.78369e-09	-2.22283e-10	-1.27481	0.000115341	-2.22283e-10	-1.27495
96598179	chr9:96598179:A:C	6.18731e-09	-2.22283e-10	-0.476086	0.000297601	-2.22283e-10	-0.327084
96598659	chr9:96598659:C:T	3.84064e-09	-2.22283e-10	-0.952949	0.000169339	-2.22283e-10	-0.890936
96599154	chr9:96599154:C:T	1.6358e-08	-2.22283e-10	0.496129	0.000720757	-2.22283e-10	0.557466
96599337	chr9:96599337:C:T	3.17115e-09	-2.22283e-10	-1.14449	0.000137474	-2.22283e-10	-1.0994
96599918	chr9:96599918:A:G	1.01373e-09	-1.17699	-1.10796	2.6339e-05	-1.7418	-1.00999
96599921	chr9:96599921:G:A	1.08718e-08	-0.520201	0.607785	9.62634e-05	-1.86201	0.406257
96600278	chr9:96600278:A:T	3.21414e-09	-2.22283e-10	-1.13103	0.000133144	-2.22283e-10	-1.13141
96600793	chr9:96600793:G:A	2.83263e-09	-2.22283e-10	-1.25738	0.000118091	-2.22283e-10	-1.25138
96600935	chr9:96600935:T:C	3.90646e-09	-2.22283e-10	-0.935956	0.000172484	-2.22283e-10	-0.872534
96600998	chr9:96600998:A:G	2.87974e-09	-2.22283e-10	-1.24089	0.000120274	-2.22283e-10	-1.23306
96601000	chr9:96601000:A:T	2.87234e-09	-2.22283e-10	-1.24346	0.000119935	-2.22283e-10	-1.23588
96601211	chr9:96601211:C:G	4.43286e-09	-2.22283e-10	-0.809542	0.000225931	-2.22283e-10	-0.602609
96601410	chr9:96601410:T:C	3.26717e-09	-2.22283e-10	-1.11466	0.000138616	-2.22283e-10	-1.09113
96601690	chr9:96601690:A:G	8.8715e-10	-1.37243	-1.0459	4.19597e-05	-1.36456	-0.921563
96602670	chr9:96602670:G:A	3.5461e-09	-2.22283e-10	-1.03274	0.000171744	-2.22283e-10	-0.876833
96602782	chr9:96602782:C:T	6.07984e-09	-2.22283e-10	-0.493608	0.000292041	-2.22283e-10	-0.345942
96603467	chr9:96603467:C:T	2.84094e-09	-2.22283e-10	-1.25445	0.000118482	-2.22283e-10	-1.24807
96603600	chr9:96603600:A:C	2.86306e-09	-2.22283e-10	-1.2467	0.000120041	-2.22283e-10	-1.235
96604966	chr9:96604966:AG:A	3.33918e-09	-2.22283e-10	-1.09286	0.000140875	-2.22283e-10	-1.07497
96604988	chr9:96604988:A:T	4.47969e-09	-2.22283e-10	-0.799033	0.000229115	-2.22283e-10	-0.588612
96605276	chr9:96605276:A:G	7.14787e-09	-0.331772	-2.98501e-10	0.000123997	-1.20258	-2.98501e-10
96605814	chr9:96605814:T:C	2.77221e-09	-2.22283e-10	-1.27894	0.000114922	-2.22283e-10	-1.27858
96605816	chr9:96605816:A:G	6.26547e-10	-1.65899	-1.10713	2.90055e-05	-1.65529	-1.00006
96605946	chr9:96605946:C:T	2.7777e-09	-2.22283e-10	-1.27696	0.000115028	-2.22283e-10	-1.27766
96606066	chr9:96606066:G:T	2.37825e-08	-2.22283e-10	0.870362	0.00106623	-2.22283e-10	0.949051
96606067	chr9:96606067:C:T	4.19157e-09	-2.22283e-10	-0.865511	0.000186026	-2.22283e-10	-0.796948
96606349	chr9:96606349:A:G	2.83314e-09	-2.22283e-10	-1.2572	0.000116938	-2.22283e-10	-1.26119
96606925	chr9:96606925:A:G	4.62313e-09	-2.22283e-10	-0.767516	0.000234613	-2.22283e-10	-0.564898
96607055	chr9:96607055:A:G	7.19982e-09	-2.22283e-10	-0.324531	0.000294621	-2.22283e-10	-0.337146
96607198	chr9:96607198:A:G	4.21609e-09	-2.22283e-10	-0.859679	0.00021009	-2.22283e-10	-0.675298
96607719	chr9:96607719:G:A	7.90501e-09	-2.22283e-10	-0.23109	0.000324045	-2.22283e-10	-0.241953
96607902	chr9:96607902:A:G	4.68082e-09	-2.22283e-10	-0.755112	0.000200931	-2.22283e-10	-0.719873
96608316	chr9:96608316:A:C	6.77276e-10	-1.75751	-0.930756	3.25559e-05	-1.75556	-0.784322
96608558	chr9:96608558:C:T	1.52812e-09	-1.87455	-2.98501e-10	6.28082e-05	-1.88275	-2.98501e-10
96608658	chr9:96608658:T:C	2.77295e-09	-2.22283e-10	-1.27868	0.000115159	-2.22283e-10	-1.27652
96608797	chr9:96608797:G:A	2.3755e-08	-2.22283e-10	0.869207	0.00106497	-2.22283e-10	0.947863
96608808	chr9:96608808:C:T	4.74558e-09	-2.22283e-10	-0.741372	0.000203798	-2.22283e-10	-0.705705
96608923	chr9:96608923:AC:A	6.95446e-09	-2.22283e-10	-0.359203	0.000337484	-2.22283e-10	-0.201318
96609193	chr9:96609193:T:C	5.29658e-10	-1.67776	-1.25635	2.15452e-05	-1.73657	-1.21611
96609515	chr9:96609515:C:T	3.83474e-09	-2.22283e-10	-0.954486	0.00016883	-2.22283e-10	-0.893942
96609738	chr9:96609738:T:A	1.79011e-08	1.13571	-0.549432	4.99075e-05	-1.4686	-0.644066
96610187	chr9:96610187:T:C	4.12736e-09	-2.22283e-10	-0.880949	0.000200114	-2.22283e-10	-0.72395
96610329	chr9:96610329:T:G	8.11853e-09	-2.22283e-10	-0.204438	0.000332739	-2.22283e-10	-0.215477
96610973	chr9:96610973:C:T	4.31594e-09	-2.22283e-10	-0.836272	0.000216078	-2.22283e-10	-0.647195
96611356	chr9:96611356:GTC:G	7.07581e-09	-2.22283e-10	-0.341904	0.000299396	-2.22283e-10	-0.321069
96611431	chr9:96611431:A:G	5.27266e-10	-1.67592	-1.26271	2.13431e-05	-1.73512	-1.22699
96611786	chr9:96611786:T:C	6.84971e-10	-1.73586	-0.94111	3.28676e-05	-1.73373	-0.79662
96612163	chr9:96612163:G:A	2.81276e-09	-2.22283e-10	-1.26442	0.00011579	-2.22283e-10	-1.27106
96612662	chr9:96612662:C:T	2.53489e-08	-2.22283e-10	0.934147	0.00113758	-2.22283e-10	1.01382
96614516	chr9:96614516:TAAATC:T	3.67674e-09	-2.22283e-10	-0.99656	0.000160446	-2.22283e-10	-0.944879
96614706	chr9:96614706:T:C	4.56081e-09	-2.22283e-10	-0.781086	0.000195604	-2.22283e-10	-0.746744
96614838	chr9:96614838:G:A	2.77371e-09	-2.22283e-10	-1.2784	0.000115054	-2.22283e-10	-1.27743
96615032	chr9:96615032:G:A	1.71315e-09	-1.76026	-2.98501e-10	6.24179e-05	-1.88898	-2.98501e-10
96615197	chr9:96615197:T:C	4.49878e-08	1.38865	0.119156	8.81718e-05	-1.89963	0.356077
96615586	chr9:96615586:T:G	6.21099e-08	-2.22283e-10	1.83032	0.00340249	-2.22283e-10	2.10943
96615735	chr9:96615735:A:G	2.90913e-09	-2.22283e-10	-1.23073	0.000121752	-2.22283e-10	-1.22085
96615759	chr9:96615759:A:G	4.2181e-09	-2.22283e-10	-0.859202	0.000194304	-2.22283e-10	-0.753414
96615864	chr9:96615864:G:A	2.85585e-09	-2.22283e-10	-1.24922	0.000117528	-2.22283e-10	-1.25616
96616147	chr9:96616147:G:A	2.80665e-09	-2.22283e-10	-1.26659	0.000117077	-2.22283e-10	-1.26
96616183	chr9:96616183:G:A	3.82726e-09	-2.22283e-10	-0.956438	0.000168469	-2.22283e-10	-0.896086
96617201	chr9:96617201:T:A	2.31123e-08	-2.22283e-10	0.84178	0.00103299	-2.22283e-10	0.917377
96617210	chr9:96617210:A:T	5.36428e-09	-2.22283e-10	-0.618825	0.000254042	-2.22283e-10	-0.485336
96617532	chr9:96617532:T:C	3.51599e-09	-1.04127	-2.98501e-10	6.94846e-05	-1.78173	-2.98501e-10
96617838	chr9:96617838:T:G	5.27163e-09	-2.22283e-10	-0.636247	0.000249168	-2.22283e-10	-0.504709
96618383	chr9:96618383:C:G	5.36196e-09	-2.22283e-10	-0.619257	0.000253835	-2.22283e-10	-0.486151
96618472	chr9:96618472:C:A	4.10044e-09	-2.22283e-10	-0.887492	0.000163381	-2.22283e-10	-0.926751
96618640	chr9:96618640:G:A	2.77628e-09	-2.22283e-10	-1.27747	0.000114979	-2.22283e-10	-1.27808
96618781	chr9:96618781:C:T	3.50707e-09	-2.22283e-10	-1.04381	0.000146307	-2.22283e-10	-1.03713
96620788	chr9:96620788:C:G	3.59283e-09	-2.22283e-10	-1.01965	0.000168923	-2.22283e-10	-0.893392
96621269	chr9:96621269:T:C	1.78303e-09	-1.72027	-2.98501e-10	6.49501e-05	-1.84922	-2.98501e-10
96621568	chr9:96621568:T:C	2.89893e-09	-2.22283e-10	-1.23424	0.00012035	-2.22283e-10	-1.23243
96622241	chr9:96622241:G:A	2.95513e-09	-2.22283e-10	-1.21505	0.000122411	-2.22283e-10	-1.21545
96622317	chr9:96622317:G:T	2.99767e-09	-2.22283e-10	-1.20075	0.000124524	-2.22283e-10	-1.19834
96622489	chr9:96622489:G:A	5.4638e-09	-2.22283e-10	-0.600441	0.000236177	-2.22283e-10	-0.558255
96622543	chr9:96622543:T:C	3.91278e-09	-2.22283e-10	-0.934339	0.000156221	-2.22283e-10	-0.971564
96623688	chr9:96623688:C:T	5.5446e-09	-2.22283e-10	-0.585763	0.000239747	-2.22283e-10	-0.543252
96623813	chr9:96623813:A:G	3.45806e-09	-2.22283e-10	-1.05788	0.000155068	-2.22283e-10	-0.978971
96624513	chr9:96624513:T:A	5.43645e-09	-2.22283e-10	-0.605461	0.000257952	-2.22283e-10	-0.470061
96624522	chr9:96624522:C:T	4.36422e-09	-2.22283e-10	-0.825147	0.000178611	-2.22283e-10	-0.837624
96624801	chr9:96624801:A:G	4.05022e-09	-2.22283e-10	-0.899816	0.000199818	-2.22283e-10	-0.725431
96625077	chr9:96625077:A:T	2.77241e-09	-2.22283e-10	-1.27887	0.000114855	-2.22283e-10	-1.27917
96625715	chr9:96625715:G:A	4.59471e-08	1.50884	0.0200685	0.000185536	-1.01259	0.213001
96626097	chr9:96626097:G:A	5.47622e-09	-2.22283e-10	-0.598172	0.000260039	-2.22283e-10	-0.462005
96626109	chr9:96626109:A:G	2.78092e-09	-2.22283e-10	-1.27581	0.000115739	-2.22283e-10	-1.2715
96627081	chr9:96627081:T:C	2.78284e-09	-2.22283e-10	-1.27512	0.000115208	-2.22283e-10	-1.27609
96627308	chr9:96627308:A:G	2.81858e-09	-2.22283e-10	-1.26235	0.000116899	-2.22283e-10	-1.26153
96627970	chr9:96627970:G:A	1.13261e-06	4.7337	-2.98501e-10	0.00127605	1.12869	-2.98501e-10
96628698	chr9:96628698:A:T	1.49671e-09	-1.89532	-2.98501e-10	7.02323e-05	-1.77103	-2.98501e-10
96628867	chr9:96628867:CA:C	8.56009e-10	-1.8611	-0.592962	4.36503e-05	-1.85076	-0.395862
96628896	chr9:96628896:C:T	5.44928e-09	-2.22283e-10	-0.603103	0.000258644	-2.22283e-10	-0.467386
96629975	chr9:96629975:T:A	2.81526e-09	-2.22283e-10	-1.26353	0.000116757	-2.22283e-10	-1.26274
96630189	chr9:96630189:A:G	5.54576e-09	-2.22283e-10	-0.585553	0.000263661	-2.22283e-10	-0.448172
96630293	chr9:96630293:G:A	3.15347e-09	-2.22283e-10	-1.15008	0.00013307	-2.22283e-10	-1.13196
96630303	chr9:96630303:C:T	2.3691e-09	-1.43608	-2.98501e-10	0.000144947	-1.04647	-2.98501e-10
96630319	chr9:96630319:A:G	4.33899e-09	-2.22283e-10	-0.830945	0.000217073	-2.22283e-10	-0.642602
96630581	chr9:96630581:A:C	1.54519e-09	-1.86344	-2.98501e-10	6.52452e-05	-1.84468	-2.98501e-10
96630743	chr9:96630743:T:C	4.80359e-10	-1.7929	-1.23891	1.8883e-05	-1.86266	-1.22192
96631449	chr9:96631449:A:T	4.86968e-09	-2.22283e-10	-0.715558	0.000225266	-2.22283e-10	-0.605555
96631570	chr9:96631570:A:G	3.81909e-09	-2.22283e-10	-0.958575	0.000158584	-2.22283e-10	-0.956552
96631696	chr9:96631696:G:T	3.24605e-09	-2.22283e-10	-1.12115	0.000134785	-2.22283e-10	-1.11916
96631776	chr9:96631776:C:G	3.24586e-09	-2.22283e-10	-1.12121	0.000137217	-2.22283e-10	-1.10127
96632030	chr9:96632030:G:A	3.21541e-09	-2.22283e-10	-1.13063	0.000137912	-2.22283e-10	-1.09622
96632324	chr9:96632324:A:G	2.90887e-09	-1.23082	-2.98501e-10	7.37033e-05	-1.72279	-2.98501e-10
96632581	chr9:96632581:A:G	3.23421e-09	-2.22283e-10	-1.1248	0.000137954	-2.22283e-10	-1.09591
96632674	chr9:96632674:A:G	4.49655e-09	-2.22283e-10	-0.795276	0.000187218	-2.22283e-10	-0.790562
96633071	chr9:96633071:G:T	5.62975e-09	-2.22283e-10	-0.570522	0.000268035	-2.22283e-10	-0.43172
96633077	chr9:96633077:A:T	3.19696e-09	-2.22283e-10	-1.13639	0.000135027	-2.22283e-10	-1.11736
96633575	chr9:96633575:C:T	2.98673e-09	-0.44048	-0.763926	7.38631e-05	-0.972774	-0.747849
96634699	chr9:96634699:G:A	2.01502e-09	-1.59796	-2.98501e-10	6.29257e-05	-1.88088	-2.98501e-10
96635075	chr9:96635075:T:C	6.33699e-09	-2.22283e-10	-0.452184	0.000305229	-2.22283e-10	-0.301774
96636470	chr9:96636470:T:C	3.45867e-09	-2.22283e-10	-1.0577	0.000144061	-2.22283e-10	-1.0526
96636776	chr9:96636776:CCATT:C	3.40228e-09	-2.22283e-10	-1.07414	0.000141882	-2.22283e-10	-1.06784
96636845	chr9:96636845:G:A	3.58001e-09	-2.22283e-10	-1.02322	0.000171927	-2.22283e-10	-0.875765
96636892	chr9:96636892:T:C	6.86307e-10	-1.8758	-0.799214	3.33312e-05	-1.87346	-0.642886
96637231	chr9:96637231:C:T	5.49027e-09	-2.22283e-10	-0.595609	0.000260868	-2.22283e-10	-0.45882
96637914	chr9:96637914:TTTC:T	1.49561e-09	-1.89605	-2.98501e-10	7.4083e-05	-1.71765	-2.98501e-10
96637927	chr9:96637927:T:C	2.02628e-09	-1.27239	-0.319994	3.97555e-05	-1.88459	-0.455494
96639109	chr9:96639109:G:A	3.79803e-09	-0.964105	-2.98501e-10	0.000103806	-1.38032	-2.98501e-10
96640123	chr9:96640123:A:T	3.27098e-09	-2.22283e-10	-1.1135	0.00013766	-2.22283e-10	-1.09805
96640129	chr9:96640129:A:G	5.29537e-09	-2.22283e-10	-0.631753	0.000246984	-2.22283e-10	-0.513511
96640689	chr9:96640689:G:A	4.31741e-10	-1.88206	-1.25646	1.79455e-05	-1.89907	-1.23643
96640764	chr9:96640764:G:A	2.80068e-09	-2.22283e-10	-1.26872	0.00011586	-2.22283e-10	-1.27045
96640900	chr9:96640900:A:G	6.33335e-10	-1.87762	-0.877728	3.03925e-05	-1.87488	-0.733765
96641114	chr9:96641114:A:G	3.8932e-09	-2.22283e-10	-0.939356	0.000155475	-2.22283e-10	-0.976352
96641133	chr9:96641133:T:A	6.18597e-09	-2.22283e-10	-0.476304	0.000297347	-2.22283e-10	-0.327937
96641909	chr9:96641909:G:T	3.33565e-09	-2.22283e-10	-1.09392	0.0001396	-2.22283e-10	-1.08406
96642049	chr9:96642049:C:A	8.72465e-09	-2.22283e-10	-0.132434	0.000357196	-2.22283e-10	-0.144552
96642186	chr9:96642186:A:ATTC	2.77309e-09	-2.22283e-10	-1.27863	0.000114861	-2.22283e-10	-1.27912
96643084	chr9:96643084:T:A	3.73967e-09	-2.22283e-10	-0.979589	0.000163961	-2.22283e-10	-0.923208
96643961	chr9:96643961:T:C	6.35032e-09	-0.450082	-2.98501e-10	0.000722838	0.560349	-2.98501e-10
96644160	chr9:96644160:C:G	7.11427e-09	-2.22283e-10	-0.336485	0.000340085	-2.22283e-10	-0.193639
96644250	chr9:96644250:C:A	2.93785e-09	-2.22283e-10	-1.22091	0.000121978	-2.22283e-10	-1.219
96644468	chr9:96644468:T:C	2.80997e-09	-2.22283e-10	-1.26541	0.000116463	-2.22283e-10	-1.26526
96644754	chr9:96644754:A:T	6.22183e-09	-2.22283e-10	-0.470523	0.000299112	-2.22283e-10	-0.322019
96645156	chr9:96645156:G:A	7.11373e-09	-2.22283e-10	-0.33656	0.000347887	-2.22283e-10	-0.170959
96645870	chr9:96645870:T:C	2.96312e-09	-1.21234	-2.98501e-10	0.000361202	-0.133399	-2.98501e-10
96645878	chr9:96645878:G:A	9.1008e-09	-2.22283e-10	-0.0902243	0.000384662	-2.22283e-10	-0.0704713
96646034	chr9:96646034:C:T	3.29822e-09	-2.22283e-10	-1.1052	0.000138487	-2.22283e-10	-1.09206
96646454	chr9:96646454:T:C	4.06041e-09	-2.22283e-10	-0.897302	0.000175722	-2.22283e-10	-0.853932
96647533	chr9:96647533:T:G	4.14624e-10	-1.89974	-1.27923	1.75514e-05	-1.88317	-1.27453
96647703	chr9:96647703:T:G	4.14511e-09	-2.22283e-10	-0.876658	0.000183575	-2.22283e-10	-0.810212
96648007	chr9:96648007:C:T	7.55088e-10	-1.79323	-0.786279	3.76921e-05	-1.78927	-0.604111
96648047	chr9:96648047:G:A	2.78062e-09	-2.22283e-10	-1.27591	0.00011604	-2.22283e-10	-1.2689
96648479	chr9:96648479:T:C	2.78054e-09	-2.22283e-10	-1.27594	0.000115152	-2.22283e-10	-1.27658
96648767	chr9:96648767:A:C	5.15288e-09	-2.22283e-10	-0.659032	0.000239579	-2.22283e-10	-0.543954
96649052	chr9:96649052:C:T	1.48771e-09	-1.90135	-2.98501e-10	7.09511e-05	-1.76085	-2.98501e-10
96649678	chr9:96649678:C:T	7.56147e-10	-1.83973	-0.738374	3.79451e-05	-1.83663	-0.550062
96650518	chr9:96650518:T:C	5.49387e-09	-2.22283e-10	-0.594953	0.000288906	-2.22283e-10	-0.356733
96650814	chr9:96650814:ACGCGTGCACACAC:A	6.94514e-09	-2.22283e-10	-0.360545	0.000370775	-2.22283e-10	-0.107241
96651050	chr9:96651050:G:T	4.28686e-10	-1.89158	-1.25403	1.82334e-05	-1.87518	-1.2444
96651051	chr9:96651051:G:A	3.56957e-09	-1.02614	-2.98501e-10	0.000267507	-0.433691	-2.98501e-10
96651075	chr9:96651075:G:A	2.77205e-09	-2.22283e-10	-1.279	0.000115072	-2.22283e-10	-1.27728
96651114	chr9:96651114:TAA:T	7.01185e-09	-2.22283e-10	-0.350985	0.000320881	-2.22283e-10	-0.251765
96651570	chr9:96651570:C:T	1.02283e-09	-1.82171	-0.454298	5.29221e-05	-1.82063	-0.233386
96651642	chr9:96651642:A:G	9.98519e-10	-1.82874	-0.471332	5.15426e-05	-1.8279	-0.252525
96651751	chr9:96651751:ATTATGCATGTT:A	3.70442e-09	-2.22283e-10	-0.989061	0.000148564	-2.22283e-10	-1.02182
96652263	chr9:96652263:G:A	6.30332e-09	-2.22283e-10	-0.45751	0.000331255	-2.22283e-10	-0.219948
96652992	chr9:96652992:C:A	2.87979e-09	-2.22283e-10	-1.24087	0.000118342	-2.22283e-10	-1.24926
96652994	chr9:96652994:A:G	4.53478e-09	-2.22283e-10	-0.78681	0.000194146	-2.22283e-10	-0.754224
96653204	chr9:96653204:G:A	9.01703e-09	-2.22283e-10	-0.0994714	0.000369074	-2.22283e-10	-0.111838
96653461	chr9:96653461:G:A	4.76914e-09	-0.736421	-2.98501e-10	0.000425586	0.0306314	-2.98501e-10
96653536	chr9:96653536:T:C	3.64249e-09	-2.22283e-10	-1.00592	0.000146619	-2.22283e-10	-1.035
96653668	chr9:96653668:T:C	2.81881e-09	-2.22283e-10	-1.26227	0.000117772	-2.22283e-10	-1.25408
96654421	chr9:96654421:T:C	3.67119e-09	-2.22283e-10	-0.99807	0.000147364	-2.22283e-10	-1.02993
96654678	chr9:96654678:C:T	3.2358e-09	-2.22283e-10	-1.12431	0.000139341	-2.22283e-10	-1.08591
96654718	chr9:96654718:C:T	2.82694e-09	-2.22283e-10	-1.25939	0.000117748	-2.22283e-10	-1.25429
96655049	chr9:96655049:C:T	4.68328e-10	-1.80606	-1.25112	2.03313e-05	-1.76733	-1.24334
96655701	chr9:96655701:G:A	3.70829e-09	-2.22283e-10	-0.988015	0.000149127	-2.22283e-10	-1.01804
96655836	chr9:96655836:G:A	1.51497e-09	-1.88319	-2.98501e-10	6.43622e-05	-1.85831	-2.98501e-10
96656066	chr9:96656066:G:A	2.77889e-09	-2.22283e-10	-1.27653	0.000115526	-2.22283e-10	-1.27334
96656376	chr9:96656376:T:C	3.43017e-09	-2.22283e-10	-1.06598	0.000145948	-2.22283e-10	-1.03959
96656433	chr9:96656433:C:A	3.64992e-09	-2.22283e-10	-1.00388	0.000153857	-2.22283e-10	-0.986812
96656985	chr9:96656985:C:T	2.92381e-09	-2.22283e-10	-1.2257	0.000124453	-2.22283e-10	-1.19891
96658265	chr9:96658265:T:C	2.94856e-09	-2.22283e-10	-1.21727	0.000121529	-2.22283e-10	-1.22268
96658325	chr9:96658325:T:C	3.88666e-09	-2.22283e-10	-0.941038	0.000155928	-2.22283e-10	-0.973441
96658580	chr9:96658580:T:C	2.94776e-09	-2.22283e-10	-1.21754	0.000121497	-2.22283e-10	-1.22294
96658815	chr9:96658815:C:G	2.77623e-09	-2.22283e-10	-1.27749	0.000115971	-2.22283e-10	-1.2695
96659161	chr9:96659161:C:G	4.80877e-10	-1.79196	-1.23878	2.09395e-05	-1.75177	-1.22943
96659387	chr9:96659387:T:C	3.35158e-08	1.21343	-2.98501e-10	0.000257081	-0.473447	-2.98501e-10
96659673	chr9:96659673:C:T	4.73162e-10	-1.81264	-1.23427	2.04888e-05	-1.77854	-1.22442
96660725	chr9:96660725:G:A	7.76715e-09	-0.248683	-2.98501e-10	0.000184681	-0.804205	-2.98501e-10
96661593	chr9:96661593:C:T	3.68141e-09	-2.22283e-10	-0.995292	0.000160855	-2.22283e-10	-0.942336
96661594	chr9:96661594:A:G	3.63883e-09	-2.22283e-10	-1.00692	0.000158842	-2.22283e-10	-0.954924
96661831	chr9:96661831:G:A	3.34133e-09	-2.22283e-10	-1.09222	0.000144583	-2.22283e-10	-1.04898
96661916	chr9:96661916:A:G	1.26069e-08	-2.22283e-10	0.235656	0.00049034	-2.22283e-10	0.172263
96662391	chr9:96662391:C:T	3.1715e-09	-2.22283e-10	-1.14438	0.000136197	-2.22283e-10	-1.10873
96662751	chr9:96662751:A:G	1.07044e-09	-1.8474	-0.383114	5.6009e-05	-1.84179	-0.155529
96662892	chr9:96662892:TG:T	9.72776e-09	-2.22283e-10	-0.0236027	0.0004554	-2.22283e-10	0.0983406
96662894	chr9:96662894:G:A	3.58632e-09	-2.22283e-10	-1.02146	0.000170155	-2.22283e-10	-0.886125
96663121	chr9:96663121:G:A	2.9251e-09	-2.22283e-10	-1.22526	0.00012221	-2.22283e-10	-1.2171
96663224	chr9:96663224:G:A	3.13755e-09	-2.22283e-10	-1.15514	0.000133064	-2.22283e-10	-1.132
96663648	chr9:96663648:A:G	6.20643e-09	-2.22283e-10	-0.473001	0.000326158	-2.22283e-10	-0.235453
96663719	chr9:96663719:CTG:C	1.49901e-05	7.83103	-0.514466	5.12506e-05	-1.6414	-0.444706
96663878	chr9:96663878:TG:T	4.54311e-09	-2.22283e-10	-0.784975	0.000201267	-2.22283e-10	-0.718203
96664982	chr9:96664982:T:G	6.64076e-09	-2.22283e-10	-0.40536	0.0003514	-2.22283e-10	-0.160911
96665065	chr9:96665065:A:C	6.58483e-10	-1.87229	-0.844116	3.19065e-05	-1.89249	-0.667539
96665075	chr9:96665075:A:G	3.23995e-09	-2.22283e-10	-1.12303	0.000139498	-2.22283e-10	-1.08479
96665790	chr9:96665790:T:A	2.77155e-09	-2.22283e-10	-1.27918	0.00011488	-2.22283e-10	-1.27895
96665835	chr9:96665835:T:C	2.77492e-09	-2.22283e-10	-1.27797	0.00011486	-2.22283e-10	-1.27912
96665892	chr9:96665892:T:C	3.90132e-09	-1.0789	0.141625	0.000240388	-1.00394	0.463357
96665971	chr9:96665971:C:T	3.17268e-09	-2.22283e-10	-1.14401	0.000133975	-2.22283e-10	-1.12518
96665989	chr9:96665989:G:T	3.34501e-09	-2.22283e-10	-1.09112	0.000141029	-2.22283e-10	-1.07387
96666033	chr9:96666033:G:C	1.3082e-09	-1.54045	-0.489484	6.4801e-05	-1.53818	-0.31334
96666204	chr9:96666204:T:G	2.94499e-09	-2.22283e-10	-1.21848	0.000123078	-2.22283e-10	-1.21002
96666387	chr9:96666387:G:T	2.89341e-09	-2.22283e-10	-1.23615	0.000118701	-2.22283e-10	-1.24623
96666487	chr9:96666487:A:G	3.10839e-09	-2.22283e-10	-1.16448	0.000130311	-2.22283e-10	-1.15291
96666706	chr9:96666706:G:A	4.48123e-09	-1.00299	0.204304	0.00027887	-0.925319	0.53323
96666716	chr9:96666716:C:G	2.61938e-09	-1.33565	-2.98501e-10	6.22713e-05	-1.89134	-2.98501e-10
96666792	chr9:96666792:G:A	2.96609e-09	-2.22283e-10	-1.21134	0.00012402	-2.22283e-10	-1.2024
96666838	chr9:96666838:G:A	6.13061e-09	-2.22283e-10	-0.485292	0.000321487	-2.22283e-10	-0.24988
96666901	chr9:96666901:T:G	3.03625e-09	-2.22283e-10	-1.18796	0.000127127	-2.22283e-10	-1.17765
96666917	chr9:96666917:G:A	1.95482e-09	-1.62829	-2.98501e-10	6.58516e-05	-1.83543	-2.98501e-10
96667098	chr9:96667098:G:A	3.03939e-09	-2.22283e-10	-1.18693	0.000124151	-2.22283e-10	-1.20134
96667431	chr9:96667431:T:A	1.52738e-09	-1.87503	-2.98501e-10	6.36848e-05	-1.86889	-2.98501e-10
96667458	chr9:96667458:T:A	3.01624e-09	-2.22283e-10	-1.19458	0.000126213	-2.22283e-10	-1.18487
96667567	chr9:96667567:T:C	3.05838e-09	-2.22283e-10	-1.1807	0.000128085	-2.22283e-10	-1.17014
96667627	chr9:96667627:G:C	2.77752e-09	-2.22283e-10	-1.27703	0.000114904	-2.22283e-10	-1.27874
96668032	chr9:96668032:A:C	3.01209e-09	-2.22283e-10	-1.19595	0.00012603	-2.22283e-10	-1.18632
96668533	chr9:96668533:A:G	1.04343e-09	-1.8025	-0.453571	5.4676e-05	-1.80001	-0.221397
96668702	chr9:96668702:T:C	3.04816e-09	-2.22283e-10	-1.18405	0.00012718	-2.22283e-10	-1.17723
96668999	chr9:96668999:A:G	3.0102e-09	-2.22283e-10	-1.19658	0.000125946	-2.22283e-10	-1.18698
96669007	chr9:96669007:G:A	2.67317e-09	-1.22407	-0.0912555	0.000165443	-1.13566	0.221447
96669080	chr9:96669080:G:A	2.8232e-09	-1.19565	-0.0650718	0.000175578	-1.10544	0.250688
96669103	chr9:96669103:C:T	3.6036e-09	-2.22283e-10	-1.01665	0.000144615	-2.22283e-10	-1.04876
96669199	chr9:96669199:G:A	3.74968e-09	-2.22283e-10	-0.976916	0.000154595	-2.22283e-10	-0.982026
96669404	chr9:96669404:T:C	3.06843e-09	-2.22283e-10	-1.17742	0.000128514	-2.22283e-10	-1.1668
96669665	chr9:96669665:C:T	3.05159e-09	-2.22283e-10	-1.18293	0.000127774	-2.22283e-10	-1.17258
96669717	chr9:96669717:C:T	3.28104e-09	-2.22283e-10	-1.11043	0.000139666	-2.22283e-10	-1.08358
96669718	chr9:96669718:A:G	3.07026e-09	-2.22283e-10	-1.17682	0.000128598	-2.22283e-10	-1.16614
96669722	chr9:96669722:G:T	3.01761e-09	-2.22283e-10	-1.19412	0.000126274	-2.22283e-10	-1.18438
96669725	chr9:96669725:G:A	3.89338e-09	-2.22283e-10	-0.93931	0.000162973	-2.22283e-10	-0.92925
96669809	chr9:96669809:A:T	1.04166e-09	-1.7746	-0.483169	5.43688e-05	-1.77213	-0.254916
96670170	chr9:96670170:C:T	6.04551e-09	-2.22283e-10	-0.49927	0.000323141	-2.22283e-10	-0.244748
96670181	chr9:96670181:G:A	3.86632e-09	-2.22283e-10	-0.946283	0.0001593	-2.22283e-10	-0.952046
96670196	chr9:96670196:A:G	3.05448e-09	-2.22283e-10	-1.18198	0.000127454	-2.22283e-10	-1.17508
96670435	chr9:96670435:C:T	2.10596e-09	-1.16089	-0.392923	0.000123142	-1.10067	-0.108827
96670524	chr9:96670524:A:ATC	1.04735e-09	-1.8242	-0.428124	5.52386e-05	-1.81868	-0.192499
96671279	chr9:96671279:C:T	2.8694e-09	-2.22283e-10	-1.24448	0.000118459	-2.22283e-10	-1.24827
96671483	chr9:96671483:A:G	3.04804e-09	-2.22283e-10	-1.18409	0.000124972	-2.22283e-10	-1.19475
96671489	chr9:96671489:A:G	9.86372e-09	0.216176	-0.2259	8.06066e-05	-1.60259	-0.0306671
96671533	chr9:96671533:A:G	4.20994e-09	-2.22283e-10	-0.861138	0.000168535	-2.22283e-10	-0.895691
96671824	chr9:96671824:A:G	5.47437e-09	-2.22283e-10	-0.59851	0.000282426	-2.22283e-10	-0.37942
96672013	chr9:96672013:T:G	3.88236e-09	-2.22283e-10	-0.942145	0.000163653	-2.22283e-10	-0.925087
96672539	chr9:96672539:A:G	3.76962e-09	-2.22283e-10	-0.971614	0.000155414	-2.22283e-10	-0.976745
96672732	chr9:96672732:A:T	2.77158e-09	-2.22283e-10	-1.27917	0.000114878	-2.22283e-10	-1.27897
96672811	chr9:96672811:G:T	6.00677e-08	1.98832	-0.191432	6.84407e-05	-1.81075	0.0138862
96673030	chr9:96673030:T:C	3.73748e-09	-2.22283e-10	-0.980177	0.000162804	-2.22283e-10	-0.930289
96673400	chr9:96673400:C:T	3.49156e-09	-2.22283e-10	-1.04824	0.000151045	-2.22283e-10	-1.00526
96673412	chr9:96673412:G:A	3.58723e-09	-2.22283e-10	-1.02121	0.000156288	-2.22283e-10	-0.971136
96673459	chr9:96673459:C:T	3.1398e-09	-2.22283e-10	-1.15443	0.000133039	-2.22283e-10	-1.13219
96673672	chr9:96673672:T:C	3.02047e-09	-2.22283e-10	-1.19317	0.000126025	-2.22283e-10	-1.18635
96673824	chr9:96673824:C:T	3.71557e-09	-2.22283e-10	-0.986053	0.000158895	-2.22283e-10	-0.954595
96673978	chr9:96673978:CTACAGAGTGCTGATTGGTGCATTT:C	8.74043e-09	-2.22283e-10	-0.130628	0.000407032	-2.22283e-10	-0.0139441
96674439	chr9:96674439:C:T	3.08756e-09	-2.22283e-10	-1.17121	0.000128875	-2.22283e-10	-1.164
96674612	chr9:96674612:C:G	3.05655e-09	-2.22283e-10	-1.1813	0.000127544	-2.22283e-10	-1.17438
96675052	chr9:96675052:G:C	3.40606e-09	-2.22283e-10	-1.07303	0.000146998	-2.22283e-10	-1.03242
96675148	chr9:96675148:T:G	3.03252e-09	-2.22283e-10	-1.18919	0.000125263	-2.22283e-10	-1.19242
96675778	chr9:96675778:T:C	2.8083e-09	-2.22283e-10	-1.26601	0.000117111	-2.22283e-10	-1.25972
96675834	chr9:96675834:C:T	3.50836e-09	-2.22283e-10	-1.04344	0.000152518	-2.22283e-10	-0.995555
96676027	chr9:96676027:T:C	4.49624e-08	1.71991	-0.212667	6.44284e-05	-1.84715	-0.0101346
96676066	chr9:96676066:G:A	6.15071e-09	-0.48202	-2.98501e-10	6.33019e-05	-1.87492	-2.98501e-10
96676240	chr9:96676240:G:T	2.98305e-09	-2.22283e-10	-1.20564	0.00012436	-2.22283e-10	-1.19965
96677004	chr9:96677004:G:A	2.95724e-09	-2.22283e-10	-1.21433	0.000124003	-2.22283e-10	-1.20253
96677524	chr9:96677524:G:A	3.53754e-09	-2.22283e-10	-1.03515	0.000136225	-2.22283e-10	-1.10853
96678230	chr9:96678230:C:T	2.83819e-09	-2.22283e-10	-1.25542	0.000118586	-2.22283e-10	-1.2472
96678331	chr9:96678331:A:G	2.90753e-09	-2.22283e-10	-1.23128	0.00012274	-2.22283e-10	-1.21277
96678447	chr9:96678447:C:G	3.63399e-09	-2.22283e-10	-1.00825	0.000146788	-2.22283e-10	-1.03385
96678477	chr9:96678477:T:G	2.89157e-09	-2.22283e-10	-1.23679	0.000121941	-2.22283e-10	-1.2193
96678714	chr9:96678714:A:G	2.91504e-09	-2.22283e-10	-1.2287	0.000123115	-2.22283e-10	-1.20972
96679109	chr9:96679109:G:C	2.90548e-09	-2.22283e-10	-1.23199	0.000122641	-2.22283e-10	-1.21358
96679110	chr9:96679110:G:T	2.91217e-09	-2.22283e-10	-1.22969	0.000122973	-2.22283e-10	-1.21087
96679380	chr9:96679380:T:C	2.95005e-09	-2.22283e-10	-1.21676	0.000124859	-2.22283e-10	-1.19565
96679545	chr9:96679545:T:C	2.8549e-09	-2.22283e-10	-1.24955	0.000119261	-2.22283e-10	-1.24152
96679558	chr9:96679558:A:T	2.95531e-09	-2.22283e-10	-1.21498	0.00012512	-2.22283e-10	-1.19356
96680302	chr9:96680302:A:AACAAATTATCCAGTCTCAGATATTCAGTTATAGCAACAGAAAATATACTAAGGCACCTTGGATTCAGTC	3.32082e-09	-2.22283e-10	-1.09838	0.000142826	-2.22283e-10	-1.06121
96680798	chr9:96680798:C:T	2.90758e-09	-2.22283e-10	-1.23127	0.000120517	-2.22283e-10	-1.23104
96681230	chr9:96681230:T:C	3.00727e-09	-1.17072	-0.0268334	9.32127e-05	-1.70654	0.218588
96682457	chr9:96682457:GC:G	2.91533e-09	-2.22283e-10	-1.2286	0.000123103	-2.22283e-10	-1.20981
96682499	chr9:96682499:A:T	3.04862e-09	-2.22283e-10	-1.1839	0.000130002	-2.22283e-10	-1.15529
96682595	chr9:96682595:A:G	5.69816e-09	-0.558443	-2.98501e-10	0.000139749	-1.08299	-2.98501e-10
96682891	chr9:96682891:T:C	2.83165e-09	-2.22283e-10	-1.25773	0.000118371	-2.22283e-10	-1.24902
96683173	chr9:96683173:G:C	1.12866e-09	-1.15791	-1.01965	3.35488e-05	-1.59926	-0.910572
96683192	chr9:96683192:C:T	6.86964e-10	-1.39812	-1.27594	2.04941e-05	-1.73795	-1.26475
96683267	chr9:96683267:G:A	8.19714e-09	-2.22283e-10	-0.194801	0.000341568	-2.22283e-10	-0.189289
96684097	chr9:96684097:C:T	2.93688e-09	-2.22283e-10	-1.22124	0.000122719	-2.22283e-10	-1.21294
96684117	chr9:96684117:T:C	1.60637e-08	-2.22283e-10	0.477974	0.000796695	-2.22283e-10	0.657636
96684250	chr9:96684250:C:G	2.95163e-09	-2.22283e-10	-1.21623	0.000124894	-2.22283e-10	-1.19537
96684674	chr9:96684674:G:C	7.88974e-10	-1.42949	-1.10612	2.32426e-05	-1.7314	-1.14545
96684711	chr9:96684711:A:G	7.11333e-10	-1.36053	-1.27867	2.06916e-05	-1.71538	-1.27774
96685112	chr9:96685112:G:C	2.01843e-08	-2.22283e-10	0.706316	0.00085871	-2.22283e-10	0.732595
96685195	chr9:96685195:C:G	4.15372e-09	-0.874583	-2.98501e-10	6.25076e-05	-1.88755	-2.98501e-10
96685327	chr9:96685327:A:G	4.64342e-10	-1.83118	-1.23454	2.26576e-05	-1.66749	-1.23485
96685606	chr9:96685606:C:G	6.45515e-10	-1.61066	-1.12564	2.1602e-05	-1.88931	-1.06074
96686098	chr9:96686098:C:T	2.78825e-09	-2.22283e-10	-1.27317	0.000116117	-2.22283e-10	-1.26824
96686282	chr9:96686282:T:C	6.45155e-10	-1.66369	-1.07316	2.2774e-05	-1.89814	-0.999081
96686777	chr9:96686777:G:A	1.2485e-09	-1.7109	-0.365751	6.8013e-05	-1.41545	-0.387687
96686834	chr9:96686834:C:T	1.59012e-09	-1.83478	-2.98501e-10	6.18531e-05	-1.89807	-2.98501e-10
96686840	chr9:96686840:C:T	4.60184e-09	-2.22283e-10	-0.772131	0.000187553	-2.22283e-10	-0.788776
96686890	chr9:96686890:C:CA	1.62511e-09	-1.81301	-2.98501e-10	6.17566e-05	-1.89964	-2.98501e-10
96687006	chr9:96687006:C:T	3.08536e-09	-2.22283e-10	-1.17192	0.000128142	-2.22283e-10	-1.1697
96687949	chr9:96687949:G:A	3.03577e-09	-2.22283e-10	-1.18812	0.000128954	-2.22283e-10	-1.16338
96688038	chr9:96688038:T:C	8.74055e-10	-1.50994	-0.923253	5.21201e-05	-1.14495	-0.924337
96688886	chr9:96688886:G:A	1.57557e-09	-1.77089	-0.0730786	6.63806e-05	-1.86404	0.0366033
96689028	chr9:96689028:T:TTTG	6.20058e-10	-1.55006	-1.22647	2.04207e-05	-1.81397	-1.19232
96689159	chr9:96689159:T:C	3.24099e-09	-2.22283e-10	-1.12271	0.000136002	-2.22283e-10	-1.11017
96689309	chr9:96689309:C:T	5.94853e-10	-1.56274	-1.25529	1.88315e-05	-1.82425	-1.26305
96690519	chr9:96690519:A:C	3.02644e-09	-2.22283e-10	-1.1912	0.000128512	-2.22283e-10	-1.16681
96690634	chr9:96690634:A:T	6.3242e-10	-1.52303	-1.23376	1.95561e-05	-1.80485	-1.2447
96690686	chr9:96690686:T:G	6.08464e-10	-1.54446	-1.25095	1.90646e-05	-1.81556	-1.25944
96691214	chr9:96691214:CA:C	7.76712e-10	-1.38805	-1.16323	4.67893e-05	-1.00119	-1.176
96692533	chr9:96692533:G:A	2.96098e-09	-2.22283e-10	-1.21307	0.000125399	-2.22283e-10	-1.19133
96692598	chr9:96692598:G:A	2.79612e-09	-2.22283e-10	-1.27035	0.000116173	-2.22283e-10	-1.26776
96692725	chr9:96692725:C:T	2.99023e-09	-2.22283e-10	-1.20324	0.000123072	-2.22283e-10	-1.21006
96693085	chr9:96693085:G:A	4.6904e-10	-1.77895	-1.2767	1.74107e-05	-1.89078	-1.27497
96693401	chr9:96693401:G:A	4.80005e-09	-2.22283e-10	-0.72996	0.000218413	-2.22283e-10	-0.636447
96693647	chr9:96693647:C:A	9.26394e-10	-1.36805	-1.007	2.79819e-05	-1.73523	-0.956042
96693699	chr9:96693699:C:T	8.21207e-09	-2.22283e-10	-0.192981	0.000379364	-2.22283e-10	-0.0843408
96693771	chr9:96693771:C:T	5.21676e-09	-2.22283e-10	-0.64671	0.000238951	-2.22283e-10	-0.546577
96693878	chr9:96693878:T:C	6.50598e-10	-1.51264	-1.21581	1.99856e-05	-1.7997	-1.22813
96694379	chr9:96694379:A:T	3.21673e-09	-2.22283e-10	-1.13022	0.00013762	-2.22283e-10	-1.09834
96694423	chr9:96694423:C:T	4.63875e-10	-1.788	-1.27872	1.7413e-05	-1.88761	-1.27801
96694925	chr9:96694925:C:T	1.49609e-09	-1.89573	-2.98501e-10	6.27358e-05	-1.8839	-2.98501e-10
96694929	chr9:96694929:T:A	2.88974e-09	-2.22283e-10	-1.23742	0.000121245	-2.22283e-10	-1.22503
96695181	chr9:96695181:T:G	3.94125e-08	1.3755	-2.98501e-10	0.00363072	2.17435	-2.98501e-10
96695374	chr9:96695374:T:C	3.11821e-09	-2.22283e-10	-1.16133	0.000129606	-2.22283e-10	-1.15834
96695538	chr9:96695538:TAAC:T	3.47179e-09	-2.22283e-10	-1.05392	0.000149049	-2.22283e-10	-1.01856
96695674	chr9:96695674:G:T	7.54109e-10	-1.36265	-1.21816	2.17633e-05	-1.73331	-1.2093
96695784	chr9:96695784:A:T	2.30103e-08	-2.22283e-10	0.837354	0.00118682	-2.22283e-10	1.05619
96696473	chr9:96696473:C:T	4.97944e-09	-2.22283e-10	-0.693269	0.000227399	-2.22283e-10	-0.596129
96696544	chr9:96696544:A:G	7.74132e-10	-1.33597	-1.21863	2.20763e-05	-1.71847	-1.20986
96696872	chr9:96696872:G:A	2.03985e-09	-1.58571	-2.98501e-10	0.000121481	-1.22308	-2.98501e-10
96697147	chr9:96697147:T:C	8.68322e-09	-0.137194	-2.98501e-10	0.000208991	-0.680547	-2.98501e-10
96697742	chr9:96697742:T:C	1.62797e-08	0.875811	-0.384479	5.82276e-05	-1.71278	-0.245697
96698082	chr9:96698082:A:G	6.07246e-10	-1.54749	-1.24992	1.98288e-05	-1.81233	-1.22337
96698270	chr9:96698270:T:C	1.07545e-08	-2.22283e-10	0.076737	0.000604601	-2.22283e-10	0.381732
96698704	chr9:96698704:C:T	2.9653e-09	-2.22283e-10	-1.21161	0.000125612	-2.22283e-10	-1.18964
96698812	chr9:96698812:C:G	2.96679e-09	-2.22283e-10	-1.21111	0.00012568	-2.22283e-10	-1.1891
96699211	chr9:96699211:G:A	3.84931e-09	-2.22283e-10	-0.950693	0.000162159	-2.22283e-10	-0.934258
96699217	chr9:96699217:C:T	3.98631e-09	-2.22283e-10	-0.915721	0.000172656	-2.22283e-10	-0.871533
96699245	chr9:96699245:A:G	5.11029e-09	-2.22283e-10	-0.667331	0.000233637	-2.22283e-10	-0.569067
96699528	chr9:96699528:T:C	8.92419e-10	-1.36745	-1.04495	2.68504e-05	-1.73505	-0.997508
96699698	chr9:96699698:C:T	2.05354e-09	-1.57902	-2.98501e-10	0.000122694	-1.21314	-2.98501e-10
96699840	chr9:96699840:G:A	8.61203e-10	-1.37288	-1.07513	2.59707e-05	-1.73685	-1.02902
96700012	chr9:96700012:C:T	1.50402e-09	-1.89045	-2.98501e-10	6.3774e-05	-1.86749	-2.98501e-10
96700013	chr9:96700013:G:A	2.79397e-09	-2.22283e-10	-1.27112	0.000116742	-2.22283e-10	-1.26287
96700163	chr9:96700163:A:G	3.02742e-09	-2.22283e-10	-1.19088	0.000128612	-2.22283e-10	-1.16604
96700408	chr9:96700408:G:A	3.73989e-09	-2.22283e-10	-0.979531	0.000161737	-2.22283e-10	-0.936864
96700763	chr9:96700763:C:T	9.33837e-08	3.3508	-1.11267	2.28766e-05	-1.77534	-1.11739
96700846	chr9:96700846:G:A	3.75043e-09	-2.22283e-10	-0.976717	0.000153772	-2.22283e-10	-0.987366
96700923	chr9:96700923:T:C	9.61195e-10	-1.36268	-0.975481	2.90744e-05	-1.73098	-0.921996
96701097	chr9:96701097:A:G	2.39917e-08	0.879119	-2.98501e-10	0.0036518	2.18014	-2.98501e-10
96701241	chr9:96701241:G:A	4.15842e-08	2.70803	-1.2789	3.02613e-05	-1.33434	-1.27863
96701257	chr9:96701257:C:T	9.80569e-10	-1.31541	-1.0028	2.89748e-05	-1.70531	-0.951096
96701274	chr9:96701274:G:A	5.65876e-09	-2.22283e-10	-0.565382	0.000260741	-2.22283e-10	-0.459309
96701382	chr9:96701382:CT:C	6.55585e-09	-2.22283e-10	-0.418229	0.000348011	-2.22283e-10	-0.170603
96701511	chr9:96701511:C:G	6.60828e-10	-1.45901	-1.25384	2.0046e-05	-1.78172	-1.24309
96701896	chr9:96701896:T:C	7.35578e-10	-1.41368	-1.192	2.17466e-05	-1.76191	-1.18147
96701935	chr9:96701935:G:C	6.43018e-10	-1.482	-1.25817	1.96695e-05	-1.79549	-1.24828
96701972	chr9:96701972:G:A	3.01571e-09	-2.22283e-10	-1.19475	0.000128041	-2.22283e-10	-1.17049
96702009	chr9:96702009:A:G	2.92926e-09	-2.22283e-10	-1.22384	0.000122199	-2.22283e-10	-1.21718
96702255	chr9:96702255:AGCAACAACAACAAAAAG:A	2.88387e-09	-2.22283e-10	-1.23946	0.000120898	-2.22283e-10	-1.22789
96702557	chr9:96702557:A:G	2.77227e-09	-2.22283e-10	-1.27892	0.000114854	-2.22283e-10	-1.27918
96702591	chr9:96702591:C:A	3.02787e-09	-2.22283e-10	-1.19073	0.000128626	-2.22283e-10	-1.16593
96702890	chr9:96702890:A:G	2.88969e-09	-1.23744	-2.98501e-10	6.17685e-05	-1.89944	-2.98501e-10
96703390	chr9:96703390:C:G	1.33891e-08	0.295858	-2.98501e-10	0.000812547	0.677337	-2.98501e-10
96703444	chr9:96703444:A:G	5.82055e-09	-2.22283e-10	-0.537192	0.000268687	-2.22283e-10	-0.42929
96703510	chr9:96703510:G:A	5.55487e-09	-2.22283e-10	-0.583912	0.000255496	-2.22283e-10	-0.479628
96703576	chr9:96703576:A:C	1.10718e-09	-1.78742	-0.409355	4.0478e-05	-1.89575	-0.426325
96703840	chr9:96703840:C:G	9.11679e-10	-1.40736	-0.983695	2.80687e-05	-1.75747	-0.930712
96704089	chr9:96704089:C:G	3.01504e-09	-2.22283e-10	-1.19497	0.000128001	-2.22283e-10	-1.1708
96704530	chr9:96704530:G:A	1.99793e-09	-1.60647	-2.98501e-10	0.000123477	-1.20678	-2.98501e-10
96705257	chr9:96705257:C:T	8.91841e-10	-1.41797	-0.995081	2.75602e-05	-1.76337	-0.943094
96705950	chr9:96705950:TA:T	1.52893e-09	-1.87402	-2.98501e-10	0.000114282	-1.28417	-2.98501e-10
96705955	chr9:96705955:T:A	5.7243e-08	1.74872	-2.98501e-10	9.90224e-05	-1.42749	-2.98501e-10
96705956	chr9:96705956:T:A	1.26151e-09	-1.69365	-0.372625	4.61898e-05	-1.86678	-0.3233
96705957	chr9:96705957:T:A	3.62509e-09	-2.22283e-10	-1.01071	0.000151424	-2.22283e-10	-1.00276
96705958	chr9:96705958:T:A	2.88111e-09	-2.22283e-10	-1.24041	0.000119358	-2.22283e-10	-1.24071
96706087	chr9:96706087:C:T	1.50701e-09	-1.88846	-2.98501e-10	6.35451e-05	-1.87109	-2.98501e-10
96706148	chr9:96706148:T:C	3.84517e-09	-2.22283e-10	-0.951769	0.0001576	-2.22283e-10	-0.962778
96706411	chr9:96706411:G:A	3.27232e-09	-2.22283e-10	-1.11309	0.000134457	-2.22283e-10	-1.12159
96706585	chr9:96706585:A:G	2.42679e-09	-1.41202	-2.98501e-10	7.28377e-05	-1.7346	-2.98501e-10
96706714	chr9:96706714:C:A	4.58087e-10	-1.80131	-1.27797	1.7529e-05	-1.88231	-1.27667
96707191	chr9:96707191:AT:A	7.26971e-09	-0.31487	-2.98501e-10	0.000415516	0.00668535	-2.98501e-10
96707757	chr9:96707757:G:A	3.18384e-09	-2.22283e-10	-1.1405	0.000128402	-2.22283e-10	-1.16767
96707774	chr9:96707774:G:C	3.58952e-09	-2.22283e-10	-1.02057	0.000147297	-2.22283e-10	-1.03039
96707982	chr9:96707982:C:T	7.36798e-09	-2.22283e-10	-0.301443	0.000338467	-2.22283e-10	-0.19841
96708337	chr9:96708337:A:G	6.30188e-10	-1.50368	-1.25664	1.94991e-05	-1.80604	-1.24643
96708606	chr9:96708606:A:G	8.82663e-10	-1.43101	-0.992392	2.74601e-05	-1.76997	-0.940134
96708685	chr9:96708685:A:G	2.87828e-09	-2.22283e-10	-1.24139	0.00012069	-2.22283e-10	-1.22961
96709062	chr9:96709062:T:G	1.02492e-09	-1.03145	-1.24252	2.69842e-05	-1.50271	-1.22487
96709572	chr9:96709572:C:G	8.48709e-10	-1.45936	-1.00326	2.67844e-05	-1.7837	-0.951316
96709952	chr9:96709952:C:T	3.00352e-09	-2.22283e-10	-1.1988	0.000127453	-2.22283e-10	-1.17509
96710908	chr9:96710908:C:T	3.02403e-09	-2.22283e-10	-1.192	0.000128439	-2.22283e-10	-1.16738
96711053	chr9:96711053:G:A	5.87223e-10	-1.5797	-1.25124	1.87375e-05	-1.83238	-1.25993
96711900	chr9:96711900:C:T	2.08691e-09	-1.5629	-2.98501e-10	0.000125413	-1.19122	-2.98501e-10
96712162	chr9:96712162:AGG:A	1.31399e-07	3.68949	-1.10984	6.22278e-05	-0.8145	-1.07753
96712166	chr9:96712166:AAATGTT:A	1.2848e-07	3.66526	-1.10807	6.16862e-05	-0.825173	-1.0756
96713018	chr9:96713018:C:T	2.36951e-09	-1.4359	-2.98501e-10	0.000145461	-1.04293	-2.98501e-10
96713108	chr9:96713108:T:C	6.97471e-09	-2.22283e-10	-0.356296	0.000373405	-2.22283e-10	-0.100172
96713280	chr9:96713280:C:T	4.86602e-09	-2.22283e-10	-0.716311	0.000198183	-2.22283e-10	-0.733647
96713534	chr9:96713534:G:C	3.50501e-09	-2.22283e-10	-1.04439	0.0001499	-2.22283e-10	-1.01287
96713704	chr9:96713704:C:G	2.99705e-09	-2.22283e-10	-1.20096	0.000121659	-2.22283e-10	-1.22162
96713798	chr9:96713798:A:G	4.78758e-10	-1.75993	-1.27522	1.72809e-05	-1.89889	-1.27435
96714213	chr9:96714213:C:T	2.78774e-09	-2.22283e-10	-1.27336	0.000115931	-2.22283e-10	-1.26984
96714438	chr9:96714438:G:A	6.97117e-09	-2.22283e-10	-0.356804	0.000373188	-2.22283e-10	-0.100754
96714935	chr9:96714935:G:A	1.07585e-08	-2.22283e-10	0.0771082	0.000481239	-2.22283e-10	0.153528
96715259	chr9:96715259:G:A	2.89847e-09	-2.22283e-10	-1.2344	0.000121655	-2.22283e-10	-1.22165
96715302	chr9:96715302:T:C	7.20062e-09	-2.22283e-10	-0.324419	0.000330313	-2.22283e-10	-0.222797
96715434	chr9:96715434:T:C	2.786e-09	-2.22283e-10	-1.27398	0.000114894	-2.22283e-10	-1.27883
96715543	chr9:96715543:C:T	1.09338e-09	-1.617	-0.592308	3.95836e-05	-1.88484	-0.459581
96715576	chr9:96715576:G:T	3.06474e-09	-2.22283e-10	-1.17863	0.000128731	-2.22283e-10	-1.16511
96715606	chr9:96715606:C:T	1.87556e-09	-1.66968	-2.98501e-10	0.000107209	-1.34805	-2.98501e-10
96715689	chr9:96715689:G:A	3.74243e-09	-2.22283e-10	-0.978852	0.000153034	-2.22283e-10	-0.992176
96715690	chr9:96715690:G:A	5.30061e-09	-2.22283e-10	-0.630765	0.000243005	-2.22283e-10	-0.529755
96716016	chr9:96716016:G:A	5.59336e-10	-1.69064	-1.18896	2.42417e-05	-1.62839	-1.20638
96716443	chr9:96716443:G:A	2.87482e-09	-2.22283e-10	-1.2426	0.000119956	-2.22283e-10	-1.23571
96716587	chr9:96716587:C:T	3.27014e-09	-2.22283e-10	-1.11375	0.000132259	-2.22283e-10	-1.13807
96717143	chr9:96717143:C:T	3.20556e-09	-2.22283e-10	-1.1337	0.000129857	-2.22283e-10	-1.1564
96718441	chr9:96718441:T:C	4.99472e-09	-2.22283e-10	-0.690206	0.000227949	-2.22283e-10	-0.593712
96718658	chr9:96718658:T:G	7.95062e-10	-1.78083	-0.747093	3.08453e-05	-1.88234	-0.711509
96718793	chr9:96718793:G:A	2.14639e-09	-1.5348	-2.98501e-10	0.000130494	-1.15151	-2.98501e-10
96719252	chr9:96719252:G:A	3.12935e-09	-2.22283e-10	-1.15776	0.00012635	-2.22283e-10	-1.18378
96719605	chr9:96719605:G:A	2.84345e-09	-2.22283e-10	-1.25357	0.000117329	-2.22283e-10	-1.25785
96719634	chr9:96719634:C:G	1.64963e-09	-1.76155	-0.0364874	6.93232e-05	-1.8592	0.0751455
96719722	chr9:96719722:G:A	3.68339e-09	-0.994754	-2.98501e-10	6.33164e-05	-1.87469	-2.98501e-10
96719917	chr9:96719917:G:GC	5.13656e-09	-2.22283e-10	-0.662204	0.000224841	-2.22283e-10	-0.607443
96720312	chr9:96720312:C:T	2.92898e-09	-0.17361	-1.05032	2.21295e-05	-1.88871	-1.03721
96721160	chr9:96721160:C:T	7.86947e-10	-1.7792	-0.758977	3.04503e-05	-1.88297	-0.723773
96721881	chr9:96721881:G:C	4.98846e-09	-2.22283e-10	-0.69146	0.00022764	-2.22283e-10	-0.595069
96721976	chr9:96721976:A:G	5.61104e-09	-2.22283e-10	-0.57385	0.000243087	-2.22283e-10	-0.529417
96722171	chr9:96722171:T:G	4.41098e-10	-1.83863	-1.27844	1.89423e-05	-1.80242	-1.27902
96722179	chr9:96722179:A:G	1.09242e-08	-2.22283e-10	0.0923956	0.000518572	-2.22283e-10	0.228242
96722383	chr9:96722383:A:ATGTGTAG	1.00557e-08	-2.22283e-10	0.00955357	0.000573675	-2.22283e-10	0.329226
96722386	chr9:96722386:G:GCATGCACAT	1.00111e-08	-2.22283e-10	0.0051073	0.000570832	-2.22283e-10	0.324258
96722388	chr9:96722388:T:C	1.00296e-08	-2.22283e-10	0.00695334	0.000572013	-2.22283e-10	0.326325
96722853	chr9:96722853:G:A	1.18464e-08	-2.22283e-10	0.173439	0.000554667	-2.22283e-10	0.295532
96723010	chr9:96723010:T:C	2.89774e-09	-2.22283e-10	-1.23466	0.000120935	-2.22283e-10	-1.22758
96723134	chr9:96723134:G:A	5.65263e-10	-1.89902	-0.970031	2.59815e-05	-1.86119	-0.904255
96723337	chr9:96723337:A:C	3.10335e-09	-2.22283e-10	-1.1661	0.000132169	-2.22283e-10	-1.13875
96723625	chr9:96723625:A:C	1.58056e-09	-1.84081	-2.98501e-10	6.43982e-05	-1.85775	-2.98501e-10
96723866	chr9:96723866:C:T	2.86616e-09	-2.22283e-10	-1.24561	0.000119625	-2.22283e-10	-1.23847
96723905	chr9:96723905:C:T	5.97459e-10	-1.90186	-0.911792	2.71645e-05	-1.88047	-0.840455
96723959	chr9:96723959:C:T	4.52397e-10	-1.81329	-1.2785	1.76267e-05	-1.87877	-1.27465
96724535	chr9:96724535:A:G	9.67344e-10	-1.68604	-0.645753	3.5966e-05	-1.88443	-0.55583
96725112	chr9:96725112:A:G	1.01356e-09	-1.90164	-0.383477	4.94316e-05	-1.8864	-0.235846
96725325	chr9:96725325:C:T	1.0052e-09	-1.90166	-0.39174	4.89833e-05	-1.88655	-0.244806
96725353	chr9:96725353:T:C	9.98275e-10	-1.90185	-0.398464	4.84199e-05	-1.89083	-0.252093
96725390	chr9:96725390:T:C	9.7161e-10	-1.90166	-0.425726	4.72168e-05	-1.88656	-0.281524
96725450	chr9:96725450:C:T	2.79537e-09	-1.27062	-2.98501e-10	0.000269862	-0.424926	-2.98501e-10
96725452	chr9:96725452:G:A	7.21305e-09	-2.22283e-10	-0.322696	0.000337104	-2.22283e-10	-0.202445
96725819	chr9:96725819:T:C	9.7513e-10	-1.9013	-0.422469	4.74882e-05	-1.88429	-0.278065
96725820	chr9:96725820:G:T	9.30455e-10	-1.90143	-0.469238	4.51167e-05	-1.88506	-0.328522
96726124	chr9:96726124:T:C	7.06156e-10	-1.88766	-0.75885	3.23365e-05	-1.9016	-0.645036
96726173	chr9:96726173:A:C	7.47101e-10	-1.90139	-0.688753	3.54692e-05	-1.88558	-0.568594
96726220	chr9:96726220:T:C	6.73529e-10	-1.89561	-0.798203	3.09566e-05	-1.90124	-0.689013
96726634	chr9:96726634:G:A	6.05271e-09	-2.22283e-10	-0.498081	0.000274949	-2.22283e-10	-0.406251
96726747	chr9:96726747:G:A	5.87576e-09	-2.22283e-10	-0.527751	0.000238846	-2.22283e-10	-0.547018
96726843	chr9:96726843:G:GGAA	1.27825e-09	-1.732	-0.321097	6.25001e-05	-1.78882	-0.0988439
96727038	chr9:96727038:A:G	3.04288e-09	-2.22283e-10	-1.18578	0.000128839	-2.22283e-10	-1.16428
96727315	chr9:96727315:G:A	2.84867e-09	-2.22283e-10	-1.25173	0.000122639	-2.22283e-10	-1.21359
96727400	chr9:96727400:T:C	4.67022e-10	-1.89592	-1.16405	1.99316e-05	-1.89736	-1.13317
96727847	chr9:96727847:G:A	1.57646e-09	-1.36223	-0.48117	9.8683e-05	-1.08412	-0.346803
96728293	chr9:96728293:C:G	1.87971e-09	-1.22231	-0.445161	0.000121995	-0.913341	-0.305518
96728324	chr9:96728324:A:G	1.64451e-09	-1.80115	-2.98501e-10	8.71008e-05	-1.55577	-2.98501e-10
96729057	chr9:96729057:C:G	3.72427e-09	-2.22283e-10	-0.983717	0.000157927	-2.22283e-10	-0.960703
96729333	chr9:96729333:G:C	3.5091e-09	-2.22283e-10	-1.04323	0.000144112	-2.22283e-10	-1.05225
96729450	chr9:96729450:G:T	3.08146e-09	-2.22283e-10	-1.17318	0.000129744	-2.22283e-10	-1.15727
96729494	chr9:96729494:A:G	4.11218e-09	-2.22283e-10	-0.884634	0.000173479	-2.22283e-10	-0.866781
96730168	chr9:96730168:G:A	3.42761e-09	-2.22283e-10	-1.06672	0.000146296	-2.22283e-10	-1.0372
96730311	chr9:96730311:G:A	2.95129e-09	-2.22283e-10	-1.21635	0.000123137	-2.22283e-10	-1.20954
96730600	chr9:96730600:TTTATATAATC:T	2.61925e-08	-2.22283e-10	0.966886	0.00112624	-2.22283e-10	1.00381
96730884	chr9:96730884:C:T	2.77367e-09	-2.22283e-10	-1.27842	0.000114919	-2.22283e-10	-1.27861
96730892	chr9:96730892:C:T	3.42274e-09	-1.06815	-2.98501e-10	0.00010973	-1.32481	-2.98501e-10
96731054	chr9:96731054:T:C	3.46644e-09	-2.22283e-10	-1.05546	0.000148067	-2.22283e-10	-1.02517
96731696	chr9:96731696:C:T	5.16477e-08	2.87052	-1.22466	2.85441e-05	-1.42085	-1.25054
96732026	chr9:96732026:C:T	1.08861e-08	-2.22283e-10	0.0888955	0.000510693	-2.22283e-10	0.212932
96732166	chr9:96732166:G:A	2.39872e-09	-1.42365	-2.98501e-10	0.000149239	-1.01729	-2.98501e-10
96733271	chr9:96733271:T:A	2.77142e-09	-2.22283e-10	-1.27923	0.000114952	-2.22283e-10	-1.27833
96733747	chr9:96733747:T:C	3.68183e-09	-2.22283e-10	-0.995178	0.000151424	-2.22283e-10	-1.00275
96733753	chr9:96733753:G:C	4.59806e-09	-0.772953	-2.98501e-10	0.00040699	-0.0140471	-2.98501e-10
96733984	chr9:96733984:A:G	6.0486e-10	-1.89701	-0.904336	2.66801e-05	-1.8967	-0.84222
96734574	chr9:96734574:G:A	2.83774e-09	-2.22283e-10	-1.25558	0.000117656	-2.22283e-10	-1.25507
96734606	chr9:96734606:C:T	2.36043e-09	-1.43974	-2.98501e-10	0.000146568	-1.03535	-2.98501e-10
96734618	chr9:96734618:C:CA	2.77617e-09	-2.22283e-10	-1.27752	0.000115883	-2.22283e-10	-1.27025
96734675	chr9:96734675:C:T	3.30921e-09	-2.22283e-10	-1.10188	0.000140884	-2.22283e-10	-1.0749
96734761	chr9:96734761:C:T	2.77393e-09	-2.22283e-10	-1.27832	0.000115046	-2.22283e-10	-1.27751
96734784	chr9:96734784:G:A	2.38837e-09	-1.42798	-2.98501e-10	0.00014896	-1.01916	-2.98501e-10
96735189	chr9:96735189:T:C	1.83759e-08	-2.22283e-10	0.612453	0.000855455	-2.22283e-10	0.728797
96735276	chr9:96735276:T:C	4.99818e-09	-2.22283e-10	-0.689512	0.000253818	-2.22283e-10	-0.48622
96735452	chr9:96735452:A:T	3.16183e-09	-2.22283e-10	-1.14744	0.000133361	-2.22283e-10	-1.12977
96735521	chr9:96735521:G:A	3.15503e-09	-2.22283e-10	-1.14959	0.000133063	-2.22283e-10	-1.13202
96735690	chr9:96735690:A:C	2.77332e-09	-2.22283e-10	-1.27854	0.000115017	-2.22283e-10	-1.27776
96735881	chr9:96735881:T:C	3.50801e-09	-2.22283e-10	-1.04354	0.000150193	-2.22283e-10	-1.01092
96736571	chr9:96736571:C:T	3.00939e-09	-2.22283e-10	-1.19685	0.000126466	-2.22283e-10	-1.18286
96736575	chr9:96736575:T:G	2.88384e-09	-2.22283e-10	-1.23946	0.000120684	-2.22283e-10	-1.22966
96736731	chr9:96736731:G:T	2.78304e-09	-2.22283e-10	-1.27504	0.000116427	-2.22283e-10	-1.26557
96737053	chr9:96737053:G:A	2.77404e-09	-2.22283e-10	-1.27828	0.000115052	-2.22283e-10	-1.27745
96737895	chr9:96737895:C:T	3.35612e-09	-2.22283e-10	-1.0878	0.000140735	-2.22283e-10	-1.07596
96738696	chr9:96738696:G:T	6.16919e-10	-1.5028	-1.2788	1.72084e-05	-1.89833	-1.27912
96738802	chr9:96738802:T:G	6.03843e-10	-1.86482	-0.938209	2.88715e-05	-1.78115	-0.878836
96738846	chr9:96738846:G:A	2.94867e-09	-2.22283e-10	-1.21723	0.000121552	-2.22283e-10	-1.22249
96739153	chr9:96739153:GA:G	2.8281e-09	-2.22283e-10	-1.25898	0.000116973	-2.22283e-10	-1.26089
96739225	chr9:96739225:T:C	1.49565e-09	-1.89603	-2.98501e-10	7.14162e-05	-1.75431	-2.98501e-10
96739274	chr9:96739274:G:A	4.39276e-09	-2.22283e-10	-0.818629	0.000201687	-2.22283e-10	-0.716121
96739290	chr9:96739290:G:A	8.79489e-10	-1.19725	-1.22975	6.22039e-05	-0.675586	-1.21683
96739372	chr9:96739372:C:T	3.25863e-09	-1.11728	-2.98501e-10	0.000104346	-1.37512	-2.98501e-10
96739943	chr9:96739943:A:G	3.12203e-09	-2.22283e-10	-1.1601	0.000128362	-2.22283e-10	-1.16798
96741181	chr9:96741181:C:A	2.77139e-09	-2.22283e-10	-1.27924	0.000115163	-2.22283e-10	-1.27649
96741210	chr9:96741210:GTT:G	3.28926e-09	-2.22283e-10	-1.10793	0.000135867	-2.22283e-10	-1.11116
96742086	chr9:96742086:G:A	3.01226e-09	-2.22283e-10	-1.1959	0.00012658	-2.22283e-10	-1.18196
96742203	chr9:96742203:C:T	2.86307e-09	-2.22283e-10	-1.24669	0.000120108	-2.22283e-10	-1.23445
96742205	chr9:96742205:C:T	2.78232e-09	-2.22283e-10	-1.2753	0.000114854	-2.22283e-10	-1.27917
96742225	chr9:96742225:T:G	2.78197e-09	-2.22283e-10	-1.27543	0.00011499	-2.22283e-10	-1.27799
96742300	chr9:96742300:G:A	3.03996e-09	-2.22283e-10	-1.18674	0.000122685	-2.22283e-10	-1.21322
96742877	chr9:96742877:C:A	3.27659e-09	-2.22283e-10	-1.11178	0.000135995	-2.22283e-10	-1.11022
96742967	chr9:96742967:T:C	2.80384e-09	-2.22283e-10	-1.2676	0.000116287	-2.22283e-10	-1.26677
96743053	chr9:96743053:G:C	2.77872e-09	-2.22283e-10	-1.2766	0.00011555	-2.22283e-10	-1.27313
96743567	chr9:96743567:C:T	1.04224e-08	-2.22283e-10	0.0453674	0.00053465	-2.22283e-10	0.258776
96743905	chr9:96743905:C:T	3.16196e-09	-2.22283e-10	-1.14739	0.000133938	-2.22283e-10	-1.12546
96744011	chr9:96744011:A:G	8.98434e-08	-2.22283e-10	2.19948	0.00677179	-2.22283e-10	2.79768
96744179	chr9:96744179:G:C	2.97585e-09	-2.22283e-10	-1.20806	0.000125149	-2.22283e-10	-1.19333
96744347	chr9:96744347:T:C	2.92473e-09	-2.22283e-10	-1.22539	0.000121426	-2.22283e-10	-1.22353
96744451	chr9:96744451:C:A	3.25189e-09	-2.22283e-10	-1.11935	0.000138062	-2.22283e-10	-1.09513
96744509	chr9:96744509:C:G	3.47452e-09	-2.22283e-10	-1.05313	0.0001485	-2.22283e-10	-1.02225
96745197	chr9:96745197:T:C	2.85202e-09	-2.22283e-10	-1.25056	0.000118273	-2.22283e-10	-1.24984
96745276	chr9:96745276:A:G	7.07721e-09	-2.22283e-10	-0.341708	0.000356592	-2.22283e-10	-0.146244
96745305	chr9:96745305:T:G	2.83583e-09	-2.22283e-10	-1.25625	0.000117595	-2.22283e-10	-1.25559
96745429	chr9:96745429:A:G	2.83583e-09	-2.22283e-10	-1.25625	0.000117595	-2.22283e-10	-1.25559
96745497	chr9:96745497:A:G	2.83762e-09	-2.22283e-10	-1.25562	0.00011767	-2.22283e-10	-1.25495
96745810	chr9:96745810:G:A	9.27009e-08	-2.22283e-10	2.23079	0.00698618	-2.22283e-10	2.82885
96746103	chr9:96746103:G:A	6.22581e-09	-2.22283e-10	-0.469883	0.000304278	-2.22283e-10	-0.304895
96746198	chr9:96746198:T:C	1.82106e-08	-2.22283e-10	0.603415	0.00106126	-2.22283e-10	0.944379
96746243	chr9:96746243:G:T	1.34887e-09	-1.62344	-0.37588	7.13023e-05	-1.52414	-0.231765
96746436	chr9:96746436:G:A	3.47513e-08	1.24963	-2.98501e-10	0.000250992	-0.497417	-2.98501e-10
96746577	chr9:96746577:C:T	3.26287e-08	-2.22283e-10	1.1866	0.00165506	-2.22283e-10	1.38876
96746655	chr9:96746655:T:C	1.28762e-08	-2.22283e-10	0.256793	0.000673808	-2.22283e-10	0.49011
96746866	chr9:96746866:C:G	3.60044e-09	-2.22283e-10	-1.01753	0.000152804	-2.22283e-10	-0.993677
96747090	chr9:96747090:G:C	1.20819e-08	-2.22283e-10	0.193125	0.000629311	-2.22283e-10	0.421789
96747121	chr9:96747121:G:A	7.32828e-10	-1.74397	-0.865463	3.6531e-05	-1.66749	-0.757187
96747165	chr9:96747165:GT:G	7.0453e-10	-1.74728	-0.901529	3.49371e-05	-1.67132	-0.797969
96747171	chr9:96747171:A:G	2.90694e-09	-2.22283e-10	-1.23148	0.000122087	-2.22283e-10	-1.2181
96747342	chr9:96747342:C:T	7.28629e-10	-1.73886	-0.876313	3.6327e-05	-1.66082	-0.769457
96747343	chr9:96747343:T:A	1.16895e-08	-2.22283e-10	0.160105	0.000607327	-2.22283e-10	0.386231
96747512	chr9:96747512:T:C	7.26956e-10	-1.74846	-0.869014	3.62012e-05	-1.6725	-0.761241
96747603	chr9:96747603:C:T	7.27524e-10	-1.75089	-0.865802	3.6223e-05	-1.67552	-0.757627
96747608	chr9:96747608:A:G	8.48135e-08	-2.22283e-10	2.14187	0.00631941	-2.22283e-10	2.72855
96747673	chr9:96747673:A:G	1.21283e-08	-2.22283e-10	0.196951	0.000631868	-2.22283e-10	0.425844
96747780	chr9:96747780:G:A	1.50213e-09	-1.8917	-2.98501e-10	6.48269e-05	-1.85112	-2.98501e-10
96747791	chr9:96747791:A:C	7.25538e-10	-1.75469	-0.864734	3.6099e-05	-1.68013	-0.756443
96747810	chr9:96747810:A:G	7.32222e-10	-1.74657	-0.863692	3.6517e-05	-1.66979	-0.755272
96747857	chr9:96747857:G:A	7.35771e-10	-1.75077	-0.854657	3.6683e-05	-1.67533	-0.74519
96748057	chr9:96748057:A:G	7.32975e-10	-1.75076	-0.858468	3.65301e-05	-1.67531	-0.749387
96748094	chr9:96748094:GC:G	1.17139e-08	-2.22283e-10	0.162193	0.0006087	-2.22283e-10	0.388489
96748106	chr9:96748106:C:A	7.321e-10	-1.75076	-0.859662	3.64793e-05	-1.67534	-0.750747
96748667	chr9:96748667:TTTTC:T	3.00858e-09	-2.22283e-10	-1.19712	0.000126735	-2.22283e-10	-1.18074
96749071	chr9:96749071:TTG:T	1.20104e-08	-2.22283e-10	0.187183	0.000628604	-2.22283e-10	0.420666
96749345	chr9:96749345:T:G	3.34871e-09	-2.22283e-10	-1.09001	0.000135947	-2.22283e-10	-1.11057
96749469	chr9:96749469:G:A	5.61277e-10	-1.89317	-0.98296	2.61095e-05	-1.87188	-0.888654
96749471	chr9:96749471:C:T	2.78965e-09	-2.22283e-10	-1.27267	0.000115387	-2.22283e-10	-1.27454
96749511	chr9:96749511:G:A	2.82478e-09	-2.22283e-10	-1.26016	0.000118734	-2.22283e-10	-1.24595
96749556	chr9:96749556:AG:A	3.28081e-09	-2.22283e-10	-1.1105	0.000138613	-2.22283e-10	-1.09115
96749561	chr9:96749561:G:T	3.3012e-09	-2.22283e-10	-1.1043	0.000139517	-2.22283e-10	-1.08465
96749613	chr9:96749613:C:T	3.05293e-09	-2.22283e-10	-1.18249	0.000128767	-2.22283e-10	-1.16483
96749857	chr9:96749857:A:T	2.82957e-09	-2.22283e-10	-1.25846	0.000117486	-2.22283e-10	-1.25652
96749977	chr9:96749977:GGTGAA:G	1.25521e-08	-2.22283e-10	0.231298	0.000655784	-2.22283e-10	0.462995
96750090	chr9:96750090:C:T	6.6126e-10	-1.74525	-0.96694	3.25039e-05	-1.66898	-0.872501
96750114	chr9:96750114:T:C	2.94162e-09	-2.22283e-10	-1.21963	0.000123933	-2.22283e-10	-1.2031
96750143	chr9:96750143:G:T	1.26236e-08	-2.22283e-10	0.236985	0.000659799	-2.22283e-10	0.469098
96750632	chr9:96750632:T:C	2.3606e-08	1.90738	-1.04447	2.62563e-05	-1.70655	-1.04838
96750807	chr9:96750807:C:T	2.77304e-09	-2.22283e-10	-1.27864	0.000114908	-2.22283e-10	-1.2787
96750934	chr9:96750934:A:T	3.99075e-09	-2.22283e-10	-0.914607	0.000183256	-2.22283e-10	-0.811951
96750963	chr9:96750963:G:A	8.65664e-09	-2.22283e-10	-0.14026	0.000397189	-2.22283e-10	-0.0384249
96750976	chr9:96750976:A:G	3.98307e-09	-2.22283e-10	-0.916534	0.00018285	-2.22283e-10	-0.814171
96751186	chr9:96751186:T:TC	6.68581e-10	-1.75984	-0.941348	3.28984e-05	-1.68623	-0.843186
96751291	chr9:96751291:C:T	7.1109e-08	-2.22283e-10	1.96563	0.0052445	-2.22283e-10	2.5421
96751395	chr9:96751395:A:G	9.1891e-09	-0.0805689	-2.98501e-10	8.41059e-05	-1.59076	-2.98501e-10
96751496	chr9:96751496:C:T	2.77143e-09	-2.22283e-10	-1.27922	0.00011485	-2.22283e-10	-1.27921
96751543	chr9:96751543:C:T	3.9784e-09	-2.22283e-10	-0.917708	0.000182602	-2.22283e-10	-0.815528
96751828	chr9:96751828:A:C	3.99657e-09	-2.22283e-10	-0.913151	0.000183538	-2.22283e-10	-0.810414
96751932	chr9:96751932:A:C	3.23304e-09	-2.22283e-10	-1.12516	0.000139092	-2.22283e-10	-1.0877
96752052	chr9:96752052:A:AG	9.93464e-09	-2.22283e-10	-0.00255914	0.000511357	-2.22283e-10	0.214232
96752207	chr9:96752207:T:C	2.93391e-09	-2.22283e-10	-1.22225	0.00012199	-2.22283e-10	-1.2189
96752245	chr9:96752245:C:A	3.95201e-09	-2.22283e-10	-0.924362	0.000181218	-2.22283e-10	-0.823133
96752345	chr9:96752345:C:G	2.9319e-09	-2.22283e-10	-1.22294	0.000121903	-2.22283e-10	-1.21961
96752564	chr9:96752564:T:C	4.01659e-09	-2.22283e-10	-0.908153	0.000184571	-2.22283e-10	-0.804802
96752588	chr9:96752588:A:G	3.95631e-09	-2.22283e-10	-0.923275	0.000181424	-2.22283e-10	-0.822002
96753002	chr9:96753002:A:G	4.01211e-09	-2.22283e-10	-0.90927	0.000184342	-2.22283e-10	-0.806045
96753192	chr9:96753192:A:T	1.23379e-08	-2.22283e-10	0.214092	0.00064373	-2.22283e-10	0.444443
96753551	chr9:96753551:T:C	3.92497e-09	-2.22283e-10	-0.931227	0.000179804	-2.22283e-10	-0.83097
96753642	chr9:96753642:C:A	3.53924e-09	-2.22283e-10	-1.03468	0.000146162	-2.22283e-10	-1.03812
96753680	chr9:96753680:A:G	1.8563e-09	-1.09249	-0.587515	8.2881e-05	-1.19819	-0.407244
96753780	chr9:96753780:T:C	6.26641e-08	-2.22283e-10	1.8392	0.00272097	-2.22283e-10	1.88591
96754358	chr9:96754358:G:A	3.94922e-09	-2.22283e-10	-0.925069	0.000181061	-2.22283e-10	-0.824
96754466	chr9:96754466:C:CA	2.77737e-09	-2.22283e-10	-1.27708	0.000116005	-2.22283e-10	-1.26921
96754670	chr9:96754670:G:A	2.77246e-09	-2.22283e-10	-1.27885	0.00011523	-2.22283e-10	-1.27591
96754709	chr9:96754709:A:ATAAAT	3.96579e-09	-2.22283e-10	-0.920882	0.000181936	-2.22283e-10	-0.819183
96755159	chr9:96755159:A:T	6.03709e-08	-2.22283e-10	1.80192	0.0043901	-2.22283e-10	2.36427
96755245	chr9:96755245:T:C	2.83693e-09	-2.22283e-10	-1.25587	0.000117961	-2.22283e-10	-1.25248
96755473	chr9:96755473:C:T	3.96538e-09	-2.22283e-10	-0.920986	0.000181909	-2.22283e-10	-0.819329
96755501	chr9:96755501:T:G	1.11064e-08	-2.22283e-10	0.108934	0.00057494	-2.22283e-10	0.331429
96755546	chr9:96755546:T:C	3.49557e-09	-2.22283e-10	-1.04709	0.000141577	-2.22283e-10	-1.06999
96755855	chr9:96755855:A:G	7.06145e-08	-2.22283e-10	1.95865	0.00306904	-2.22283e-10	2.00628
96755863	chr9:96755863:G:A	8.91972e-09	-2.22283e-10	-0.110323	0.000399704	-2.22283e-10	-0.0321122
96755915	chr9:96755915:A:G	3.49728e-09	-2.22283e-10	-1.0466	0.000141642	-2.22283e-10	-1.06953
96756071	chr9:96756071:G:C	1.79946e-09	-0.617642	-1.09346	0.000148131	0.0622356	-1.08697
96756217	chr9:96756217:T:C	2.9849e-09	-2.22283e-10	-1.20502	0.000121633	-2.22283e-10	-1.22183
96756224	chr9:96756224:T:C	3.96518e-09	-2.22283e-10	-0.921035	0.00018178	-2.22283e-10	-0.820037
96756266	chr9:96756266:C:T	2.79795e-09	-2.22283e-10	-1.2697	0.000116703	-2.22283e-10	-1.2632
96756321	chr9:96756321:T:C	1.02002e-09	-1.1094	-1.16937	7.40397e-05	-0.548318	-1.16992
96756460	chr9:96756460:T:C	4.71661e-09	-2.22283e-10	-0.747497	0.000220579	-2.22283e-10	-0.626583
96756642	chr9:96756642:A:G	3.62643e-09	-2.22283e-10	-1.01034	0.000158112	-2.22283e-10	-0.959532
96756962	chr9:96756962:A:C	3.40262e-09	-2.22283e-10	-1.07404	0.000140757	-2.22283e-10	-1.0758
96757002	chr9:96757002:T:C	8.02749e-09	-2.22283e-10	-0.215716	0.000394438	-2.22283e-10	-0.0453732
96757007	chr9:96757007:T:G	4.11192e-09	-2.22283e-10	-0.884696	0.000173988	-2.22283e-10	-0.86385
96757207	chr9:96757207:A:G	4.07846e-09	-2.22283e-10	-0.892866	0.000168102	-2.22283e-10	-0.898268
96757223	chr9:96757223:G:A	3.22909e-09	-2.22283e-10	-1.12639	0.000136669	-2.22283e-10	-1.10528
96757362	chr9:96757362:T:C	3.11631e-09	-2.22283e-10	-1.16194	0.000128201	-2.22283e-10	-1.16923
96757485	chr9:96757485:T:G	4.07888e-09	-2.22283e-10	-0.892764	0.000168111	-2.22283e-10	-0.898212
96757666	chr9:96757666:G:A	2.83522e-09	-2.22283e-10	-1.25647	0.000117885	-2.22283e-10	-1.25312
96757753	chr9:96757753:T:C	2.34146e-09	-1.44781	-2.98501e-10	6.18629e-05	-1.89792	-2.98501e-10
96757780	chr9:96757780:TACA:T	2.77688e-09	-2.22283e-10	-1.27726	0.000115474	-2.22283e-10	-1.27379
96757787	chr9:96757787:A:G	2.82382e-09	-2.22283e-10	-1.2605	0.000117327	-2.22283e-10	-1.25787
96757801	chr9:96757801:C:G	2.77147e-09	-2.22283e-10	-1.27921	0.000114896	-2.22283e-10	-1.27881
96757813	chr9:96757813:C:T	4.03492e-09	-2.22283e-10	-0.903601	0.000166303	-2.22283e-10	-0.909023
96757876	chr9:96757876:AT:A	2.78333e-09	-2.22283e-10	-1.27494	0.000115882	-2.22283e-10	-1.27027
96758034	chr9:96758034:G:T	2.77434e-09	-2.22283e-10	-1.27817	0.000115247	-2.22283e-10	-1.27576
96758179	chr9:96758179:A:G	4.08253e-09	-2.22283e-10	-0.89187	0.000168261	-2.22283e-10	-0.897322
96758204	chr9:96758204:G:A	2.78547e-09	-2.22283e-10	-1.27417	0.000116009	-2.22283e-10	-1.26917
96758708	chr9:96758708:T:C	4.03282e-09	-2.22283e-10	-0.904121	0.000166215	-2.22283e-10	-0.909556
96758868	chr9:96758868:T:C	3.49018e-09	-2.22283e-10	-1.04863	0.000148674	-2.22283e-10	-1.02108
96758929	chr9:96758929:C:T	2.77177e-09	-2.22283e-10	-1.2791	0.000115012	-2.22283e-10	-1.2778
96759627	chr9:96759627:C:T	2.77888e-09	-2.22283e-10	-1.27654	0.000115605	-2.22283e-10	-1.27266
96759891	chr9:96759891:T:C	3.1533e-09	-2.22283e-10	-1.15014	0.000132882	-2.22283e-10	-1.13337
96760226	chr9:96760226:C:T	3.46455e-09	-2.22283e-10	-1.056	0.000147474	-2.22283e-10	-1.02919
96760388	chr9:96760388:A:G	3.28968e-09	-2.22283e-10	-1.1078	0.000138503	-2.22283e-10	-1.09194
96760424	chr9:96760424:G:A	3.14888e-09	-2.22283e-10	-1.15154	0.000133071	-2.22283e-10	-1.13195
96760516	chr9:96760516:A:G	4.92091e-09	-2.22283e-10	-0.705094	0.000208401	-2.22283e-10	-0.683374
96760758	chr9:96760758:C:CT	2.79285e-09	-2.22283e-10	-1.27152	0.000116429	-2.22283e-10	-1.26555
96760763	chr9:96760763:C:T	3.09365e-09	0.056632	-1.22587	8.33604e-05	-0.364024	-1.23564
96760940	chr9:96760940:CATT:C	2.78341e-09	-2.22283e-10	-1.27491	0.000115522	-2.22283e-10	-1.27338
96760979	chr9:96760979:A:G	2.82183e-09	-2.22283e-10	-1.2612	0.000117283	-2.22283e-10	-1.25824
96760983	chr9:96760983:T:C	2.79835e-09	-2.22283e-10	-1.26956	0.000116028	-2.22283e-10	-1.269
96761183	chr9:96761183:T:C	3.37101e-09	-2.22283e-10	-1.08337	0.000143277	-2.22283e-10	-1.05806
96761215	chr9:96761215:T:C	2.78471e-09	-2.22283e-10	-1.27444	0.000115964	-2.22283e-10	-1.26955
96761305	chr9:96761305:C:T	2.78798e-09	-2.22283e-10	-1.27327	0.000116155	-2.22283e-10	-1.26791
96761317	chr9:96761317:T:C	3.23237e-09	-2.22283e-10	-1.12537	0.000136853	-2.22283e-10	-1.10393
96761487	chr9:96761487:A:ACACT	3.15177e-09	-2.22283e-10	-1.15062	0.000132815	-2.22283e-10	-1.13388
96761655	chr9:96761655:CAT:C	2.78161e-09	-2.22283e-10	-1.27556	0.000115778	-2.22283e-10	-1.27117
96762015	chr9:96762015:G:A	1.84551e-09	-1.68583	-2.98501e-10	0.000103672	-1.3816	-2.98501e-10
96762063	chr9:96762063:A:AG	2.80866e-09	-2.22283e-10	-1.26588	0.000116688	-2.22283e-10	-1.26333
96762070	chr9:96762070:C:G	2.7826e-09	-2.22283e-10	-1.2752	0.000115838	-2.22283e-10	-1.27065
96762218	chr9:96762218:AAAAAAAAG:A	4.03943e-09	-2.22283e-10	-0.902484	0.000166447	-2.22283e-10	-0.908158
96762223	chr9:96762223:AAAG:A	3.11758e-09	-2.22283e-10	-1.16153	0.000127486	-2.22283e-10	-1.17483
96762264	chr9:96762264:C:T	2.98343e-09	-2.22283e-10	-1.20551	0.000124333	-2.22283e-10	-1.19987
96762369	chr9:96762369:T:C	2.77503e-09	-2.22283e-10	-1.27793	0.000115338	-2.22283e-10	-1.27497
96762698	chr9:96762698:T:C	3.33262e-09	-2.22283e-10	-1.09483	0.000140917	-2.22283e-10	-1.07467
96762968	chr9:96762968:A:G	3.16312e-09	-2.22283e-10	-1.14703	0.000133718	-2.22283e-10	-1.1271
96763205	chr9:96763205:A:G	4.33938e-10	-1.85544	-1.278	1.88429e-05	-1.81152	-1.27518
96763627	chr9:96763627:T:C	8.8282e-10	-1.30038	-1.12284	4.39472e-05	-1.15732	-1.08253
96763742	chr9:96763742:G:A	2.78161e-09	-2.22283e-10	-1.27556	0.000115778	-2.22283e-10	-1.27117
96763774	chr9:96763774:C:T	2.77876e-09	-2.22283e-10	-1.27658	0.000115597	-2.22283e-10	-1.27273
96764057	chr9:96764057:A:G	2.77142e-09	-2.22283e-10	-1.27923	0.000114946	-2.22283e-10	-1.27837
96764230	chr9:96764230:G:T	2.78161e-09	-2.22283e-10	-1.27556	0.000115778	-2.22283e-10	-1.27117
96764251	chr9:96764251:C:T	2.81656e-09	-2.22283e-10	-1.26307	0.000117167	-2.22283e-10	-1.25923
96764456	chr9:96764456:A:G	2.77737e-09	-2.22283e-10	-1.27708	0.000115505	-2.22283e-10	-1.27353
96764593	chr9:96764593:A:G	3.53975e-09	-2.22283e-10	-1.03453	0.000151341	-2.22283e-10	-1.0033
96764628	chr9:96764628:G:A	3.17437e-09	-2.22283e-10	-1.14348	0.000133873	-2.22283e-10	-1.12594
96764639	chr9:96764639:A:C	4.34347e-10	-1.85407	-1.27843	1.88638e-05	-1.80961	-1.27599
96764640	chr9:96764640:G:A	2.77682e-09	-2.22283e-10	-1.27728	0.000115468	-2.22283e-10	-1.27385
96764771	chr9:96764771:C:T	2.78243e-09	-2.22283e-10	-1.27526	0.000115827	-2.22283e-10	-1.27074
96764910	chr9:96764910:T:C	2.77908e-09	-2.22283e-10	-1.27647	0.000115617	-2.22283e-10	-1.27255
96764996	chr9:96764996:CT:C	2.77588e-09	-2.22283e-10	-1.27762	0.00011487	-2.22283e-10	-1.27904
96765015	chr9:96765015:A:T	2.77883e-09	-2.22283e-10	-1.27656	0.0001156	-2.22283e-10	-1.2727
96765338	chr9:96765338:G:A	2.77163e-09	-2.22283e-10	-1.27915	0.000114879	-2.22283e-10	-1.27896
96765661	chr9:96765661:T:C	2.77873e-09	-2.22283e-10	-1.27659	0.000115594	-2.22283e-10	-1.27275
96765754	chr9:96765754:A:G	2.77816e-09	-2.22283e-10	-1.2768	0.000115557	-2.22283e-10	-1.27307
96765894	chr9:96765894:G:T	2.77909e-09	-2.22283e-10	-1.27646	0.000115618	-2.22283e-10	-1.27254
96766292	chr9:96766292:G:A	2.77182e-09	-2.22283e-10	-1.27908	0.000115019	-2.22283e-10	-1.27774
96766426	chr9:96766426:CATTT:C	1.69291e-09	-1.77214	-2.98501e-10	6.1805e-05	-1.89885	-2.98501e-10
96766469	chr9:96766469:C:T	4.1867e-09	-2.22283e-10	-0.866674	0.0001725	-2.22283e-10	-0.87244
96766560	chr9:96766560:T:C	3.43362e-09	-0.16703	-0.897942	4.79782e-05	-1.28776	-0.864329
96766621	chr9:96766621:C:T	2.78227e-09	-2.22283e-10	-1.27532	0.000115819	-2.22283e-10	-1.27081
96766698	chr9:96766698:G:A	2.78527e-09	-2.22283e-10	-1.27424	0.000115997	-2.22283e-10	-1.26927
96766819	chr9:96766819:AGAGAC:A	2.78195e-09	-2.22283e-10	-1.27543	0.000115798	-2.22283e-10	-1.27099
96767010	chr9:96767010:G:A	2.78265e-09	-2.22283e-10	-1.27518	0.00011584	-2.22283e-10	-1.27063
96767065	chr9:96767065:C:T	2.9017e-09	-2.22283e-10	-1.23329	0.000118671	-2.22283e-10	-1.24648
96767291	chr9:96767291:A:G	2.78982e-09	-2.22283e-10	-1.27261	0.000116257	-2.22283e-10	-1.26703
96767309	chr9:96767309:T:C	4.16832e-09	-2.22283e-10	-0.871073	0.000171729	-2.22283e-10	-0.87692
96767433	chr9:96767433:A:C	2.7832e-09	-2.22283e-10	-1.27498	0.000115874	-2.22283e-10	-1.27033
96767535	chr9:96767535:G:A	3.18971e-09	-2.22283e-10	-1.13866	0.000134921	-2.22283e-10	-1.11814
96767623	chr9:96767623:A:G	2.77952e-09	-2.22283e-10	-1.27631	0.000115646	-2.22283e-10	-1.2723
96767769	chr9:96767769:G:T	2.78091e-09	-2.22283e-10	-1.27581	0.000115734	-2.22283e-10	-1.27154
96767897	chr9:96767897:A:C	2.78122e-09	-2.22283e-10	-1.2757	0.000115752	-2.22283e-10	-1.27138
96768003	chr9:96768003:A:G	2.78526e-09	-2.22283e-10	-1.27425	0.000115997	-2.22283e-10	-1.26928
96768256	chr9:96768256:A:T	2.77183e-09	-2.22283e-10	-1.27908	0.000115025	-2.22283e-10	-1.27768
96768277	chr9:96768277:CAAG:C	2.81711e-09	-2.22283e-10	-1.26288	0.000118006	-2.22283e-10	-1.2521
96768448	chr9:96768448:C:T	2.78365e-09	-2.22283e-10	-1.27482	0.000115901	-2.22283e-10	-1.2701
96768645	chr9:96768645:A:G	2.79042e-09	-2.22283e-10	-1.2724	0.000116293	-2.22283e-10	-1.26672
96768672	chr9:96768672:A:G	3.72525e-09	-2.22283e-10	-0.983454	0.000156628	-2.22283e-10	-0.96896
96768690	chr9:96768690:A:G	3.06339e-08	1.12352	-2.98501e-10	0.00023139	-0.578731	-2.98501e-10
96768706	chr9:96768706:G:T	4.08528e-09	-2.22283e-10	-0.891196	0.000168373	-2.22283e-10	-0.896652
96768742	chr9:96768742:A:T	2.78403e-09	-2.22283e-10	-1.27469	0.000115923	-2.22283e-10	-1.26991
96768811	chr9:96768811:G:T	3.96791e-09	-2.22283e-10	-0.920347	0.000168275	-2.22283e-10	-0.897238
96769035	chr9:96769035:T:C	2.82588e-09	-2.22283e-10	-1.25977	0.000117465	-2.22283e-10	-1.2567
96769118	chr9:96769118:C:T	1.17614e-09	-0.860741	-1.27561	9.30223e-05	-0.219742	-1.27026
96769160	chr9:96769160:T:C	2.77954e-09	-2.22283e-10	-1.2763	0.000115646	-2.22283e-10	-1.2723
96769193	chr9:96769193:A:G	2.77905e-09	-2.22283e-10	-1.27648	0.000115616	-2.22283e-10	-1.27256
96769267	chr9:96769267:T:G	3.08516e-09	-2.22283e-10	-1.17198	0.00012966	-2.22283e-10	-1.15792
96769303	chr9:96769303:G:A	2.78503e-09	-2.22283e-10	-1.27433	0.000115983	-2.22283e-10	-1.26939
96769332	chr9:96769332:A:G	2.79191e-09	-2.22283e-10	-1.27186	0.000116376	-2.22283e-10	-1.26601
96769356	chr9:96769356:G:T	3.68701e-09	-2.22283e-10	-0.993771	0.000151995	-2.22283e-10	-0.998985
96769362	chr9:96769362:A:G	2.79016e-09	-2.22283e-10	-1.27249	0.000116279	-2.22283e-10	-1.26684
96769530	chr9:96769530:T:C	3.16768e-09	-2.22283e-10	-1.14559	0.000133926	-2.22283e-10	-1.12555
96769785	chr9:96769785:A:T	1.65055e-09	-1.79748	-2.98501e-10	9.86579e-05	-1.43118	-2.98501e-10
96769858	chr9:96769858:T:C	2.7838e-09	-2.22283e-10	-1.27477	0.00011591	-2.22283e-10	-1.27002
96770011	chr9:96770011:T:C	3.15843e-09	-2.22283e-10	-1.14851	0.000133114	-2.22283e-10	-1.13163
96770190	chr9:96770190:A:G	3.0648e-09	-2.22283e-10	-1.1786	0.000128831	-2.22283e-10	-1.16433
96770238	chr9:96770238:G:A	3.67569e-09	-2.22283e-10	-0.996847	0.00015712	-2.22283e-10	-0.965827
96770251	chr9:96770251:G:A	3.71556e-09	-2.22283e-10	-0.986056	0.000158925	-2.22283e-10	-0.954405
96770418	chr9:96770418:T:C	2.85143e-09	-2.22283e-10	-1.25077	0.000119943	-2.22283e-10	-1.23582
96770447	chr9:96770447:G:A	3.09273e-09	-2.22283e-10	-1.16953	0.000129797	-2.22283e-10	-1.15686
96770547	chr9:96770547:G:A	3.24926e-09	-2.22283e-10	-1.12016	0.000137199	-2.22283e-10	-1.1014
96770549	chr9:96770549:A:G	2.78026e-09	-2.22283e-10	-1.27604	0.000115693	-2.22283e-10	-1.2719
96770947	chr9:96770947:A:G	2.8244e-09	-2.22283e-10	-1.26029	0.000117399	-2.22283e-10	-1.25726
96771024	chr9:96771024:T:C	2.77885e-09	-2.22283e-10	-1.27655	0.000115603	-2.22283e-10	-1.27267
96771152	chr9:96771152:C:T	2.77457e-09	-2.22283e-10	-1.27809	0.000115303	-2.22283e-10	-1.27528
96771296	chr9:96771296:C:A	3.53975e-09	-2.22283e-10	-1.03453	0.000150887	-2.22283e-10	-1.0063
96771463	chr9:96771463:A:G	2.78464e-09	-2.22283e-10	-1.27447	0.000115962	-2.22283e-10	-1.26958
96771502	chr9:96771502:A:G	2.78252e-09	-2.22283e-10	-1.27523	0.000115835	-2.22283e-10	-1.27067
96771530	chr9:96771530:A:G	2.77457e-09	-2.22283e-10	-1.27809	0.00011523	-2.22283e-10	-1.2759
96771773	chr9:96771773:A:G	3.17882e-09	-2.22283e-10	-1.14208	0.000134432	-2.22283e-10	-1.12178
96771794	chr9:96771794:ATCG:A	2.82495e-09	-2.22283e-10	-1.2601	0.000117423	-2.22283e-10	-1.25705
96772236	chr9:96772236:A:G	3.52317e-09	-2.22283e-10	-1.03922	0.000150161	-2.22283e-10	-1.01113
96772274	chr9:96772274:G:C	2.7763e-09	-2.22283e-10	-1.27747	0.000115431	-2.22283e-10	-1.27416
96772474	chr9:96772474:C:T	4.78131e-10	-1.7669	-1.26956	2.17341e-05	-1.67113	-1.27283
96772597	chr9:96772597:T:G	2.78723e-09	-2.22283e-10	-1.27354	0.00011611	-2.22283e-10	-1.26829
96772610	chr9:96772610:T:G	2.7747e-09	-2.22283e-10	-1.27804	0.000115315	-2.22283e-10	-1.27517
96772632	chr9:96772632:C:T	3.17745e-09	-1.14251	-2.98501e-10	0.000213991	-0.656905	-2.98501e-10
96772739	chr9:96772739:T:C	1.5339e-09	-1.87077	-2.98501e-10	8.18036e-05	-1.61852	-2.98501e-10
96772789	chr9:96772789:T:C	6.9854e-10	-1.44525	-1.2121	3.27249e-05	-1.3188	-1.2159
96772900	chr9:96772900:A:G	2.77894e-09	-2.22283e-10	-1.27652	0.000115609	-2.22283e-10	-1.27262
96773532	chr9:96773532:A:C	2.82499e-09	-2.22283e-10	-1.26008	0.000117426	-2.22283e-10	-1.25703
96773661	chr9:96773661:C:T	5.18226e-09	0.621775	-1.27512	4.98322e-05	-0.837705	-1.27647
96773670	chr9:96773670:G:A	2.77756e-09	-2.22283e-10	-1.27702	0.000114989	-2.22283e-10	-1.278
96773725	chr9:96773725:G:A	1.79246e-09	-0.466372	-1.24862	0.000108394	-0.111331	-1.22573
96773736	chr9:96773736:C:T	9.18413e-10	-1.23966	-1.14404	5.75929e-05	-0.79891	-1.17053
96774293	chr9:96774293:CCTGAAAAACTGTATTAATAATAAAA:C	3.56922e-09	-2.22283e-10	-1.02624	0.000149902	-2.22283e-10	-1.01285
96774577	chr9:96774577:CAGAA:C	2.81539e-09	-2.22283e-10	-1.26349	0.000116888	-2.22283e-10	-1.26162
96774596	chr9:96774596:A:C	3.11698e-09	-2.22283e-10	-1.16172	0.000131538	-2.22283e-10	-1.14354
96774789	chr9:96774789:T:C	1.21471e-09	-1.06301	-1.04107	8.44343e-05	-0.510159	-1.0767
96775097	chr9:96775097:T:C	3.51976e-09	-2.22283e-10	-1.04019	0.000150438	-2.22283e-10	-1.00929
96775163	chr9:96775163:A:G	3.68776e-09	-0.993566	-2.98501e-10	9.00846e-05	-1.52209	-2.98501e-10
96775180	chr9:96775180:C:T	2.80477e-09	-2.22283e-10	-1.26726	0.000116422	-2.22283e-10	-1.26562
96775279	chr9:96775279:C:T	2.81371e-09	-2.22283e-10	-1.26408	0.000116819	-2.22283e-10	-1.26221
96775487	chr9:96775487:A:G	3.21081e-09	-2.22283e-10	-1.13206	0.000135876	-2.22283e-10	-1.1111
96775606	chr9:96775606:G:C	2.80675e-09	-2.22283e-10	-1.26656	0.000116511	-2.22283e-10	-1.26485
96775715	chr9:96775715:C:T	4.63431e-08	1.53749	-2.98501e-10	0.000958429	0.842459	-2.98501e-10
96775759	chr9:96775759:G:A	3.26936e-09	-2.22283e-10	-1.11399	0.000138089	-2.22283e-10	-1.09494
96775785	chr9:96775785:G:A	3.34352e-09	-1.09156	-2.98501e-10	0.000228365	-0.591893	-2.98501e-10
96775786	chr9:96775786:C:G	2.81718e-09	-2.22283e-10	-1.26285	0.000116971	-2.22283e-10	-1.26091
96776064	chr9:96776064:C:T	2.82717e-09	-2.22283e-10	-1.25931	0.000119595	-2.22283e-10	-1.23872
96776065	chr9:96776065:G:A	1.04772e-08	-2.22283e-10	0.0506145	0.000448314	-2.22283e-10	0.0826579
96776083	chr9:96776083:G:A	3.16901e-09	-1.14517	-2.98501e-10	0.000213261	-0.660318	-2.98501e-10
96776112	chr9:96776112:C:T	3.56575e-09	-2.22283e-10	-1.02721	0.000152072	-2.22283e-10	-0.998479
96776202	chr9:96776202:A:G	2.90507e-09	-2.22283e-10	-1.23213	0.000120817	-2.22283e-10	-1.22856
96776331	chr9:96776331:A:G	2.8232e-09	-2.22283e-10	-1.26072	0.000118679	-2.22283e-10	-1.24641
96776351	chr9:96776351:G:C	3.72525e-09	-2.22283e-10	-0.983454	0.000156628	-2.22283e-10	-0.96896
96776441	chr9:96776441:C:T	2.88914e-09	-2.22283e-10	-1.23763	0.000122203	-2.22283e-10	-1.21715
96776490	chr9:96776490:C:A	2.85043e-09	-2.22283e-10	-1.25112	0.000118422	-2.22283e-10	-1.24858
96776547	chr9:96776547:G:A	3.25376e-09	-2.22283e-10	-1.11878	0.0001374	-2.22283e-10	-1.09994
96776746	chr9:96776746:C:T	2.82446e-09	-2.22283e-10	-1.26027	0.00011729	-2.22283e-10	-1.25819
96776835	chr9:96776835:C:T	3.54809e-09	-2.22283e-10	-1.03218	0.000151277	-2.22283e-10	-1.00373
96776856	chr9:96776856:G:C	1.61736e-09	-0.660433	-1.15736	0.000103865	-0.278293	-1.10145
96776964	chr9:96776964:A:G	2.53714e-09	-0.259973	-1.10757	0.000166266	0.141315	-1.05056
96777006	chr9:96777006:C:T	3.28665e-09	-2.22283e-10	-1.10872	0.000141667	-2.22283e-10	-1.06936
96777118	chr9:96777118:T:A	1.34733e-09	-0.733429	-1.26703	7.81083e-05	-0.414487	-1.25025
96777160	chr9:96777160:G:A	1.63212e-09	-0.64168	-1.16703	0.000104955	-0.256228	-1.11308
96777167	chr9:96777167:G:A	1.63565e-09	-0.639125	-1.16742	0.000105214	-0.253284	-1.11356
96777244	chr9:96777244:A:G	2.77165e-09	-2.22283e-10	-1.27914	0.000115334	-2.22283e-10	-1.275
96777256	chr9:96777256:A:G	4.09134e-09	-2.22283e-10	-0.889714	0.000168609	-2.22283e-10	-0.895255
96777420	chr9:96777420:T:C	1.66624e-09	-0.61082	-1.1772	0.000107363	-0.221038	-1.12558
96777457	chr9:96777457:T:C	1.59752e-09	-0.650012	-1.18012	0.000102316	-0.265636	-1.12913
96777466	chr9:96777466:T:G	2.79105e-09	-2.22283e-10	-1.27217	0.000115866	-2.22283e-10	-1.2704
96777471	chr9:96777471:C:T	1.57225e-09	-0.654574	-1.1915	0.000100358	-0.270889	-1.1432
96777783	chr9:96777783:C:A	3.7232e-09	-2.22283e-10	-0.984004	0.000158901	-2.22283e-10	-0.954555
96777802	chr9:96777802:G:A	4.52372e-09	-2.22283e-10	-0.789253	0.000194092	-2.22283e-10	-0.754502
96777928	chr9:96777928:C:G	1.39047e-09	-0.870411	-1.09854	8.38503e-05	-0.561358	-1.03245
96778009	chr9:96778009:C:T	1.34235e-09	-0.921069	-1.0831	8.05592e-05	-0.619412	-1.01443
96778193	chr9:96778193:A:G	2.95483e-09	-2.22283e-10	-1.21515	0.000120541	-2.22283e-10	-1.23085
96778237	chr9:96778237:C:A	1.69918e-09	-0.864272	-0.904168	0.000105569	-0.551565	-0.811905
96778375	chr9:96778375:C:G	2.85879e-09	-2.22283e-10	-1.24819	0.000117227	-2.22283e-10	-1.25873
96778427	chr9:96778427:G:A	2.25788e-09	-0.632659	-0.851503	0.000141572	-0.317594	-0.752431
96778724	chr9:96778724:A:G	1.64493e-09	-0.929083	-0.871805	0.000101696	-0.625071	-0.775779
96779232	chr9:96779232:G:C	2.01604e-09	-1.59745	-2.98501e-10	6.58805e-05	-1.83499	-2.98501e-10
96779383	chr9:96779383:G:C	3.39812e-09	-2.22283e-10	-1.07536	0.00014026	-2.22283e-10	-1.07934
96779492	chr9:96779492:TAATA:T	5.64587e-09	-2.22283e-10	-0.567662	0.000244355	-2.22283e-10	-0.524215
96779528	chr9:96779528:T:C	1.8503e-09	-0.82365	-0.859588	0.000115426	-0.5129	-0.761308
96779971	chr9:96779971:T:A	1.45609e-09	-1.0274	-0.895425	8.99695e-05	-0.721392	-0.801974
96780046	chr9:96780046:T:C	1.40871e-09	-1.05496	-0.900952	8.65737e-05	-0.753704	-0.808136
96780522	chr9:96780522:C:T	2.79786e-09	-2.22283e-10	-1.26973	0.000116547	-2.22283e-10	-1.26454
96780831	chr9:96780831:C:T	2.55942e-09	-1.3588	-2.98501e-10	7.11814e-05	-1.7576	-2.98501e-10
96780947	chr9:96780947:T:G	1.99877e-09	-0.741056	-0.864998	0.000126102	-0.418364	-0.76738
96781109	chr9:96781109:T:C	3.0713e-09	-2.22283e-10	-1.17649	0.000132075	-2.22283e-10	-1.13947
96781504	chr9:96781504:A:C	1.4532e-09	-1.00319	-0.921628	8.9983e-05	-0.691932	-0.831284
96781550	chr9:96781550:T:G	3.33394e-09	-2.22283e-10	-1.09443	0.000136732	-2.22283e-10	-1.10482
96781757	chr9:96781757:C:T	2.80008e-09	-2.22283e-10	-1.26894	0.000115883	-2.22283e-10	-1.27025
96781858	chr9:96781858:A:G	1.09627e-09	-0.932035	-1.27464	8.55395e-05	-0.304435	-1.26942
96781905	chr9:96781905:T:C	2.14576e-09	-0.644252	-0.890843	0.000137434	-0.303546	-0.796147
96782026	chr9:96782026:A:G	2.93685e-09	-2.22283e-10	-1.22125	0.000122305	-2.22283e-10	-1.21632
96782175	chr9:96782175:T:C	3.54353e-09	-2.22283e-10	-1.03346	0.000146185	-2.22283e-10	-1.03796
96782251	chr9:96782251:T:TGTG	1.4409e-09	-1.03764	-0.895675	8.88795e-05	-0.733219	-0.802336
96782281	chr9:96782281:T:A	1.97723e-09	-0.749577	-0.867314	0.000124457	-0.428926	-0.769949
96782441	chr9:96782441:A:G	2.77233e-09	-2.22283e-10	-1.2789	0.000114854	-2.22283e-10	-1.27918
96782455	chr9:96782455:T:G	1.98527e-09	-1.61283	-2.98501e-10	0.000116533	-1.26466	-2.98501e-10
96782463	chr9:96782463:T:C	1.16566e-09	-1.21569	-0.929612	6.88856e-05	-0.950176	-0.840213
96782539	chr9:96782539:A:G	1.41971e-09	-1.04936	-0.89877	8.73533e-05	-0.74713	-0.805745
96782594	chr9:96782594:G:T	1.4142e-09	-1.0515	-0.900519	8.69768e-05	-0.749492	-0.807702
96782625	chr9:96782625:C:T	1.42493e-09	-1.04217	-0.902299	8.77536e-05	-0.738629	-0.809674
96782838	chr9:96782838:A:G	1.44975e-09	-1.00999	-0.917212	9.02635e-05	-0.694125	-0.825978
96782999	chr9:96782999:C:T	3.61859e-09	-2.22283e-10	-1.0125	0.000149209	-2.22283e-10	-1.01749
96783452	chr9:96783452:G:C	3.52922e-09	-2.22283e-10	-1.03751	0.000145675	-2.22283e-10	-1.04146
96783534	chr9:96783534:G:A	3.53406e-09	-2.22283e-10	-1.03614	0.000145873	-2.22283e-10	-1.0401
96783698	chr9:96783698:G:A	2.79024e-09	-2.22283e-10	-1.27246	0.000115506	-2.22283e-10	-1.27351
96783799	chr9:96783799:C:A	1.27336e-09	-1.09908	-0.957847	7.75233e-05	-0.800484	-0.871774
96783826	chr9:96783826:C:T	1.40647e-09	-1.07421	-0.883296	8.67203e-05	-0.77131	-0.788837
96783843	chr9:96783843:G:GTC	2.91631e-09	-2.22283e-10	-1.22827	0.000124145	-2.22283e-10	-1.20139
96783844	chr9:96783844:G:C	2.9301e-09	-2.22283e-10	-1.22355	0.000124864	-2.22283e-10	-1.19561
96784072	chr9:96784072:G:A	2.77146e-09	-2.22283e-10	-1.27921	0.000114876	-2.22283e-10	-1.27898
96784167	chr9:96784167:G:C	1.32354e-09	-1.08806	-0.930214	8.10945e-05	-0.786569	-0.840652
96784176	chr9:96784176:G:A	1.30408e-09	-1.10655	-0.926542	7.9688e-05	-0.808179	-0.836537
96784203	chr9:96784203:G:A	1.29685e-09	-1.1076	-0.931053	7.9191e-05	-0.809389	-0.841584
96784304	chr9:96784304:T:C	1.27194e-09	-1.13961	-0.918431	7.72247e-05	-0.848598	-0.82752
96784421	chr9:96784421:T:C	3.52832e-09	-2.22283e-10	-1.03776	0.000145637	-2.22283e-10	-1.04172
96784883	chr9:96784883:T:C	1.25013e-09	-1.14706	-0.928277	7.57497e-05	-0.856912	-0.83849
96785116	chr9:96785116:T:G	3.70823e-09	-2.22283e-10	-0.988032	0.000158481	-2.22283e-10	-0.957203
96785506	chr9:96785506:AATTT:A	6.06988e-09	-2.22283e-10	-0.495248	0.000300417	-2.22283e-10	-0.317665
96785698	chr9:96785698:C:T	1.78183e-09	-0.814076	-0.906871	0.000111247	-0.497249	-0.81383
96785875	chr9:96785875:A:T	2.98704e-09	-2.22283e-10	-1.2043	0.000124453	-2.22283e-10	-1.19891
96785982	chr9:96785982:T:C	1.26353e-09	-1.14867	-0.916011	7.6629e-05	-0.859098	-0.824763
96785990	chr9:96785990:G:A	1.24704e-09	-1.1478	-0.930016	7.54993e-05	-0.858365	-0.840348
96786165	chr9:96786165:T:C	5.16061e-09	-2.22283e-10	-0.657532	0.000222729	-2.22283e-10	-0.61688
96786909	chr9:96786909:T:C	1.29354e-09	-1.13759	-0.903616	7.87087e-05	-0.846166	-0.810917
96786915	chr9:96786915:AT:A	1.29299e-09	-1.14406	-0.89757	7.86393e-05	-0.853731	-0.804234
96787167	chr9:96787167:A:G	1.76099e-09	-0.848222	-0.88449	0.000109757	-0.535733	-0.788834
96787260	chr9:96787260:C:T	3.27081e-09	-1.11355	-2.98501e-10	6.16824e-05	-1.90084	-2.98501e-10
96787525	chr9:96787525:C:T	1.01902e-09	-1.30628	-0.973465	5.94353e-05	-1.04848	-0.889467
96787748	chr9:96787748:C:T	1.28974e-09	-1.12567	-0.918479	7.85141e-05	-0.832044	-0.827513
96787749	chr9:96787749:A:G	3.04654e-09	-2.22283e-10	-1.18458	0.000131954	-2.22283e-10	-1.14038
96788152	chr9:96788152:A:G	1.25108e-09	-1.12119	-0.953397	7.58851e-05	-0.826811	-0.866805
96788165	chr9:96788165:A:C	1.30358e-09	-1.11038	-0.92309	7.95441e-05	-0.813796	-0.832729
96788455	chr9:96788455:C:T	1.19563e-09	-1.17888	-0.941031	7.19197e-05	-0.894448	-0.852838
96788617	chr9:96788617:G:A	1.25375e-09	-1.12297	-0.949484	7.6049e-05	-0.829117	-0.862341
96788629	chr9:96788629:T:TAACA	1.23851e-09	-1.13049	-0.954185	7.50041e-05	-0.837689	-0.867605
96788712	chr9:96788712:T:C	2.6182e-09	-1.3361	-2.98501e-10	0.000167729	-0.90049	-2.98501e-10
96789343	chr9:96789343:A:G	1.59216e-09	-0.888078	-0.94542	9.79038e-05	-0.581648	-0.857203
96789355	chr9:96789355:A:G	2.52034e-09	-1.37419	-2.98501e-10	0.000159716	-0.949437	-2.98501e-10
96789383	chr9:96789383:G:C	1.21815e-09	-1.14943	-0.951823	7.3555e-05	-0.85988	-0.864923
96789436	chr9:96789436:A:G	1.72895e-09	-1.01513	-0.735945	0.000131448	-0.470423	-0.673802
96789437	chr9:96789437:T:A	3.55518e-09	-2.22283e-10	-1.03018	0.00015161	-2.22283e-10	-1.00152
96789483	chr9:96789483:G:A	1.83539e-08	-2.22283e-10	0.611253	0.000910792	-2.22283e-10	0.791479
96789630	chr9:96789630:T:A	4.94628e-10	-1.72719	-1.27534	1.91253e-05	-1.80459	-1.26723
96789704	chr9:96789704:A:G	1.33863e-09	-1.07686	-0.930077	8.20414e-05	-0.775085	-0.840527
96789823	chr9:96789823:C:G	1.22456e-09	-1.16341	-0.932595	7.45285e-05	-0.869555	-0.842099
96790039	chr9:96790039:G:A	1.67899e-09	-0.875571	-0.904824	0.000104976	-0.558879	-0.810227
96791035	chr9:96791035:T:C	6.49601e-09	-2.22283e-10	-0.427399	0.00027618	-2.22283e-10	-0.401783
96791613	chr9:96791613:C:T	5.87626e-09	-2.22283e-10	-0.527666	0.000254847	-2.22283e-10	-0.482173
96792414	chr9:96792414:A:G	2.87546e-09	-2.22283e-10	-1.24238	0.000122036	-2.22283e-10	-1.21852
96792494	chr9:96792494:G:A	2.98638e-09	-2.22283e-10	-1.20453	0.00012335	-2.22283e-10	-1.20781
96792550	chr9:96792550:A:C	3.10293e-09	-1.16624	-2.98501e-10	0.000207701	-0.686735	-2.98501e-10
96792688	chr9:96792688:T:C	6.07617e-09	-2.22283e-10	-0.494213	0.000263668	-2.22283e-10	-0.448145
96792965	chr9:96792965:A:T	2.78605e-09	-2.22283e-10	-1.27396	0.000115913	-2.22283e-10	-1.26999
96793305	chr9:96793305:C:T	3.34014e-09	-2.22283e-10	-1.09257	0.000138228	-2.22283e-10	-1.09393
96793306	chr9:96793306:G:A	4.38621e-09	-0.820122	-2.98501e-10	0.000100889	-1.40882	-2.98501e-10
96793962	chr9:96793962:T:A	2.78701e-09	-2.22283e-10	-1.27362	0.000115967	-2.22283e-10	-1.26953
96794206	chr9:96794206:AT:A	3.36997e-09	-2.22283e-10	-1.08368	0.000145666	-2.22283e-10	-1.04152
96794321	chr9:96794321:T:C	2.91667e-09	-2.22283e-10	-1.22814	0.000122032	-2.22283e-10	-1.21855
96794668	chr9:96794668:G:A	3.86397e-09	-2.22283e-10	-0.946892	0.000165398	-2.22283e-10	-0.914483
96795461	chr9:96795461:C:T	3.07576e-09	-2.22283e-10	-1.17504	0.000132272	-2.22283e-10	-1.13797
96796354	chr9:96796354:G:A	5.43204e-09	-2.22283e-10	-0.606272	0.00023483	-2.22283e-10	-0.563975
96796633	chr9:96796633:G:A	1.59455e-09	-1.12448	-0.707516	0.00011947	-0.599035	-0.640733
96796669	chr9:96796669:T:A	3.40488e-08	-2.22283e-10	1.22921	0.00166647	-2.22283e-10	1.39563
96796738	chr9:96796738:T:C	1.82155e-09	-0.814437	-0.884462	0.000114064	-0.497213	-0.788866
96796742	chr9:96796742:G:C	2.73998e-09	-1.29064	-2.98501e-10	9.22842e-05	-1.49796	-2.98501e-10
96797021	chr9:96797021:G:A	2.77141e-09	-2.22283e-10	-1.27923	0.000115046	-2.22283e-10	-1.2775
96797056	chr9:96797056:T:C	1.30139e-09	-1.13443	-0.900723	7.9248e-05	-0.842516	-0.807738
96797074	chr9:96797074:C:T	2.78707e-09	-2.22283e-10	-1.2736	0.000115387	-2.22283e-10	-1.27454
96797142	chr9:96797142:C:T	3.33182e-09	-2.22283e-10	-1.09507	0.000143864	-2.22283e-10	-1.05397
96797310	chr9:96797310:G:A	3.60786e-09	-2.22283e-10	-1.01547	0.000153991	-2.22283e-10	-0.985945
96797786	chr9:96797786:T:C	4.604e-10	-1.84803	-1.22622	1.94576e-05	-1.81376	-1.24083
96797861	chr9:96797861:T:C	3.43725e-09	-0.613255	-0.45066	0.000236134	-0.215888	-0.342548
96798127	chr9:96798127:G:A	2.77313e-09	-2.22283e-10	-1.27861	0.000115403	-2.22283e-10	-1.2744
96798352	chr9:96798352:A:C	3.36286e-09	-2.22283e-10	-1.08579	0.000138862	-2.22283e-10	-1.08935
96798520	chr9:96798520:G:A	2.29121e-08	-2.22283e-10	0.833078	0.00107018	-2.22283e-10	0.952741
96799459	chr9:96799459:A:C	2.7715e-09	-2.22283e-10	-1.2792	0.000115251	-2.22283e-10	-1.27572
96800026	chr9:96800026:C:T	3.47604e-09	-2.22283e-10	-1.05269	0.000148024	-2.22283e-10	-1.02546
96800506	chr9:96800506:CA:C	2.79717e-09	-2.22283e-10	-1.26998	0.000116507	-2.22283e-10	-1.26489
96800567	chr9:96800567:T:C	2.78175e-09	-2.22283e-10	-1.27551	0.000115674	-2.22283e-10	-1.27206
96800568	chr9:96800568:G:A	2.7906e-09	-2.22283e-10	-1.27233	0.000116163	-2.22283e-10	-1.26784
96800641	chr9:96800641:T:C	2.79159e-09	-2.22283e-10	-1.27197	0.000115559	-2.22283e-10	-1.27305
96801417	chr9:96801417:A:G	5.29127e-09	-0.632529	-2.98501e-10	0.000474273	0.138947	-2.98501e-10
96801660	chr9:96801660:T:C	3.01501e-09	-2.22283e-10	-1.19498	0.000125737	-2.22283e-10	-1.18864
96802726	chr9:96802726:G:A	1.91901e-09	-0.977027	-0.66975	0.000150481	-0.407878	-0.601123
96802860	chr9:96802860:T:C	1.76702e-09	-0.802413	-0.926879	0.000110139	-0.485082	-0.836011
96803193	chr9:96803193:C:G	3.72253e-09	-2.22283e-10	-0.984184	0.000153456	-2.22283e-10	-0.989425
96804058	chr9:96804058:G:A	2.77281e-09	-2.22283e-10	-1.27873	0.000115361	-2.22283e-10	-1.27477
96804189	chr9:96804189:G:A	2.77139e-09	-2.22283e-10	-1.27924	0.000115151	-2.22283e-10	-1.27659
96804496	chr9:96804496:A:G	3.62631e-09	-2.22283e-10	-1.01037	0.000149623	-2.22283e-10	-1.01472
96805102	chr9:96805102:C:A	1.84624e-09	-0.810978	-0.874455	0.000115698	-0.493902	-0.77795
96805665	chr9:96805665:G:A	3.96261e-09	-2.22283e-10	-0.921683	0.00017051	-2.22283e-10	-0.884041
96806014	chr9:96806014:G:A	1.20938e-08	0.194108	-2.98501e-10	0.00135326	1.18743	-2.98501e-10
96806453	chr9:96806453:C:T	3.00607e-09	-2.22283e-10	-1.19795	0.000129808	-2.22283e-10	-1.15678
96807517	chr9:96807517:G:A	5.95179e-10	-1.66985	-1.14763	2.27574e-05	-1.78541	-1.11253
96807891	chr9:96807891:TAAA:T	3.64764e-09	-2.22283e-10	-1.00451	0.000155769	-2.22283e-10	-0.974464
96808270	chr9:96808270:A:G	2.77247e-09	-2.22283e-10	-1.27885	0.000114856	-2.22283e-10	-1.27916
96808806	chr9:96808806:GA:G	2.77276e-09	-2.22283e-10	-1.27874	0.000114972	-2.22283e-10	-1.27815
96808990	chr9:96808990:G:A	2.93242e-09	-2.22283e-10	-1.22276	0.000124076	-2.22283e-10	-1.20194
96809031	chr9:96809031:T:C	1.98448e-09	-1.61323	-2.98501e-10	6.69329e-05	-1.81915	-2.98501e-10
96809571	chr9:96809571:T:C	3.58838e-09	-2.22283e-10	-1.02089	0.000153109	-2.22283e-10	-0.991688
96810157	chr9:96810157:T:C	1.56778e-09	-1.84893	-2.98501e-10	6.17024e-05	-1.90051	-2.98501e-10
96810193	chr9:96810193:TA:T	1.95734e-09	-0.68062	-0.946382	0.000123022	-0.35076	-0.859714
96810396	chr9:96810396:A:G	3.62879e-09	-2.22283e-10	-1.00969	0.000149749	-2.22283e-10	-1.01387
96811044	chr9:96811044:G:T	2.77152e-09	-2.22283e-10	-1.27919	0.000115263	-2.22283e-10	-1.27562
96811616	chr9:96811616:T:C	7.64003e-09	0.262569	-0.527754	4.6326e-05	-1.77615	-0.410988
96812452	chr9:96812452:AGTT:A	6.16186e-09	-2.22283e-10	-0.480208	0.00026706	-2.22283e-10	-0.435363
96812767	chr9:96812767:C:T	3.54207e-09	-2.22283e-10	-1.03387	0.000146207	-2.22283e-10	-1.03781
96813257	chr9:96813257:T:C	2.91329e-09	-2.22283e-10	-1.22931	0.000122176	-2.22283e-10	-1.21737
96813559	chr9:96813559:G:C	5.01534e-09	-2.22283e-10	-0.686086	0.000249169	-2.22283e-10	-0.504704
96814142	chr9:96814142:G:C	3.17764e-09	-2.22283e-10	-1.14245	0.000138724	-2.22283e-10	-1.09035
96814313	chr9:96814313:GTTATCT:G	1.80762e-09	-0.712614	-0.993964	0.000112377	-0.387351	-0.91363
96814817	chr9:96814817:T:C	3.39062e-09	-2.22283e-10	-1.07757	0.000144159	-2.22283e-10	-1.05192
96814868	chr9:96814868:ATTTAT:A	2.89452e-09	-2.22283e-10	-1.23577	0.000121297	-2.22283e-10	-1.2246
96815145	chr9:96815145:G:A	1.62427e-09	-0.883134	-0.930395	0.000127473	-0.294949	-0.87998
96815387	chr9:96815387:A:G	3.28995e-09	-2.22283e-10	-1.10771	0.000135864	-2.22283e-10	-1.11118
96815401	chr9:96815401:C:A	3.13239e-09	-2.22283e-10	-1.15679	0.000130063	-2.22283e-10	-1.15482
96815409	chr9:96815409:C:G	5.06536e-09	-2.22283e-10	-0.676161	0.000251766	-2.22283e-10	-0.494338
96815524	chr9:96815524:G:A	2.78439e-09	-2.22283e-10	-1.27456	0.000115229	-2.22283e-10	-1.27591
96816141	chr9:96816141:A:G	2.80142e-09	-2.22283e-10	-1.26846	0.000115847	-2.22283e-10	-1.27057
96816183	chr9:96816183:T:C	2.77142e-09	-2.22283e-10	-1.27923	0.000115039	-2.22283e-10	-1.27756
96816497	chr9:96816497:TG:T	2.78808e-09	-2.22283e-10	-1.27323	0.000115775	-2.22283e-10	-1.27119
96816705	chr9:96816705:A:G	2.80146e-09	-2.22283e-10	-1.26844	0.000115766	-2.22283e-10	-1.27126
96816729	chr9:96816729:G:C	2.78454e-09	-2.22283e-10	-1.27451	0.000115502	-2.22283e-10	-1.27354
96816818	chr9:96816818:G:A	2.86781e-09	-1.24504	-2.98501e-10	0.000188759	-0.782363	-2.98501e-10
96817391	chr9:96817391:A:T	3.27676e-09	-2.22283e-10	-1.11173	0.000138981	-2.22283e-10	-1.0885
96817580	chr9:96817580:CAA:C	3.23519e-09	-2.22283e-10	-1.1245	0.000130757	-2.22283e-10	-1.1495
96819158	chr9:96819158:T:C	3.29422e-09	-2.22283e-10	-1.10642	0.000139787	-2.22283e-10	-1.08272
96819211	chr9:96819211:T:C	3.09681e-09	-2.22283e-10	-1.16821	0.000127317	-2.22283e-10	-1.17616
96819286	chr9:96819286:T:C	5.90582e-10	-1.55772	-1.26752	1.74495e-05	-1.90061	-1.26292
96819600	chr9:96819600:C:T	2.93882e-09	-0.182521	-1.03806	3.1242e-05	-1.54165	-1.03942
96820053	chr9:96820053:T:G	5.35258e-10	-1.77375	-1.14985	2.14751e-05	-1.84214	-1.1138
96820209	chr9:96820209:C:T	2.3308e-08	0.85021	-2.98501e-10	0.00052686	0.244099	-2.98501e-10
96820353	chr9:96820353:T:C	4.195e-09	-2.22283e-10	-0.864694	0.000179044	-2.22283e-10	-0.835204
96820759	chr9:96820759:A:G	2.77243e-09	-2.22283e-10	-1.27886	0.000114871	-2.22283e-10	-1.27903
96820761	chr9:96820761:G:T	1.11224e-08	-2.22283e-10	0.110378	0.000519149	-2.22283e-10	0.229354
96821112	chr9:96821112:G:A	1.1508e-09	-1.06446	-1.09366	6.88655e-05	-0.762065	-1.02862
96821493	chr9:96821493:T:C	4.55099e-09	-2.22283e-10	-0.783243	0.000195474	-2.22283e-10	-0.747409
96821763	chr9:96821763:C:T	3.3584e-09	-2.22283e-10	-1.08712	0.000145096	-2.22283e-10	-1.04544
96821954	chr9:96821954:G:A	4.07113e-09	-0.894666	-2.98501e-10	0.000429984	0.0409128	-2.98501e-10
96821997	chr9:96821997:T:G	3.41835e-08	1.23316	-2.98501e-10	0.000200088	-0.724078	-2.98501e-10
96822000	chr9:96822000:T:C	1.64212e-09	-1.8026	-2.98501e-10	9.61696e-05	-1.45672	-2.98501e-10
96822085	chr9:96822085:T:C	1.50418e-09	-1.89034	-2.98501e-10	0.000133775	-1.12668	-2.98501e-10
96822598	chr9:96822598:G:A	4.69531e-09	-2.22283e-10	-0.752023	0.000230728	-2.22283e-10	-0.581598
96822613	chr9:96822613:A:G	5.62239e-08	-2.22283e-10	1.73076	0.00406859	-2.22283e-10	2.28822
96823032	chr9:96823032:G:T	1.76661e-08	0.416682	0.156376	9.14493e-05	-1.88497	0.377923
96823179	chr9:96823179:A:G	1.69837e-09	-1.76892	-2.98501e-10	0.000104433	-1.37429	-2.98501e-10
96823201	chr9:96823201:A:T	5.61018e-08	-2.22283e-10	1.72858	0.004059	-2.22283e-10	2.28586
96823498	chr9:96823498:ACTGT:A	4.65412e-09	-2.22283e-10	-0.760835	0.000200157	-2.22283e-10	-0.723734
96823686	chr9:96823686:A:T	2.77822e-09	-2.22283e-10	-1.27678	0.000114911	-2.22283e-10	-1.27868
96823931	chr9:96823931:G:C	2.79989e-09	-2.22283e-10	-1.26901	0.000115954	-2.22283e-10	-1.26964
96823946	chr9:96823946:C:T	2.90875e-09	-2.22283e-10	-1.23086	0.000123632	-2.22283e-10	-1.20553
96823958	chr9:96823958:C:T	3.89419e-09	-0.9391	-2.98501e-10	0.000109895	-1.32331	-2.98501e-10
96823980	chr9:96823980:G:A	2.8289e-09	-2.22283e-10	-1.2587	0.000116857	-2.22283e-10	-1.26189
96824003	chr9:96824003:G:A	1.55344e-09	-1.85811	-2.98501e-10	6.50961e-05	-1.84697	-2.98501e-10
96824357	chr9:96824357:C:T	3.23132e-09	-2.22283e-10	-1.12569	0.000139042	-2.22283e-10	-1.08806
96824515	chr9:96824515:C:T	2.79131e-09	-2.22283e-10	-1.27208	0.000115476	-2.22283e-10	-1.27378
96825087	chr9:96825087:C:T	3.21858e-09	-2.22283e-10	-1.12965	0.000130142	-2.22283e-10	-1.15421
96825142	chr9:96825142:C:G	3.64104e-09	-2.22283e-10	-1.00632	0.000150239	-2.22283e-10	-1.01061
96825732	chr9:96825732:G:T	2.11958e-08	0.755216	-2.98501e-10	0.000180789	-0.825506	-2.98501e-10
96826025	chr9:96826025:T:C	2.75121e-09	-1.28655	-2.98501e-10	0.000178749	-0.836854	-2.98501e-10
96826314	chr9:96826314:C:G	2.83306e-09	-1.25723	-2.98501e-10	0.00018564	-0.799026	-2.98501e-10
96826378	chr9:96826378:A:G	2.77273e-09	-2.22283e-10	-1.27875	0.000114874	-2.22283e-10	-1.279
96826402	chr9:96826402:G:T	1.88206e-08	-2.22283e-10	0.636367	0.000933808	-2.22283e-10	0.816435
96826717	chr9:96826717:A:G	3.30522e-09	-2.22283e-10	-1.10308	0.000140286	-2.22283e-10	-1.07915
96827033	chr9:96827033:T:C	2.95499e-09	-2.22283e-10	-1.21509	0.000124132	-2.22283e-10	-1.20149
96827509	chr9:96827509:T:G	3.6468e-09	-2.22283e-10	-1.00474	0.000150492	-2.22283e-10	-1.00893
96827568	chr9:96827568:A:G	2.77141e-09	-2.22283e-10	-1.27923	0.000115134	-2.22283e-10	-1.27674
96828613	chr9:96828613:T:C	2.88936e-09	-2.22283e-10	-1.23755	0.000121053	-2.22283e-10	-1.22661
96829446	chr9:96829446:T:C	3.10148e-09	-2.22283e-10	-1.16671	0.000134822	-2.22283e-10	-1.11888
96829945	chr9:96829945:A:T	1.63077e-09	-1.80953	-2.98501e-10	8.57843e-05	-1.571	-2.98501e-10
96830172	chr9:96830172:A:C	2.91013e-09	-2.22283e-10	-1.23039	0.000122038	-2.22283e-10	-1.2185
96830384	chr9:96830384:T:G	2.77957e-09	-2.22283e-10	-1.27629	0.000114847	-2.22283e-10	-1.27924
96830390	chr9:96830390:T:C	1.89362e-09	-0.627123	-1.03297	0.000118295	-0.291692	-0.957961
96830709	chr9:96830709:A:C	1.64754e-09	-0.74335	-1.05595	0.000101072	-0.422611	-0.984395
96830983	chr9:96830983:T:C	6.69035e-08	-2.22283e-10	1.90466	0.00290031	-2.22283e-10	1.94974
96831137	chr9:96831137:A:T	2.79441e-09	-2.22283e-10	-1.27097	0.000115818	-2.22283e-10	-1.27081
96831257	chr9:96831257:T:C	1.74786e-09	-0.680598	-1.05959	0.000108032	-0.351822	-0.988583
96831485	chr9:96831485:G:A	3.43835e-09	-2.22283e-10	-1.06359	0.00014432	-2.22283e-10	-1.0508
96831525	chr9:96831525:T:C	1.30201e-09	-0.955663	-1.07901	7.94183e-05	-0.636485	-1.01162
96831850	chr9:96831850:C:T	3.26036e-09	-2.22283e-10	-1.11675	0.000134837	-2.22283e-10	-1.11877
96832329	chr9:96832329:G:C	1.66721e-09	-0.733503	-1.05393	0.000102413	-0.411736	-0.982088
96832448	chr9:96832448:T:C	8.55451e-10	-1.87853	-0.576179	4.67488e-05	-1.71185	-0.466202
96833188	chr9:96833188:C:T	3.48923e-09	-2.22283e-10	-1.04891	0.000144021	-2.22283e-10	-1.05288
96833254	chr9:96833254:ATAAC:A	3.43763e-09	-2.22283e-10	-1.0638	0.000141919	-2.22283e-10	-1.06758
96833427	chr9:96833427:A:G	2.75767e-09	-1.2842	-2.98501e-10	6.20893e-05	-1.89426	-2.98501e-10
96833789	chr9:96833789:A:G	1.81152e-09	-1.70442	-2.98501e-10	0.000101037	-1.40735	-2.98501e-10
96834198	chr9:96834198:C:T	2.77433e-09	-2.22283e-10	-1.27818	0.000115023	-2.22283e-10	-1.2777
96835103	chr9:96835103:T:C	1.85722e-09	-0.628221	-1.05128	0.000115573	-0.293821	-0.979113
96835607	chr9:96835607:T:A	2.81573e-09	-2.22283e-10	-1.26337	0.00011838	-2.22283e-10	-1.24893
96836329	chr9:96836329:C:T	5.895e-10	-1.56254	-1.26453	1.75139e-05	-1.90032	-1.25953
96836409	chr9:96836409:T:C	2.95437e-09	-2.22283e-10	-1.2153	0.000126014	-2.22283e-10	-1.18644
96836590	chr9:96836590:G:A	3.38511e-09	-2.22283e-10	-1.0792	0.000146364	-2.22283e-10	-1.03674
96837148	chr9:96837148:T:C	3.1172e-09	-2.22283e-10	-1.16165	0.000131715	-2.22283e-10	-1.14219
96837762	chr9:96837762:T:C	2.88448e-09	-2.22283e-10	-1.23924	0.000120826	-2.22283e-10	-1.22848
96838313	chr9:96838313:T:C	5.21854e-09	-2.22283e-10	-0.64637	0.000261624	-2.22283e-10	-0.455927
96838480	chr9:96838480:T:C	2.78938e-09	-2.22283e-10	-1.27277	0.000115353	-2.22283e-10	-1.27484
96838684	chr9:96838684:T:C	3.099e-09	-2.22283e-10	-1.16751	0.000130883	-2.22283e-10	-1.14854
96839176	chr9:96839176:A:G	2.96528e-09	-2.22283e-10	-1.21162	0.00012658	-2.22283e-10	-1.18196
96839513	chr9:96839513:C:T	2.79145e-09	-2.22283e-10	-1.27203	0.000116195	-2.22283e-10	-1.26757
96839969	chr9:96839969:A:G	2.77473e-09	-2.22283e-10	-1.27803	0.000114893	-2.22283e-10	-1.27883
96840453	chr9:96840453:C:A	4.43424e-09	-2.22283e-10	-0.809231	0.000187304	-2.22283e-10	-0.790104
96840619	chr9:96840619:C:G	3.14605e-09	-2.22283e-10	-1.15244	0.000130634	-2.22283e-10	-1.15044
96840638	chr9:96840638:G:A	3.46191e-09	-2.22283e-10	-1.05677	0.000146868	-2.22283e-10	-1.0333
96841048	chr9:96841048:C:T	2.92362e-09	-2.22283e-10	-1.22577	0.000120818	-2.22283e-10	-1.22855
96841123	chr9:96841123:C:T	3.08896e-09	-2.22283e-10	-1.17075	0.000125382	-2.22283e-10	-1.19147
96841560	chr9:96841560:C:T	1.59664e-09	-1.83069	-2.98501e-10	6.16192e-05	-1.90186	-2.98501e-10
96841951	chr9:96841951:A:T	2.80498e-09	-2.22283e-10	-1.26719	0.000115619	-2.22283e-10	-1.27253
96841995	chr9:96841995:G:A	3.08863e-09	-2.22283e-10	-1.17086	0.000125369	-2.22283e-10	-1.19157
96842005	chr9:96842005:A:C	4.51149e-09	-2.22283e-10	-0.791959	0.000197549	-2.22283e-10	-0.736848
96842039	chr9:96842039:A:G	3.55555e-09	-2.22283e-10	-1.03008	0.000146751	-2.22283e-10	-1.0341
96842169	chr9:96842169:A:G	3.13496e-09	-2.22283e-10	-1.15597	0.000132522	-2.22283e-10	-1.13609
96842489	chr9:96842489:T:C	2.93895e-09	-2.22283e-10	-1.22053	0.000125216	-2.22283e-10	-1.19279
96842490	chr9:96842490:T:C	2.77451e-09	-2.22283e-10	-1.27811	0.000114929	-2.22283e-10	-1.27852
96843007	chr9:96843007:C:T	3.08531e-09	-2.22283e-10	-1.17193	0.000126866	-2.22283e-10	-1.1797
96843350	chr9:96843350:A:G	3.1247e-09	-2.22283e-10	-1.15925	0.000132056	-2.22283e-10	-1.13961
96844224	chr9:96844224:G:C	1.68543e-08	-2.22283e-10	0.526019	0.00083127	-2.22283e-10	0.700119
96844395	chr9:96844395:G:A	4.33848e-09	-2.22283e-10	-0.831062	0.000191143	-2.22283e-10	-0.769816
96844972	chr9:96844972:C:G	3.45966e-09	-2.22283e-10	-1.05742	0.000142827	-2.22283e-10	-1.0612
96845338	chr9:96845338:T:C	3.2395e-09	-2.22283e-10	-1.12317	0.000131683	-2.22283e-10	-1.14244
96845411	chr9:96845411:T:C	4.27731e-09	-2.22283e-10	-0.845263	0.000183276	-2.22283e-10	-0.81184
96845464	chr9:96845464:G:A	5.24672e-09	-2.22283e-10	-0.640985	0.000221662	-2.22283e-10	-0.621683
96845948	chr9:96845948:A:C	4.0176e-09	-2.22283e-10	-0.907903	0.000176175	-2.22283e-10	-0.851361
96846124	chr9:96846124:T:C	3.41021e-09	-2.22283e-10	-1.07181	0.000147553	-2.22283e-10	-1.02865
96847414	chr9:96847414:C:A	4.18228e-09	-2.22283e-10	-0.86773	0.000183908	-2.22283e-10	-0.8084
96847628	chr9:96847628:C:A	3.06386e-09	-2.22283e-10	-1.17891	0.000127713	-2.22283e-10	-1.17305
96847904	chr9:96847904:T:C	4.23068e-09	-2.22283e-10	-0.856224	0.000181176	-2.22283e-10	-0.823366
96848568	chr9:96848568:A:C	2.9228e-09	-1.22604	-2.98501e-10	0.000193492	-0.757599	-2.98501e-10
96849045	chr9:96849045:C:T	9.89241e-10	-1.38717	-0.922239	4.20915e-05	-1.45236	-0.830629
96849497	chr9:96849497:C:T	3.05695e-09	-2.22283e-10	-1.18117	0.000124216	-2.22283e-10	-1.20082
96849580	chr9:96849580:G:A	7.54404e-10	-1.62438	-0.956035	3.35819e-05	-1.63955	-0.869301
96849606	chr9:96849606:G:T	6.24265e-09	-2.22283e-10	-0.467183	0.000270136	-2.22283e-10	-0.423912
96850223	chr9:96850223:C:T	5.36668e-09	-2.22283e-10	-0.618378	0.000226765	-2.22283e-10	-0.59892
96850931	chr9:96850931:G:C	3.20699e-09	-2.22283e-10	-1.13325	0.000136124	-2.22283e-10	-1.10927
96851004	chr9:96851004:G:A	1.63218e-09	-1.80867	-2.98501e-10	9.62993e-05	-1.45538	-2.98501e-10
96851335	chr9:96851335:C:T	2.78575e-09	-2.22283e-10	-1.27407	0.000116405	-2.22283e-10	-1.26576
96851602	chr9:96851602:T:A	2.7714e-09	-2.22283e-10	-1.27924	0.000114897	-2.22283e-10	-1.2788
96851795	chr9:96851795:G:A	6.38742e-09	-2.22283e-10	-0.444256	0.000316793	-2.22283e-10	-0.264587
96851822	chr9:96851822:G:A	3.39129e-09	-2.22283e-10	-1.07738	0.000148561	-2.22283e-10	-1.02184
96851854	chr9:96851854:T:TG	4.79265e-10	-1.77447	-1.25962	1.95452e-05	-1.80549	-1.24462
96852308	chr9:96852308:A:T	3.39129e-09	-2.22283e-10	-1.07738	0.000140015	-2.22283e-10	-1.08108
96853590	chr9:96853590:G:C	1.80767e-08	-2.22283e-10	0.596035	0.000894832	-2.22283e-10	0.7738
96853601	chr9:96853601:G:A	1.00267e-09	-1.2106	-1.08532	6.9408e-05	-0.735045	-1.04779
96853844	chr9:96853844:G:A	3.09675e-09	-2.22283e-10	-1.16823	0.00013078	-2.22283e-10	-1.14932
96853856	chr9:96853856:T:C	3.0782e-09	-2.22283e-10	-1.17424	0.000129932	-2.22283e-10	-1.15583
96853898	chr9:96853898:T:C	2.28357e-08	-2.22283e-10	0.829737	0.00106548	-2.22283e-10	0.948347
96853917	chr9:96853917:A:C	1.08305e-09	-1.18283	-1.03598	7.59281e-05	-0.699104	-0.993945
96854475	chr9:96854475:C:T	3.16011e-09	-2.22283e-10	-1.14798	0.000133964	-2.22283e-10	-1.12526
96854483	chr9:96854483:T:C	6.67705e-09	-2.22283e-10	-0.39991	0.000332667	-2.22283e-10	-0.215694
96854542	chr9:96854542:G:T	3.16988e-09	-2.22283e-10	-1.14489	0.000138293	-2.22283e-10	-1.09346
96854922	chr9:96854922:A:T	3.75311e-09	-2.22283e-10	-0.976002	0.000173136	-2.22283e-10	-0.868761
96855341	chr9:96855341:G:A	6.19076e-10	-1.55335	-1.22476	2.3823e-05	-1.65114	-1.20104
96855437	chr9:96855437:G:A	1.02969e-09	-1.20916	-1.06017	7.15787e-05	-0.732035	-1.02
96855497	chr9:96855497:G:C	2.77351e-09	-2.22283e-10	-1.27847	0.000114897	-2.22283e-10	-1.2788
96855548	chr9:96855548:A:T	1.49455e-09	-1.89676	-2.98501e-10	7.69245e-05	-1.68001	-2.98501e-10
96855616	chr9:96855616:T:C	6.24448e-10	-1.53482	-1.23466	2.39135e-05	-1.63541	-1.21298
96855622	chr9:96855622:G:C	1.91862e-09	-1.64698	-2.98501e-10	6.7573e-05	-1.80963	-2.98501e-10
96856237	chr9:96856237:C:T	3.1566e-09	-2.22283e-10	-1.14909	0.000133511	-2.22283e-10	-1.12865
96856262	chr9:96856262:C:G	1.76496e-08	-2.22283e-10	0.572128	0.000872633	-2.22283e-10	0.748678
96856684	chr9:96856684:GT:G	3.02811e-09	-2.22283e-10	-1.19065	0.000123682	-2.22283e-10	-1.20513
96856731	chr9:96856731:A:ATCTC	5.03763e-10	-1.73145	-1.25279	2.04738e-05	-1.76792	-1.23577
96856734	chr9:96856734:C:A	5.04436e-10	-1.73228	-1.25062	2.05152e-05	-1.76866	-1.23301
96856799	chr9:96856799:C:T	9.01802e-10	-1.78985	-0.612102	3.11652e-05	-1.88144	-0.70209
96857210	chr9:96857210:G:A	3.44235e-09	-2.22283e-10	-1.06243	0.000144934	-2.22283e-10	-1.04656
96857400	chr9:96857400:A:G	1.49645e-09	-1.89549	-2.98501e-10	6.81297e-05	-1.80142	-2.98501e-10
96857428	chr9:96857428:C:T	4.29928e-09	-2.22283e-10	-0.840139	0.000181514	-2.22283e-10	-0.821504
96857441	chr9:96857441:G:A	4.77831e-09	-0.734501	-2.98501e-10	6.75506e-05	-1.80996	-2.98501e-10
96857538	chr9:96857538:T:C	2.77154e-09	-2.22283e-10	-1.27918	0.000114869	-2.22283e-10	-1.27904
96857629	chr9:96857629:G:A	2.869e-09	-2.22283e-10	-1.24462	0.000118415	-2.22283e-10	-1.24864
96857893	chr9:96857893:T:C	3.00553e-09	-2.22283e-10	-1.19813	0.000124013	-2.22283e-10	-1.20245
96857988	chr9:96857988:A:T	9.03285e-10	-1.77937	-0.620931	3.07152e-05	-1.88782	-0.710264
96857995	chr9:96857995:A:G	6.54634e-10	-1.4699	-1.25237	2.48661e-05	-1.57436	-1.23497
96858236	chr9:96858236:A:G	2.70439e-09	-1.30371	-2.98501e-10	0.000174788	-0.85926	-2.98501e-10
96859520	chr9:96859520:C:G	2.84174e-09	-2.22283e-10	-1.25417	0.000120019	-2.22283e-10	-1.23518
96859689	chr9:96859689:A:T	1.50635e-09	-1.8889	-2.98501e-10	7.60722e-05	-1.69115	-2.98501e-10
96860586	chr9:96860586:A:G	4.06698e-09	-0.895687	-2.98501e-10	0.00011393	-1.28725	-2.98501e-10
96860619	chr9:96860619:A:C	3.2957e-08	-2.22283e-10	1.19662	0.00161007	-2.22283e-10	1.3612
96860723	chr9:96860723:C:T	2.14903e-08	0.769013	-2.98501e-10	0.00246155	1.78571	-2.98501e-10
96861059	chr9:96861059:A:C	2.78903e-09	-2.22283e-10	-1.27289	0.000114944	-2.22283e-10	-1.27839
96861099	chr9:96861099:T:A	3.79647e-09	-2.22283e-10	-0.964515	0.000161833	-2.22283e-10	-0.936272
96861103	chr9:96861103:A:T	3.44964e-09	-2.22283e-10	-1.06032	0.000140764	-2.22283e-10	-1.07575
96862419	chr9:96862419:T:C	3.57502e-09	-2.22283e-10	-1.02461	0.000155223	-2.22283e-10	-0.977971
96862781	chr9:96862781:T:G	2.7872e-09	-2.22283e-10	-1.27355	0.000114917	-2.22283e-10	-1.27862
96862893	chr9:96862893:G:T	3.19175e-09	-2.22283e-10	-1.13802	0.000135402	-2.22283e-10	-1.11459
96862993	chr9:96862993:C:T	2.82081e-09	-2.22283e-10	-1.26156	0.000116569	-2.22283e-10	-1.26435
96862995	chr9:96862995:G:C	2.82649e-09	-2.22283e-10	-1.25955	0.00011686	-2.22283e-10	-1.26186
96863109	chr9:96863109:AAGT:A	3.73135e-09	-2.22283e-10	-0.981818	0.00015508	-2.22283e-10	-0.978898
96863358	chr9:96863358:A:T	3.24513e-09	-2.22283e-10	-1.12143	0.000134741	-2.22283e-10	-1.11948
96863368	chr9:96863368:T:G	8.42272e-09	-2.22283e-10	-0.167654	0.000377192	-2.22283e-10	-0.0900822
96863464	chr9:96863464:G:A	3.66531e-09	-2.22283e-10	-0.999675	0.000159474	-2.22283e-10	-0.950954
96863799	chr9:96863799:G:T	2.77843e-09	-2.22283e-10	-1.2767	0.000115221	-2.22283e-10	-1.27599
96864050	chr9:96864050:T:C	2.79767e-09	-2.22283e-10	-1.2698	0.000117158	-2.22283e-10	-1.25931
96864465	chr9:96864465:A:G	5.12592e-10	-1.69338	-1.27348	2.05943e-05	-1.73336	-1.26446
96864937	chr9:96864937:T:C	2.77272e-09	-2.22283e-10	-1.27876	0.00011486	-2.22283e-10	-1.27912
96865010	chr9:96865010:C:T	5.85534e-08	2.84309	-1.07174	6.58791e-05	-0.802187	-1.03283
96865257	chr9:96865257:C:T	4.34886e-09	-2.22283e-10	-0.828674	0.000174122	-2.22283e-10	-0.863082
96865464	chr9:96865464:T:C	2.40556e-08	0.881782	-2.98501e-10	0.00202289	1.58944	-2.98501e-10
96866017	chr9:96866017:A:G	9.74313e-08	-2.22283e-10	2.28056	0.0042358	-2.22283e-10	2.32849
96866103	chr9:96866103:C:T	4.36702e-09	-2.22283e-10	-0.824507	0.000192346	-2.22283e-10	-0.76354
96866256	chr9:96866256:C:T	3.74698e-09	-2.22283e-10	-0.977637	0.00015697	-2.22283e-10	-0.966784
96866292	chr9:96866292:C:T	2.30601e-09	-0.273623	-1.18945	2.84729e-05	-1.45648	-1.2174
96866425	chr9:96866425:A:G	4.97697e-10	-1.7265	-1.26985	2.0112e-05	-1.76261	-1.25891
96866672	chr9:96866672:C:T	2.77607e-09	-2.22283e-10	-1.27755	0.000114853	-2.22283e-10	-1.27918
96866949	chr9:96866949:AC:A	3.15683e-09	-2.22283e-10	-1.14902	0.000130504	-2.22283e-10	-1.15143
96867301	chr9:96867301:C:G	2.87974e-09	-2.22283e-10	-1.24089	0.000119655	-2.22283e-10	-1.23822
96867591	chr9:96867591:C:T	3.43539e-09	-2.22283e-10	-1.06446	0.000139217	-2.22283e-10	-1.0868
96868297	chr9:96868297:C:T	8.27859e-09	-0.184914	-2.98501e-10	0.000203216	-0.708568	-2.98501e-10
96868304	chr9:96868304:A:G	2.97621e-09	-2.22283e-10	-1.20794	0.000127111	-2.22283e-10	-1.17777
96868941	chr9:96868941:A:G	2.79627e-09	-2.22283e-10	-1.2703	0.000116026	-2.22283e-10	-1.26902
96869796	chr9:96869796:A:C	3.62826e-09	-2.22283e-10	-1.00983	0.000150665	-2.22283e-10	-1.00777
96871131	chr9:96871131:G:A	2.28891e-09	-0.197913	-1.2726	0.000137975	0.174935	-1.2707
96871144	chr9:96871144:A:G	2.78624e-09	-2.22283e-10	-1.27389	0.000116678	-2.22283e-10	-1.26342
96871804	chr9:96871804:G:A	2.79093e-09	-2.22283e-10	-1.27221	0.000117011	-2.22283e-10	-1.26057
96871913	chr9:96871913:C:T	2.82272e-09	-2.22283e-10	-1.26089	0.000118589	-2.22283e-10	-1.24717
96872237	chr9:96872237:A:C	3.28523e-09	-2.22283e-10	-1.10915	0.000135852	-2.22283e-10	-1.11127
96872246	chr9:96872246:T:C	3.61495e-09	-2.22283e-10	-1.01351	0.000152434	-2.22283e-10	-0.996107
96872305	chr9:96872305:G:A	3.09231e-09	-2.22283e-10	-1.16967	0.00012892	-2.22283e-10	-1.16364
96872320	chr9:96872320:C:T	2.79467e-09	-2.22283e-10	-1.27087	0.000115955	-2.22283e-10	-1.26964
96872321	chr9:96872321:G:A	3.02306e-09	-2.22283e-10	-1.19232	0.000127387	-2.22283e-10	-1.1756
96872717	chr9:96872717:G:A	4.47777e-09	-2.22283e-10	-0.799462	0.00019207	-2.22283e-10	-0.764977
96873266	chr9:96873266:C:A	2.22359e-09	-0.230477	-1.26899	0.000133621	0.138826	-1.26665
96873493	chr9:96873493:A:T	4.44528e-09	-2.22283e-10	-0.806745	0.00019064	-2.22283e-10	-0.772452
96873614	chr9:96873614:C:T	2.78133e-09	-2.22283e-10	-1.27566	0.000115352	-2.22283e-10	-1.27485
96873654	chr9:96873654:C:G	7.96661e-09	-2.22283e-10	-0.223328	0.000356171	-2.22283e-10	-0.147425
96873684	chr9:96873684:C:T	5.11416e-09	-2.22283e-10	-0.666575	0.000215864	-2.22283e-10	-0.648189
96873992	chr9:96873992:T:C	3.20591e-09	-2.22283e-10	-1.13359	0.000132485	-2.22283e-10	-1.13637
96874153	chr9:96874153:C:T	2.77537e-09	-2.22283e-10	-1.2778	0.0001158	-2.22283e-10	-1.27097
96874660	chr9:96874660:G:C	3.56604e-09	-2.22283e-10	-1.02713	0.000156484	-2.22283e-10	-0.969882
96875139	chr9:96875139:C:T	6.24237e-09	-2.22283e-10	-0.467226	0.00030895	-2.22283e-10	-0.289655
96875305	chr9:96875305:G:A	3.09045e-09	-2.22283e-10	-1.17027	0.00012884	-2.22283e-10	-1.16426
96875378	chr9:96875378:T:A	2.69759e-09	-1.30623	-2.98501e-10	0.00017387	-0.864531	-2.98501e-10
96875472	chr9:96875472:A:G	5.47042e-10	-1.62399	-1.27783	2.14148e-05	-1.68759	-1.27116
96875934	chr9:96875934:C:A	2.80763e-09	-2.22283e-10	-1.26625	0.000116514	-2.22283e-10	-1.26482
96877271	chr9:96877271:C:G	5.54045e-10	-1.62875	-1.26034	2.16151e-05	-1.70384	-1.2456
96877366	chr9:96877366:G:A	3.10337e-09	-2.22283e-10	-1.1661	0.000133455	-2.22283e-10	-1.12907
96877736	chr9:96877736:C:T	2.77339e-09	-2.22283e-10	-1.27852	0.000114972	-2.22283e-10	-1.27814
96877814	chr9:96877814:T:C	2.94244e-09	-2.22283e-10	-1.21935	0.000123656	-2.22283e-10	-1.20533
96877959	chr9:96877959:AAC:A	6.6317e-10	-1.5663	-1.14301	2.49839e-05	-1.68988	-1.11473
96878044	chr9:96878044:G:A	3.20858e-09	-2.22283e-10	-1.13276	0.000139873	-2.22283e-10	-1.0821
96878198	chr9:96878198:G:A	1.56977e-08	0.454926	-2.98501e-10	0.00172021	1.42736	-2.98501e-10
96878615	chr9:96878615:A:G	5.4691e-10	-1.63201	-1.27005	2.12736e-05	-1.70632	-1.25905
96878621	chr9:96878621:C:CTA	2.82776e-09	-2.22283e-10	-1.2591	0.00011763	-2.22283e-10	-1.25529
96878819	chr9:96878819:G:C	5.53468e-10	-1.63083	-1.25931	2.1613e-05	-1.70531	-1.24424
96878999	chr9:96878999:A:G	2.79215e-09	-2.22283e-10	-1.27177	0.00011692	-2.22283e-10	-1.26135
96879174	chr9:96879174:A:G	7.30222e-09	-2.22283e-10	-0.310408	0.000366826	-2.22283e-10	-0.117949
96879264	chr9:96879264:A:G	5.37148e-10	-1.65598	-1.26409	2.10167e-05	-1.72683	-1.25069
96879443	chr9:96879443:C:A	5.47866e-10	-1.631	-1.26931	2.1315e-05	-1.70546	-1.25797
96879495	chr9:96879495:T:G	2.79011e-09	-2.22283e-10	-1.2725	0.000115416	-2.22283e-10	-1.2743
96879588	chr9:96879588:A:G	5.43119e-10	-1.63118	-1.27784	1.74813e-05	-1.88246	-1.27924
96879839	chr9:96879839:TCTTG:T	1.70299e-09	-1.7662	-2.98501e-10	6.19505e-05	-1.8965	-2.98501e-10
96880116	chr9:96880116:A:G	3.47852e-09	-1.05198	-2.98501e-10	0.000265441	-0.441443	-2.98501e-10
96880376	chr9:96880376:C:A	2.88408e-08	-2.22283e-10	1.0632	0.00140374	-2.22283e-10	1.22406
96880405	chr9:96880405:C:T	3.18006e-09	-2.22283e-10	-1.14169	0.000134705	-2.22283e-10	-1.11975
96881002	chr9:96881002:T:C	5.38325e-10	-1.64808	-1.2698	2.09916e-05	-1.72002	-1.25869
96881390	chr9:96881390:T:C	3.37637e-09	-2.22283e-10	-1.08179	0.000139598	-2.22283e-10	-1.08407
96882026	chr9:96882026:T:C	3.35457e-09	-2.22283e-10	-1.08826	0.000138692	-2.22283e-10	-1.09058
96882094	chr9:96882094:A:G	3.09823e-09	-2.22283e-10	-1.16776	0.00012807	-2.22283e-10	-1.17026
96882111	chr9:96882111:C:T	8.42529e-09	-2.22283e-10	-0.167348	0.000377793	-2.22283e-10	-0.0884888
96882780	chr9:96882780:T:G	3.00182e-09	-2.22283e-10	-1.19937	0.000126382	-2.22283e-10	-1.18353
96882914	chr9:96882914:A:T	2.22103e-09	-1.50062	-2.98501e-10	0.000127326	-1.17608	-2.98501e-10
96883007	chr9:96883007:GAGA:G	5.46241e-10	-1.71689	-1.1864	2.13202e-05	-1.80467	-1.15852
96883501	chr9:96883501:G:A	5.39376e-10	-1.64827	-1.26766	2.1052e-05	-1.72015	-1.2557
96883700	chr9:96883700:G:A	3.31244e-09	-2.22283e-10	-1.1009	0.000136845	-2.22283e-10	-1.10399
96883758	chr9:96883758:A:C	6.44974e-10	-1.59413	-1.143	2.44415e-05	-1.71184	-1.11472
96883891	chr9:96883891:A:G	2.76537e-09	-1.28141	-2.98501e-10	0.00017991	-0.830377	-2.98501e-10
96883950	chr9:96883950:A:G	6.47584e-10	-1.5838	-1.14929	2.44703e-05	-1.70373	-1.12165
96884016	chr9:96884016:A:G	5.7959e-09	-2.22283e-10	-0.541436	0.000241301	-2.22283e-10	-0.536792
96884058	chr9:96884058:C:T	2.79037e-09	-2.22283e-10	-1.27241	0.000116973	-2.22283e-10	-1.26089
96884125	chr9:96884125:C:T	2.76956e-09	-1.2799	-2.98501e-10	0.000180527	-0.826955	-2.98501e-10
96884126	chr9:96884126:G:A	5.92359e-10	-1.59405	-1.22818	2.29229e-05	-1.68259	-1.20811
96884420	chr9:96884420:T:C	3.00894e-09	-2.22283e-10	-1.197	0.000128737	-2.22283e-10	-1.16506
96884527	chr9:96884527:G:A	5.5259e-10	-1.6167	-1.27502	2.13907e-05	-1.69303	-1.26685
96885111	chr9:96885111:A:T	2.9709e-09	-2.22283e-10	-1.20972	0.00012498	-2.22283e-10	-1.19468
96885248	chr9:96885248:A:AT	1.61347e-09	-1.8202	-2.98501e-10	9.33974e-05	-1.48597	-2.98501e-10
96885565	chr9:96885565:A:G	2.77487e-09	-2.22283e-10	-1.27798	0.00011556	-2.22283e-10	-1.27305
96886050	chr9:96886050:G:A	2.77877e-09	-2.22283e-10	-1.27658	0.00011523	-2.22283e-10	-1.27591
96886054	chr9:96886054:C:T	2.47951e-09	-0.218748	-1.17178	2.97927e-05	-1.42597	-1.2026
96886368	chr9:96886368:C:A	5.56501e-10	-1.61067	-1.27401	2.15374e-05	-1.68784	-1.26521
96886575	chr9:96886575:G:A	4.26348e-10	-1.9003	-1.25079	2.85314e-05	-1.44778	-1.22405
96887023	chr9:96887023:C:T	5.39677e-10	-1.66684	-1.24853	2.24365e-05	-1.65032	-1.26182
96887207	chr9:96887207:G:A	3.33801e-09	-2.22283e-10	-1.09321	0.000151088	-2.22283e-10	-1.00498
96887235	chr9:96887235:A:C	3.50065e-09	-2.22283e-10	-1.04564	0.000142355	-2.22283e-10	-1.06451
96887257	chr9:96887257:A:C	4.78306e-09	-2.22283e-10	-0.733507	0.000205165	-2.22283e-10	-0.699023
96887369	chr9:96887369:C:A	4.2254e-09	-2.22283e-10	-0.857474	0.000172832	-2.22283e-10	-0.870516
96887633	chr9:96887633:A:G	3.18028e-09	-2.22283e-10	-1.14162	0.000131432	-2.22283e-10	-1.14435
96887916	chr9:96887916:A:G	2.99796e-09	-2.22283e-10	-1.20066	0.000132604	-2.22283e-10	-1.13547
96888064	chr9:96888064:T:C	4.9402e-09	-2.22283e-10	-0.701181	0.000208407	-2.22283e-10	-0.683345
96888074	chr9:96888074:C:T	5.79221e-10	-1.74087	-1.10379	2.29438e-05	-1.82498	-1.0648
96888505	chr9:96888505:G:A	4.70906e-10	-1.77381	-1.27787	1.88768e-05	-1.81491	-1.27
96888521	chr9:96888521:A:C	3.08763e-09	-2.22283e-10	-1.17118	0.000130334	-2.22283e-10	-1.15274
96888811	chr9:96888811:T:A	2.71559e-09	-1.29958	-2.98501e-10	0.000175439	-0.855544	-2.98501e-10
96888871	chr9:96888871:G:A	2.82808e-09	-2.22283e-10	-1.25899	0.000117398	-2.22283e-10	-1.25726
96889162	chr9:96889162:T:C	6.67745e-09	-2.22283e-10	-0.39985	0.000289224	-2.22283e-10	-0.355635
96889631	chr9:96889631:T:C	3.05508e-09	-2.22283e-10	-1.18178	0.000129052	-2.22283e-10	-1.16262
96889693	chr9:96889693:G:A	2.7843e-09	-2.22283e-10	-1.27459	0.000116287	-2.22283e-10	-1.26677
96890130	chr9:96890130:G:A	2.94327e-09	-2.22283e-10	-1.21907	0.000123392	-2.22283e-10	-1.20747
96890148	chr9:96890148:G:A	2.7801e-09	-2.22283e-10	-1.2761	0.00011529	-2.22283e-10	-1.27538
96890248	chr9:96890248:G:A	3.55727e-09	-2.22283e-10	-1.02959	0.000151774	-2.22283e-10	-1.00044
96890484	chr9:96890484:G:A	3.68253e-09	-0.994987	-2.98501e-10	0.000129791	-1.15691	-2.98501e-10
96891182	chr9:96891182:A:T	2.95407e-09	-2.22283e-10	-1.2154	0.000124178	-2.22283e-10	-1.20112
96891351	chr9:96891351:T:G	2.81611e-09	-2.22283e-10	-1.26323	0.000117459	-2.22283e-10	-1.25674
96891470	chr9:96891470:T:C	4.6789e-10	-1.77887	-1.27924	1.86958e-05	-1.81859	-1.27595
96891636	chr9:96891636:T:G	3.32849e-09	-2.22283e-10	-1.09607	0.000137511	-2.22283e-10	-1.09913
96891672	chr9:96891672:C:T	2.78016e-09	-2.22283e-10	-1.27608	0.000115044	-2.22283e-10	-1.27752
96892204	chr9:96892204:G:A	2.77174e-09	-2.22283e-10	-1.27911	0.000115044	-2.22283e-10	-1.27752
96892599	chr9:96892599:T:C	2.87815e-09	-1.24144	-2.98501e-10	0.000188896	-0.781642	-2.98501e-10
96892650	chr9:96892650:GTTCT:G	2.85634e-09	-2.22283e-10	-1.24905	0.000120897	-2.22283e-10	-1.22789
96892700	chr9:96892700:T:C	2.51092e-09	-1.37794	-2.98501e-10	0.000158116	-0.95951	-2.98501e-10
96892784	chr9:96892784:T:C	2.78464e-09	-2.22283e-10	-1.27447	0.00011631	-2.22283e-10	-1.26658
96892963	chr9:96892963:G:A	3.00841e-09	-2.22283e-10	-1.19718	0.000126697	-2.22283e-10	-1.18104
96893076	chr9:96893076:C:T	4.60948e-10	-1.79387	-1.27919	1.84446e-05	-1.83152	-1.27654
96893222	chr9:96893222:G:A	2.89259e-09	-2.22283e-10	-1.23644	0.000121053	-2.22283e-10	-1.22661
96894289	chr9:96894289:A:G	3.22829e-09	-2.22283e-10	-1.12663	0.000145134	-2.22283e-10	-1.04518
96894496	chr9:96894496:T:G	4.77815e-10	-1.75827	-1.27885	1.90574e-05	-1.80236	-1.27302
96894834	chr9:96894834:C:T	2.87706e-09	-2.22283e-10	-1.24182	0.000121515	-2.22283e-10	-1.2228
96894868	chr9:96894868:T:C	2.97013e-09	-2.22283e-10	-1.20998	0.000124937	-2.22283e-10	-1.19503
96894941	chr9:96894941:T:C	4.55703e-10	-1.80562	-1.27888	1.83304e-05	-1.84116	-1.27311
96895010	chr9:96895010:T:C	5.65649e-10	-1.79854	-1.06982	2.29259e-05	-1.8627	-1.02787
96895325	chr9:96895325:T:C	1.1959e-08	-2.22283e-10	0.182899	0.000557887	-2.22283e-10	0.301321
96895654	chr9:96895654:A:C	2.16161e-09	-1.52773	-2.98501e-10	6.79172e-05	-1.80455	-2.98501e-10
96896360	chr9:96896360:A:C	4.70727e-09	-2.22283e-10	-0.749479	0.000188006	-2.22283e-10	-0.786361
96896511	chr9:96896511:G:A	2.7842e-09	-2.22283e-10	-1.27463	0.00011628	-2.22283e-10	-1.26683
96896793	chr9:96896793:C:T	2.77139e-09	-2.22283e-10	-1.27924	0.000114848	-2.22283e-10	-1.27923
96896831	chr9:96896831:T:C	3.65146e-09	-2.22283e-10	-1.00346	0.00015621	-2.22283e-10	-0.971637
96896925	chr9:96896925:C:G	2.96093e-09	-2.22283e-10	-1.21309	0.000120544	-2.22283e-10	-1.23082
96897114	chr9:96897114:C:G	4.45114e-10	-1.82955	-1.27846	1.80144e-05	-1.86004	-1.27162
96897326	chr9:96897326:C:A	4.49416e-10	-1.82291	-1.27549	1.82397e-05	-1.85448	-1.26475
96897371	chr9:96897371:C:T	4.6486e-10	-1.78599	-1.27861	1.85277e-05	-1.82547	-1.2781
96897589	chr9:96897589:G:A	3.34852e-09	-2.22283e-10	-1.09007	0.00015174	-2.22283e-10	-1.00067
96897987	chr9:96897987:A:G	5.00286e-10	-1.78711	-1.20406	2.02859e-05	-1.8325	-1.18041
96899519	chr9:96899519:T:C	2.86104e-09	-2.22283e-10	-1.2474	0.000119585	-2.22283e-10	-1.23881
96899864	chr9:96899864:G:A	3.14221e-09	-2.22283e-10	-1.15366	0.000132583	-2.22283e-10	-1.13563
96900032	chr9:96900032:T:C	3.56786e-09	-2.22283e-10	-1.02662	0.00015174	-2.22283e-10	-1.00067
96901423	chr9:96901423:C:T	3.09726e-09	-2.22283e-10	-1.16807	0.000130564	-2.22283e-10	-1.15097
96901502	chr9:96901502:C:A	4.66304e-09	-2.22283e-10	-0.758919	0.000186297	-2.22283e-10	-0.795495
96901564	chr9:96901564:G:A	2.86755e-09	-2.22283e-10	-1.24513	0.000119889	-2.22283e-10	-1.23627
96901729	chr9:96901729:T:C	3.11211e-09	-2.22283e-10	-1.16328	0.000131164	-2.22283e-10	-1.14639
96902072	chr9:96902072:C:T	3.33661e-09	-2.22283e-10	-1.09363	0.000141346	-2.22283e-10	-1.07162
96902927	chr9:96902927:G:A	2.85728e-09	-2.22283e-10	-1.24872	0.000118304	-2.22283e-10	-1.24958
96903022	chr9:96903022:TA:T	4.46717e-09	-2.22283e-10	-0.801832	0.000190699	-2.22283e-10	-0.772138
96903387	chr9:96903387:G:A	9.45608e-09	-0.0519294	-2.98501e-10	0.000162827	-0.930151	-2.98501e-10
96903730	chr9:96903730:T:C	2.27201e-09	-1.47792	-2.98501e-10	0.000138328	-1.09321	-2.98501e-10
96903764	chr9:96903764:G:A	2.77555e-09	-2.22283e-10	-1.27774	0.000115139	-2.22283e-10	-1.2767
96903770	chr9:96903770:G:A	2.78816e-09	-2.22283e-10	-1.2732	0.000116036	-2.22283e-10	-1.26894
96903826	chr9:96903826:T:A	2.40061e-09	-1.42286	-2.98501e-10	0.000148855	-1.01987	-2.98501e-10
96903914	chr9:96903914:A:G	2.77611e-09	-2.22283e-10	-1.27753	0.000114941	-2.22283e-10	-1.27842
96905963	chr9:96905963:G:T	4.78917e-10	-1.75558	-1.27924	1.86446e-05	-1.82072	-1.27656
96905982	chr9:96905982:G:A	3.10877e-09	-2.22283e-10	-1.16436	0.000132988	-2.22283e-10	-1.13257
96907963	chr9:96907963:C:T	3.27855e-09	-2.22283e-10	-1.11119	0.000135451	-2.22283e-10	-1.11422
96910643	chr9:96910643:T:G	6.25686e-10	-1.56894	-1.19856	3.58396e-05	-1.24622	-1.19756
96911371	chr9:96911371:G:A	6.00977e-09	-2.22283e-10	-0.505201	0.000260266	-2.22283e-10	-0.461132
96911470	chr9:96911470:T:C	1.61109e-09	-1.82168	-2.98501e-10	9.37626e-05	-1.48207	-2.98501e-10
96911486	chr9:96911486:G:A	3.32473e-09	-2.22283e-10	-1.0972	0.000143581	-2.22283e-10	-1.05594
96911663	chr9:96911663:G:A	7.69749e-10	-1.82962	-0.730659	3.80274e-05	-1.65594	-0.728586
96911940	chr9:96911940:C:T	3.75263e-09	-2.22283e-10	-0.97613	0.000163215	-2.22283e-10	-0.92777
96912298	chr9:96912298:G:A	3.9002e-09	-2.22283e-10	-0.937559	0.000157028	-2.22283e-10	-0.966412
96912939	chr9:96912939:G:T	6.48462e-10	-1.78984	-0.941894	2.26156e-05	-1.90034	-1.00386
96913250	chr9:96913250:G:A	5.96849e-10	-1.64508	-1.1696	3.33613e-05	-1.3474	-1.16804
96913800	chr9:96913800:C:T	8.19981e-08	-2.22283e-10	2.10811	0.00609639	-2.22283e-10	2.69262
96914183	chr9:96914183:G:A	1.23674e-09	-0.82878	-1.25733	1.97422e-05	-1.7825	-1.25758
96915154	chr9:96915154:T:TA	5.56085e-09	-2.22283e-10	-0.582835	0.000229446	-2.22283e-10	-0.58717
96916358	chr9:96916358:C:T	3.80874e-09	-2.22283e-10	-0.961289	0.000165854	-2.22283e-10	-0.911731
96916405	chr9:96916405:A:G	2.77866e-09	-2.22283e-10	-1.27662	0.000117321	-2.22283e-10	-1.25792
96916507	chr9:96916507:G:A	3.34057e-09	-2.22283e-10	-1.09244	0.000137544	-2.22283e-10	-1.09889
96916534	chr9:96916534:C:T	2.18097e-09	-1.51882	-2.98501e-10	0.000135912	-1.11083	-2.98501e-10
96917202	chr9:96917202:TGTG:T	4.05984e-09	-2.22283e-10	-0.897444	0.000170065	-2.22283e-10	-0.886654
96917353	chr9:96917353:C:T	1.16654e-08	-2.22283e-10	0.158044	0.00056309	-2.22283e-10	0.310603
96917903	chr9:96917903:T:C	9.54906e-10	-1.07588	-1.26885	6.49381e-05	-0.580861	-1.26854
96918268	chr9:96918268:G:A	7.01606e-09	-2.22283e-10	-0.350385	0.000303836	-2.22283e-10	-0.306347
96919211	chr9:96919211:T:C	4.07615e-09	-2.22283e-10	-0.893434	0.000172533	-2.22283e-10	-0.872245
96919449	chr9:96919449:T:C	6.95494e-08	-2.22283e-10	1.94345	0.00509679	-2.22283e-10	2.51353
96919903	chr9:96919903:G:T	4.7216e-09	-2.22283e-10	-0.74644	0.00019479	-2.22283e-10	-0.750916
96919957	chr9:96919957:T:C	4.00343e-09	-2.22283e-10	-0.911434	0.000165476	-2.22283e-10	-0.914011
96921262	chr9:96921262:G:A	7.58491e-08	-2.22283e-10	2.03016	0.00328231	-2.22283e-10	2.07347
96923210	chr9:96923210:G:A	3.00926e-09	-2.22283e-10	-1.19689	0.000132513	-2.22283e-10	-1.13616
96923961	chr9:96923961:G:A	4.95057e-10	-1.8407	-1.16097	1.91239e-05	-1.87891	-1.19299
96923991	chr9:96923991:A:G	6.86439e-09	-2.22283e-10	-0.37224	0.000282956	-2.22283e-10	-0.377546
96925200	chr9:96925200:T:C	4.74748e-09	-2.22283e-10	-0.740973	0.000187621	-2.22283e-10	-0.788413
96925203	chr9:96925203:A:G	2.86514e-09	-2.22283e-10	-1.24597	0.000118805	-2.22283e-10	-1.24535
96925231	chr9:96925231:G:A	1.23199e-08	0.212632	-2.98501e-10	0.000286292	-0.365825	-2.98501e-10
96926221	chr9:96926221:G:C	3.1728e-09	-2.22283e-10	-1.14397	0.000137049	-2.22283e-10	-1.1025
96927487	chr9:96927487:C:T	5.12817e-09	-2.22283e-10	-0.663838	0.000215852	-2.22283e-10	-0.648241
96927700	chr9:96927700:G:C	3.02587e-09	-2.22283e-10	-1.19139	0.000134119	-2.22283e-10	-1.12411
96927827	chr9:96927827:A:AT	3.06697e-09	-2.22283e-10	-1.1779	0.000126787	-2.22283e-10	-1.18033
96929543	chr9:96929543:GAC:G	3.06477e-09	-1.17861	-2.98501e-10	0.000205397	-0.697889	-2.98501e-10
```
