## Supplementary material for "Characterization of shared and ancestry-specific signals driving complex traits using multi-ancestry fine-mapping": susiex_nc2.cs80.summary

```
# chr9:95827661-96930636
CS_ID	CS_LENGTH	CS_PURITY	MAX_PIP_SNP	BP	REF_ALLELE	ALT_ALLELE	REF_FRQ	BETA	SE	-LOG10P	MAX_PIP	POST-HOC_PROB_POP1	POST-HOC_PROB_POP2
1	2	0.945842	chr9:96327661:G:A	96327661	A,A	G,G	1,1	-inf,-inf	inf,inf	10.4531,0.337753	0.666287	0.999983	0.236697
2	1819	0	chr9:96452822:T:C	96452822	C,C	T,T	1,1	inf,inf	inf,inf	2.78722,3.2544	0.0124157	0.413987	0.437351
```
