## Supplementary material for "Characterization of shared and ancestry-specific signals driving complex traits using multi-ancestry fine-mapping": susiex_nc3.cs80.cs

```
CS_ID	SNP	BP	REF_ALLELE	ALT_ALLELE	REF_FRQ	BETA	SE	-LOG10P	CS_PIP	OVRL_PIP
1	chr9:96327661:G:A	96327661	A,A	G,G	1,1	-inf,-inf	inf,inf	10.4531,0.337753	0.665382	0.665398
1	chr9:96343138:G:A	96343138	A,A	G,G	1,1	-inf,-inf	inf,inf	9.95819,0.143684	0.192484	0.192519
2	chr9:96402451:T:C	96402451	NA,C	NA,T	NA,1	NA,-inf	NA,inf	NA,2.91683	0.00962007	0.0191271
2	chr9:96508255:G:A	96508255	NA,A	NA,G	NA,1	NA,-inf	NA,inf	NA,2.84391	0.00849469	0.0169017
2	chr9:95953769:T:C	95953769	NA,C	NA,T	NA,1	NA,-inf	NA,inf	NA,2.64853	0.00748992	0.0149761
2	chr9:96465560:A:G	96465560	G,NA	A,NA	1,NA	-inf,NA	inf,NA	2.17841,NA	0.0068709	0.0137124
2	chr9:95964058:C:T	95964058	NA,T	NA,C	NA,1	NA,-inf	NA,inf	NA,2.5793	0.00659012	0.0131826
2	chr9:96452822:T:C	96452822	C,C	T,T	1,1	inf,inf	inf,inf	2.78722,3.2544	0.00576824	0.0113247
2	chr9:96745810:G:A	96745810	NA,A	NA,G	NA,1	NA,inf	NA,inf	NA,2.52684	0.00547387	0.0109189
2	chr9:96744011:A:G	96744011	NA,G	NA,A	NA,1	NA,inf	NA,inf	NA,2.51043	0.00530818	0.0105892
2	chr9:96747608:A:G	96747608	NA,G	NA,A	NA,1	NA,inf	NA,inf	NA,2.47156	0.00500495	0.00998734
2	chr9:96913800:C:T	96913800	NA,T	NA,C	NA,1	NA,inf	NA,inf	NA,2.45102	0.00484815	0.00967525
2	chr9:96866017:A:G	96866017	NA,G	NA,A	NA,1	NA,-inf	NA,inf	NA,2.23892	0.00478831	0.00959375
2	chr9:96154034:G:A	96154034	NA,A	NA,G	NA,1	NA,inf	NA,inf	NA,2.30336	0.00452964	0.009048
2	chr9:96397820:G:A	96397820	A,A	G,G	1,1	-inf,-inf	inf,inf	5.20009,3.1789	0.00434452	0.00924356
2	chr9:96751291:C:T	96751291	NA,T	NA,C	NA,1	NA,inf	NA,inf	NA,2.37528	0.00418404	0.00835274
2	chr9:96919449:T:C	96919449	NA,C	NA,T	NA,1	NA,inf	NA,inf	NA,2.35892	0.00409317	0.00817183
2	chr9:95907986:C:G	95907986	NA,G	NA,C	NA,1	NA,-inf	NA,inf	NA,2.31684	0.00402705	0.0080643
2	chr9:95967619:G:C	95967619	NA,C	NA,G	NA,1	NA,-inf	NA,inf	NA,2.31071	0.00398171	0.00797367
2	chr9:96701097:A:G	96701097	G,NA	A,NA	1,NA	inf,NA	inf,NA	1.85691,NA	0.00378699	0.00755758
2	chr9:95932172:TCTC:T	95932172	NA,T	NA,TCTC	NA,1	NA,-inf	NA,inf	NA,2.28123	0.00377909	0.0075686
2	chr9:96921262:G:A	96921262	NA,A	NA,G	NA,1	NA,-inf	NA,inf	NA,2.10854	0.00372252	0.00746134
2	chr9:95837406:T:C	95837406	NA,C	NA,T	NA,1	NA,-inf	NA,inf	NA,2.26994	0.00370235	0.00741513
2	chr9:96695181:T:G	96695181	G,NA	T,NA	1,NA	inf,NA	inf,NA	2.13687,NA	0.00365794	0.00729628
2	chr9:96755159:A:T	96755159	NA,T	NA,A	NA,1	NA,inf	NA,inf	NA,2.2833	0.00353632	0.0070622
2	chr9:96477559:A:C	96477559	C,C	A,A	1,1	inf,inf	inf,inf	2.71644,3.1928	0.00353518	0.00696263
2	chr9:96755855:A:G	96755855	NA,G	NA,A	NA,1	NA,-inf	NA,inf	NA,2.07118	0.00347701	0.00697023
2	chr9:96553246:G:C	96553246	NA,C	NA,G	NA,1	NA,-inf	NA,inf	NA,2.39592	0.00336264	0.00670518
2	chr9:96822613:A:G	96822613	NA,G	NA,A	NA,1	NA,inf	NA,inf	NA,2.24283	0.00329295	0.00657701
2	chr9:96830983:T:C	96830983	NA,C	NA,T	NA,1	NA,-inf	NA,inf	NA,2.04245	0.00328877	0.00659342
2	chr9:96823201:A:T	96823201	NA,T	NA,A	NA,1	NA,inf	NA,inf	NA,2.24161	0.00328559	0.00656234
2	chr9:96615586:T:G	96615586	NA,G	NA,T	NA,1	NA,inf	NA,inf	NA,2.24272	0.00309273	0.00616891
2	chr9:96753780:T:C	96753780	NA,C	NA,T	NA,1	NA,-inf	NA,inf	NA,2.0086	0.00308535	0.00618601
2	chr9:96426688:C:G	96426688	G,G	C,C	1,1	inf,inf	inf,inf	2.98372,2.63995	0.00294159	0.00578863
2	chr9:96426065:C:A	96426065	A,A	C,C	1,1	inf,inf	inf,inf	3.02567,2.54246	0.00266854	0.00525313
2	chr9:96860723:C:T	96860723	T,NA	C,NA	1,NA	-inf,NA	inf,NA	1.76039,NA	0.00263902	0.00527818
2	chr9:96487266:A:T	96487266	T,T	A,A	1,1	inf,inf	inf,inf	3.13343,2.51406	0.00253156	0.00498649
2	chr9:96102669:G:A	96102669	A,NA	G,NA	1,NA	inf,NA	inf,NA	1.40174,NA	0.00251614	0.00503652
2	chr9:96429520:T:C	96429520	C,C	T,T	1,1	inf,inf	inf,inf	3.08418,2.67596	0.00249353	0.00491237
2	chr9:95917898:A:G	95917898	G,NA	A,NA	1,NA	inf,NA	inf,NA	1.8829,NA	0.00243814	0.00487936
2	chr9:96426973:A:G	96426973	G,G	A,A	1,1	inf,inf	inf,inf	2.9661,2.52918	0.00243172	0.00478822
2	chr9:96427671:C:T	96427671	T,T	C,C	1,1	inf,inf	inf,inf	2.99437,2.49238	0.00236373	0.00465474
2	chr9:96420713:ATTC:A	96420713	A,A	ATTC,ATTC	1,1	inf,inf	inf,inf	2.94255,2.49932	0.00224563	0.00442287
2	chr9:96416502:A:G	96416502	G,G	A,A	1,1	inf,inf	inf,inf	3.12977,2.4294	0.00224217	0.00441687
2	chr9:95851337:A:G	95851337	G,G	A,A	1,1	inf,inf	inf,inf	0.335718,2.75823	0.00221697	0.00443929
2	chr9:96036266:G:A	96036266	NA,A	NA,G	NA,1	NA,-inf	NA,inf	NA,1.96302	0.00219264	0.00439433
2	chr9:96447284:AC:A	96447284	NA,A	NA,AC	NA,1	NA,inf	NA,inf	NA,2.27899	0.0021843	0.00433177
2	chr9:96430928:G:A	96430928	A,A	G,G	1,1	inf,inf	inf,inf	2.98906,2.44325	0.00209241	0.00412195
2	chr9:96427509:A:G	96427509	G,G	A,A	1,1	inf,inf	inf,inf	2.95099,2.44516	0.0020744	0.00408644
2	chr9:96515969:A:G	96515969	NA,G	NA,A	NA,1	NA,-inf	NA,inf	NA,2.18747	0.00207336	0.00413414
2	chr9:96865464:T:C	96865464	C,NA	T,NA	1,NA	inf,NA	inf,NA	1.87967,NA	0.00206778	0.00412869
2	chr9:96133322:T:C	96133322	C,NA	T,NA	1,NA	-inf,NA	inf,NA	1.78422,NA	0.00205154	0.00410573
2	chr9:96412249:C:T	96412249	T,T	C,C	1,1	inf,inf	inf,inf	2.99358,2.43342	0.00204083	0.00402065
2	chr9:96206707:A:G	96206707	NA,G	NA,A	NA,1	NA,inf	NA,inf	NA,1.85238	0.00203989	0.00408071
2	chr9:96297948:C:G	96297948	NA,G	NA,C	NA,1	NA,inf	NA,inf	NA,1.88945	0.00203927	0.00407637
2	chr9:96299980:G:A	96299980	NA,A	NA,G	NA,1	NA,inf	NA,inf	NA,1.87313	0.00197986	0.00395779
2	chr9:96070481:A:G	96070481	G,NA	A,NA	1,NA	inf,NA	inf,NA	1.56791,NA	0.00197271	0.00394889
2	chr9:96099020:T:A	96099020	A,NA	T,NA	1,NA	inf,NA	inf,NA	1.31256,NA	0.0019463	0.0038969
2	chr9:96878198:G:A	96878198	A,NA	G,NA	1,NA	-inf,NA	inf,NA	1.57785,NA	0.00194423	0.00388929
2	chr9:96458113:A:G	96458113	G,G	A,A	1,1	inf,inf	inf,inf	2.67326,2.71182	0.0019373	0.00381888
2	chr9:96483877:C:T	96483877	T,T	C,C	1,1	inf,inf	inf,inf	2.77079,2.81799	0.00190198	0.00375143
2	chr9:96490182:A:G	96490182	G,G	A,A	1,1	inf,inf	inf,inf	2.84416,2.56372	0.00184954	0.00364646
2	chr9:95886868:A:G	95886868	NA,G	NA,A	NA,1	NA,inf	NA,inf	NA,1.85254	0.0018438	0.00369089
2	chr9:95872417:C:T	95872417	NA,T	NA,C	NA,1	NA,inf	NA,inf	NA,1.83088	0.00177439	0.00355209
2	chr9:96042416:C:G	96042416	NA,G	NA,C	NA,1	NA,-inf	NA,inf	NA,1.83395	0.00173763	0.00348302
2	chr9:96049435:TG:T	96049435	NA,T	NA,TG	NA,1	NA,inf	NA,inf	NA,1.80272	0.00171483	0.00343286
2	chr9:96267263:TCAC:T	96267263	NA,T	NA,TCAC	NA,1	NA,-inf	NA,inf	NA,1.81627	0.00169091	0.00338137
2	chr9:96267270:T:C	96267270	NA,C	NA,T	NA,1	NA,-inf	NA,inf	NA,1.81356	0.00168257	0.00336471
2	chr9:96796669:T:A	96796669	NA,A	NA,T	NA,1	NA,inf	NA,inf	NA,1.84367	0.00167594	0.00334766
2	chr9:96267258:GCAA:G	96267258	NA,G	NA,GCAA	NA,1	NA,-inf	NA,inf	NA,1.81009	0.00167223	0.00334404
2	chr9:96404187:G:A	96404187	A,A	G,G	1,1	inf,inf	inf,inf	2.94685,2.34757	0.00166153	0.00327515
2	chr9:96267261:A:ATG	96267261	NA,ATG	NA,A	NA,1	NA,-inf	NA,inf	NA,1.80283	0.00165056	0.00330076
2	chr9:95944588:C:G	95944588	NA,G	NA,C	NA,1	NA,inf	NA,inf	NA,1.78148	0.0016222	0.00324769
2	chr9:96860619:A:C	96860619	NA,C	NA,A	NA,1	NA,inf	NA,inf	NA,1.82478	0.00162194	0.00323996
2	chr9:96108745:C:G	96108745	G,NA	C,NA	1,NA	inf,NA	inf,NA	1.22548,NA	0.00161693	0.00323795
2	chr9:96746577:C:T	96746577	NA,T	NA,C	NA,1	NA,inf	NA,inf	NA,1.85564	0.00161217	0.00321795
2	chr9:96448302:G:A	96448302	A,A	G,G	1,1	inf,inf	inf,inf	2.6189,2.84396	0.00160043	0.00315878
2	chr9:96455600:T:C	96455600	NA,C	NA,T	NA,1	NA,inf	NA,inf	NA,2.18941	0.00159721	0.00316949
2	chr9:95931466:C:T	95931466	NA,T	NA,C	NA,1	NA,inf	NA,inf	NA,1.7711	0.0015921	0.00318746
2	chr9:95954151:G:A	95954151	NA,A	NA,G	NA,1	NA,inf	NA,inf	NA,1.77009	0.00158922	0.00318171
2	chr9:95928511:C:T	95928511	NA,T	NA,C	NA,1	NA,inf	NA,inf	NA,1.76895	0.00158597	0.0031752
2	chr9:95965058:C:T	95965058	NA,T	NA,C	NA,1	NA,inf	NA,inf	NA,1.76895	0.00158597	0.0031752
2	chr9:96038101:G:A	96038101	NA,A	NA,G	NA,1	NA,inf	NA,inf	NA,1.7642	0.00158448	0.0031677
2	chr9:95910078:A:G	95910078	NA,G	NA,A	NA,1	NA,inf	NA,inf	NA,1.76806	0.00158339	0.00317004
2	chr9:95914510:C:T	95914510	NA,T	NA,C	NA,1	NA,inf	NA,inf	NA,1.76746	0.00158184	0.00316694
2	chr9:95967679:T:C	95967679	NA,C	NA,T	NA,1	NA,inf	NA,inf	NA,1.76637	0.00157863	0.00316052
2	chr9:96457497:C:T	96457497	T,T	C,C	1,1	inf,inf	inf,inf	2.61123,2.78699	0.00154854	0.00305598
2	chr9:96450648:T:G	96450648	G,G	T,T	1,1	inf,inf	inf,inf	2.63928,2.77289	0.00154559	0.00305014
2	chr9:95987526:T:C	95987526	NA,C	NA,T	NA,1	NA,inf	NA,inf	NA,1.74728	0.00153591	0.00307485
2	chr9:96806014:G:A	96806014	A,NA	G,NA	1,NA	-inf,NA	inf,NA	1.44085,NA	0.00153268	0.00306674
2	chr9:96197863:G:C	96197863	C,C	G,G	1,1	inf,-inf	inf,inf	1.02388,2.12894	0.00152173	0.00304208
2	chr9:95987382:A:G	95987382	NA,G	NA,A	NA,1	NA,-inf	NA,inf	NA,1.7514	0.0014914	0.00299001
2	chr9:96485212:C:T	96485212	T,T	C,C	1,1	inf,inf	inf,inf	2.85302,2.28638	0.00146061	0.00288079
2	chr9:96627970:G:A	96627970	A,NA	G,NA	1,NA	-inf,NA	inf,NA	3.68173,NA	0.00144957	0.00290151
2	chr9:95977048:CTT:C	95977048	NA,C	NA,CTT	NA,1	NA,inf	NA,inf	NA,1.71392	0.00143571	0.00287454
2	chr9:96373317:C:T	96373317	NA,T	NA,C	NA,1	NA,-inf	NA,inf	NA,1.53888	0.00142596	0.00285982
2	chr9:96880376:C:A	96880376	NA,A	NA,C	NA,1	NA,inf	NA,inf	NA,1.75005	0.00141958	0.00283618
2	chr9:96456569:G:A	96456569	A,A	G,G	1,1	inf,inf	inf,inf	2.88977,2.2401	0.0013933	0.00274826
2	chr9:96044561:A:G	96044561	NA,G	NA,A	NA,1	NA,inf	NA,inf	NA,1.67916	0.00134621	0.00269412
2	chr9:96483935:C:T	96483935	T,T	C,C	1,1	inf,inf	inf,inf	2.9438,2.16572	0.00131346	0.00259115
2	chr9:96612662:C:T	96612662	NA,T	NA,C	NA,1	NA,-inf	NA,inf	NA,1.55977	0.00130351	0.00260975
2	chr9:96082628:C:T	96082628	NA,T	NA,C	NA,1	NA,-inf	NA,inf	NA,1.6598	0.00129482	0.00259437
2	chr9:96487427:T:C	96487427	C,C	T,T	1,1	inf,inf	inf,inf	2.88115,2.19932	0.00129306	0.00255101
2	chr9:96485775:T:G	96485775	G,G	T,T	1,1	inf,inf	inf,inf	2.90428,2.18301	0.00129156	0.00254805
2	chr9:96730600:TTTATATAATC:T	96730600	NA,T	NA,TTTATATAATC	NA,1	NA,-inf	NA,inf	NA,1.54213	0.00128961	0.002587
2	chr9:96485545:C:T	96485545	T,T	C,C	1,1	inf,inf	inf,inf	2.92886,2.16127	0.0012841	0.00253336
2	chr9:95998005:T:C	95998005	NA,C	NA,T	NA,1	NA,inf	NA,inf	NA,1.65246	0.00128191	0.00256672
2	chr9:96484992:C:T	96484992	T,T	C,C	1,1	inf,inf	inf,inf	2.89855,2.17509	0.00126643	0.00249859
2	chr9:96485476:C:T	96485476	T,T	C,C	1,1	inf,inf	inf,inf	2.90686,2.16781	0.00126309	0.00249201
2	chr9:96483292:C:T	96483292	T,T	C,C	1,1	inf,inf	inf,inf	2.89461,2.17495	0.00126043	0.00248676
2	chr9:96483214:T:A	96483214	A,A	T,T	1,1	inf,inf	inf,inf	2.86806,2.18832	0.00125054	0.00246731
2	chr9:96606066:G:T	96606066	NA,T	NA,G	NA,1	NA,-inf	NA,inf	NA,1.52488	0.00122212	0.00244688
2	chr9:96608797:G:A	96608797	NA,A	NA,G	NA,1	NA,-inf	NA,inf	NA,1.52424	0.00122069	0.00244403
2	chr9:96483205:CTCTGTGG:C	96483205	C,C	CTCTGTGG,CTCTGTGG	1,1	inf,inf	inf,inf	2.86565,2.17021	0.00121003	0.00238756
2	chr9:96472275:T:G	96472275	G,G	T,T	1,1	inf,inf	inf,inf	2.87468,2.15313	0.0011884	0.00234497
2	chr9:96617201:T:A	96617201	NA,A	NA,T	NA,1	NA,-inf	NA,inf	NA,1.50568	0.00118825	0.00237928
2	chr9:96468814:T:A	96468814	A,A	T,T	1,1	inf,inf	inf,inf	2.49332,2.68232	0.00117832	0.00232706
2	chr9:96022674:C:A	96022674	NA,A	NA,C	NA,1	NA,inf	NA,inf	NA,1.57171	0.0011695	0.00233964
2	chr9:96695784:A:T	96695784	NA,T	NA,A	NA,1	NA,inf	NA,inf	NA,1.6383	0.00116841	0.00233709
2	chr9:96034839:A:G	96034839	NA,G	NA,A	NA,1	NA,-inf	NA,inf	NA,1.6115	0.00116577	0.00233699
2	chr9:96483216:T:TAGA	96483216	TAGA,TAGA	T,T	1,1	inf,inf	inf,inf	2.88886,2.12878	0.00115895	0.00228701
2	chr9:96027668:C:A	96027668	NA,A	NA,C	NA,1	NA,-inf	NA,inf	NA,1.60509	0.00114993	0.00230531
2	chr9:95994366:C:T	95994366	NA,T	NA,C	NA,1	NA,inf	NA,inf	NA,1.59027	0.00114755	0.00229784
2	chr9:96360949:G:T	96360949	NA,T	NA,G	NA,1	NA,inf	NA,inf	NA,1.64022	0.00113044	0.00226131
2	chr9:96483408:T:C	96483408	C,C	T,T	1,1	inf,inf	inf,inf	2.86355,2.10478	0.00108165	0.0021348
2	chr9:96405637:A:G	96405637	G,G	A,A	1,1	inf,inf	inf,inf	2.99636,2.27782	0.00107209	0.00211778
2	chr9:96798520:G:A	96798520	NA,A	NA,G	NA,1	NA,-inf	NA,inf	NA,1.64082	0.00105488	0.00210902
2	chr9:96853898:T:C	96853898	NA,C	NA,T	NA,1	NA,-inf	NA,inf	NA,1.6381	0.00105156	0.00210239
2	chr9:96775715:C:T	96775715	T,NA	C,NA	1,NA	inf,NA	inf,NA	2.18074,NA	0.00104805	0.00209496
2	chr9:96425121:A:G	96425121	G,G	A,A	1,1	inf,inf	inf,inf	2.88001,2.12037	0.00103804	0.00204928
2	chr9:95847220:C:A	95847220	NA,A	NA,C	NA,1	NA,-inf	NA,inf	NA,1.53667	0.00101394	0.00203261
2	chr9:96685112:G:C	96685112	NA,C	NA,G	NA,1	NA,-inf	NA,inf	NA,1.39166	0.000995285	0.00199679
2	chr9:96348987:AG:A	96348987	NA,A	NA,AG	NA,1	NA,inf	NA,inf	NA,1.56555	0.000992902	0.00198638
2	chr9:96488181:C:T	96488181	T,T	C,C	1,1	inf,inf	inf,inf	2.88115,2.02602	0.000991693	0.00195796
2	chr9:96160972:G:A	96160972	A,NA	G,NA	1,NA	-inf,NA	inf,NA	1.92648,NA	0.000988329	0.00197976
2	chr9:96072840:C:T	96072840	NA,T	NA,C	NA,1	NA,-inf	NA,inf	NA,1.50128	0.000985971	0.00197539
2	chr9:95853549:TTCATGTGCTATG:T	95853549	T,NA	TTCATGTGCTATG,NA	1,NA	-inf,NA	inf,NA	1.5096,NA	0.000978487	0.00195891
2	chr9:96746198:T:C	96746198	NA,C	NA,T	NA,1	NA,inf	NA,inf	NA,1.58732	0.000978418	0.0019525
2	chr9:95994537:C:T	95994537	NA,T	NA,C	NA,1	NA,inf	NA,inf	NA,1.49304	0.000973755	0.00194999
2	chr9:96338831:A:T	96338831	NA,T	NA,A	NA,1	NA,inf	NA,inf	NA,1.46358	0.000954278	0.00191006
2	chr9:96371153:A:C	96371153	C,NA	A,NA	1,NA	-inf,NA	inf,NA	3.42232,NA	0.000952993	0.00190796
2	chr9:96290287:A:C	96290287	NA,C	NA,A	NA,1	NA,inf	NA,inf	NA,1.45536	0.000947512	0.0018958
2	chr9:96208052:G:T	96208052	T,T	G,G	1,1	-inf,-inf	inf,inf	0.354001,2.03018	0.000946919	0.00189712
2	chr9:96290029:T:C	96290029	NA,C	NA,T	NA,1	NA,inf	NA,inf	NA,1.45394	0.000945151	0.00189108
2	chr9:96586175:T:C	96586175	NA,C	NA,T	NA,1	NA,-inf	NA,inf	NA,1.38455	0.000940959	0.00188427
2	chr9:96346426:C:G	96346426	NA,G	NA,C	NA,1	NA,inf	NA,inf	NA,1.52962	0.000934031	0.00186869
2	chr9:96826402:G:T	96826402	NA,T	NA,G	NA,1	NA,inf	NA,inf	NA,1.54014	0.00092949	0.00185645
2	chr9:96425966:A:G	96425966	G,G	A,A	1,1	inf,inf	inf,inf	2.95518,2.1948	0.000909056	0.00179604
2	chr9:96789483:G:A	96789483	NA,A	NA,G	NA,1	NA,inf	NA,inf	NA,1.52644	0.000906703	0.00181096
2	chr9:96165816:C:T	96165816	T,NA	C,NA	1,NA	-inf,NA	inf,NA	1.87473,NA	0.000904821	0.00181257
2	chr9:96162293:G:C	96162293	C,NA	G,NA	1,NA	-inf,NA	inf,NA	1.8707,NA	0.000897701	0.00179831
2	chr9:96703390:C:G	96703390	G,NA	C,NA	1,NA	-inf,NA	inf,NA	1.51285,NA	0.000894143	0.00178962
2	chr9:96853590:G:C	96853590	NA,C	NA,G	NA,1	NA,inf	NA,inf	NA,1.51664	0.000892223	0.00178209
2	chr9:96208011:G:A	96208011	A,A	G,G	1,1	-inf,-inf	inf,inf	0.359911,1.98996	0.000891445	0.00178604
2	chr9:96037593:G:A	96037593	NA,A	NA,G	NA,1	NA,inf	NA,inf	NA,1.42199	0.00088748	0.0017753
2	chr9:96030801:G:A	96030801	NA,A	NA,G	NA,1	NA,inf	NA,inf	NA,1.4264	0.000883887	0.00176837
2	chr9:96856262:C:G	96856262	NA,G	NA,C	NA,1	NA,inf	NA,inf	NA,1.50245	0.000871153	0.00174006
2	chr9:96393746:G:A	96393746	A,A	G,G	1,1	inf,inf	inf,inf	2.62615,2.3451	0.000868753	0.00171554
2	chr9:96031146:A:G	96031146	NA,G	NA,A	NA,1	NA,inf	NA,inf	NA,1.41542	0.000867113	0.00173484
2	chr9:96402234:A:G	96402234	G,G	A,A	1,1	inf,inf	inf,inf	3.00654,2.17525	0.000863659	0.00170691
2	chr9:96154016:T:A	96154016	NA,A	NA,T	NA,1	NA,inf	NA,inf	NA,1.36914	0.000856757	0.00171535
2	chr9:96735189:T:C	96735189	NA,C	NA,T	NA,1	NA,-inf	NA,inf	NA,1.52078	0.000845503	0.00169048
2	chr9:96184610:C:A	96184610	NA,A	NA,C	NA,1	NA,inf	NA,inf	NA,1.33105	0.000838265	0.00167869
2	chr9:96844224:G:C	96844224	NA,C	NA,G	NA,1	NA,inf	NA,inf	NA,1.47504	0.000831772	0.00166148
2	chr9:96599154:C:T	96599154	NA,T	NA,C	NA,1	NA,-inf	NA,inf	NA,1.3157	0.000829675	0.00166148
2	chr9:96643961:T:C	96643961	C,NA	T,NA	1,NA	inf,NA	inf,NA	1.0969,NA	0.00082096	0.00164309
2	chr9:96214743:G:C	96214743	C,C	G,G	1,1	inf,-inf	inf,inf	0.825288,1.89483	0.000820579	0.00164112
2	chr9:96181749:G:A	96181749	NA,A	NA,G	NA,1	NA,inf	NA,inf	NA,1.29366	0.000809553	0.00162139
2	chr9:96413174:T:C	96413174	C,C	T,T	1,1	inf,inf	inf,inf	2.91656,2.18282	0.000799794	0.00158077
2	chr9:96493326:G:A	96493326	A,A	G,G	1,1	inf,inf	inf,inf	3.19784,1.54935	0.000784677	0.00155157
2	chr9:96073201:C:T	96073201	NA,T	NA,C	NA,1	NA,inf	NA,inf	NA,1.33267	0.000782908	0.0015664
2	chr9:96595581:A:G	96595581	NA,G	NA,A	NA,1	NA,-inf	NA,inf	NA,1.28131	0.000780162	0.00156236
2	chr9:96684117:T:C	96684117	NA,C	NA,T	NA,1	NA,inf	NA,inf	NA,1.47676	0.000779779	0.00155688
2	chr9:96213219:C:T	96213219	NA,T	NA,C	NA,1	NA,inf	NA,inf	NA,1.25908	0.000776142	0.00155505
2	chr9:96149659:A:C	96149659	NA,C	NA,A	NA,1	NA,inf	NA,inf	NA,1.32222	0.000776107	0.00155363
2	chr9:95998350:A:G	95998350	G,NA	A,NA	1,NA	-inf,NA	inf,NA	1.40524,NA	0.000773724	0.00154914
2	chr9:95873761:C:T	95873761	T,NA	C,NA	1,NA	-inf,NA	inf,NA	1.40032,NA	0.00075975	0.00152118
2	chr9:96349449:G:A	96349449	A,NA	G,NA	1,NA	-inf,NA	inf,NA	1.14739,NA	0.000755813	0.00151299
2	chr9:95832331:G:A	95832331	A,NA	G,NA	1,NA	-inf,NA	inf,NA	1.4635,NA	0.000749221	0.0015005
2	chr9:96391277:A:C	96391277	NA,C	NA,A	NA,1	NA,inf	NA,inf	NA,1.27389	0.000748181	0.00149551
2	chr9:96080775:C:A	96080775	NA,A	NA,C	NA,1	NA,-inf	NA,inf	NA,1.32236	0.00074357	0.00148971
2	chr9:96445258:C:T	96445258	T,T	C,C	1,1	inf,inf	inf,inf	2.71177,1.98415	0.000735825	0.00145353
2	chr9:96198274:C:T	96198274	NA,T	NA,C	NA,1	NA,inf	NA,inf	NA,1.30333	0.000734459	0.00147099
2	chr9:96355520:C:T	96355520	NA,T	NA,C	NA,1	NA,inf	NA,inf	NA,1.38501	0.000728048	0.00145677
2	chr9:96179475:G:A	96179475	NA,A	NA,G	NA,1	NA,inf	NA,inf	NA,1.22233	0.000711396	0.00142485
2	chr9:96372980:A:G	96372980	NA,G	NA,A	NA,1	NA,-inf	NA,inf	NA,1.4814	0.000704621	0.00140822
2	chr9:96571180:T:A	96571180	A,NA	T,NA	1,NA	inf,NA	inf,NA	1.53632,NA	0.000696609	0.00139173
2	chr9:96050686:G:A	96050686	A,NA	G,NA	1,NA	-inf,NA	inf,NA	1.4943,NA	0.000673124	0.00134789
2	chr9:96559239:A:T	96559239	NA,T	NA,A	NA,1	NA,inf	NA,inf	NA,1.32029	0.000665248	0.00133125
2	chr9:96746655:T:C	96746655	NA,C	NA,T	NA,1	NA,inf	NA,inf	NA,1.30348	0.000664861	0.00133095
2	chr9:96165263:C:T	96165263	T,NA	C,NA	1,NA	-inf,NA	inf,NA	1.69921,NA	0.00066021	0.0013227
2	chr9:96429766:C:G	96429766	NA,G	NA,C	NA,1	NA,inf	NA,inf	NA,1.20297	0.000659667	0.00131871
2	chr9:96750143:G:T	96750143	NA,T	NA,G	NA,1	NA,inf	NA,inf	NA,1.29138	0.000651816	0.00130486
2	chr9:96749977:GGTGAA:G	96749977	NA,G	NA,GGTGAA	NA,1	NA,inf	NA,inf	NA,1.28794	0.000648063	0.00129735
2	chr9:96490800:C:T	96490800	T,T	C,C	1,1	inf,inf	inf,inf	2.7342,1.84203	0.000647277	0.00127957
2	chr9:96371094:G:A	96371094	NA,A	NA,G	NA,1	NA,inf	NA,inf	NA,1.30142	0.000637461	0.00127566
2	chr9:96753192:A:T	96753192	NA,T	NA,A	NA,1	NA,inf	NA,inf	NA,1.27755	0.000636799	0.0012748
2	chr9:95989458:T:C	95989458	C,NA	T,NA	1,NA	-inf,NA	inf,NA	1.37706,NA	0.000634433	0.00127068
2	chr9:96279852:C:T	96279852	NA,T	NA,C	NA,1	NA,inf	NA,inf	NA,1.20429	0.000626557	0.00125441
2	chr9:96747673:A:G	96747673	NA,G	NA,A	NA,1	NA,inf	NA,inf	NA,1.26726	0.000625648	0.00125249
2	chr9:96747090:G:C	96747090	NA,C	NA,G	NA,1	NA,inf	NA,inf	NA,1.26494	0.000623242	0.00124767
2	chr9:96749071:TTG:T	96749071	NA,T	NA,TTG	NA,1	NA,inf	NA,inf	NA,1.26346	0.00062096	0.00124308
2	chr9:96377625:C:T	96377625	NA,T	NA,C	NA,1	NA,inf	NA,inf	NA,1.16196	0.000617245	0.00123411
2	chr9:96104490:A:T	96104490	NA,T	NA,A	NA,1	NA,-inf	NA,inf	NA,1.15898	0.000606859	0.00121568
2	chr9:95851350:C:T	95851350	NA,T	NA,C	NA,1	NA,inf	NA,inf	NA,1.21071	0.000604543	0.0012098
2	chr9:96698270:T:C	96698270	NA,C	NA,T	NA,1	NA,inf	NA,inf	NA,1.19198	0.000604343	0.00120932
2	chr9:96748094:GC:G	96748094	NA,G	NA,GC	NA,1	NA,inf	NA,inf	NA,1.24611	0.000603937	0.00120904
2	chr9:96294633:G:A	96294633	NA,A	NA,G	NA,1	NA,inf	NA,inf	NA,1.20119	0.000603003	0.0012065
2	chr9:96206010:C:T	96206010	T,T	C,C	1,1	-inf,-inf	inf,inf	0.406001,1.57256	0.000602759	0.00120616
2	chr9:96747343:T:A	96747343	NA,A	NA,T	NA,1	NA,inf	NA,inf	NA,1.24483	0.000602652	0.00120647
2	chr9:96442234:A:C	96442234	C,C	A,A	1,1	inf,inf	inf,inf	2.61634,1.92273	0.000601347	0.00118839
2	chr9:96661916:A:G	96661916	NA,G	NA,A	NA,1	NA,-inf	NA,inf	NA,1.11741	0.000595822	0.00119431
2	chr9:96224109:C:T	96224109	T,T	C,C	1,1	-inf,inf	inf,inf	0.786518,1.67582	0.00059206	0.0011844
2	chr9:96441324:T:C	96441324	C,C	T,T	1,1	inf,inf	inf,inf	2.78575,2.0291	0.000591166	0.00117036
2	chr9:96036659:G:A	96036659	NA,A	NA,G	NA,1	NA,inf	NA,inf	NA,1.18904	0.000586493	0.00117341
2	chr9:96439657:T:C	96439657	C,C	T,T	1,1	inf,inf	inf,inf	2.69408,1.85444	0.000583616	0.00115348
2	chr9:96722853:G:A	96722853	NA,A	NA,G	NA,1	NA,inf	NA,inf	NA,1.21989	0.00058137	0.00116369
2	chr9:96820209:C:T	96820209	T,NA	C,NA	1,NA	inf,NA	inf,NA	1.83098,NA	0.000580787	0.00116139
2	chr9:96203531:A:G	96203531	G,G	A,A	1,1	-inf,-inf	inf,inf	0.31563,1.74378	0.000580376	0.00116277
2	chr9:96895325:T:C	96895325	NA,C	NA,T	NA,1	NA,inf	NA,inf	NA,1.24703	0.000579851	0.00115916
2	chr9:96917353:C:T	96917353	NA,T	NA,C	NA,1	NA,inf	NA,inf	NA,1.25158	0.000574998	0.00114906
2	chr9:96722383:A:ATGTGTAG	96722383	NA,ATGTGTAG	NA,A	NA,1	NA,inf	NA,inf	NA,1.1556	0.000573047	0.00114651
2	chr9:96755501:T:G	96755501	NA,G	NA,T	NA,1	NA,inf	NA,inf	NA,1.2135	0.000572269	0.00114567
2	chr9:96722388:T:C	96722388	NA,C	NA,T	NA,1	NA,inf	NA,inf	NA,1.15398	0.000571478	0.00114337
2	chr9:96722386:G:GCATGCACAT	96722386	NA,GCATGCACAT	NA,G	NA,1	NA,inf	NA,inf	NA,1.15283	0.000570364	0.00114114
2	chr9:96041007:C:T	96041007	NA,T	NA,C	NA,1	NA,inf	NA,inf	NA,1.17151	0.000569391	0.00113922
2	chr9:96218070:A:C	96218070	C,C	A,A	1,1	inf,-inf	inf,inf	0.655872,1.77599	0.000568686	0.0011376
2	chr9:96743567:C:T	96743567	NA,T	NA,C	NA,1	NA,inf	NA,inf	NA,1.12055	0.000565709	0.00113305
2	chr9:96441898:G:T	96441898	T,T	G,G	1,1	inf,inf	inf,inf	2.6527,1.86086	0.000565189	0.00111713
2	chr9:96449951:G:T	96449951	T,T	G,G	1,1	inf,inf	inf,inf	2.63741,1.85372	0.000557199	0.00110138
2	chr9:96057518:C:T	96057518	NA,T	NA,C	NA,1	NA,inf	NA,inf	NA,1.16091	0.000552749	0.00110714
2	chr9:96455473:A:G	96455473	NA,G	NA,A	NA,1	NA,inf	NA,inf	NA,1.20907	0.000546892	0.00109446
2	chr9:96448588:A:T	96448588	NA,T	NA,A	NA,1	NA,inf	NA,inf	NA,1.20678	0.000545101	0.00109088
2	chr9:96161228:T:G	96161228	G,G	T,T	1,1	-inf,-inf	inf,inf	2.22448,0.221992	0.000544412	0.00109085
2	chr9:96439701:A:G	96439701	G,G	A,A	1,1	inf,inf	inf,inf	2.66248,1.82797	0.000542749	0.00107288
2	chr9:96820761:G:T	96820761	NA,T	NA,G	NA,1	NA,inf	NA,inf	NA,1.205	0.000540164	0.00107986
2	chr9:96063909:A:G	96063909	NA,G	NA,A	NA,1	NA,inf	NA,inf	NA,1.14186	0.00053542	0.00107243
2	chr9:96776065:G:A	96776065	NA,A	NA,G	NA,1	NA,inf	NA,inf	NA,1.03426	0.000532825	0.00106744
2	chr9:96239971:C:A	96239971	A,A	C,C	1,1	-inf,inf	inf,inf	0.419559,1.95623	0.00053137	0.00106289
2	chr9:96732026:C:T	96732026	NA,T	NA,C	NA,1	NA,inf	NA,inf	NA,1.2041	0.000528653	0.00105653
2	chr9:96801417:A:G	96801417	G,NA	A,NA	1,NA	-inf,NA	inf,NA	1.00701,NA	0.000528321	0.00105753
2	chr9:96722179:A:G	96722179	NA,G	NA,A	NA,1	NA,inf	NA,inf	NA,1.23219	0.000524939	0.00104871
2	chr9:96487129:G:A	96487129	A,NA	G,NA	1,NA	inf,NA	inf,NA	1.83417,NA	0.000520853	0.0010435
2	chr9:96056054:G:A	96056054	NA,A	NA,G	NA,1	NA,inf	NA,inf	NA,1.06816	0.000516974	0.00103517
2	chr9:96295299:C:T	96295299	NA,T	NA,C	NA,1	NA,inf	NA,inf	NA,1.11917	0.000514834	0.00103078
2	chr9:96471125:TGTTG:T	96471125	NA,T	NA,TGTTG	NA,1	NA,inf	NA,inf	NA,1.17033	0.00051287	0.0010264
2	chr9:96752052:A:AG	96752052	NA,AG	NA,A	NA,1	NA,inf	NA,inf	NA,1.14534	0.000512276	0.00102556
2	chr9:96103641:C:A	96103641	NA,A	NA,C	NA,1	NA,-inf	NA,inf	NA,1.06103	0.000512144	0.00102587
2	chr9:95853844:A:C	95853844	C,C	A,A	1,1	inf,inf	inf,inf	0.424626,1.97904	0.000510949	0.00102341
2	chr9:96440982:A:G	96440982	NA,G	NA,A	NA,1	NA,inf	NA,inf	NA,1.04814	0.000510297	0.00102017
2	chr9:95881460:A:G	95881460	NA,G	NA,A	NA,1	NA,-inf	NA,inf	NA,1.07546	0.000509247	0.00102089
2	chr9:96184235:C:CATT	96184235	NA,CATT	NA,C	NA,1	NA,inf	NA,inf	NA,1.1118	0.000508592	0.00101854
2	chr9:96177131:T:A	96177131	A,A	T,T	1,1	inf,inf	inf,inf	2.37039,0.0535805	0.000508021	0.0010176
2	chr9:95957688:C:G	95957688	NA,G	NA,C	NA,1	NA,inf	NA,inf	NA,1.08148	0.00050363	0.00100825
2	chr9:96440595:G:A	96440595	NA,A	NA,G	NA,1	NA,inf	NA,inf	NA,1.15642	0.000503503	0.00100772
2	chr9:96043990:G:A	96043990	NA,A	NA,G	NA,1	NA,-inf	NA,inf	NA,1.07889	0.000501734	0.00100474
2	chr9:96465367:G:A	96465367	NA,A	NA,G	NA,1	NA,inf	NA,inf	NA,1.15563	0.000501651	0.00100397
2	chr9:96441508:G:T	96441508	NA,T	NA,G	NA,1	NA,inf	NA,inf	NA,1.15232	0.000500208	0.00100112
2	chr9:96027716:T:A	96027716	NA,A	NA,T	NA,1	NA,inf	NA,inf	NA,1.09256	0.000498495	0.000997603
2	chr9:96475431:G:C	96475431	NA,C	NA,G	NA,1	NA,inf	NA,inf	NA,1.16356	0.000498155	0.000996782
2	chr9:96184319:G:A	96184319	NA,A	NA,G	NA,1	NA,inf	NA,inf	NA,1.09758	0.000496766	0.000994866
2	chr9:96375986:C:T	96375986	NA,T	NA,C	NA,1	NA,inf	NA,inf	NA,1.02375	0.000495811	0.000991337
2	chr9:96821954:G:A	96821954	A,NA	G,NA	1,NA	-inf,NA	inf,NA	0.841362,NA	0.000491716	0.000984395
2	chr9:96158353:C:T	96158353	T,T	C,C	1,1	-inf,inf	inf,inf	0.174576,1.9515	0.000489273	0.000981006
2	chr9:96467321:AC:A	96467321	NA,A	NA,AC	NA,1	NA,inf	NA,inf	NA,1.13851	0.000487998	0.000976663
2	chr9:96462816:G:A	96462816	NA,A	NA,G	NA,1	NA,inf	NA,inf	NA,1.13855	0.000487996	0.000976657
2	chr9:96487635:T:G	96487635	NA,G	NA,T	NA,1	NA,inf	NA,inf	NA,1.13809	0.000487631	0.000975927
2	chr9:96471562:C:T	96471562	NA,T	NA,C	NA,1	NA,inf	NA,inf	NA,1.13736	0.000487074	0.000974813
2	chr9:96442186:T:C	96442186	C,C	T,T	1,1	inf,inf	inf,inf	2.66524,1.7616	0.000486889	0.000962686
2	chr9:96203172:T:C	96203172	C,C	T,T	1,1	-inf,-inf	inf,inf	0.279617,1.78522	0.00048591	0.000973643
2	chr9:96653461:G:A	96653461	A,NA	G,NA	1,NA	inf,NA	inf,NA	0.934173,NA	0.000485806	0.000972571
2	chr9:96714935:G:A	96714935	NA,A	NA,G	NA,1	NA,-inf	NA,inf	NA,1.21918	0.000485133	0.000970011
2	chr9:96169880:A:G	96169880	G,G	A,A	1,1	-inf,-inf	inf,inf	2.23764,0.0651794	0.000484918	0.000971706
2	chr9:96148961:T:C	96148961	NA,C	NA,T	NA,1	NA,inf	NA,inf	NA,1.06656	0.000483417	0.000967877
2	chr9:96565933:T:A	96565933	NA,A	NA,T	NA,1	NA,inf	NA,inf	NA,1.11016	0.000483023	0.000966073
2	chr9:96397949:GCGTGGTGGCACA:ACGTGGTGGCACA	96397949	NA,ACGTGGTGGCACA	NA,GCGTGGTGGCACA	NA,1	NA,inf	NA,inf	NA,1.13168	0.000482781	0.00096625
2	chr9:96447630:T:C	96447630	NA,C	NA,T	NA,1	NA,inf	NA,inf	NA,1.13016	0.000482701	0.000966109
2	chr9:96075326:T:G	96075326	NA,G	NA,T	NA,1	NA,inf	NA,inf	NA,1.07303	0.000482234	0.00096582
2	chr9:96232137:C:A	96232137	A,NA	C,NA	1,NA	-inf,NA	inf,NA	1.92879,NA	0.000481099	0.000963363
2	chr9:96166527:C:T	96166527	T,T	C,C	1,1	-inf,-inf	inf,inf	2.05825,0.413357	0.000480653	0.00096295
2	chr9:96068927:C:CT	96068927	NA,CT	NA,C	NA,1	NA,inf	NA,inf	NA,1.02402	0.000480317	0.000961871
2	chr9:96153001:T:C	96153001	NA,C	NA,T	NA,1	NA,inf	NA,inf	NA,1.00536	0.000479599	0.000960376
2	chr9:96662892:TG:T	96662892	NA,T	NA,TG	NA,1	NA,inf	NA,inf	NA,1.11696	0.000478295	0.000956445
2	chr9:96148793:T:G	96148793	NA,G	NA,T	NA,1	NA,inf	NA,inf	NA,1.02085	0.000478003	0.000957219
2	chr9:96302525:G:T	96302525	NA,T	NA,G	NA,1	NA,inf	NA,inf	NA,1.05672	0.000475979	0.000952704
2	chr9:96496892:G:T	96496892	NA,T	NA,G	NA,1	NA,inf	NA,inf	NA,1.02874	0.000475767	0.000951718
2	chr9:96184620:C:T	96184620	NA,T	NA,C	NA,1	NA,inf	NA,inf	NA,1.03471	0.000472734	0.000946082
2	chr9:96182040:G:A	96182040	NA,A	NA,G	NA,1	NA,inf	NA,inf	NA,1.06734	0.000472702	0.000946682
2	chr9:96422235:G:A	96422235	NA,A	NA,G	NA,1	NA,inf	NA,inf	NA,0.999958	0.000471425	0.000942529
2	chr9:96399672:G:T	96399672	NA,T	NA,G	NA,1	NA,inf	NA,inf	NA,1.11197	0.000467674	0.000936027
2	chr9:96404914:C:CA	96404914	NA,CA	NA,C	NA,1	NA,inf	NA,inf	NA,1.11132	0.000467326	0.000935333
2	chr9:96481388:G:A	96481388	NA,A	NA,G	NA,1	NA,inf	NA,inf	NA,1.11038	0.000466401	0.000933456
2	chr9:96065119:C:A	96065119	NA,A	NA,C	NA,1	NA,inf	NA,inf	NA,1.00457	0.000465722	0.000932653
2	chr9:96066115:C:T	96066115	NA,T	NA,C	NA,1	NA,inf	NA,inf	NA,1.00457	0.000465722	0.000932653
2	chr9:96199679:G:C	96199679	NA,C	NA,G	NA,1	NA,-inf	NA,inf	NA,1.00441	0.000464902	0.000931888
2	chr9:96400136:G:T	96400136	NA,T	NA,G	NA,1	NA,inf	NA,inf	NA,1.10776	0.000464818	0.000930321
2	chr9:96645878:G:A	96645878	NA,A	NA,G	NA,1	NA,inf	NA,inf	NA,0.933189	0.000464162	0.000930223
2	chr9:96391955:T:C	96391955	NA,C	NA,T	NA,1	NA,inf	NA,inf	NA,0.989522	0.000463881	0.000927472
2	chr9:96168063:A:C	96168063	C,C	A,A	1,1	-inf,-inf	inf,inf	2.04253,0.407931	0.000463314	0.000928216
2	chr9:96707191:AT:A	96707191	A,NA	AT,NA	1,NA	-inf,NA	inf,NA	1.1826,NA	0.000463246	0.000927457
2	chr9:96415737:G:C	96415737	NA,C	NA,G	NA,1	NA,inf	NA,inf	NA,0.989312	0.000462931	0.000925562
2	chr9:96168010:A:G	96168010	G,G	A,A	1,1	-inf,-inf	inf,inf	2.04959,0.396651	0.000462357	0.000926303
2	chr9:95870579:A:G	95870579	NA,G	NA,A	NA,1	NA,inf	NA,inf	NA,0.997072	0.000461755	0.000924516
2	chr9:96466716:T:G	96466716	NA,G	NA,T	NA,1	NA,inf	NA,inf	NA,1.10179	0.000460072	0.0009208
2	chr9:95840724:G:T	95840724	T,T	G,G	1,1	inf,inf	inf,inf	0.511746,1.84806	0.000455503	0.000912363
2	chr9:96572984:T:A	96572984	NA,A	NA,T	NA,1	NA,inf	NA,inf	NA,0.973804	0.000454623	0.000909573
2	chr9:96733753:G:C	96733753	C,NA	G,NA	1,NA	-inf,NA	inf,NA	0.926381,NA	0.000454432	0.000909671
2	chr9:96190960:G:C	96190960	NA,C	NA,G	NA,1	NA,inf	NA,inf	NA,1.04265	0.000454216	0.000909673
2	chr9:96167138:C:T	96167138	T,T	C,C	1,1	-inf,-inf	inf,inf	2.03669,0.398206	0.000453544	0.000908651
2	chr9:96482828:TTGTTTC:T	96482828	NA,T	NA,TTGTTTC	NA,1	NA,inf	NA,inf	NA,1.09105	0.00045218	0.00090501
2	chr9:96491397:G:T	96491397	NA,T	NA,G	NA,1	NA,inf	NA,inf	NA,1.09033	0.000451621	0.000903891
2	chr9:96054028:G:A	96054028	NA,A	NA,G	NA,1	NA,inf	NA,inf	NA,0.9592	0.000451569	0.000904484
2	chr9:96478210:G:C	96478210	NA,C	NA,G	NA,1	NA,inf	NA,inf	NA,1.08659	0.000449017	0.000898683
2	chr9:96177627:C:T	96177627	NA,T	NA,C	NA,1	NA,inf	NA,inf	NA,1.03566	0.000448304	0.000897813
2	chr9:95895896:T:C	95895896	NA,C	NA,T	NA,1	NA,-inf	NA,inf	NA,0.997142	0.00044698	0.000896048
2	chr9:96478211:C:T	96478211	NA,T	NA,C	NA,1	NA,inf	NA,inf	NA,1.08299	0.000446437	0.000893522
2	chr9:96419404:G:A	96419404	NA,A	NA,G	NA,1	NA,inf	NA,inf	NA,1.08	0.00044459	0.000889851
2	chr9:96167958:C:T	96167958	T,T	C,C	1,1	-inf,-inf	inf,inf	2.01928,0.405959	0.000442787	0.000887099
2	chr9:96203516:AC:A	96203516	NA,A	NA,AC	NA,1	NA,-inf	NA,inf	NA,0.98526	0.000440517	0.000882946
2	chr9:95828499:C:T	95828499	NA,T	NA,C	NA,1	NA,inf	NA,inf	NA,1.00904	0.000440314	0.000881405
2	chr9:96041538:A:C	96041538	C,NA	A,NA	1,NA	-inf,NA	inf,NA	1.27484,NA	0.000438711	0.000878699
2	chr9:96653204:G:A	96653204	NA,A	NA,G	NA,1	NA,-inf	NA,inf	NA,0.923289	0.000437212	0.000877076
2	chr9:96217594:C:T	96217594	T,T	C,C	1,1	inf,-inf	inf,inf	0.621512,1.6631	0.000435317	0.000870908
2	chr9:96287486:G:A	96287486	NA,A	NA,G	NA,1	NA,inf	NA,inf	NA,1.02177	0.00043443	0.000869146
2	chr9:96080179:C:A	96080179	NA,A	NA,C	NA,1	NA,-inf	NA,inf	NA,0.970829	0.000433889	0.000868972
2	chr9:95953611:A:G	95953611	NA,G	NA,A	NA,1	NA,-inf	NA,inf	NA,0.977876	0.000432793	0.000867599
2	chr9:95873100:A:G	95873100	NA,G	NA,A	NA,1	NA,inf	NA,inf	NA,0.957201	0.000432008	0.000864976
2	chr9:95954839:A:G	95954839	NA,G	NA,A	NA,1	NA,-inf	NA,inf	NA,0.97374	0.000429976	0.000861953
2	chr9:96673978:CTACAGAGTGCTGATTGGTGCATTT:C	96673978	NA,C	NA,CTACAGAGTGCTGATTGGTGCATTT	NA,1	NA,inf	NA,inf	NA,1.04986	0.000429808	0.000859565
2	chr9:96518803:T:C	96518803	NA,C	NA,T	NA,1	NA,inf	NA,inf	NA,0.967475	0.00042912	0.000858113
2	chr9:95918303:C:A	95918303	NA,A	NA,C	NA,1	NA,-inf	NA,inf	NA,0.96813	0.000425931	0.000853842
2	chr9:96422542:A:G	96422542	NA,G	NA,A	NA,1	NA,inf	NA,inf	NA,1.0519	0.000425004	0.000850665
2	chr9:95863203:TTTG:T	95863203	NA,T	NA,TTTG	NA,1	NA,-inf	NA,inf	NA,0.976964	0.000424458	0.000850074
2	chr9:95959066:C:T	95959066	NA,T	NA,C	NA,1	NA,-inf	NA,inf	NA,0.965564	0.000424139	0.000850248
2	chr9:96642049:C:A	96642049	NA,A	NA,C	NA,1	NA,-inf	NA,inf	NA,0.904107	0.000423337	0.000849214
2	chr9:96755863:G:A	96755863	NA,A	NA,G	NA,1	NA,-inf	NA,inf	NA,1.05315	0.000422918	0.000846271
2	chr9:96193006:T:C	96193006	NA,C	NA,T	NA,1	NA,inf	NA,inf	NA,0.997614	0.000422194	0.000845555
2	chr9:96201859:A:G	96201859	NA,G	NA,A	NA,1	NA,-inf	NA,inf	NA,0.95863	0.000422063	0.00084595
2	chr9:96308701:C:T	96308701	NA,T	NA,C	NA,1	NA,-inf	NA,inf	NA,1.03161	0.000420934	0.000842327
2	chr9:96750963:G:A	96750963	NA,A	NA,G	NA,1	NA,inf	NA,inf	NA,1.04232	0.000420843	0.00084161
2	chr9:96487336:A:G	96487336	NA,G	NA,A	NA,1	NA,inf	NA,inf	NA,0.934607	0.00041821	0.000836197
2	chr9:96163777:G:A	96163777	A,A	G,G	1,1	-inf,-inf	inf,inf	1.98121,0.417172	0.000416608	0.000834657
2	chr9:96757002:T:C	96757002	NA,C	NA,T	NA,1	NA,inf	NA,inf	NA,0.990951	0.000413669	0.000827875
2	chr9:96273183:A:AT	96273183	NA,AT	NA,A	NA,1	NA,inf	NA,inf	NA,0.970052	0.000413644	0.000827976
2	chr9:96273185:G:A	96273185	NA,A	NA,G	NA,1	NA,inf	NA,inf	NA,0.970052	0.000413644	0.000827976
2	chr9:96271745:T:C	96271745	NA,C	NA,T	NA,1	NA,inf	NA,inf	NA,0.970052	0.000413644	0.000827976
2	chr9:96468635:C:T	96468635	T,NA	C,NA	1,NA	inf,NA	inf,NA	1.66069,NA	0.000412422	0.000824769
2	chr9:96240982:C:T	96240982	T,T	C,C	1,1	-inf,inf	inf,inf	0.561841,1.69175	0.00041014	0.000820516
2	chr9:96385717:T:C	96385717	NA,C	NA,T	NA,1	NA,inf	NA,inf	NA,0.917898	0.000409893	0.000819752
2	chr9:96591909:C:T	96591909	T,NA	C,NA	1,NA	-inf,NA	inf,NA	2.37428,NA	0.000408902	0.000818784
2	chr9:96225398:T:A	96225398	A,A	T,T	1,1	-inf,inf	inf,inf	0.511251,1.73183	0.000406694	0.000813652
2	chr9:95931794:C:T	95931794	NA,T	NA,C	NA,1	NA,-inf	NA,inf	NA,0.939403	0.000406416	0.000814731
2	chr9:96078760:T:G	96078760	NA,G	NA,T	NA,1	NA,-inf	NA,inf	NA,0.952855	0.000405505	0.000812532
2	chr9:96645870:T:C	96645870	C,NA	T,NA	1,NA	-inf,NA	inf,NA	0.659623,NA	0.000404219	0.000809183
2	chr9:95948179:T:C	95948179	NA,C	NA,T	NA,1	NA,inf	NA,inf	NA,0.92069	0.000403997	0.000808989
2	chr9:96693699:C:T	96693699	NA,T	NA,C	NA,1	NA,inf	NA,inf	NA,0.995195	0.000403725	0.000808232
2	chr9:96518139:A:G	96518139	G,G	A,A	1,1	inf,inf	inf,inf	4.72028,1.30584	0.000403544	0.000807104
2	chr9:95939749:G:A	95939749	NA,A	NA,G	NA,1	NA,inf	NA,inf	NA,0.919861	0.000403455	0.000807903
2	chr9:96159307:T:G	96159307	NA,G	NA,T	NA,1	NA,-inf	NA,inf	NA,0.907238	0.000403323	0.00080761
2	chr9:96531463:T:C	96531463	C,NA	T,NA	1,NA	inf,NA	inf,NA	1.75586,NA	0.000402559	0.000806552
2	chr9:96550049:AGAG:A	96550049	NA,A	NA,AGAG	NA,1	NA,inf	NA,inf	NA,0.898717	0.000402386	0.000805116
2	chr9:96537858:G:T	96537858	NA,T	NA,G	NA,1	NA,inf	NA,inf	NA,0.897978	0.000401911	0.000804167
2	chr9:96201452:T:C	96201452	C,C	T,T	1,1	-inf,-inf	inf,inf	0.256777,1.61984	0.000401124	0.000803854
2	chr9:95992126:A:T	95992126	NA,T	NA,A	NA,1	NA,inf	NA,inf	NA,0.933125	0.000400716	0.000802274
2	chr9:96481282:C:T	96481282	NA,T	NA,C	NA,1	NA,inf	NA,inf	NA,1.01314	0.000399843	0.000800309
2	chr9:96518332:C:T	96518332	T,T	C,C	1,1	inf,inf	inf,inf	4.7259,1.31162	0.000398736	0.000797635
2	chr9:96882111:C:T	96882111	NA,T	NA,C	NA,1	NA,-inf	NA,inf	NA,1.02243	0.000398193	0.000796816
2	chr9:96863368:T:G	96863368	NA,G	NA,T	NA,1	NA,-inf	NA,inf	NA,1.02116	0.000397956	0.000796357
2	chr9:96202292:A:AG	96202292	AG,AG	A,A	1,1	-inf,-inf	inf,inf	0.259063,1.60931	0.000397185	0.000795964
2	chr9:96186616:G:A	96186616	NA,A	NA,G	NA,1	NA,inf	NA,inf	NA,0.958668	0.000396356	0.000793806
2	chr9:96308333:C:T	96308333	NA,T	NA,C	NA,1	NA,-inf	NA,inf	NA,0.989523	0.000394413	0.000789544
2	chr9:96610329:T:G	96610329	NA,G	NA,T	NA,1	NA,-inf	NA,inf	NA,0.861886	0.000394194	0.00079072
2	chr9:95850234:A:G	95850234	G,G	A,A	1,1	inf,inf	inf,inf	0.422055,1.83824	0.00039399	0.000789181
2	chr9:96879174:A:G	96879174	NA,G	NA,A	NA,1	NA,inf	NA,inf	NA,0.900308	0.000393828	0.000788845
2	chr9:95861170:G:A	95861170	NA,A	NA,G	NA,1	NA,-inf	NA,inf	NA,0.929505	0.000393504	0.000788091
2	chr9:95852897:T:G	95852897	G,G	T,T	1,1	inf,inf	inf,inf	0.430941,1.83067	0.000392809	0.000786818
2	chr9:95854952:C:CT	95854952	NA,CT	NA,C	NA,1	NA,-inf	NA,inf	NA,0.919105	0.000392763	0.000787339
2	chr9:96527261:C:T	96527261	NA,T	NA,C	NA,1	NA,inf	NA,inf	NA,0.963702	0.000392588	0.000785278
2	chr9:95833062:T:C	95833062	NA,C	NA,T	NA,1	NA,-inf	NA,inf	NA,0.926414	0.000391546	0.00078417
2	chr9:95867487:C:T	95867487	NA,T	NA,C	NA,1	NA,-inf	NA,inf	NA,0.926116	0.000391365	0.000783808
2	chr9:95849862:C:T	95849862	NA,T	NA,C	NA,1	NA,inf	NA,inf	NA,0.912141	0.000391343	0.000783622
2	chr9:95853821:C:T	95853821	NA,T	NA,C	NA,1	NA,-inf	NA,inf	NA,0.925808	0.00039116	0.000783398
2	chr9:96562125:G:C	96562125	NA,C	NA,G	NA,1	NA,inf	NA,inf	NA,0.881515	0.000390947	0.000782241
2	chr9:95844483:G:A	95844483	NA,A	NA,G	NA,1	NA,-inf	NA,inf	NA,0.925182	0.000390773	0.000782623
2	chr9:96683267:G:A	96683267	NA,A	NA,G	NA,1	NA,inf	NA,inf	NA,0.936933	0.000390546	0.00078194
2	chr9:95863979:C:T	95863979	NA,T	NA,C	NA,1	NA,-inf	NA,inf	NA,0.923485	0.000389709	0.000780492
2	chr9:95835693:G:T	95835693	NA,T	NA,G	NA,1	NA,-inf	NA,inf	NA,0.92338	0.000389639	0.000780352
2	chr9:96250216:G:C	96250216	C,C	G,G	1,1	-inf,inf	inf,inf	0.567944,1.654	0.000388172	0.000776604
2	chr9:96203202:T:C	96203202	C,C	T,T	1,1	-inf,-inf	inf,inf	0.253552,1.59117	0.000387332	0.000776233
2	chr9:96233230:T:G	96233230	G,G	T,T	1,1	-inf,inf	inf,inf	0.663313,1.56965	0.000387008	0.000774292
2	chr9:95844193:T:G	95844193	NA,G	NA,T	NA,1	NA,inf	NA,inf	NA,0.931634	0.000386837	0.000774386
2	chr9:96713108:T:C	96713108	NA,C	NA,T	NA,1	NA,inf	NA,inf	NA,0.91287	0.000386028	0.000772585
2	chr9:96714438:G:A	96714438	NA,A	NA,G	NA,1	NA,inf	NA,inf	NA,0.912539	0.000385816	0.000772162
2	chr9:96548116:C:T	96548116	NA,T	NA,C	NA,1	NA,inf	NA,inf	NA,0.873062	0.000385581	0.000771513
2	chr9:96607719:G:A	96607719	NA,A	NA,G	NA,1	NA,-inf	NA,inf	NA,0.846046	0.000383893	0.000770047
2	chr9:96149671:G:A	96149671	NA,A	NA,G	NA,1	NA,inf	NA,inf	NA,0.916329	0.00038057	0.000762069
2	chr9:96032692:C:T	96032692	NA,T	NA,C	NA,1	NA,inf	NA,inf	NA,0.91548	0.000380439	0.00076157
2	chr9:95830138:C:T	95830138	NA,T	NA,C	NA,1	NA,inf	NA,inf	NA,0.917821	0.000379785	0.000760292
2	chr9:95891314:A:G	95891314	NA,G	NA,A	NA,1	NA,inf	NA,inf	NA,0.878622	0.000377196	0.000755335
2	chr9:96518862:T:C	96518862	NA,C	NA,T	NA,1	NA,-inf	NA,inf	NA,0.851508	0.000377004	0.000754584
2	chr9:96873654:C:G	96873654	NA,G	NA,C	NA,1	NA,-inf	NA,inf	NA,0.985947	0.00037683	0.000754103
2	chr9:96546220:G:A	96546220	NA,A	NA,G	NA,1	NA,-inf	NA,inf	NA,0.850842	0.000376575	0.000753764
2	chr9:96073028:C:T	96073028	T,NA	C,NA	1,NA	inf,NA	inf,NA	1.29789,NA	0.000375388	0.000751588
2	chr9:96516265:C:A	96516265	A,A	C,C	1,1	-inf,-inf	inf,inf	0.678827,2.24521	0.000374389	0.000747028
2	chr9:96543817:G:A	96543817	NA,A	NA,G	NA,1	NA,inf	NA,inf	NA,0.853081	0.000372985	0.000746325
2	chr9:95998529:A:G	95998529	NA,G	NA,A	NA,1	NA,inf	NA,inf	NA,0.888288	0.000372637	0.000746071
2	chr9:96745276:A:G	96745276	NA,G	NA,A	NA,1	NA,inf	NA,inf	NA,0.938502	0.0003725	0.000744656
2	chr9:96545630:T:C	96545630	NA,C	NA,T	NA,1	NA,inf	NA,inf	NA,0.851731	0.000372162	0.000744679
2	chr9:96544256:T:C	96544256	NA,C	NA,T	NA,1	NA,inf	NA,inf	NA,0.849394	0.000370751	0.000741857
2	chr9:96037193:G:A	96037193	A,A	G,G	1,1	inf,-inf	inf,inf	0.516836,1.81744	0.000370691	0.000742041
2	chr9:96322418:C:T	96322418	NA,T	NA,C	NA,1	NA,-inf	NA,inf	NA,0.792142	0.000369689	0.000741409
2	chr9:96580258:C:T	96580258	NA,T	NA,C	NA,1	NA,inf	NA,inf	NA,1.05935	0.000369234	0.000737003
2	chr9:96535159:T:C	96535159	NA,C	NA,T	NA,1	NA,inf	NA,inf	NA,1.04847	0.000368809	0.000736327
2	chr9:96547138:G:C	96547138	NA,C	NA,G	NA,1	NA,-inf	NA,inf	NA,0.837754	0.000368563	0.000737736
2	chr9:95842203:G:A	95842203	NA,A	NA,G	NA,1	NA,inf	NA,inf	NA,0.900634	0.000368143	0.000736979
2	chr9:95881229:G:A	95881229	NA,A	NA,G	NA,1	NA,-inf	NA,inf	NA,0.885683	0.000366819	0.000734655
2	chr9:96586729:T:A	96586729	NA,A	NA,T	NA,1	NA,inf	NA,inf	NA,1.05106	0.000364737	0.000728043
2	chr9:96331785:T:A	96331785	A,NA	T,NA	1,NA	inf,NA	inf,NA	0.697953,NA	0.000364686	0.000730139
2	chr9:96707982:C:T	96707982	NA,T	NA,C	NA,1	NA,inf	NA,inf	NA,0.926095	0.000362172	0.000725075
2	chr9:96531264:T:C	96531264	NA,C	NA,T	NA,1	NA,-inf	NA,inf	NA,0.82775	0.000362081	0.000724783
2	chr9:96611356:GTC:G	96611356	NA,G	NA,GTC	NA,1	NA,inf	NA,inf	NA,0.77984	0.00036137	0.000724241
2	chr9:96701382:CT:C	96701382	NA,C	NA,CT	NA,1	NA,inf	NA,inf	NA,0.871895	0.000361322	0.000723165
2	chr9:95859876:T:G	95859876	NA,G	NA,T	NA,1	NA,-inf	NA,inf	NA,0.876291	0.000361313	0.000723632
2	chr9:96725452:G:A	96725452	NA,A	NA,G	NA,1	NA,inf	NA,inf	NA,0.913929	0.000360544	0.000721753
2	chr9:96531362:G:A	96531362	NA,A	NA,G	NA,1	NA,-inf	NA,inf	NA,0.82488	0.000360404	0.000721426
2	chr9:95957081:G:A	95957081	NA,A	NA,G	NA,1	NA,-inf	NA,inf	NA,0.87416	0.000360086	0.000721172
2	chr9:95968978:A:G	95968978	NA,G	NA,A	NA,1	NA,inf	NA,inf	NA,0.851502	0.000358949	0.000718864
2	chr9:96854483:T:C	96854483	NA,C	NA,T	NA,1	NA,inf	NA,inf	NA,0.84249	0.000358779	0.000718653
2	chr9:96315379:G:C	96315379	NA,C	NA,G	NA,1	NA,inf	NA,inf	NA,0.870121	0.000358406	0.000717596
2	chr9:95946159:A:G	95946159	NA,G	NA,A	NA,1	NA,-inf	NA,inf	NA,0.870427	0.000357949	0.000716892
2	chr9:96650814:ACGCGTGCACACAC:A	96650814	NA,A	NA,ACGCGTGCACACAC	NA,1	NA,inf	NA,inf	NA,1.01778	0.000357927	0.000714679
2	chr9:95931131:T:C	95931131	NA,C	NA,T	NA,1	NA,inf	NA,inf	NA,0.84858	0.000357473	0.000715908
2	chr9:96153260:C:T	96153260	T,NA	C,NA	1,NA	inf,NA	inf,NA	1.28094,NA	0.000357457	0.000715905
2	chr9:95966154:ATTAC:A	95966154	NA,A	NA,ATTAC	NA,1	NA,-inf	NA,inf	NA,0.869546	0.000357449	0.000715893
2	chr9:95963027:G:C	95963027	NA,C	NA,G	NA,1	NA,-inf	NA,inf	NA,0.869448	0.000357396	0.000715786
2	chr9:96549571:A:T	96549571	NA,T	NA,A	NA,1	NA,inf	NA,inf	NA,0.818176	0.000357284	0.000715047
2	chr9:95878954:G:A	95878954	NA,A	NA,G	NA,1	NA,-inf	NA,inf	NA,0.868519	0.000356866	0.00071473
2	chr9:95904461:G:A	95904461	NA,A	NA,G	NA,1	NA,-inf	NA,inf	NA,0.868185	0.000356677	0.000714346
2	chr9:95899214:C:T	95899214	NA,T	NA,C	NA,1	NA,-inf	NA,inf	NA,0.868185	0.000356677	0.000714346
2	chr9:96517509:G:A	96517509	NA,A	NA,G	NA,1	NA,-inf	NA,inf	NA,0.818137	0.000356657	0.000713872
2	chr9:95969446:A:G	95969446	NA,G	NA,A	NA,1	NA,-inf	NA,inf	NA,0.868058	0.000356606	0.000714205
2	chr9:96405000:G:C	96405000	C,NA	G,NA	1,NA	inf,NA	inf,NA	1.56204,NA	0.000356538	0.000713102
2	chr9:95891060:A:G	95891060	NA,G	NA,A	NA,1	NA,-inf	NA,inf	NA,0.867717	0.00035641	0.000713811
2	chr9:95960174:G:T	95960174	NA,T	NA,G	NA,1	NA,-inf	NA,inf	NA,0.867586	0.000356335	0.000713662
2	chr9:96467549:G:A	96467549	NA,A	NA,G	NA,1	NA,inf	NA,inf	NA,0.944451	0.000355749	0.000712052
2	chr9:96577796:A:T	96577796	NA,T	NA,A	NA,1	NA,inf	NA,inf	NA,1.01304	0.000355729	0.000710305
2	chr9:95844305:G:A	95844305	NA,A	NA,G	NA,1	NA,inf	NA,inf	NA,0.878486	0.000355454	0.000711587
2	chr9:96715302:T:C	96715302	NA,C	NA,T	NA,1	NA,inf	NA,inf	NA,0.911162	0.00035391	0.000708542
2	chr9:96004827:A:G	96004827	NA,G	NA,A	NA,1	NA,inf	NA,inf	NA,0.874768	0.000353812	0.000708256
2	chr9:96533968:A:G	96533968	NA,G	NA,A	NA,1	NA,-inf	NA,inf	NA,0.811786	0.000353274	0.000707147
2	chr9:96277156:A:G	96277156	G,NA	A,NA	1,NA	inf,NA	inf,NA	0.719306,NA	0.000352412	0.000705552
2	chr9:95952843:A:C	95952843	NA,C	NA,A	NA,1	NA,inf	NA,inf	NA,0.840004	0.000352353	0.000705656
2	chr9:95995512:A:G	95995512	NA,G	NA,A	NA,1	NA,inf	NA,inf	NA,0.871191	0.000351874	0.00070438
2	chr9:95894876:G:A	95894876	NA,A	NA,G	NA,1	NA,-inf	NA,inf	NA,0.809716	0.000351766	0.000704675
2	chr9:96457858:C:T	96457858	NA,T	NA,C	NA,1	NA,inf	NA,inf	NA,0.928769	0.000351741	0.00070408
2	chr9:96519120:G:A	96519120	NA,A	NA,G	NA,1	NA,-inf	NA,inf	NA,0.807993	0.000350825	0.000702207
2	chr9:96645156:G:A	96645156	NA,A	NA,G	NA,1	NA,inf	NA,inf	NA,1.0017	0.000350648	0.000700241
2	chr9:95936276:G:A	95936276	NA,A	NA,G	NA,1	NA,inf	NA,inf	NA,0.836531	0.000350506	0.000701961
2	chr9:96550820:G:A	96550820	NA,A	NA,G	NA,1	NA,inf	NA,inf	NA,0.806263	0.000350494	0.000701466
2	chr9:95915217:A:C	95915217	NA,C	NA,A	NA,1	NA,inf	NA,inf	NA,0.84582	0.000349591	0.000699965
2	chr9:96607055:A:G	96607055	NA,G	NA,A	NA,1	NA,-inf	NA,inf	NA,0.788916	0.000349425	0.000700878
2	chr9:96429417:G:A	96429417	NA,A	NA,G	NA,1	NA,inf	NA,inf	NA,0.891299	0.000348847	0.000697794
2	chr9:96918268:G:A	96918268	NA,A	NA,G	NA,1	NA,inf	NA,inf	NA,0.842574	0.000347804	0.000696205
2	chr9:96001311:C:T	96001311	NA,T	NA,C	NA,1	NA,inf	NA,inf	NA,0.863325	0.000347555	0.000695738
2	chr9:96538930:G:A	96538930	NA,A	NA,G	NA,1	NA,inf	NA,inf	NA,0.800737	0.000347151	0.00069478
2	chr9:96644160:C:G	96644160	NA,G	NA,C	NA,1	NA,inf	NA,inf	NA,0.992975	0.000346929	0.00069286
2	chr9:96184076:T:C	96184076	C,NA	T,NA	1,NA	-inf,NA	inf,NA	1.02945,NA	0.000346068	0.000693036
2	chr9:95863668:G:A	95863668	NA,A	NA,G	NA,1	NA,inf	NA,inf	NA,0.834073	0.000345997	0.000692809
2	chr9:95953882:C:A	95953882	NA,A	NA,C	NA,1	NA,inf	NA,inf	NA,0.828572	0.000345972	0.000692878
2	chr9:95877228:A:G	95877228	NA,G	NA,A	NA,1	NA,inf	NA,inf	NA,0.832363	0.000345913	0.000692659
2	chr9:96651114:TAA:T	96651114	NA,T	NA,TAA	NA,1	NA,inf	NA,inf	NA,0.903054	0.000344616	0.00068937
2	chr9:95894106:T:TA	95894106	NA,TA	NA,T	NA,1	NA,inf	NA,inf	NA,0.825713	0.000344432	0.000689796
2	chr9:96608923:AC:A	96608923	NA,A	NA,AC	NA,1	NA,inf	NA,inf	NA,0.984489	0.000342448	0.000683842
2	chr9:96851795:G:A	96851795	NA,A	NA,G	NA,1	NA,inf	NA,inf	NA,0.813526	0.000342433	0.000685915
2	chr9:95972944:A:G	95972944	NA,G	NA,A	NA,1	NA,inf	NA,inf	NA,0.82143	0.000342161	0.000685251
2	chr9:96664982:T:G	96664982	NA,G	NA,T	NA,1	NA,inf	NA,inf	NA,0.983633	0.000341807	0.000682574
2	chr9:96925231:G:A	96925231	A,NA	G,NA	1,NA	inf,NA	inf,NA	1.41557,NA	0.000341109	0.000683366
2	chr9:96162364:G:A	96162364	NA,A	NA,G	NA,1	NA,inf	NA,inf	NA,0.816759	0.000340981	0.000682734
2	chr9:95927102:A:G	95927102	NA,G	NA,A	NA,1	NA,-inf	NA,inf	NA,0.839371	0.000340803	0.000682561
2	chr9:95906575:T:C	95906575	NA,C	NA,T	NA,1	NA,-inf	NA,inf	NA,0.838353	0.000340248	0.000681448
2	chr9:95913562:T:G	95913562	NA,G	NA,T	NA,1	NA,inf	NA,inf	NA,0.824898	0.000338113	0.000676989
2	chr9:95965501:T:C	95965501	NA,C	NA,T	NA,1	NA,inf	NA,inf	NA,0.812931	0.000337572	0.000676063
2	chr9:95918374:G:A	95918374	NA,A	NA,G	NA,1	NA,inf	NA,inf	NA,0.81006	0.000337261	0.000675371
2	chr9:96032333:C:T	96032333	NA,T	NA,C	NA,1	NA,inf	NA,inf	NA,0.838572	0.000337241	0.000675104
2	chr9:95905939:C:T	95905939	NA,T	NA,C	NA,1	NA,inf	NA,inf	NA,0.822682	0.000337002	0.000674768
2	chr9:96016926:T:C	96016926	NA,C	NA,T	NA,1	NA,inf	NA,inf	NA,0.842746	0.000336665	0.00067394
2	chr9:96651051:G:A	96651051	A,NA	G,NA	1,NA	-inf,NA	inf,NA	0.683735,NA	0.000336587	0.000675298
2	chr9:95952609:G:A	95952609	NA,A	NA,G	NA,1	NA,inf	NA,inf	NA,0.810907	0.000336418	0.000673751
2	chr9:95912456:A:G	95912456	NA,G	NA,A	NA,1	NA,inf	NA,inf	NA,0.80798	0.000336137	0.000673121
2	chr9:96203543:C:G	96203543	G,G	C,C	1,1	-inf,-inf	inf,inf	0.280639,1.58834	0.00033599	0.000673445
2	chr9:96923991:A:G	96923991	NA,G	NA,A	NA,1	NA,-inf	NA,inf	NA,0.788831	0.000335955	0.000672958
2	chr9:95907757:A:G	95907757	NA,G	NA,A	NA,1	NA,inf	NA,inf	NA,0.807953	0.000335865	0.000672574
2	chr9:95932901:C:G	95932901	NA,G	NA,C	NA,1	NA,-inf	NA,inf	NA,0.829851	0.000335692	0.000672325
2	chr9:96169606:C:T	96169606	NA,T	NA,C	NA,1	NA,-inf	NA,inf	NA,0.816747	0.000335292	0.000671361
2	chr9:95926729:C:A	95926729	NA,A	NA,C	NA,1	NA,-inf	NA,inf	NA,0.828805	0.000335142	0.000671224
2	chr9:96519629:G:A	96519629	NA,A	NA,G	NA,1	NA,-inf	NA,inf	NA,0.779617	0.000335048	0.000670643
2	chr9:96405191:G:A	96405191	NA,A	NA,G	NA,1	NA,inf	NA,inf	NA,0.895588	0.000334651	0.000669906
2	chr9:95935504:C:T	95935504	NA,T	NA,C	NA,1	NA,inf	NA,inf	NA,0.807467	0.000334638	0.000670187
2	chr9:96875139:C:T	96875139	NA,T	NA,C	NA,1	NA,inf	NA,inf	NA,0.798517	0.00033431	0.000669645
2	chr9:95908362:A:G	95908362	NA,G	NA,A	NA,1	NA,inf	NA,inf	NA,0.816782	0.000333778	0.000668322
2	chr9:95864038:G:A	95864038	NA,A	NA,G	NA,1	NA,-inf	NA,inf	NA,0.825033	0.000332748	0.000666425
2	chr9:96306903:A:G	96306903	NA,G	NA,A	NA,1	NA,inf	NA,inf	NA,0.82058	0.000332364	0.000665464
2	chr9:95952653:G:A	95952653	A,NA	G,NA	1,NA	-inf,NA	inf,NA	1.29663,NA	0.000331996	0.000664887
2	chr9:96350011:T:C	96350011	NA,C	NA,T	NA,1	NA,inf	NA,inf	NA,0.836244	0.000331751	0.000663922
2	chr9:95917093:A:G	95917093	NA,G	NA,A	NA,1	NA,inf	NA,inf	NA,0.812178	0.000331433	0.000663619
2	chr9:96880116:A:G	96880116	G,NA	A,NA	1,NA	-inf,NA	inf,NA	0.676458,NA	0.000331212	0.000664362
2	chr9:96889162:T:C	96889162	NA,C	NA,T	NA,1	NA,inf	NA,inf	NA,0.811384	0.000331205	0.000662996
2	chr9:96518299:G:A	96518299	NA,A	NA,G	NA,1	NA,-inf	NA,inf	NA,0.772136	0.000330922	0.000662388
2	chr9:96016713:T:C	96016713	NA,C	NA,T	NA,1	NA,inf	NA,inf	NA,0.830032	0.000330013	0.000660625
2	chr9:96269357:A:T	96269357	NA,T	NA,A	NA,1	NA,inf	NA,inf	NA,0.809708	0.00032983	0.0006605
2	chr9:96115900:G:C	96115900	NA,C	NA,G	NA,1	NA,-inf	NA,inf	NA,0.767275	0.000328941	0.000658948
2	chr9:95937691:GTTTCA:G	95937691	NA,G	NA,GTTTCA	NA,1	NA,inf	NA,inf	NA,0.806869	0.000328714	0.000658179
2	chr9:95951633:A:G	95951633	NA,G	NA,A	NA,1	NA,inf	NA,inf	NA,0.806767	0.000328613	0.000657973
2	chr9:95937946:A:G	95937946	NA,G	NA,A	NA,1	NA,-inf	NA,inf	NA,0.815132	0.000328091	0.000657105
2	chr9:96392089:A:G	96392089	G,G	A,A	1,1	inf,inf	inf,inf	2.54697,1.98348	0.000327811	0.000649298
2	chr9:96160714:T:C	96160714	NA,C	NA,T	NA,1	NA,-inf	NA,inf	NA,0.800522	0.000327015	0.000654891
2	chr9:96670170:C:T	96670170	NA,T	NA,C	NA,1	NA,inf	NA,inf	NA,0.872167	0.000326935	0.000653329
2	chr9:95907933:G:C	95907933	NA,C	NA,G	NA,1	NA,inf	NA,inf	NA,0.824788	0.00032669	0.000654023
2	chr9:95920864:A:T	95920864	T,NA	A,NA	1,NA	inf,NA	inf,NA	1.269,NA	0.000325692	0.000652047
2	chr9:96785506:AATTT:A	96785506	NA,A	NA,AATTT	NA,1	NA,inf	NA,inf	NA,0.78113	0.000325076	0.000651143
2	chr9:96159534:C:T	96159534	T,T	C,C	1,1	-inf,inf	inf,inf	1.05322,1.01041	0.000324879	0.000650731
2	chr9:95885117:T:G	95885117	NA,G	NA,T	NA,1	NA,inf	NA,inf	NA,0.791559	0.000324307	0.000649407
2	chr9:96399230:C:G	96399230	G,G	C,C	1,1	inf,inf	inf,inf	2.59343,1.9524	0.000324098	0.000641948
2	chr9:96393116:G:A	96393116	A,NA	G,NA	1,NA	-inf,NA	inf,NA	2.95964,NA	0.000324066	0.000649075
2	chr9:96652263:G:A	96652263	NA,A	NA,G	NA,1	NA,inf	NA,inf	NA,0.948059	0.000323678	0.000646424
2	chr9:96028941:T:G	96028941	NA,G	NA,T	NA,1	NA,inf	NA,inf	NA,0.815913	0.000323574	0.000647738
2	chr9:96511366:T:C	96511366	NA,C	NA,T	NA,1	NA,inf	NA,inf	NA,0.956316	0.000322488	0.000643562
2	chr9:96563356:T:C	96563356	NA,C	NA,T	NA,1	NA,-inf	NA,inf	NA,0.755018	0.000322234	0.00064504
2	chr9:96101472:G:A	96101472	NA,A	NA,G	NA,1	NA,-inf	NA,inf	NA,0.828387	0.000320246	0.000641734
2	chr9:95863858:G:A	95863858	NA,A	NA,G	NA,1	NA,inf	NA,inf	NA,0.782052	0.000319516	0.000639818
2	chr9:96663648:A:G	96663648	NA,G	NA,A	NA,1	NA,inf	NA,inf	NA,0.936154	0.000319378	0.00063786
2	chr9:96020358:GGATAA:G	96020358	NA,G	NA,GGATAA	NA,1	NA,inf	NA,inf	NA,0.809437	0.000319317	0.00063922
2	chr9:96338353:A:G	96338353	G,G	A,A	1,1	-inf,inf	inf,inf	1.07094,1.45438	0.00031923	0.000637593
2	chr9:96590351:ACT:A	96590351	NA,A	NA,ACT	NA,1	NA,inf	NA,inf	NA,0.936666	0.000318367	0.000635837
2	chr9:95848683:A:T	95848683	NA,T	NA,A	NA,1	NA,inf	NA,inf	NA,0.807957	0.000318201	0.000637037
2	chr9:95873652:G:A	95873652	NA,A	NA,G	NA,1	NA,inf	NA,inf	NA,0.780816	0.000318092	0.00063695
2	chr9:96089879:T:C	96089879	NA,C	NA,T	NA,1	NA,inf	NA,inf	NA,0.776523	0.000317919	0.000636523
2	chr9:95837576:C:T	95837576	NA,T	NA,C	NA,1	NA,inf	NA,inf	NA,0.807349	0.000317881	0.000636395
2	chr9:96791035:T:C	96791035	NA,C	NA,T	NA,1	NA,inf	NA,inf	NA,0.794589	0.000317848	0.000636228
2	chr9:95898044:TCA:T	95898044	NA,T	NA,TCA	NA,1	NA,-inf	NA,inf	NA,0.794807	0.000317834	0.000636564
2	chr9:95851200:T:C	95851200	NA,C	NA,T	NA,1	NA,inf	NA,inf	NA,0.80657	0.000317442	0.000635518
2	chr9:96322104:G:A	96322104	NA,A	NA,G	NA,1	NA,-inf	NA,inf	NA,0.79996	0.00031737	0.000636321
2	chr9:96068770:T:C	96068770	NA,C	NA,T	NA,1	NA,inf	NA,inf	NA,0.811707	0.000316721	0.000634374
2	chr9:96361577:T:C	96361577	C,NA	T,NA	1,NA	-inf,NA	inf,NA	2.97595,NA	0.000316663	0.000634276
2	chr9:96746103:G:A	96746103	NA,A	NA,G	NA,1	NA,inf	NA,inf	NA,0.838645	0.000316646	0.000634045
2	chr9:96099104:C:T	96099104	NA,T	NA,C	NA,1	NA,-inf	NA,inf	NA,0.768056	0.000316594	0.000634202
2	chr9:96458987:AT:A	96458987	NA,A	NA,AT	NA,1	NA,inf	NA,inf	NA,0.766266	0.000316587	0.00063324
2	chr9:95953754:A:C	95953754	NA,C	NA,A	NA,1	NA,inf	NA,inf	NA,0.781767	0.000316005	0.000632738
2	chr9:96454739:C:T	96454739	T,NA	C,NA	1,NA	inf,NA	inf,NA	1.48019,NA	0.000315974	0.00063202
2	chr9:96198842:T:C	96198842	NA,C	NA,T	NA,1	NA,inf	NA,inf	NA,0.763635	0.000315757	0.000632387
2	chr9:95865464:A:G	95865464	NA,G	NA,A	NA,1	NA,inf	NA,inf	NA,0.802409	0.000315474	0.00063158
2	chr9:96725450:C:T	96725450	T,NA	C,NA	1,NA	-inf,NA	inf,NA	0.603889,NA	0.000315315	0.000631311
2	chr9:96666838:G:A	96666838	NA,A	NA,G	NA,1	NA,inf	NA,inf	NA,0.927261	0.000315285	0.000629701
2	chr9:96094799:C:G	96094799	NA,G	NA,C	NA,1	NA,inf	NA,inf	NA,0.769429	0.000314374	0.000629429
2	chr9:95976003:G:A	95976003	NA,A	NA,G	NA,1	NA,inf	NA,inf	NA,0.77718	0.000313862	0.000628449
2	chr9:96001707:G:A	96001707	NA,A	NA,G	NA,1	NA,-inf	NA,inf	NA,0.769778	0.000313778	0.00062845
2	chr9:96097238:T:C	96097238	NA,C	NA,T	NA,1	NA,inf	NA,inf	NA,0.76958	0.000313515	0.000627721
2	chr9:96540780:C:T	96540780	NA,T	NA,C	NA,1	NA,inf	NA,inf	NA,0.815123	0.00031295	0.000626114
2	chr9:96594361:G:T	96594361	NA,T	NA,G	NA,1	NA,inf	NA,inf	NA,0.923972	0.000312613	0.000624365
2	chr9:96523899:G:A	96523899	NA,A	NA,G	NA,1	NA,inf	NA,inf	NA,0.660883	0.000312523	0.000626523
2	chr9:96635075:T:C	96635075	NA,C	NA,T	NA,1	NA,inf	NA,inf	NA,0.918835	0.000311937	0.000623067
2	chr9:96132214:A:G	96132214	NA,G	NA,A	NA,1	NA,inf	NA,inf	NA,0.742411	0.000311679	0.000624095
2	chr9:96180818:G:T	96180818	NA,T	NA,G	NA,1	NA,inf	NA,inf	NA,0.750459	0.00031155	0.000623925
2	chr9:95961972:T:C	95961972	NA,C	NA,T	NA,1	NA,inf	NA,inf	NA,0.769813	0.000310242	0.000621205
2	chr9:96849606:G:T	96849606	NA,T	NA,G	NA,1	NA,inf	NA,inf	NA,0.767565	0.000309843	0.000620258
2	chr9:95935899:T:C	95935899	NA,C	NA,T	NA,1	NA,-inf	NA,inf	NA,0.778306	0.000309436	0.000619741
2	chr9:96108749:A:T	96108749	NA,T	NA,A	NA,1	NA,inf	NA,inf	NA,0.760124	0.000308691	0.00061808
2	chr9:95872309:AGGTC:A	95872309	NA,A	NA,AGGTC	NA,1	NA,inf	NA,inf	NA,0.760335	0.000308067	0.00061695
2	chr9:96464657:G:A	96464657	NA,A	NA,G	NA,1	NA,inf	NA,inf	NA,0.837468	0.000307052	0.000614722
2	chr9:95902364:T:C	95902364	NA,C	NA,T	NA,1	NA,inf	NA,inf	NA,0.753112	0.000306859	0.000614555
2	chr9:95914800:A:C	95914800	NA,C	NA,A	NA,1	NA,inf	NA,inf	NA,0.752437	0.00030654	0.000613917
2	chr9:96644754:A:T	96644754	NA,T	NA,A	NA,1	NA,inf	NA,inf	NA,0.905597	0.000306268	0.000611768
2	chr9:96337405:A:T	96337405	NA,T	NA,A	NA,1	NA,inf	NA,inf	NA,0.830763	0.000306217	0.000613274
2	chr9:96178668:C:T	96178668	NA,T	NA,C	NA,1	NA,inf	NA,inf	NA,0.757734	0.000305918	0.000612427
2	chr9:96812452:AGTT:A	96812452	NA,A	NA,AGTT	NA,1	NA,inf	NA,inf	NA,0.760905	0.000305904	0.000612361
2	chr9:96131734:C:T	96131734	NA,T	NA,C	NA,1	NA,inf	NA,inf	NA,0.730663	0.00030578	0.000612285
2	chr9:96089011:A:C	96089011	NA,C	NA,A	NA,1	NA,inf	NA,inf	NA,0.764501	0.000305586	0.000611815
2	chr9:96641133:T:A	96641133	NA,A	NA,T	NA,1	NA,inf	NA,inf	NA,0.901688	0.000304555	0.000608351
2	chr9:95918152:T:C	95918152	NA,C	NA,T	NA,1	NA,inf	NA,inf	NA,0.74808	0.000304486	0.000609804
2	chr9:96598179:A:C	96598179	NA,C	NA,A	NA,1	NA,inf	NA,inf	NA,0.905249	0.000304397	0.000607987
2	chr9:95972827:G:C	95972827	NA,C	NA,G	NA,1	NA,inf	NA,inf	NA,0.748708	0.000303719	0.000608163
2	chr9:96023235:G:A	96023235	NA,A	NA,G	NA,1	NA,inf	NA,inf	NA,0.740243	0.000302941	0.000606727
2	chr9:96068014:TAC:T	96068014	NA,T	NA,TAC	NA,1	NA,-inf	NA,inf	NA,0.763552	0.000302355	0.000605542
2	chr9:96792688:T:C	96792688	NA,C	NA,T	NA,1	NA,inf	NA,inf	NA,0.751329	0.000302119	0.000604794
2	chr9:96283297:G:A	96283297	NA,A	NA,G	NA,1	NA,inf	NA,inf	NA,0.781407	0.000301833	0.000604419
2	chr9:96217409:C:T	96217409	T,T	C,C	1,1	-inf,inf	inf,inf	1.81805,0.710113	0.000301818	0.00060507
2	chr9:96650518:T:C	96650518	NA,C	NA,T	NA,1	NA,inf	NA,inf	NA,0.758848	0.000301584	0.000603594
2	chr9:96217338:T:C	96217338	C,C	T,T	1,1	-inf,inf	inf,inf	1.80574,0.441576	0.00030152	0.000603995
2	chr9:96457133:C:T	96457133	NA,T	NA,C	NA,1	NA,inf	NA,inf	NA,0.73391	0.000300934	0.000601959
2	chr9:96545169:C:G	96545169	NA,G	NA,C	NA,1	NA,inf	NA,inf	NA,0.788972	0.000300821	0.000601865
2	chr9:96267712:T:C	96267712	NA,C	NA,T	NA,1	NA,inf	NA,inf	NA,0.770206	0.0003001	0.000601005
2	chr9:96453438:T:TGACCTCAGGTGATCCGCCCGCCTCA	96453438	TGACCTCAGGTGATCCGCCCGCCTCA,NA	T,NA	1,NA	-inf,NA	inf,NA	2.89322,NA	0.000299631	0.000600136
2	chr9:96157339:C:T	96157339	NA,T	NA,C	NA,1	NA,inf	NA,inf	NA,0.749983	0.000299427	0.000599564
2	chr9:96499545:A:T	96499545	NA,T	NA,A	NA,1	NA,inf	NA,inf	NA,0.905961	0.000299365	0.000597489
2	chr9:96602782:C:T	96602782	NA,T	NA,C	NA,1	NA,inf	NA,inf	NA,0.893	0.000299144	0.000597514
2	chr9:95990857:A:G	95990857	G,NA	A,NA	1,NA	inf,NA	inf,NA	1.21788,NA	0.000299027	0.000598677
2	chr9:96158875:C:T	96158875	NA,T	NA,C	NA,1	NA,inf	NA,inf	NA,0.730572	0.000298931	0.000598587
2	chr9:96494130:C:T	96494130	T,T	C,C	1,1	inf,inf	inf,inf	3.04834,1.08776	0.000298531	0.000591536
2	chr9:96911371:G:A	96911371	NA,A	NA,G	NA,1	NA,inf	NA,inf	NA,0.744792	0.000298279	0.0005971
2	chr9:95909809:T:C	95909809	NA,C	NA,T	NA,1	NA,inf	NA,inf	NA,0.734181	0.000297988	0.000596793
2	chr9:96166136:C:G	96166136	NA,G	NA,C	NA,1	NA,inf	NA,inf	NA,0.727266	0.00029766	0.000596096
2	chr9:96158845:C:T	96158845	NA,T	NA,C	NA,1	NA,inf	NA,inf	NA,0.727111	0.00029733	0.000595383
2	chr9:96659387:T:C	96659387	C,NA	T,NA	1,NA	-inf,NA	inf,NA	1.96343,NA	0.000297069	0.000594862
2	chr9:96085578:A:T	96085578	NA,T	NA,A	NA,1	NA,inf	NA,inf	NA,0.732274	0.000296831	0.000594319
2	chr9:95997151:TCAGTTGTTAA:T	95997151	NA,T	NA,TCAGTTGTTAA	NA,1	NA,inf	NA,inf	NA,0.758934	0.000295995	0.000592559
2	chr9:96468906:T:G	96468906	NA,G	NA,T	NA,1	NA,inf	NA,inf	NA,0.810884	0.000295255	0.000591115
2	chr9:95974355:C:G	95974355	NA,G	NA,C	NA,1	NA,inf	NA,inf	NA,0.724115	0.000295198	0.000591262
2	chr9:96083244:T:C	96083244	NA,C	NA,T	NA,1	NA,inf	NA,inf	NA,0.75618	0.00029501	0.000590939
2	chr9:96163759:T:G	96163759	NA,G	NA,T	NA,1	NA,inf	NA,inf	NA,0.77098	0.000294977	0.000590737
2	chr9:95864023:C:T	95864023	NA,T	NA,C	NA,1	NA,inf	NA,inf	NA,0.726816	0.00029393	0.000588571
2	chr9:96325164:G:A	96325164	A,A	G,G	1,1	-inf,inf	inf,inf	1.292,1.55244	0.000293739	0.00058674
2	chr9:96009538:T:G	96009538	NA,G	NA,T	NA,1	NA,inf	NA,inf	NA,0.749741	0.000293628	0.000587838
2	chr9:96037314:A:G	96037314	G,G	A,A	1,1	inf,-inf	inf,inf	0.58242,1.64917	0.000293598	0.000587759
2	chr9:96726634:G:A	96726634	NA,A	NA,G	NA,1	NA,inf	NA,inf	NA,0.831702	0.000293201	0.000586283
2	chr9:96791613:C:T	96791613	NA,T	NA,C	NA,1	NA,inf	NA,inf	NA,0.729966	0.000292091	0.000584722
2	chr9:96192119:G:T	96192119	NA,T	NA,G	NA,1	NA,-inf	NA,inf	NA,0.73207	0.000291941	0.000585083
2	chr9:96117785:C:T	96117785	NA,T	NA,C	NA,1	NA,inf	NA,inf	NA,0.746809	0.0002913	0.000583128
2	chr9:95894062:C:T	95894062	NA,T	NA,C	NA,1	NA,inf	NA,inf	NA,0.744887	0.000291008	0.000582624
2	chr9:96329019:C:T	96329019	NA,T	NA,C	NA,1	NA,inf	NA,inf	NA,0.796495	0.000290873	0.00058255
2	chr9:95997144:GGCAA:G	95997144	NA,G	NA,GGCAA	NA,1	NA,inf	NA,inf	NA,0.747269	0.000290816	0.000582196
2	chr9:96305400:T:TGAGAAGAATCAGACAGAGA	96305400	NA,TGAGAAGAATCAGACAGAGA	NA,T	NA,1	NA,inf	NA,inf	NA,0.734024	0.000290687	0.000582043
2	chr9:96703444:A:G	96703444	NA,G	NA,A	NA,1	NA,inf	NA,inf	NA,0.771967	0.000290669	0.000581929
2	chr9:96746436:G:A	96746436	A,NA	G,NA	1,NA	-inf,NA	inf,NA	1.98179,NA	0.000290117	0.000580945
2	chr9:95997675:T:G	95997675	NA,G	NA,T	NA,1	NA,inf	NA,inf	NA,0.745302	0.000289952	0.000580467
2	chr9:96036912:G:A	96036912	NA,A	NA,G	NA,1	NA,-inf	NA,inf	NA,0.717441	0.000288976	0.000578767
2	chr9:96001977:T:C	96001977	NA,C	NA,T	NA,1	NA,inf	NA,inf	NA,0.742585	0.000288832	0.000578228
2	chr9:96499354:G:A	96499354	NA,A	NA,G	NA,1	NA,inf	NA,inf	NA,0.763233	0.000288747	0.000577727
2	chr9:95839637:G:A	95839637	NA,A	NA,G	NA,1	NA,inf	NA,inf	NA,0.715226	0.000288601	0.000577899
2	chr9:96148464:C:T	96148464	NA,T	NA,C	NA,1	NA,inf	NA,inf	NA,0.717603	0.00028853	0.000577807
2	chr9:96171358:AG:A	96171358	NA,A	NA,AG	NA,1	NA,-inf	NA,inf	NA,0.711834	0.000288475	0.000578106
2	chr9:96008767:C:T	96008767	NA,T	NA,C	NA,1	NA,inf	NA,inf	NA,0.741259	0.000288259	0.000577082
2	chr9:96421796:T:A	96421796	NA,A	NA,T	NA,1	NA,inf	NA,inf	NA,0.945721	0.000287643	0.000573913
2	chr9:95873798:C:T	95873798	NA,T	NA,C	NA,1	NA,inf	NA,inf	NA,0.715022	0.000287321	0.00057541
2	chr9:96333522:G:A	96333522	A,NA	G,NA	1,NA	inf,NA	inf,NA	1.46103,NA	0.000286899	0.000574815
2	chr9:95997150:G:C	95997150	NA,C	NA,G	NA,1	NA,inf	NA,inf	NA,0.738226	0.000286877	0.000574313
2	chr9:95848471:G:A	95848471	NA,A	NA,G	NA,1	NA,inf	NA,inf	NA,0.710572	0.000286599	0.000573897
2	chr9:96474562:C:A	96474562	NA,A	NA,C	NA,1	NA,inf	NA,inf	NA,0.788013	0.000285527	0.000571647
2	chr9:96121096:T:C	96121096	NA,C	NA,T	NA,1	NA,inf	NA,inf	NA,0.74591	0.000285031	0.000570646
2	chr9:96579874:G:A	96579874	NA,A	NA,G	NA,1	NA,inf	NA,inf	NA,0.688908	0.000285024	0.000570399
2	chr9:95899894:C:T	95899894	NA,T	NA,C	NA,1	NA,inf	NA,inf	NA,0.729318	0.000284311	0.000569222
2	chr9:95988224:A:G	95988224	NA,G	NA,A	NA,1	NA,inf	NA,inf	NA,0.699087	0.000284145	0.000569127
2	chr9:95879148:A:G	95879148	NA,G	NA,A	NA,1	NA,inf	NA,inf	NA,0.706322	0.000283555	0.00056787
2	chr9:96120718:G:T	96120718	NA,T	NA,G	NA,1	NA,inf	NA,inf	NA,0.741235	0.000283054	0.000566691
2	chr9:96006498:C:T	96006498	NA,T	NA,C	NA,1	NA,inf	NA,inf	NA,0.687946	0.000282956	0.000566775
2	chr9:96623688:C:T	96623688	NA,T	NA,C	NA,1	NA,inf	NA,inf	NA,0.656208	0.000282946	0.000566701
2	chr9:96289715:G:A	96289715	NA,A	NA,G	NA,1	NA,inf	NA,inf	NA,0.725762	0.000282868	0.000566525
2	chr9:96701274:G:A	96701274	NA,A	NA,G	NA,1	NA,inf	NA,inf	NA,0.752744	0.000282532	0.000565646
2	chr9:96370093:C:T	96370093	T,T	C,C	1,1	inf,inf	inf,inf	2.58437,1.66245	0.000282066	0.000558623
2	chr9:96726747:G:A	96726747	NA,A	NA,G	NA,1	NA,-inf	NA,inf	NA,0.672345	0.000281957	0.000565338
2	chr9:96165200:A:C	96165200	NA,C	NA,A	NA,1	NA,inf	NA,inf	NA,0.740362	0.000281695	0.000564131
2	chr9:96721976:A:G	96721976	NA,G	NA,A	NA,1	NA,-inf	NA,inf	NA,0.696583	0.000281674	0.000563843
2	chr9:96054610:G:A	96054610	NA,A	NA,G	NA,1	NA,inf	NA,inf	NA,0.692025	0.000281288	0.000563339
2	chr9:96301830:A:G	96301830	NA,G	NA,A	NA,1	NA,-inf	NA,inf	NA,0.678289	0.000281171	0.00056338
2	chr9:96671824:A:G	96671824	NA,G	NA,A	NA,1	NA,inf	NA,inf	NA,0.842447	0.000281049	0.000561467
2	chr9:96779492:TAATA:T	96779492	NA,T	NA,TAATA	NA,1	NA,inf	NA,inf	NA,0.703416	0.000280398	0.000561324
2	chr9:96507479:G:A	96507479	NA,A	NA,G	NA,1	NA,-inf	NA,inf	NA,0.687564	0.000280349	0.000561094
2	chr9:96451617:C:T	96451617	NA,T	NA,C	NA,1	NA,inf	NA,inf	NA,0.745306	0.000279219	0.000558621
2	chr9:96622489:G:A	96622489	NA,A	NA,G	NA,1	NA,inf	NA,inf	NA,0.646678	0.000278718	0.000558234
2	chr9:96567901:T:G	96567901	NA,G	NA,T	NA,1	NA,inf	NA,inf	NA,0.736673	0.000278417	0.000557079
2	chr9:95871032:T:C	95871032	NA,C	NA,T	NA,1	NA,inf	NA,inf	NA,0.693106	0.000277924	0.000556596
2	chr9:95993139:T:C	95993139	NA,C	NA,T	NA,1	NA,inf	NA,inf	NA,0.7159	0.000277577	0.000555707
2	chr9:96040231:C:T	96040231	NA,T	NA,C	NA,1	NA,inf	NA,inf	NA,0.682169	0.000277499	0.00055577
2	chr9:96703510:G:A	96703510	NA,A	NA,G	NA,1	NA,inf	NA,inf	NA,0.739653	0.000277258	0.000555093
2	chr9:96633071:G:T	96633071	NA,T	NA,G	NA,1	NA,inf	NA,inf	NA,0.834534	0.000276961	0.000553331
2	chr9:96323844:C:T	96323844	T,T	C,C	1,1	-inf,inf	inf,inf	1.36682,1.55267	0.000276756	0.000552869
2	chr9:96326062:T:C	96326062	NA,C	NA,T	NA,1	NA,inf	NA,inf	NA,0.761677	0.00027672	0.00055421
2	chr9:96518281:C:T	96518281	NA,T	NA,C	NA,1	NA,inf	NA,inf	NA,0.841171	0.000275588	0.000550227
2	chr9:96121762:A:G	96121762	NA,G	NA,A	NA,1	NA,inf	NA,inf	NA,0.722542	0.000275306	0.000551185
2	chr9:96884016:A:G	96884016	NA,G	NA,A	NA,1	NA,-inf	NA,inf	NA,0.721531	0.000274871	0.000550483
2	chr9:96211859:T:C	96211859	C,C	T,T	1,1	inf,-inf	inf,inf	1.83109,0.281062	0.000274802	0.000550512
2	chr9:96307734:G:T	96307734	NA,T	NA,G	NA,1	NA,-inf	NA,inf	NA,0.800784	0.000273588	0.000547678
2	chr9:96582342:G:A	96582342	A,NA	G,NA	1,NA	-inf,NA	inf,NA	0.692527,NA	0.00027313	0.000546928
2	chr9:96838313:T:C	96838313	NA,C	NA,T	NA,1	NA,inf	NA,inf	NA,0.754612	0.000273072	0.0005459
2	chr9:96630189:A:G	96630189	NA,G	NA,A	NA,1	NA,inf	NA,inf	NA,0.823702	0.000272817	0.000545067
2	chr9:95885993:A:G	95885993	NA,G	NA,A	NA,1	NA,inf	NA,inf	NA,0.687496	0.00027264	0.000545973
2	chr9:96915154:T:TA	96915154	NA,TA	NA,T	NA,1	NA,-inf	NA,inf	NA,0.654675	0.000272357	0.000545577
2	chr9:96496659:G:A	96496659	NA,A	NA,G	NA,1	NA,inf	NA,inf	NA,0.721971	0.000270744	0.00054185
2	chr9:96027655:C:T	96027655	NA,T	NA,C	NA,1	NA,inf	NA,inf	NA,0.663715	0.000270629	0.00054203
2	chr9:96527265:G:A	96527265	NA,A	NA,G	NA,1	NA,inf	NA,inf	NA,0.715346	0.00027041	0.000541087
2	chr9:96306532:C:T	96306532	T,T	C,C	1,1	inf,inf	inf,inf	1.56782,0.927797	0.000270375	0.000540785
2	chr9:96184457:G:A	96184457	NA,A	NA,G	NA,1	NA,-inf	NA,inf	NA,0.678845	0.000270313	0.000541741
2	chr9:96150085:C:T	96150085	NA,T	NA,C	NA,1	NA,inf	NA,inf	NA,0.674299	0.000270246	0.000541201
2	chr9:95987099:G:A	95987099	NA,A	NA,G	NA,1	NA,-inf	NA,inf	NA,0.687606	0.00027024	0.000541258
2	chr9:96637231:C:T	96637231	NA,T	NA,C	NA,1	NA,inf	NA,inf	NA,0.816497	0.000270145	0.000539737
2	chr9:95990027:C:T	95990027	NA,T	NA,C	NA,1	NA,-inf	NA,inf	NA,0.687634	0.00026998	0.000540734
2	chr9:96115662:A:G	96115662	NA,G	NA,A	NA,1	NA,inf	NA,inf	NA,0.670254	0.000269855	0.000540378
2	chr9:96796354:G:A	96796354	NA,A	NA,G	NA,1	NA,inf	NA,inf	NA,0.677632	0.000269679	0.000539874
2	chr9:96735276:T:C	96735276	NA,C	NA,T	NA,1	NA,inf	NA,inf	NA,0.682226	0.000269658	0.000539805
2	chr9:96626097:G:A	96626097	NA,A	NA,G	NA,1	NA,inf	NA,inf	NA,0.814523	0.000269402	0.000538257
2	chr9:96149142:G:A	96149142	NA,A	NA,G	NA,1	NA,inf	NA,inf	NA,0.67168	0.000269187	0.00053908
2	chr9:96213654:G:A	96213654	NA,A	NA,G	NA,1	NA,-inf	NA,inf	NA,0.646576	0.000269116	0.000539122
2	chr9:95868945:C:T	95868945	T,NA	C,NA	1,NA	inf,NA	inf,NA	0.897123,NA	0.000269018	0.000538752
2	chr9:95973816:A:G	95973816	G,NA	A,NA	1,NA	-inf,NA	inf,NA	1.16952,NA	0.000268892	0.00053853
2	chr9:96376018:G:A	96376018	A,A	G,G	1,1	-inf,-inf	inf,inf	5.604,1.17226	0.000268443	0.000600979
2	chr9:96628896:C:T	96628896	NA,T	NA,C	NA,1	NA,inf	NA,inf	NA,0.810935	0.000268074	0.000535608
2	chr9:96768690:A:G	96768690	G,NA	A,NA	1,NA	-inf,NA	inf,NA	1.91784,NA	0.00026772	0.000536107
2	chr9:95869488:G:A	95869488	NA,A	NA,G	NA,1	NA,inf	NA,inf	NA,0.667527	0.000267478	0.000535681
2	chr9:96624513:T:A	96624513	NA,A	NA,T	NA,1	NA,inf	NA,inf	NA,0.809107	0.000267438	0.000534342
2	chr9:96230283:G:A	96230283	NA,A	NA,G	NA,1	NA,inf	NA,inf	NA,0.633666	0.000267304	0.000535539
2	chr9:96208202:T:C	96208202	C,NA	T,NA	1,NA	-inf,NA	inf,NA	0.730672,NA	0.00026728	0.000535483
2	chr9:96508055:G:A	96508055	NA,A	NA,G	NA,1	NA,inf	NA,inf	NA,0.822732	0.000267152	0.000533363
2	chr9:96380188:C:T	96380188	T,T	C,C	1,1	-inf,-inf	inf,inf	5.93477,0.999572	0.000267083	0.00063251
2	chr9:95987388:G:A	95987388	NA,A	NA,G	NA,1	NA,-inf	NA,inf	NA,0.678715	0.000266935	0.000534642
2	chr9:96775785:G:A	96775785	A,NA	G,NA	1,NA	inf,NA	inf,NA	0.701401,NA	0.000266679	0.000534364
2	chr9:95851289:G:A	95851289	NA,A	NA,G	NA,1	NA,inf	NA,inf	NA,0.664844	0.00026603	0.0005327
2	chr9:96388497:A:G	96388497	G,G	A,A	1,1	inf,inf	inf,inf	2.65439,1.59717	0.000265869	0.000526597
2	chr9:96114610:C:T	96114610	NA,T	NA,C	NA,1	NA,inf	NA,inf	NA,0.659618	0.000265655	0.00053197
2	chr9:96119639:C:A	96119639	NA,A	NA,C	NA,1	NA,inf	NA,inf	NA,0.65911	0.00026545	0.000531559
2	chr9:96505917:A:G	96505917	NA,G	NA,A	NA,1	NA,-inf	NA,inf	NA,0.650528	0.000264839	0.000530069
2	chr9:96815409:C:G	96815409	NA,G	NA,C	NA,1	NA,inf	NA,inf	NA,0.728504	0.000264481	0.000528781
2	chr9:96715690:G:A	96715690	NA,A	NA,G	NA,1	NA,inf	NA,inf	NA,0.70725	0.000264453	0.000529466
2	chr9:96006035:C:G	96006035	NA,G	NA,C	NA,1	NA,inf	NA,inf	NA,0.644842	0.000264273	0.000529257
2	chr9:96617210:A:T	96617210	NA,T	NA,A	NA,1	NA,inf	NA,inf	NA,0.800565	0.000263895	0.000527243
2	chr9:96618383:C:G	96618383	NA,G	NA,C	NA,1	NA,inf	NA,inf	NA,0.800096	0.000263739	0.000526932
2	chr9:96112602:G:A	96112602	NA,A	NA,G	NA,1	NA,inf	NA,inf	NA,0.680235	0.000263446	0.000527347
2	chr9:95997045:C:T	95997045	NA,T	NA,C	NA,1	NA,-inf	NA,inf	NA,0.672718	0.000263413	0.000527568
2	chr9:95857477:TC:T	95857477	NA,T	NA,TC	NA,1	NA,inf	NA,inf	NA,0.654673	0.000262149	0.000525009
2	chr9:95954166:G:A	95954166	NA,A	NA,G	NA,1	NA,inf	NA,inf	NA,0.651929	0.000261849	0.000524377
2	chr9:96813559:G:C	96813559	NA,C	NA,G	NA,1	NA,inf	NA,inf	NA,0.721778	0.000261821	0.000523467
2	chr9:96055606:G:A	96055606	NA,A	NA,G	NA,1	NA,inf	NA,inf	NA,0.655417	0.00026103	0.000522577
2	chr9:96089235:T:C	96089235	NA,C	NA,T	NA,1	NA,-inf	NA,inf	NA,0.669142	0.000260814	0.00052263
2	chr9:96719917:G:GC	96719917	NA,GC	NA,G	NA,1	NA,-inf	NA,inf	NA,0.634092	0.000260804	0.000522127
2	chr9:96584634:A:G	96584634	NA,G	NA,A	NA,1	NA,inf	NA,inf	NA,0.810332	0.000260637	0.000520631
2	chr9:96454959:T:A	96454959	NA,A	NA,T	NA,1	NA,inf	NA,inf	NA,0.697238	0.000260634	0.000521471
2	chr9:96693771:C:T	96693771	NA,T	NA,C	NA,1	NA,inf	NA,inf	NA,0.696228	0.00026026	0.000521072
2	chr9:96054571:G:A	96054571	NA,A	NA,G	NA,1	NA,inf	NA,inf	NA,0.637187	0.000259478	0.000519679
2	chr9:96617838:T:G	96617838	NA,G	NA,T	NA,1	NA,inf	NA,inf	NA,0.78763	0.000259298	0.000518077
2	chr9:96640129:A:G	96640129	NA,G	NA,A	NA,1	NA,inf	NA,inf	NA,0.781789	0.000258981	0.000517521
2	chr9:96580620:C:T	96580620	NA,T	NA,C	NA,1	NA,inf	NA,inf	NA,0.805431	0.00025893	0.000517228
2	chr9:95847169:C:T	95847169	NA,T	NA,C	NA,1	NA,inf	NA,inf	NA,0.645131	0.000258418	0.000517536
2	chr9:96440544:A:G	96440544	G,G	A,A	1,1	inf,inf	inf,inf	2.55779,1.44123	0.0002584	0.000511715
2	chr9:96345967:T:C	96345967	C,NA	T,NA	1,NA	inf,NA	inf,NA	1.39098,NA	0.000258173	0.000517261
2	chr9:96850223:C:T	96850223	NA,T	NA,C	NA,1	NA,inf	NA,inf	NA,0.677086	0.000257758	0.000516128
2	chr9:96584509:TA:T	96584509	NA,T	NA,TA	NA,1	NA,inf	NA,inf	NA,0.801686	0.000257635	0.000514649
2	chr9:96450709:G:A	96450709	NA,A	NA,G	NA,1	NA,inf	NA,inf	NA,0.802705	0.000257522	0.000514452
2	chr9:96106404:T:TAAG	96106404	NA,TAAG	NA,T	NA,1	NA,inf	NA,inf	NA,0.638209	0.000257497	0.000515598
2	chr9:96587545:C:T	96587545	NA,T	NA,C	NA,1	NA,inf	NA,inf	NA,0.800215	0.000257062	0.000513506
2	chr9:96147240:C:G	96147240	NA,G	NA,C	NA,1	NA,inf	NA,inf	NA,0.624569	0.000256711	0.000514176
2	chr9:96325171:G:A	96325171	NA,A	NA,G	NA,1	NA,inf	NA,inf	NA,0.70879	0.00025666	0.000514041
2	chr9:95855263:G:A	95855263	NA,A	NA,G	NA,1	NA,inf	NA,inf	NA,0.639002	0.000256142	0.000512981
2	chr9:96786165:T:C	96786165	NA,C	NA,T	NA,1	NA,inf	NA,inf	NA,0.642641	0.000256121	0.000512748
2	chr9:96453220:C:T	96453220	NA,T	NA,C	NA,1	NA,-inf	NA,inf	NA,0.688101	0.00025607	0.00051259
2	chr9:96324774:T:G	96324774	NA,G	NA,T	NA,1	NA,inf	NA,inf	NA,0.706965	0.000255905	0.000512528
2	chr9:96580692:G:T	96580692	NA,T	NA,G	NA,1	NA,inf	NA,inf	NA,0.796579	0.000255895	0.000511179
2	chr9:96409349:G:A	96409349	A,A	G,G	1,1	inf,inf	inf,inf	3.05301,0.935828	0.000255792	0.000507572
2	chr9:95950515:G:A	95950515	NA,A	NA,G	NA,1	NA,inf	NA,inf	NA,0.657577	0.000255585	0.000511727
2	chr9:96006205:AC:A	96006205	NA,A	NA,AC	NA,1	NA,inf	NA,inf	NA,0.637398	0.000255353	0.000511324
2	chr9:96319966:C:T	96319966	NA,T	NA,C	NA,1	NA,inf	NA,inf	NA,0.689618	0.000254873	0.000510021
2	chr9:96699245:A:G	96699245	NA,G	NA,A	NA,1	NA,inf	NA,inf	NA,0.681819	0.00025477	0.000510085
2	chr9:96177297:A:G	96177297	NA,G	NA,A	NA,1	NA,-inf	NA,inf	NA,0.594337	0.000254655	0.000510179
2	chr9:95905696:G:A	95905696	NA,A	NA,G	NA,1	NA,inf	NA,inf	NA,0.612961	0.000254591	0.000509973
2	chr9:96666706:G:A	96666706	A,A	G,G	1,1	inf,inf	inf,inf	0.797421,1.35212	0.00025449	0.000507562
2	chr9:96086483:G:A	96086483	NA,A	NA,G	NA,1	NA,inf	NA,inf	NA,0.630111	0.000254471	0.00050953
2	chr9:96091315:G:A	96091315	NA,A	NA,G	NA,1	NA,-inf	NA,inf	NA,0.652002	0.000254378	0.00050973
2	chr9:96113358:G:A	96113358	NA,A	NA,G	NA,1	NA,inf	NA,inf	NA,0.630422	0.000254341	0.000509321
2	chr9:96582984:T:C	96582984	NA,C	NA,T	NA,1	NA,inf	NA,inf	NA,0.791674	0.000254193	0.000507787
2	chr9:96606925:A:G	96606925	NA,G	NA,A	NA,1	NA,inf	NA,inf	NA,0.614106	0.000254094	0.000508596
2	chr9:96020143:C:G	96020143	NA,G	NA,C	NA,1	NA,inf	NA,inf	NA,0.611744	0.000253895	0.000508576
2	chr9:96339012:A:G	96339012	G,G	A,A	1,1	inf,-inf	inf,inf	2.58315,1.09924	0.000253464	0.00050624
2	chr9:96490060:C:T	96490060	NA,T	NA,C	NA,1	NA,-inf	NA,inf	NA,0.55647	0.000253288	0.000507855
2	chr9:96172772:G:A	96172772	A,NA	G,NA	1,NA	-inf,NA	inf,NA	0.893763,NA	0.000252846	0.000506363
2	chr9:96113321:G:A	96113321	NA,A	NA,G	NA,1	NA,inf	NA,inf	NA,0.62583	0.000252631	0.000505897
2	chr9:96112366:C:T	96112366	NA,T	NA,C	NA,1	NA,inf	NA,inf	NA,0.62583	0.000252631	0.000505897
2	chr9:96845464:G:A	96845464	NA,A	NA,G	NA,1	NA,inf	NA,inf	NA,0.661718	0.000252122	0.000504845
2	chr9:96121419:G:A	96121419	NA,A	NA,G	NA,1	NA,inf	NA,inf	NA,0.6161	0.0002521	0.000504902
2	chr9:96648767:A:C	96648767	NA,C	NA,A	NA,1	NA,inf	NA,inf	NA,0.761009	0.00025198	0.000503564
2	chr9:96526300:G:A	96526300	NA,A	NA,G	NA,1	NA,-inf	NA,inf	NA,0.601527	0.000251619	0.000503755
2	chr9:96582676:G:T	96582676	NA,T	NA,G	NA,1	NA,inf	NA,inf	NA,0.781852	0.000250907	0.000501236
2	chr9:96030018:G:A	96030018	NA,A	NA,G	NA,1	NA,-inf	NA,inf	NA,0.623122	0.000250853	0.000502422
2	chr9:95998798:C:T	95998798	NA,T	NA,C	NA,1	NA,inf	NA,inf	NA,0.624979	0.000250776	0.000502163
2	chr9:95943350:G:A	95943350	NA,A	NA,G	NA,1	NA,inf	NA,inf	NA,0.628245	0.000250698	0.000501986
2	chr9:95995561:A:G	95995561	NA,G	NA,A	NA,1	NA,inf	NA,inf	NA,0.623412	0.000250201	0.000501011
2	chr9:95943566:G:A	95943566	NA,A	NA,G	NA,1	NA,inf	NA,inf	NA,0.642353	0.000250016	0.000500579
2	chr9:96772632:C:T	96772632	T,NA	C,NA	1,NA	inf,NA	inf,NA	0.670314,NA	0.000249993	0.000500929
2	chr9:96155249:C:T	96155249	NA,T	NA,C	NA,1	NA,inf	NA,inf	NA,0.649064	0.000249738	0.000500175
2	chr9:96116166:G:T	96116166	NA,T	NA,G	NA,1	NA,inf	NA,inf	NA,0.617332	0.000249559	0.000499746
2	chr9:96776083:G:A	96776083	A,NA	G,NA	1,NA	inf,NA	inf,NA	0.668677,NA	0.000249147	0.000499233
2	chr9:96718441:T:C	96718441	NA,C	NA,T	NA,1	NA,inf	NA,inf	NA,0.665184	0.000249027	0.000498594
2	chr9:96469550:T:C	96469550	NA,C	NA,T	NA,1	NA,inf	NA,inf	NA,0.654483	0.000249019	0.000498326
2	chr9:96697147:T:C	96697147	C,NA	T,NA	1,NA	inf,NA	inf,NA	1.23106,NA	0.000248981	0.000498814
2	chr9:95856694:A:G	95856694	G,NA	A,NA	1,NA	-inf,NA	inf,NA	1.25171,NA	0.000248978	0.000498659
2	chr9:96187882:T:C	96187882	C,C	T,T	1,1	inf,-inf	inf,inf	1.72328,0.405855	0.000248797	0.000498472
2	chr9:96721881:G:C	96721881	NA,C	NA,G	NA,1	NA,inf	NA,inf	NA,0.664281	0.000248711	0.000497962
2	chr9:96168695:G:A	96168695	NA,A	NA,G	NA,1	NA,-inf	NA,inf	NA,0.617712	0.00024837	0.000497372
2	chr9:96429390:C:T	96429390	NA,T	NA,C	NA,1	NA,-inf	NA,inf	NA,0.542658	0.000248346	0.000497951
2	chr9:96696473:C:T	96696473	NA,T	NA,C	NA,1	NA,inf	NA,inf	NA,0.663627	0.00024832	0.000497177
2	chr9:96228913:CAT:C	96228913	NA,C	NA,CAT	NA,1	NA,-inf	NA,inf	NA,0.583477	0.000248007	0.000496885
2	chr9:96196918:G:A	96196918	NA,A	NA,G	NA,1	NA,inf	NA,inf	NA,0.607286	0.000247889	0.000496354
2	chr9:96927487:C:T	96927487	NA,T	NA,C	NA,1	NA,-inf	NA,inf	NA,0.625293	0.00024774	0.000496312
2	chr9:96604988:A:T	96604988	NA,T	NA,A	NA,1	NA,inf	NA,inf	NA,0.595405	0.000247612	0.000495583
2	chr9:96086674:T:C	96086674	NA,C	NA,T	NA,1	NA,inf	NA,inf	NA,0.610358	0.000247609	0.000495826
2	chr9:96150518:A:G	96150518	NA,G	NA,A	NA,1	NA,inf	NA,inf	NA,0.59235	0.000247264	0.000495252
2	chr9:96002382:A:G	96002382	NA,G	NA,A	NA,1	NA,inf	NA,inf	NA,0.633617	0.000247243	0.000495008
2	chr9:96002571:G:A	96002571	NA,A	NA,G	NA,1	NA,-inf	NA,inf	NA,0.629077	0.000247194	0.000495089
2	chr9:96134702:T:C	96134702	NA,C	NA,T	NA,1	NA,inf	NA,inf	NA,0.599767	0.000246386	0.000493418
2	chr9:96873684:C:T	96873684	NA,T	NA,C	NA,1	NA,inf	NA,inf	NA,0.643514	0.000245856	0.000492306
2	chr9:96797861:T:C	96797861	C,C	T,T	1,1	inf,inf	inf,inf	1.00235,0.834032	0.000245505	0.000491087
2	chr9:96549968:A:G	96549968	NA,G	NA,A	NA,1	NA,-inf	NA,inf	NA,0.598149	0.00024524	0.000490844
2	chr9:96601211:C:G	96601211	NA,G	NA,C	NA,1	NA,inf	NA,inf	NA,0.583067	0.000244944	0.000490295
2	chr9:95992353:G:A	95992353	A,A	G,G	1,1	-inf,-inf	inf,inf	0.0631199,1.6945	0.000244709	0.000490028
2	chr9:96822598:G:A	96822598	NA,A	NA,G	NA,1	NA,inf	NA,inf	NA,0.672082	0.000244102	0.000488095
2	chr9:96183958:C:G	96183958	NA,G	NA,C	NA,1	NA,inf	NA,inf	NA,0.573588	0.00024372	0.000488215
2	chr9:96117318:C:A	96117318	NA,A	NA,C	NA,1	NA,inf	NA,inf	NA,0.630802	0.000243579	0.000487892
2	chr9:95840813:C:T	95840813	NA,T	NA,C	NA,1	NA,inf	NA,inf	NA,0.604061	0.000243394	0.000487455
2	chr9:96029803:T:C	96029803	NA,C	NA,T	NA,1	NA,inf	NA,inf	NA,0.605933	0.000243301	0.000487188
2	chr9:96373456:G:A	96373456	A,A	G,G	1,1	inf,inf	inf,inf	2.6548,1.73103	0.000243247	0.000482213
2	chr9:96756460:T:C	96756460	NA,C	NA,T	NA,1	NA,inf	NA,inf	NA,0.615339	0.000242944	0.000486393
2	chr9:96792550:A:C	96792550	C,NA	A,NA	1,NA	inf,NA	inf,NA	0.655784,NA	0.000242639	0.000486191
2	chr9:96069586:A:G	96069586	NA,G	NA,A	NA,1	NA,inf	NA,inf	NA,0.576357	0.000242508	0.000485719
2	chr9:96118033:T:C	96118033	NA,C	NA,T	NA,1	NA,inf	NA,inf	NA,0.616535	0.000242497	0.00048547
2	chr9:96182992:G:A	96182992	A,NA	G,NA	1,NA	-inf,NA	inf,NA	0.766132,NA	0.000242317	0.000485131
2	chr9:96868297:C:T	96868297	T,NA	C,NA	1,NA	inf,NA	inf,NA	1.2061,NA	0.000242012	0.000484848
2	chr9:96592040:C:T	96592040	NA,T	NA,C	NA,1	NA,inf	NA,inf	NA,0.638167	0.000241977	0.000484231
2	chr9:96164011:C:T	96164011	NA,T	NA,C	NA,1	NA,-inf	NA,inf	NA,0.591591	0.00024082	0.000482568
2	chr9:96608808:C:T	96608808	NA,T	NA,C	NA,1	NA,inf	NA,inf	NA,0.551181	0.000240764	0.000482229
2	chr9:96034545:G:A	96034545	NA,A	NA,G	NA,1	NA,inf	NA,inf	NA,0.586381	0.000240593	0.00048187
2	chr9:96232424:G:T	96232424	T,T	G,G	1,1	-inf,inf	inf,inf	1.85748,0.267467	0.000240589	0.000481897
2	chr9:96044182:G:A	96044182	NA,A	NA,G	NA,1	NA,-inf	NA,inf	NA,0.581075	0.000240497	0.00048196
2	chr9:96158524:T:C	96158524	NA,C	NA,T	NA,1	NA,inf	NA,inf	NA,0.602507	0.000240497	0.000481565
2	chr9:96368857:T:C	96368857	C,C	T,T	1,1	inf,inf	inf,inf	2.58855,1.75903	0.000240384	0.000476553
2	chr9:96929543:GAC:G	96929543	G,NA	GAC,NA	1,NA	inf,NA	inf,NA	0.647868,NA	0.000240089	0.000481083
2	chr9:95834919:C:A	95834919	NA,A	NA,C	NA,1	NA,inf	NA,inf	NA,0.592908	0.000239991	0.000480606
2	chr9:96760516:A:G	96760516	NA,G	NA,A	NA,1	NA,inf	NA,inf	NA,0.61344	0.000239678	0.000479841
2	chr9:96062374:C:T	96062374	NA,T	NA,C	NA,1	NA,inf	NA,inf	NA,0.583505	0.000239648	0.000479743
2	chr9:95894238:G:A	95894238	NA,A	NA,G	NA,1	NA,-inf	NA,inf	NA,0.606946	0.000239557	0.000479798
2	chr9:96693401:G:A	96693401	NA,A	NA,G	NA,1	NA,inf	NA,inf	NA,0.636553	0.000239235	0.000478997
2	chr9:96244534:T:C	96244534	NA,C	NA,T	NA,1	NA,-inf	NA,inf	NA,0.562178	0.000238507	0.000477829
2	chr9:95829471:T:C	95829471	NA,C	NA,T	NA,1	NA,inf	NA,inf	NA,0.588904	0.000238307	0.000477271
2	chr9:96140929:T:C	96140929	NA,C	NA,T	NA,1	NA,inf	NA,inf	NA,0.57548	0.000238083	0.000476797
2	chr9:96631449:A:T	96631449	NA,T	NA,A	NA,1	NA,inf	NA,inf	NA,0.719884	0.000238055	0.00047578
2	chr9:96888064:T:C	96888064	NA,C	NA,T	NA,1	NA,inf	NA,inf	NA,0.619838	0.000237597	0.00047577
2	chr9:96235528:C:T	96235528	T,T	C,C	1,1	-inf,inf	inf,inf	1.42705,0.575625	0.000237519	0.000475789
2	chr9:96607902:A:G	96607902	NA,G	NA,A	NA,1	NA,inf	NA,inf	NA,0.541741	0.000237375	0.000475441
2	chr9:96103433:G:A	96103433	NA,A	NA,G	NA,1	NA,-inf	NA,inf	NA,0.588208	0.0002373	0.000475265
2	chr9:96438802:C:T	96438802	NA,T	NA,C	NA,1	NA,-inf	NA,inf	NA,0.55008	0.000237277	0.000475192
2	chr9:96887257:A:C	96887257	NA,C	NA,A	NA,1	NA,inf	NA,inf	NA,0.587787	0.000236858	0.000474211
2	chr9:96438639:C:A	96438639	NA,A	NA,C	NA,1	NA,-inf	NA,inf	NA,0.54828	0.000236649	0.000473934
2	chr9:96269567:C:T	96269567	NA,T	NA,C	NA,1	NA,-inf	NA,inf	NA,0.558626	0.000236627	0.000473771
2	chr9:96630319:A:G	96630319	NA,G	NA,A	NA,1	NA,inf	NA,inf	NA,0.565454	0.000236546	0.000473499
2	chr9:96713280:C:T	96713280	NA,T	NA,C	NA,1	NA,-inf	NA,inf	NA,0.542858	0.000236382	0.000473892
2	chr9:96310956:C:T	96310956	T,T	C,C	1,1	inf,inf	inf,inf	1.35252,1.09004	0.000236133	0.000472102
2	chr9:96113118:A:G	96113118	NA,G	NA,A	NA,1	NA,inf	NA,inf	NA,0.593021	0.000236126	0.000472767
2	chr9:95828646:A:G	95828646	NA,G	NA,A	NA,1	NA,inf	NA,inf	NA,0.576557	0.000236022	0.0004727
2	chr9:96087690:C:T	96087690	NA,T	NA,C	NA,1	NA,inf	NA,inf	NA,0.576391	0.000235573	0.000471731
2	chr9:96610973:C:T	96610973	NA,T	NA,C	NA,1	NA,inf	NA,inf	NA,0.562122	0.000235361	0.000471124
2	chr9:96436975:C:G	96436975	NA,G	NA,C	NA,1	NA,inf	NA,inf	NA,0.614159	0.000235272	0.00047084
2	chr9:96494546:CT:C	96494546	C,C	CT,CT	1,1	inf,inf	inf,inf	2.67581,1.27176	0.000235093	0.000465957
2	chr9:96493773:TATGATC:T	96493773	NA,T	NA,TATGATC	NA,1	NA,-inf	NA,inf	NA,0.547672	0.000235093	0.000470666
2	chr9:96572154:C:A	96572154	NA,A	NA,C	NA,1	NA,inf	NA,inf	NA,0.615826	0.000235075	0.000470446
2	chr9:96663878:TG:T	96663878	NA,T	NA,TG	NA,1	NA,inf	NA,inf	NA,0.53691	0.000234924	0.000470402
2	chr9:96408619:G:A	96408619	A,A	G,G	1,1	inf,inf	inf,inf	2.98425,0.932854	0.000234711	0.000465816
2	chr9:96301519:T:C	96301519	NA,C	NA,T	NA,1	NA,inf	NA,inf	NA,0.574465	0.00023459	0.00046971
2	chr9:96193594:A:C	96193594	C,C	A,A	1,1	inf,-inf	inf,inf	1.68915,0.405807	0.000234568	0.000469966
2	chr9:96066781:A:G	96066781	NA,G	NA,A	NA,1	NA,inf	NA,inf	NA,0.534548	0.000234167	0.000469091
2	chr9:95906180:A:T	95906180	NA,T	NA,A	NA,1	NA,-inf	NA,inf	NA,0.574416	0.000234158	0.000469
2	chr9:96420387:A:G	96420387	NA,G	NA,A	NA,1	NA,-inf	NA,inf	NA,0.503585	0.000234153	0.00046957
2	chr9:95908558:A:T	95908558	NA,T	NA,A	NA,1	NA,inf	NA,inf	NA,0.576493	0.000233185	0.000466955
2	chr9:95987647:G:A	95987647	NA,A	NA,G	NA,1	NA,-inf	NA,inf	NA,0.586006	0.000232964	0.000466603
2	chr9:95899891:C:T	95899891	NA,T	NA,C	NA,1	NA,-inf	NA,inf	NA,0.569406	0.000232571	0.000465825
2	chr9:95892597:A:T	95892597	NA,T	NA,A	NA,1	NA,-inf	NA,inf	NA,0.569217	0.000232508	0.000465699
2	chr9:96517037:T:C	96517037	NA,C	NA,T	NA,1	NA,-inf	NA,inf	NA,0.54116	0.000232342	0.000465151
2	chr9:96278832:A:T	96278832	NA,T	NA,A	NA,1	NA,-inf	NA,inf	NA,0.648966	0.000231839	0.000464245
2	chr9:96919903:G:T	96919903	NA,T	NA,G	NA,1	NA,-inf	NA,inf	NA,0.544382	0.000231277	0.00046329
2	chr9:96821997:T:G	96821997	G,NA	T,NA	1,NA	-inf,NA	inf,NA	1.97639,NA	0.000231239	0.000463064
2	chr9:96054749:C:T	96054749	NA,T	NA,C	NA,1	NA,inf	NA,inf	NA,0.541669	0.000231155	0.000463033
2	chr9:96094061:T:C	96094061	NA,C	NA,T	NA,1	NA,-inf	NA,inf	NA,0.58305	0.000231121	0.000463117
2	chr9:96614706:T:C	96614706	NA,C	NA,T	NA,1	NA,inf	NA,inf	NA,0.523495	0.000231113	0.000462901
2	chr9:96259846:C:T	96259846	NA,T	NA,C	NA,1	NA,inf	NA,inf	NA,0.544383	0.000230873	0.000462413
2	chr9:96309961:T:C	96309961	C,C	T,T	1,1	inf,inf	inf,inf	1.38673,1.04551	0.000230839	0.000461531
2	chr9:96823498:ACTGT:A	96823498	NA,A	NA,ACTGT	NA,1	NA,inf	NA,inf	NA,0.570179	0.000230766	0.000462014
2	chr9:95958426:G:C	95958426	NA,C	NA,G	NA,1	NA,-inf	NA,inf	NA,0.563152	0.000230516	0.000461709
2	chr9:96061970:G:A	96061970	NA,A	NA,G	NA,1	NA,inf	NA,inf	NA,0.556194	0.000230466	0.000461373
2	chr9:96219106:G:A	96219106	NA,A	NA,G	NA,1	NA,-inf	NA,inf	NA,0.539508	0.000230367	0.000461508
2	chr9:96249398:T:G	96249398	G,NA	T,NA	1,NA	-inf,NA	inf,NA	1.26591,NA	0.000230206	0.000461035
2	chr9:96505517:C:T	96505517	NA,T	NA,C	NA,1	NA,inf	NA,inf	NA,0.603681	0.000230135	0.000460562
2	chr9:96842005:A:C	96842005	NA,C	NA,A	NA,1	NA,-inf	NA,inf	NA,0.541358	0.000229753	0.000460001
2	chr9:96089261:A:T	96089261	NA,T	NA,A	NA,1	NA,inf	NA,inf	NA,0.558581	0.000229674	0.000459922
2	chr9:96130184:A:G	96130184	NA,G	NA,A	NA,1	NA,inf	NA,inf	NA,0.541874	0.000229637	0.000459894
2	chr9:96607198:A:G	96607198	NA,G	NA,A	NA,1	NA,inf	NA,inf	NA,0.544016	0.00022929	0.000458978
2	chr9:96268214:G:A	96268214	NA,A	NA,G	NA,1	NA,-inf	NA,inf	NA,0.535952	0.000228982	0.000458472
2	chr9:96219346:C:G	96219346	G,G	C,C	1,1	-inf,inf	inf,inf	1.37199,0.606603	0.000228823	0.000458433
2	chr9:96061950:T:C	96061950	NA,C	NA,T	NA,1	NA,inf	NA,inf	NA,0.549699	0.000228356	0.00045715
2	chr9:96102488:A:G	96102488	NA,G	NA,A	NA,1	NA,inf	NA,inf	NA,0.564778	0.000228151	0.000456827
2	chr9:96029055:A:G	96029055	NA,G	NA,A	NA,1	NA,inf	NA,inf	NA,0.537111	0.000227825	0.00045631
2	chr9:95919013:C:T	95919013	NA,T	NA,C	NA,1	NA,inf	NA,inf	NA,0.551119	0.000227806	0.000456245
2	chr9:96505442:A:G	96505442	NA,G	NA,A	NA,1	NA,-inf	NA,inf	NA,0.526403	0.000227685	0.00045585
2	chr9:96027996:G:A	96027996	NA,A	NA,G	NA,1	NA,inf	NA,inf	NA,0.556191	0.000227424	0.000455423
2	chr9:96896360:A:C	96896360	NA,C	NA,A	NA,1	NA,-inf	NA,inf	NA,0.529316	0.000227292	0.000455303
2	chr9:96309911:C:G	96309911	G,G	C,C	1,1	inf,inf	inf,inf	1.3906,1.03337	0.000227283	0.000454427
2	chr9:96051294:T:C	96051294	NA,C	NA,T	NA,1	NA,inf	NA,inf	NA,0.533254	0.000226659	0.000454009
2	chr9:95983860:G:A	95983860	NA,A	NA,G	NA,1	NA,-inf	NA,inf	NA,0.564618	0.000226322	0.000453305
2	chr9:96086883:C:T	96086883	NA,T	NA,C	NA,1	NA,-inf	NA,inf	NA,0.568122	0.00022629	0.000453433
2	chr9:96848568:A:C	96848568	C,NA	A,NA	1,NA	inf,NA	inf,NA	0.618351,NA	0.000226206	0.000453263
2	chr9:96925200:T:C	96925200	NA,C	NA,T	NA,1	NA,-inf	NA,inf	NA,0.537416	0.000226177	0.000453083
2	chr9:95933169:T:C	95933169	NA,C	NA,T	NA,1	NA,inf	NA,inf	NA,0.556204	0.000226058	0.000452686
2	chr9:96014476:G:T	96014476	NA,T	NA,G	NA,1	NA,inf	NA,inf	NA,0.554435	0.000225917	0.000452408
2	chr9:95936189:GAGA:G	95936189	NA,G	NA,GAGA	NA,1	NA,inf	NA,inf	NA,0.53108	0.000225875	0.000452466
2	chr9:95997815:GAGTTA:G	95997815	G,G	GAGTTA,GAGTTA	1,1	-inf,-inf	inf,inf	0.0612486,1.65053	0.000225624	0.000451816
2	chr9:96422479:AATT:A	96422479	NA,A	NA,AATT	NA,1	NA,-inf	NA,inf	NA,0.478785	0.000225564	0.000452332
2	chr9:96821493:T:C	96821493	NA,C	NA,T	NA,1	NA,inf	NA,inf	NA,0.554081	0.000225548	0.00045157
2	chr9:96087331:C:T	96087331	NA,T	NA,C	NA,1	NA,inf	NA,inf	NA,0.54516	0.000225355	0.000451275
2	chr9:96087272:C:T	96087272	NA,T	NA,C	NA,1	NA,inf	NA,inf	NA,0.544755	0.000225227	0.000451019
2	chr9:96901502:C:A	96901502	NA,A	NA,C	NA,1	NA,-inf	NA,inf	NA,0.522833	0.000225187	0.000451086
2	chr9:96313104:A:G	96313104	G,G	A,A	1,1	inf,inf	inf,inf	1.35612,1.05735	0.000225024	0.0004499
2	chr9:96777802:G:A	96777802	NA,A	NA,G	NA,1	NA,inf	NA,inf	NA,0.547624	0.000224366	0.000449217
2	chr9:96559581:A:G	96559581	NA,G	NA,A	NA,1	NA,inf	NA,inf	NA,0.549946	0.000224239	0.00044884
2	chr9:96088320:C:T	96088320	NA,T	NA,C	NA,1	NA,inf	NA,inf	NA,0.541525	0.000224212	0.000448987
2	chr9:95867603:T:G	95867603	NA,G	NA,T	NA,1	NA,-inf	NA,inf	NA,0.559747	0.000224211	0.000449066
2	chr9:96145860:A:G	96145860	NA,G	NA,A	NA,1	NA,-inf	NA,inf	NA,0.526265	0.000224156	0.000448962
2	chr9:96686840:C:T	96686840	NA,T	NA,C	NA,1	NA,-inf	NA,inf	NA,0.504573	0.000223701	0.000448454
2	chr9:96089061:A:G	96089061	NA,G	NA,A	NA,1	NA,-inf	NA,inf	NA,0.559455	0.000223613	0.000448069
2	chr9:96422610:A:G	96422610	NA,G	NA,A	NA,1	NA,-inf	NA,inf	NA,0.503563	0.000223488	0.000447436
2	chr9:96739274:G:A	96739274	NA,A	NA,G	NA,1	NA,inf	NA,inf	NA,0.581269	0.000223314	0.000446735
2	chr9:96189539:G:A	96189539	A,NA	G,NA	1,NA	inf,NA	inf,NA	1.09169,NA	0.000223302	0.000447235
2	chr9:95961189:G:C	95961189	NA,C	NA,G	NA,1	NA,inf	NA,inf	NA,0.535807	0.000223225	0.000447084
2	chr9:96310870:A:G	96310870	G,G	A,A	1,1	inf,inf	inf,inf	1.36737,1.04455	0.000223152	0.000446165
2	chr9:96145411:C:T	96145411	NA,T	NA,C	NA,1	NA,-inf	NA,inf	NA,0.557123	0.000223083	0.000446917
2	chr9:96305614:C:T	96305614	T,T	C,C	1,1	inf,inf	inf,inf	1.46454,0.956126	0.000223055	0.000445989
2	chr9:95935973:A:G	95935973	NA,G	NA,A	NA,1	NA,inf	NA,inf	NA,0.546506	0.000223054	0.000446675
2	chr9:96373241:C:T	96373241	T,T	C,C	1,1	inf,-inf	inf,inf	2.88084,0.847086	0.000223037	0.000445122
2	chr9:95931839:C:T	95931839	NA,T	NA,C	NA,1	NA,-inf	NA,inf	NA,0.552277	0.000221911	0.000444459
2	chr9:96138133:C:T	96138133	NA,T	NA,C	NA,1	NA,inf	NA,inf	NA,0.540074	0.00022185	0.000444318
2	chr9:96872717:G:A	96872717	NA,A	NA,G	NA,1	NA,inf	NA,inf	NA,0.541448	0.000221842	0.000444161
2	chr9:96652994:A:G	96652994	NA,G	NA,A	NA,1	NA,inf	NA,inf	NA,0.574961	0.000221817	0.000443928
2	chr9:95927765:T:C	95927765	NA,C	NA,T	NA,1	NA,inf	NA,inf	NA,0.528716	0.000221749	0.000444133
2	chr9:96042810:G:A	96042810	NA,A	NA,G	NA,1	NA,inf	NA,inf	NA,0.512512	0.000221599	0.000443866
2	chr9:96590566:A:G	96590566	NA,G	NA,A	NA,1	NA,-inf	NA,inf	NA,0.608016	0.000221509	0.000443374
2	chr9:95890638:A:G	95890638	NA,G	NA,A	NA,1	NA,inf	NA,inf	NA,0.539175	0.000221347	0.000443257
2	chr9:95919480:C:T	95919480	NA,T	NA,C	NA,1	NA,inf	NA,inf	NA,0.538191	0.000221001	0.000442564
2	chr9:96367370:A:G	96367370	G,NA	A,NA	1,NA	inf,NA	inf,NA	1.26222,NA	0.000220998	0.000442751
2	chr9:96892599:T:C	96892599	C,NA	T,NA	1,NA	inf,NA	inf,NA	0.608553,NA	0.000220916	0.00044266
2	chr9:96816818:G:A	96816818	A,NA	G,NA	1,NA	inf,NA	inf,NA	0.606401,NA	0.000220699	0.000442228
2	chr9:96665892:T:C	96665892	C,C	T,T	1,1	inf,inf	inf,inf	0.750795,1.31308	0.00022068	0.000440179
2	chr9:96341150:G:A	96341150	NA,A	NA,G	NA,1	NA,-inf	NA,inf	NA,0.509438	0.000220478	0.000441359
2	chr9:96866103:C:T	96866103	NA,T	NA,C	NA,1	NA,inf	NA,inf	NA,0.531546	0.000220434	0.000441296
2	chr9:96288048:C:T	96288048	NA,T	NA,C	NA,1	NA,inf	NA,inf	NA,0.529929	0.000220379	0.00044129
2	chr9:96375533:A:T	96375533	T,T	A,A	1,1	-inf,-inf	inf,inf	5.64587,1.0287	0.000220316	0.000496112
2	chr9:96873493:A:T	96873493	NA,T	NA,A	NA,1	NA,inf	NA,inf	NA,0.536206	0.000220219	0.000440913
2	chr9:96903022:TA:T	96903022	NA,T	NA,TA	NA,1	NA,-inf	NA,inf	NA,0.540197	0.000219888	0.000440302
2	chr9:96610187:T:C	96610187	NA,C	NA,T	NA,1	NA,inf	NA,inf	NA,0.523797	0.000219803	0.000440035
2	chr9:96100288:C:G	96100288	NA,G	NA,C	NA,1	NA,inf	NA,inf	NA,0.509882	0.000219451	0.000439558
2	chr9:96226254:C:T	96226254	T,NA	C,NA	1,NA	-inf,NA	inf,NA	0.771522,NA	0.000219273	0.000439154
2	chr9:96844395:G:A	96844395	NA,A	NA,G	NA,1	NA,inf	NA,inf	NA,0.526843	0.000219056	0.000438539
2	chr9:96624801:A:G	96624801	NA,G	NA,A	NA,1	NA,inf	NA,inf	NA,0.511835	0.000218996	0.000438389
2	chr9:96437076:A:G	96437076	NA,G	NA,A	NA,1	NA,-inf	NA,inf	NA,0.493576	0.000218606	0.000437809
2	chr9:96247890:G:A	96247890	A,A	G,G	1,1	-inf,inf	inf,inf	1.89506,0.00672602	0.00021849	0.00043749
2	chr9:96415854:G:A	96415854	A,NA	G,NA	1,NA	inf,NA	inf,NA	0.106139,NA	0.000218356	0.000437483
2	chr9:95864148:G:A	95864148	NA,A	NA,G	NA,1	NA,inf	NA,inf	NA,0.519668	0.000218283	0.000437189
2	chr9:96287210:T:C	96287210	NA,C	NA,T	NA,1	NA,inf	NA,inf	NA,0.522621	0.000217945	0.000436413
2	chr9:96294153:G:A	96294153	NA,A	NA,G	NA,1	NA,inf	NA,inf	NA,0.522235	0.000217772	0.000436067
2	chr9:95954462:G:A	95954462	NA,A	NA,G	NA,1	NA,inf	NA,inf	NA,0.528907	0.000217708	0.000435972
2	chr9:96356752:G:A	96356752	NA,A	NA,G	NA,1	NA,-inf	NA,inf	NA,0.500706	0.000217694	0.000435794
2	chr9:96460260:A:G	96460260	NA,G	NA,A	NA,1	NA,-inf	NA,inf	NA,0.494009	0.000217624	0.000435695
2	chr9:96286544:GCCAT:G	96286544	NA,G	NA,GCCAT	NA,1	NA,inf	NA,inf	NA,0.52079	0.000217341	0.000435204
2	chr9:96576493:G:A	96576493	NA,A	NA,G	NA,1	NA,inf	NA,inf	NA,0.655482	0.000217209	0.000434127
2	chr9:96534337:C:T	96534337	T,NA	C,NA	1,NA	-inf,NA	inf,NA	2.90008,NA	0.000217144	0.000435001
2	chr9:96606067:C:T	96606067	NA,T	NA,C	NA,1	NA,-inf	NA,inf	NA,0.476103	0.000217092	0.000434749
2	chr9:96826314:C:G	96826314	G,NA	C,NA	1,NA	inf,NA	inf,NA	0.598653,NA	0.00021708	0.000434974
2	chr9:96567599:C:A	96567599	NA,A	NA,C	NA,1	NA,inf	NA,inf	NA,0.654666	0.000217071	0.000433853
2	chr9:96211045:T:C	96211045	NA,C	NA,T	NA,1	NA,inf	NA,inf	NA,0.496107	0.000216961	0.000434652
2	chr9:96382631:G:A	96382631	A,A	G,G	1,1	inf,inf	inf,inf	2.69242,1.63287	0.000216961	0.000430194
2	chr9:96239213:C:T	96239213	T,T	C,C	1,1	-inf,inf	inf,inf	1.62958,0.184556	0.000216941	0.000434609
2	chr9:96597244:G:A	96597244	NA,A	NA,G	NA,1	NA,inf	NA,inf	NA,0.52414	0.000216772	0.000433933
2	chr9:96436734:T:C	96436734	NA,C	NA,T	NA,1	NA,-inf	NA,inf	NA,0.487568	0.000216659	0.000433911
2	chr9:96288613:A:C	96288613	NA,C	NA,A	NA,1	NA,inf	NA,inf	NA,0.518083	0.000216526	0.000433573
2	chr9:96660725:G:A	96660725	A,NA	G,NA	1,NA	inf,NA	inf,NA	1.19826,NA	0.000216449	0.000433395
2	chr9:95845707:G:T	95845707	T,T	G,G	1,1	inf,inf	inf,inf	0.392704,1.41093	0.000216415	0.000433497
2	chr9:95950117:G:A	95950117	NA,A	NA,G	NA,1	NA,inf	NA,inf	NA,0.500135	0.000216244	0.000433172
2	chr9:96460042:A:T	96460042	NA,T	NA,A	NA,1	NA,-inf	NA,inf	NA,0.489516	0.000216225	0.000432895
2	chr9:96840453:C:A	96840453	NA,A	NA,C	NA,1	NA,inf	NA,inf	NA,0.539429	0.000215958	0.000432375
2	chr9:96122601:G:T	96122601	T,T	G,G	1,1	inf,inf	inf,inf	0.434591,1.36629	0.000215837	0.000432365
2	chr9:96555557:G:C	96555557	NA,C	NA,G	NA,1	NA,inf	NA,inf	NA,0.553211	0.000215823	0.000431951
2	chr9:96119105:A:G	96119105	NA,G	NA,A	NA,1	NA,inf	NA,inf	NA,0.542831	0.00021572	0.000432093
2	chr9:96146118:G:C	96146118	NA,C	NA,G	NA,1	NA,inf	NA,inf	NA,0.512465	0.000215508	0.000431604
2	chr9:95851473:T:A	95851473	NA,A	NA,T	NA,1	NA,inf	NA,inf	NA,0.505658	0.000215498	0.000431621
2	chr9:96624522:C:T	96624522	NA,T	NA,C	NA,1	NA,-inf	NA,inf	NA,0.469255	0.000215301	0.000431404
2	chr9:96104970:A:G	96104970	G,NA	A,NA	1,NA	-inf,NA	inf,NA	1.20667,NA	0.000215262	0.000431089
2	chr9:95890181:T:G	95890181	NA,G	NA,T	NA,1	NA,inf	NA,inf	NA,0.516584	0.000215131	0.000430808
2	chr9:96508529:A:C	96508529	NA,C	NA,A	NA,1	NA,-inf	NA,inf	NA,0.48632	0.00021475	0.00042995
2	chr9:96002860:TTTTTCAG:T	96002860	NA,T	NA,TTTTTCAG	NA,1	NA,inf	NA,inf	NA,0.501323	0.000214737	0.00043011
2	chr9:95885660:G:C	95885660	NA,C	NA,G	NA,1	NA,inf	NA,inf	NA,0.495264	0.000214645	0.000429968
2	chr9:96069642:C:T	96069642	NA,T	NA,C	NA,1	NA,-inf	NA,inf	NA,0.503771	0.000214445	0.000429594
2	chr9:96117213:T:TG	96117213	NA,TG	NA,T	NA,1	NA,inf	NA,inf	NA,0.538302	0.000214344	0.000429343
2	chr9:96029878:A:G	96029878	NA,G	NA,A	NA,1	NA,inf	NA,inf	NA,0.51489	0.000214199	0.000428932
2	chr9:96425644:G:A	96425644	A,NA	G,NA	1,NA	-inf,NA	inf,NA	1.96236,NA	0.000214098	0.000428762
2	chr9:96532611:T:C	96532611	NA,C	NA,T	NA,1	NA,-inf	NA,inf	NA,0.580854	0.00021361	0.000427575
2	chr9:96560067:A:G	96560067	NA,G	NA,A	NA,1	NA,inf	NA,inf	NA,0.544822	0.000213542	0.000427394
2	chr9:96038514:C:T	96038514	T,T	C,C	1,1	-inf,inf	inf,inf	0.897726,1.08099	0.000213335	0.000427434
2	chr9:96307058:A:G	96307058	G,G	A,A	1,1	inf,inf	inf,inf	1.15215,1.25535	0.000212907	0.000425651
2	chr9:96576229:G:A	96576229	NA,A	NA,G	NA,1	NA,inf	NA,inf	NA,0.637922	0.00021253	0.000424798
2	chr9:96046817:A:C	96046817	NA,C	NA,A	NA,1	NA,inf	NA,inf	NA,0.499428	0.00021248	0.000425545
2	chr9:96096075:A:T	96096075	NA,T	NA,A	NA,1	NA,inf	NA,inf	NA,0.527694	0.000212468	0.000425593
2	chr9:96020631:G:A	96020631	NA,A	NA,G	NA,1	NA,inf	NA,inf	NA,0.49293	0.000212453	0.000425533
2	chr9:96632674:A:G	96632674	NA,G	NA,A	NA,1	NA,-inf	NA,inf	NA,0.57519	0.000212383	0.000425124
2	chr9:96466322:ATG:A	96466322	NA,A	NA,ATG	NA,1	NA,-inf	NA,inf	NA,0.47665	0.000212368	0.000425178
2	chr9:95931245:C:T	95931245	NA,T	NA,C	NA,1	NA,inf	NA,inf	NA,0.504327	0.000212283	0.000425132
2	chr9:96845411:T:C	96845411	NA,C	NA,T	NA,1	NA,inf	NA,inf	NA,0.507867	0.000211926	0.000424316
2	chr9:96091182:T:C	96091182	NA,C	NA,T	NA,1	NA,-inf	NA,inf	NA,0.519076	0.000211803	0.000424401
2	chr9:96847414:C:A	96847414	NA,A	NA,C	NA,1	NA,inf	NA,inf	NA,0.493859	0.000211698	0.000423854
2	chr9:96122101:T:C	96122101	NA,C	NA,T	NA,1	NA,inf	NA,inf	NA,0.528588	0.00021169	0.000424023
2	chr9:95839208:G:A	95839208	NA,A	NA,G	NA,1	NA,inf	NA,inf	NA,0.49696	0.000211602	0.000423811
2	chr9:96463985:T:G	96463985	NA,G	NA,T	NA,1	NA,-inf	NA,inf	NA,0.473376	0.000211408	0.000423257
2	chr9:96442601:C:T	96442601	NA,T	NA,C	NA,1	NA,-inf	NA,inf	NA,0.473157	0.000211394	0.00042323
2	chr9:96647703:T:G	96647703	NA,G	NA,T	NA,1	NA,-inf	NA,inf	NA,0.492701	0.000211317	0.000423044
2	chr9:96477931:A:G	96477931	NA,G	NA,A	NA,1	NA,-inf	NA,inf	NA,0.473064	0.000211314	0.000423069
2	chr9:96149960:G:C	96149960	NA,C	NA,G	NA,1	NA,inf	NA,inf	NA,0.526233	0.000211257	0.00042313
2	chr9:96884125:C:T	96884125	T,NA	C,NA	1,NA	inf,NA	inf,NA	0.584077,NA	0.000211186	0.000423164
2	chr9:96277798:C:A	96277798	NA,A	NA,C	NA,1	NA,inf	NA,inf	NA,0.499733	0.000211107	0.000422725
2	chr9:95917850:G:A	95917850	NA,A	NA,G	NA,1	NA,inf	NA,inf	NA,0.495237	0.000211076	0.000422755
2	chr9:95953343:G:A	95953343	NA,A	NA,G	NA,1	NA,inf	NA,inf	NA,0.478741	0.000210899	0.000422441
2	chr9:96120703:T:C	96120703	NA,C	NA,T	NA,1	NA,inf	NA,inf	NA,0.526077	0.000210858	0.000422357
2	chr9:95905759:AAC:A	95905759	NA,A	NA,AAC	NA,1	NA,inf	NA,inf	NA,0.49401	0.000210722	0.000422047
2	chr9:95905792:C:A	95905792	NA,A	NA,C	NA,1	NA,inf	NA,inf	NA,0.493133	0.000210473	0.000421548
2	chr9:96883891:A:G	96883891	G,NA	A,NA	1,NA	inf,NA	inf,NA	0.583108,NA	0.000210468	0.000421725
2	chr9:96865257:C:T	96865257	NA,T	NA,C	NA,1	NA,-inf	NA,inf	NA,0.473791	0.000210221	0.000421108
2	chr9:96210769:C:T	96210769	NA,T	NA,C	NA,1	NA,inf	NA,inf	NA,0.490827	0.000209946	0.000420538
2	chr9:96825732:G:T	96825732	T,NA	G,NA	1,NA	-inf,NA	inf,NA	1.73053,NA	0.000209683	0.000419907
2	chr9:96847904:T:C	96847904	NA,C	NA,T	NA,1	NA,inf	NA,inf	NA,0.499641	0.000209569	0.0004196
2	chr9:96857428:C:T	96857428	NA,T	NA,C	NA,1	NA,inf	NA,inf	NA,0.516326	0.000209501	0.000419456
2	chr9:96348372:G:A	96348372	NA,A	NA,G	NA,1	NA,-inf	NA,inf	NA,0.473262	0.000209498	0.000419398
2	chr9:96826025:T:C	96826025	C,NA	T,NA	1,NA	inf,NA	inf,NA	0.580027,NA	0.000209052	0.000418886
2	chr9:95927171:T:C	95927171	NA,C	NA,T	NA,1	NA,inf	NA,inf	NA,0.484744	0.000208719	0.000418041
2	chr9:96076717:G:A	96076717	NA,A	NA,G	NA,1	NA,inf	NA,inf	NA,0.472384	0.000208357	0.000417295
2	chr9:96479565:A:G	96479565	NA,G	NA,A	NA,1	NA,-inf	NA,inf	NA,0.462288	0.000208198	0.000416836
2	chr9:96572400:G:A	96572400	NA,A	NA,G	NA,1	NA,inf	NA,inf	NA,0.62084	0.000208112	0.000415989
2	chr9:96572061:G:A	96572061	NA,A	NA,G	NA,1	NA,inf	NA,inf	NA,0.62084	0.000208112	0.000415989
2	chr9:96421742:C:T	96421742	NA,T	NA,C	NA,1	NA,-inf	NA,inf	NA,0.477021	0.000207809	0.000416
2	chr9:96570629:A:T	96570629	NA,T	NA,A	NA,1	NA,inf	NA,inf	NA,0.619367	0.000207739	0.000415245
2	chr9:95932341:G:A	95932341	NA,A	NA,G	NA,1	NA,inf	NA,inf	NA,0.488091	0.000207675	0.000415907
2	chr9:95987189:C:T	95987189	T,NA	C,NA	1,NA	inf,NA	inf,NA	1.09224,NA	0.000207647	0.000416027
2	chr9:96615759:A:G	96615759	NA,G	NA,A	NA,1	NA,inf	NA,inf	NA,0.612404	0.000207479	0.000414763
2	chr9:95961602:G:A	95961602	NA,A	NA,G	NA,1	NA,inf	NA,inf	NA,0.480259	0.000207377	0.000415351
2	chr9:96151400:G:A	96151400	NA,A	NA,G	NA,1	NA,inf	NA,inf	NA,0.47384	0.0002069	0.000414421
2	chr9:96887369:C:A	96887369	NA,A	NA,C	NA,1	NA,-inf	NA,inf	NA,0.459742	0.000206825	0.000414295
2	chr9:96305561:C:T	96305561	T,T	C,C	1,1	inf,inf	inf,inf	1.37615,0.939039	0.000206811	0.000413727
2	chr9:96154875:A:G	96154875	G,G	A,A	1,1	inf,-inf	inf,inf	0.167185,1.60563	0.000206762	0.000413864
2	chr9:96576404:G:T	96576404	NA,T	NA,G	NA,1	NA,inf	NA,inf	NA,0.615448	0.000206749	0.000413273
2	chr9:96411758:T:C	96411758	NA,C	NA,T	NA,1	NA,inf	NA,inf	NA,0.525094	0.000206484	0.000413243
2	chr9:96001547:T:C	96001547	NA,C	NA,T	NA,1	NA,inf	NA,inf	NA,0.466923	0.000206475	0.000413601
2	chr9:96430917:T:A	96430917	NA,A	NA,T	NA,1	NA,-inf	NA,inf	NA,0.452633	0.000206372	0.000413313
2	chr9:96110603:T:C	96110603	NA,C	NA,T	NA,1	NA,inf	NA,inf	NA,0.509848	0.000206182	0.00041299
2	chr9:95925743:T:G	95925743	NA,G	NA,T	NA,1	NA,inf	NA,inf	NA,0.481763	0.000205921	0.000412395
2	chr9:96198854:C:T	96198854	NA,T	NA,C	NA,1	NA,-inf	NA,inf	NA,0.460446	0.000205907	0.000412486
2	chr9:96570739:T:C	96570739	NA,C	NA,T	NA,1	NA,inf	NA,inf	NA,0.610834	0.000205619	0.000411019
2	chr9:96752564:T:C	96752564	NA,C	NA,T	NA,1	NA,inf	NA,inf	NA,0.493263	0.000205569	0.000411601
2	chr9:96492158:A:G	96492158	G,G	A,A	1,1	inf,inf	inf,inf	2.71265,1.13944	0.000205436	0.000407301
2	chr9:96124033:A:G	96124033	NA,G	NA,A	NA,1	NA,inf	NA,inf	NA,0.505754	0.000205431	0.000411486
2	chr9:96753002:A:G	96753002	NA,G	NA,A	NA,1	NA,inf	NA,inf	NA,0.492392	0.000205328	0.000411119
2	chr9:96888811:T:A	96888811	A,NA	T,NA	1,NA	inf,NA	inf,NA	0.571442,NA	0.000205271	0.000411311
2	chr9:96766469:C:T	96766469	NA,T	NA,C	NA,1	NA,-inf	NA,inf	NA,0.455004	0.000205236	0.00041115
2	chr9:96820353:T:C	96820353	NA,C	NA,T	NA,1	NA,inf	NA,inf	NA,0.508656	0.000205198	0.000410774
2	chr9:96342793:A:G	96342793	NA,G	NA,A	NA,1	NA,-inf	NA,inf	NA,0.429131	0.000205135	0.0004109
2	chr9:96570316:C:A	96570316	NA,A	NA,C	NA,1	NA,inf	NA,inf	NA,0.60882	0.000205094	0.000409971
2	chr9:95839465:C:T	95839465	NA,T	NA,C	NA,1	NA,inf	NA,inf	NA,0.473648	0.000205016	0.00041062
2	chr9:96180420:C:T	96180420	NA,T	NA,C	NA,1	NA,inf	NA,inf	NA,0.469324	0.000204827	0.000410247
2	chr9:96435528:T:G	96435528	NA,G	NA,T	NA,1	NA,-inf	NA,inf	NA,0.446876	0.000204744	0.000410053
2	chr9:96083370:G:A	96083370	NA,A	NA,G	NA,1	NA,inf	NA,inf	NA,0.472364	0.00020472	0.000410002
2	chr9:95981935:A:G	95981935	NA,G	NA,A	NA,1	NA,-inf	NA,inf	NA,0.459339	0.00020456	0.000409752
2	chr9:96280506:G:T	96280506	NA,T	NA,G	NA,1	NA,inf	NA,inf	NA,0.476142	0.00020453	0.00040956
2	chr9:96066088:GAA:G	96066088	NA,G	NA,GAA	NA,1	NA,inf	NA,inf	NA,0.456126	0.000204495	0.000409592
2	chr9:96858236:A:G	96858236	G,NA	A,NA	1,NA	inf,NA	inf,NA	0.568829,NA	0.000204491	0.000409747
2	chr9:96751828:A:C	96751828	NA,C	NA,A	NA,1	NA,inf	NA,inf	NA,0.48931	0.00020449	0.000409441
2	chr9:96591851:T:C	96591851	NA,C	NA,T	NA,1	NA,-inf	NA,inf	NA,0.546337	0.000204339	0.000409032
2	chr9:96767309:T:C	96767309	NA,C	NA,T	NA,1	NA,-inf	NA,inf	NA,0.451761	0.000204321	0.000409317
2	chr9:96497570:G:A	96497570	NA,A	NA,G	NA,1	NA,inf	NA,inf	NA,0.511156	0.000204304	0.000408977
2	chr9:96750934:A:T	96750934	NA,T	NA,A	NA,1	NA,inf	NA,inf	NA,0.488209	0.000204186	0.000408833
2	chr9:96199061:G:A	96199061	NA,A	NA,G	NA,1	NA,-inf	NA,inf	NA,0.453935	0.000204129	0.000408923
2	chr9:96344112:CT:C	96344112	NA,C	NA,CT	NA,1	NA,-inf	NA,inf	NA,0.433041	0.000204083	0.000408739
2	chr9:96066798:C:T	96066798	NA,T	NA,C	NA,1	NA,inf	NA,inf	NA,0.46193	0.000204078	0.000408681
2	chr9:96199143:C:T	96199143	NA,T	NA,C	NA,1	NA,-inf	NA,inf	NA,0.453365	0.000203971	0.000408608
2	chr9:96350793:CAAGT:C	96350793	NA,C	NA,CAAGT	NA,1	NA,-inf	NA,inf	NA,0.42459	0.000203821	0.000408267
2	chr9:96750976:A:G	96750976	NA,G	NA,A	NA,1	NA,inf	NA,inf	NA,0.486648	0.000203768	0.000407997
2	chr9:96124862:A:G	96124862	NA,G	NA,A	NA,1	NA,inf	NA,inf	NA,0.498923	0.000203609	0.000407837
2	chr9:96751543:C:T	96751543	NA,T	NA,C	NA,1	NA,inf	NA,inf	NA,0.485674	0.000203515	0.000407491
2	chr9:96116150:A:G	96116150	NA,G	NA,A	NA,1	NA,inf	NA,inf	NA,0.498908	0.000203478	0.000407581
2	chr9:96875378:T:A	96875378	A,NA	T,NA	1,NA	inf,NA	inf,NA	0.567208,NA	0.000203438	0.000407636
2	chr9:96919211:T:C	96919211	NA,C	NA,T	NA,1	NA,inf	NA,inf	NA,0.44432	0.000203223	0.000407078
2	chr9:96326505:G:GA	96326505	GA,GA	G,G	1,1	-inf,-inf	inf,inf	5.5409,1.0886	0.000203095	0.000446791
2	chr9:96845948:A:C	96845948	NA,C	NA,A	NA,1	NA,inf	NA,inf	NA,0.463361	0.000203053	0.000406551
2	chr9:96917202:TGTG:T	96917202	NA,T	NA,TGTG	NA,1	NA,inf	NA,inf	NA,0.42821	0.000203043	0.000406755
2	chr9:96577143:C:T	96577143	NA,T	NA,C	NA,1	NA,inf	NA,inf	NA,0.599712	0.000202832	0.000405461
2	chr9:96754709:A:ATAAAT	96754709	NA,ATAAAT	NA,A	NA,1	NA,inf	NA,inf	NA,0.483124	0.000202831	0.000406122
2	chr9:96755473:C:T	96755473	NA,T	NA,C	NA,1	NA,inf	NA,inf	NA,0.483035	0.000202801	0.000406062
2	chr9:96431087:A:G	96431087	NA,G	NA,A	NA,1	NA,-inf	NA,inf	NA,0.43986	0.000202798	0.000406156
2	chr9:96208246:C:A	96208246	NA,A	NA,C	NA,1	NA,inf	NA,inf	NA,0.447213	0.000202646	0.000405971
2	chr9:96756224:T:C	96756224	NA,C	NA,T	NA,1	NA,inf	NA,inf	NA,0.483556	0.000202592	0.000405641
2	chr9:96433117:G:A	96433117	NA,A	NA,G	NA,1	NA,-inf	NA,inf	NA,0.439071	0.00020258	0.00040572
2	chr9:96433134:A:C	96433134	NA,C	NA,A	NA,1	NA,-inf	NA,inf	NA,0.439071	0.00020258	0.00040572
2	chr9:96430988:C:T	96430988	NA,T	NA,C	NA,1	NA,-inf	NA,inf	NA,0.439071	0.00020258	0.00040572
2	chr9:96394703:TA:T	96394703	NA,T	NA,TA	NA,1	NA,-inf	NA,inf	NA,0.43862	0.000202461	0.000405482
2	chr9:96671533:A:G	96671533	NA,G	NA,A	NA,1	NA,-inf	NA,inf	NA,0.44462	0.000202459	0.00040568
2	chr9:96435145:C:T	96435145	NA,T	NA,C	NA,1	NA,-inf	NA,inf	NA,0.438479	0.000202417	0.000405394
2	chr9:96752588:A:G	96752588	NA,G	NA,A	NA,1	NA,inf	NA,inf	NA,0.481108	0.000202309	0.000405078
2	chr9:96752245:C:A	96752245	NA,A	NA,C	NA,1	NA,inf	NA,inf	NA,0.480303	0.000202091	0.00040464
2	chr9:96165337:T:A	96165337	NA,A	NA,T	NA,1	NA,inf	NA,inf	NA,0.456872	0.000202022	0.000404597
2	chr9:96550154:T:C	96550154	NA,C	NA,T	NA,1	NA,-inf	NA,inf	NA,0.536445	0.000201954	0.000404263
2	chr9:96754358:G:A	96754358	NA,A	NA,G	NA,1	NA,inf	NA,inf	NA,0.479726	0.00020193	0.000404318
2	chr9:95882009:C:T	95882009	NA,T	NA,C	NA,1	NA,inf	NA,inf	NA,0.445788	0.000201823	0.000404269
2	chr9:96434520:T:C	96434520	NA,C	NA,T	NA,1	NA,-inf	NA,inf	NA,0.436218	0.000201801	0.000404159
2	chr9:95878333:G:C	95878333	NA,C	NA,G	NA,1	NA,inf	NA,inf	NA,0.466092	0.000201682	0.000403908
2	chr9:96600935:T:C	96600935	NA,C	NA,T	NA,1	NA,-inf	NA,inf	NA,0.422774	0.00020155	0.000403628
2	chr9:95999451:A:ATGG	95999451	NA,ATGG	NA,A	NA,1	NA,inf	NA,inf	NA,0.44852	0.00020139	0.000403413
2	chr9:96082165:C:T	96082165	NA,T	NA,C	NA,1	NA,inf	NA,inf	NA,0.448114	0.000201132	0.000402826
2	chr9:96699217:C:T	96699217	NA,T	NA,C	NA,1	NA,-inf	NA,inf	NA,0.451855	0.000200975	0.000402398
2	chr9:96646454:T:C	96646454	NA,C	NA,T	NA,1	NA,-inf	NA,inf	NA,0.490434	0.000200918	0.000402186
2	chr9:96449658:A:G	96449658	NA,G	NA,A	NA,1	NA,-inf	NA,inf	NA,0.435628	0.000200814	0.000402061
2	chr9:96116296:C:T	96116296	NA,T	NA,C	NA,1	NA,inf	NA,inf	NA,0.488629	0.000200768	0.000402151
2	chr9:96519463:C:T	96519463	NA,T	NA,C	NA,1	NA,inf	NA,inf	NA,0.439773	0.000200666	0.000401767
2	chr9:96753551:T:C	96753551	NA,C	NA,T	NA,1	NA,inf	NA,inf	NA,0.474725	0.000200623	0.000401703
2	chr9:96777256:A:G	96777256	NA,G	NA,A	NA,1	NA,-inf	NA,inf	NA,0.438002	0.000200577	0.000401817
2	chr9:96729494:A:G	96729494	NA,G	NA,A	NA,1	NA,inf	NA,inf	NA,0.483021	0.000200457	0.000401358
2	chr9:96537935:A:G	96537935	NA,G	NA,A	NA,1	NA,inf	NA,inf	NA,0.593192	0.000200351	0.000400475
2	chr9:96138922:CA:C	96138922	NA,C	NA,CA	NA,1	NA,-inf	NA,inf	NA,0.437464	0.00020032	0.000401213
2	chr9:96768706:G:T	96768706	NA,T	NA,G	NA,1	NA,-inf	NA,inf	NA,0.437069	0.00020028	0.000401221
2	chr9:96165641:A:G	96165641	NA,G	NA,A	NA,1	NA,inf	NA,inf	NA,0.45034	0.000200273	0.000401093
2	chr9:96020275:C:T	96020275	NA,T	NA,C	NA,1	NA,-inf	NA,inf	NA,0.450503	0.000200205	0.000401016
2	chr9:96112478:T:A	96112478	A,A	T,T	1,1	inf,inf	inf,inf	0.663652,1.14694	0.000200164	0.000400946
2	chr9:96758179:A:G	96758179	NA,G	NA,A	NA,1	NA,-inf	NA,inf	NA,0.436564	0.000200146	0.000400952
2	chr9:96542404:C:T	96542404	NA,T	NA,C	NA,1	NA,inf	NA,inf	NA,0.591774	0.000200015	0.000399804
2	chr9:96757485:T:G	96757485	NA,G	NA,T	NA,1	NA,-inf	NA,inf	NA,0.435894	0.000199968	0.000400595
2	chr9:96757207:A:G	96757207	NA,G	NA,A	NA,1	NA,-inf	NA,inf	NA,0.435869	0.00019995	0.000400559
2	chr9:96138301:G:A	96138301	NA,A	NA,G	NA,1	NA,-inf	NA,inf	NA,0.435892	0.000199898	0.000400367
2	chr9:96247351:C:T	96247351	NA,T	NA,C	NA,1	NA,-inf	NA,inf	NA,0.428991	0.000199738	0.00040017
2	chr9:96757007:T:G	96757007	NA,G	NA,T	NA,1	NA,inf	NA,inf	NA,0.482668	0.00019965	0.000399844
2	chr9:96165270:A:G	96165270	NA,G	NA,A	NA,1	NA,inf	NA,inf	NA,0.447423	0.000199505	0.000399557
2	chr9:96523502:G:A	96523502	NA,A	NA,G	NA,1	NA,inf	NA,inf	NA,0.589261	0.00019942	0.000398619
2	chr9:95857242:G:A	95857242	NA,A	NA,G	NA,1	NA,inf	NA,inf	NA,0.457173	0.00019934	0.00039922
2	chr9:96205767:G:A	96205767	NA,A	NA,G	NA,1	NA,-inf	NA,inf	NA,0.42089	0.000199281	0.000399236
2	chr9:96164746:C:T	96164746	NA,T	NA,C	NA,1	NA,inf	NA,inf	NA,0.445856	0.000199085	0.000398715
2	chr9:96164708:T:C	96164708	NA,C	NA,T	NA,1	NA,inf	NA,inf	NA,0.445402	0.000198966	0.000398477
2	chr9:96183440:G:C	96183440	NA,C	NA,G	NA,1	NA,inf	NA,inf	NA,0.427992	0.000198961	0.000398585
2	chr9:96273234:T:C	96273234	NA,C	NA,T	NA,1	NA,inf	NA,inf	NA,0.454899	0.00019894	0.000398374
2	chr9:96587301:G:A	96587301	NA,A	NA,G	NA,1	NA,-inf	NA,inf	NA,0.412552	0.000198751	0.000398021
2	chr9:96448984:C:A	96448984	NA,A	NA,C	NA,1	NA,inf	NA,inf	NA,0.497461	0.000198691	0.000397644
2	chr9:96438935:G:A	96438935	NA,A	NA,G	NA,1	NA,inf	NA,inf	NA,0.4858	0.000198615	0.000397534
2	chr9:96164804:G:C	96164804	NA,C	NA,G	NA,1	NA,inf	NA,inf	NA,0.443622	0.000198499	0.000397542
2	chr9:96164805:A:G	96164805	NA,G	NA,A	NA,1	NA,inf	NA,inf	NA,0.443622	0.000198499	0.000397542
2	chr9:96310766:G:A	96310766	A,A	G,G	1,1	inf,inf	inf,inf	1.33126,0.952578	0.000198361	0.000396827
2	chr9:96116170:G:A	96116170	NA,A	NA,G	NA,1	NA,inf	NA,inf	NA,0.449133	0.00019836	0.000397262
2	chr9:96120341:C:T	96120341	NA,T	NA,C	NA,1	NA,inf	NA,inf	NA,0.468857	0.000198279	0.000396995
2	chr9:96442278:A:G	96442278	NA,G	NA,A	NA,1	NA,-inf	NA,inf	NA,0.426085	0.000198251	0.000396933
2	chr9:95984840:G:A	95984840	NA,A	NA,G	NA,1	NA,-inf	NA,inf	NA,0.437692	0.000198147	0.00039693
2	chr9:96438783:G:T	96438783	NA,T	NA,G	NA,1	NA,-inf	NA,inf	NA,0.425145	0.000198138	0.000396706
2	chr9:95914275:A:G	95914275	NA,G	NA,A	NA,1	NA,inf	NA,inf	NA,0.454841	0.000198084	0.00039668
2	chr9:96165042:C:T	96165042	NA,T	NA,C	NA,1	NA,inf	NA,inf	NA,0.441889	0.000198047	0.000396636
2	chr9:96195515:A:G	96195515	G,G	A,A	1,1	inf,-inf	inf,inf	1.79011,0.122637	0.000198034	0.000396649
2	chr9:96762218:AAAAAAAAG:A	96762218	NA,A	NA,AAAAAAAAG	NA,1	NA,-inf	NA,inf	NA,0.428431	0.000198017	0.000396688
2	chr9:96598659:C:T	96598659	NA,T	NA,C	NA,1	NA,-inf	NA,inf	NA,0.40951	0.000197925	0.000396369
2	chr9:96291731:C:T	96291731	NA,T	NA,C	NA,1	NA,inf	NA,inf	NA,0.450442	0.000197921	0.000396337
2	chr9:96119916:A:G	96119916	G,G	A,A	1,1	inf,inf	inf,inf	0.642029,1.15481	0.000197829	0.000396268
2	chr9:96164742:T:C	96164742	NA,C	NA,T	NA,1	NA,inf	NA,inf	NA,0.440969	0.000197817	0.000396177
2	chr9:96757813:C:T	96757813	NA,T	NA,C	NA,1	NA,-inf	NA,inf	NA,0.427788	0.000197804	0.000396259
2	chr9:96153857:C:T	96153857	NA,T	NA,C	NA,1	NA,-inf	NA,inf	NA,0.462301	0.000197793	0.000396262
2	chr9:96439968:G:A	96439968	NA,A	NA,G	NA,1	NA,-inf	NA,inf	NA,0.42374	0.000197771	0.000395972
2	chr9:95961214:C:T	95961214	NA,T	NA,C	NA,1	NA,-inf	NA,inf	NA,0.465546	0.000197735	0.000396041
2	chr9:95937172:G:A	95937172	NA,A	NA,G	NA,1	NA,inf	NA,inf	NA,0.453342	0.000197707	0.000395927
2	chr9:96758708:T:C	96758708	NA,C	NA,T	NA,1	NA,-inf	NA,inf	NA,0.4274	0.000197705	0.000396062
2	chr9:96805665:G:A	96805665	NA,A	NA,G	NA,1	NA,-inf	NA,inf	NA,0.445018	0.000197661	0.000395836
2	chr9:96119284:G:A	96119284	NA,A	NA,G	NA,1	NA,inf	NA,inf	NA,0.4658	0.00019753	0.000395495
2	chr9:96609515:C:T	96609515	NA,T	NA,C	NA,1	NA,-inf	NA,inf	NA,0.407957	0.000197353	0.00039523
2	chr9:96563315:T:C	96563315	NA,C	NA,T	NA,1	NA,inf	NA,inf	NA,0.579082	0.000196997	0.00039379
2	chr9:96542332:T:A	96542332	NA,A	NA,T	NA,1	NA,inf	NA,inf	NA,0.578776	0.000196972	0.000393739
2	chr9:96616183:G:A	96616183	NA,A	NA,G	NA,1	NA,-inf	NA,inf	NA,0.406373	0.000196944	0.000394412
2	chr9:96546500:A:C	96546500	NA,C	NA,A	NA,1	NA,inf	NA,inf	NA,0.578947	0.000196933	0.00039366
2	chr9:96618472:C:A	96618472	NA,A	NA,C	NA,1	NA,-inf	NA,inf	NA,0.42019	0.000196925	0.000394614
2	chr9:96077562:A:G	96077562	NA,G	NA,A	NA,1	NA,inf	NA,inf	NA,0.430485	0.000196904	0.000394363
2	chr9:96164737:T:C	96164737	NA,C	NA,T	NA,1	NA,inf	NA,inf	NA,0.435673	0.00019644	0.000393419
2	chr9:96537968:T:C	96537968	NA,C	NA,T	NA,1	NA,inf	NA,inf	NA,0.576029	0.00019633	0.00039246
2	chr9:96919957:T:C	96919957	NA,C	NA,T	NA,1	NA,-inf	NA,inf	NA,0.426071	0.000196325	0.000393272
2	chr9:96547175:A:G	96547175	NA,G	NA,A	NA,1	NA,inf	NA,inf	NA,0.575822	0.000196288	0.000392376
2	chr9:96788712:T:C	96788712	C,NA	T,NA	1,NA	inf,NA	inf,NA	0.547813,NA	0.000196273	0.000393279
2	chr9:95870878:C:CA	95870878	NA,CA	NA,C	NA,1	NA,-inf	NA,inf	NA,0.434779	0.000196267	0.00039312
2	chr9:96527459:A:C	96527459	NA,C	NA,A	NA,1	NA,inf	NA,inf	NA,0.57527	0.000196173	0.000392146
2	chr9:96078299:A:T	96078299	NA,T	NA,A	NA,1	NA,inf	NA,inf	NA,0.427286	0.000196075	0.000392703
2	chr9:96393888:G:T	96393888	NA,T	NA,G	NA,1	NA,-inf	NA,inf	NA,0.417189	0.000196054	0.000392537
2	chr9:96119999:G:A	96119999	NA,A	NA,G	NA,1	NA,inf	NA,inf	NA,0.459876	0.000196006	0.000392445
2	chr9:96546858:T:C	96546858	NA,C	NA,T	NA,1	NA,inf	NA,inf	NA,0.574135	0.000195897	0.000391597
2	chr9:96223758:T:C	96223758	C,C	T,T	1,1	inf,-inf	inf,inf	1.23414,0.863538	0.000195645	0.000391587
2	chr9:96559385:G:A	96559385	NA,A	NA,G	NA,1	NA,inf	NA,inf	NA,0.572508	0.000195538	0.000390881
2	chr9:96021802:C:G	96021802	NA,G	NA,C	NA,1	NA,inf	NA,inf	NA,0.43055	0.000195454	0.000391436
2	chr9:95942855:G:A	95942855	NA,A	NA,G	NA,1	NA,inf	NA,inf	NA,0.441459	0.000195444	0.000391419
2	chr9:96557108:G:A	96557108	NA,A	NA,G	NA,1	NA,inf	NA,inf	NA,0.571825	0.000195393	0.000390593
2	chr9:96546420:A:ATCT	96546420	NA,ATCT	NA,A	NA,1	NA,inf	NA,inf	NA,0.572449	0.000195369	0.00039054
2	chr9:96424869:A:G	96424869	NA,G	NA,A	NA,1	NA,-inf	NA,inf	NA,0.407013	0.000195311	0.000391057
2	chr9:95864483:G:A	95864483	NA,A	NA,G	NA,1	NA,inf	NA,inf	NA,0.420716	0.000195209	0.000391021
2	chr9:96311716:G:C	96311716	NA,C	NA,G	NA,1	NA,inf	NA,inf	NA,0.440751	0.000195107	0.000390698
2	chr9:96019710:A:C	96019710	NA,C	NA,A	NA,1	NA,inf	NA,inf	NA,0.432558	0.000195105	0.000390765
2	chr9:95847535:A:G	95847535	NA,G	NA,A	NA,1	NA,-inf	NA,inf	NA,0.452246	0.000194889	0.00039054
2	chr9:96191081:G:T	96191081	NA,T	NA,G	NA,1	NA,-inf	NA,inf	NA,0.435908	0.000194756	0.000390288
2	chr9:96395429:C:T	96395429	NA,T	NA,C	NA,1	NA,-inf	NA,inf	NA,0.404729	0.000194741	0.000389917
2	chr9:96409538:G:A	96409538	NA,A	NA,G	NA,1	NA,inf	NA,inf	NA,0.460363	0.000194733	0.00038983
2	chr9:95937381:T:C	95937381	NA,C	NA,T	NA,1	NA,-inf	NA,inf	NA,0.425105	0.000194711	0.00039002
2	chr9:96526349:C:T	96526349	NA,T	NA,C	NA,1	NA,inf	NA,inf	NA,0.568698	0.00019467	0.00038915
2	chr9:96528592:T:C	96528592	NA,C	NA,T	NA,1	NA,inf	NA,inf	NA,0.568153	0.000194549	0.000388909
2	chr9:96542675:G:C	96542675	NA,C	NA,G	NA,1	NA,inf	NA,inf	NA,0.567581	0.00019442	0.000388651
2	chr9:96547895:A:G	96547895	NA,G	NA,A	NA,1	NA,inf	NA,inf	NA,0.567562	0.000194407	0.000388627
2	chr9:96543182:A:C	96543182	NA,C	NA,A	NA,1	NA,inf	NA,inf	NA,0.566921	0.000194254	0.00038832
2	chr9:96527981:C:A	96527981	NA,A	NA,C	NA,1	NA,inf	NA,inf	NA,0.566825	0.000194253	0.000388318
2	chr9:96768811:G:T	96768811	NA,T	NA,G	NA,1	NA,inf	NA,inf	NA,0.463933	0.000194202	0.000388756
2	chr9:96854922:A:T	96854922	NA,T	NA,A	NA,1	NA,inf	NA,inf	NA,0.452598	0.000193934	0.000388061
2	chr9:96164799:C:G	96164799	NA,G	NA,C	NA,1	NA,inf	NA,inf	NA,0.42512	0.00019376	0.000388054
2	chr9:96111323:G:C	96111323	NA,C	NA,G	NA,1	NA,inf	NA,inf	NA,0.460571	0.000193729	0.000388054
2	chr9:96561812:A:G	96561812	NA,G	NA,A	NA,1	NA,inf	NA,inf	NA,0.563067	0.000193368	0.000386554
2	chr9:96529943:T:G	96529943	NA,G	NA,T	NA,1	NA,inf	NA,inf	NA,0.562664	0.000193317	0.000386454
2	chr9:96549750:T:C	96549750	NA,C	NA,T	NA,1	NA,inf	NA,inf	NA,0.561942	0.000193142	0.000386105
2	chr9:96542932:A:C	96542932	NA,C	NA,A	NA,1	NA,inf	NA,inf	NA,0.561917	0.000193141	0.000386104
2	chr9:96050125:G:A	96050125	A,A	G,G	1,1	inf,-inf	inf,inf	0.877705,1.1969	0.00019314	0.000386728
2	chr9:96561577:C:T	96561577	NA,T	NA,C	NA,1	NA,inf	NA,inf	NA,0.56144	0.000193056	0.000385933
2	chr9:96113508:C:A	96113508	NA,A	NA,C	NA,1	NA,inf	NA,inf	NA,0.446913	0.000192851	0.000386132
2	chr9:96122018:A:C	96122018	NA,C	NA,A	NA,1	NA,inf	NA,inf	NA,0.446418	0.000192766	0.000385963
2	chr9:96311075:G:C	96311075	C,C	G,G	1,1	inf,inf	inf,inf	1.36932,0.949577	0.000192726	0.000385395
2	chr9:96208900:T:A	96208900	NA,A	NA,T	NA,1	NA,inf	NA,inf	NA,0.408995	0.000192697	0.000386038
2	chr9:96029062:T:C	96029062	NA,C	NA,T	NA,1	NA,inf	NA,inf	NA,0.423675	0.000192645	0.000385853
2	chr9:96903387:G:A	96903387	A,NA	G,NA	1,NA	-inf,NA	inf,NA	1.29202,NA	0.000192408	0.000385355
2	chr9:96532454:G:A	96532454	NA,A	NA,G	NA,1	NA,inf	NA,inf	NA,0.557748	0.000192224	0.000384275
2	chr9:96550905:C:G	96550905	NA,G	NA,C	NA,1	NA,inf	NA,inf	NA,0.55779	0.000192221	0.000384269
2	chr9:96542931:A:C	96542931	NA,C	NA,A	NA,1	NA,inf	NA,inf	NA,0.557464	0.000192154	0.000384135
2	chr9:96208803:A:G	96208803	NA,G	NA,A	NA,1	NA,inf	NA,inf	NA,0.406752	0.000192134	0.000384909
2	chr9:96029144:A:C	96029144	NA,C	NA,A	NA,1	NA,inf	NA,inf	NA,0.421155	0.000192061	0.000384683
2	chr9:96410767:A:G	96410767	NA,G	NA,A	NA,1	NA,-inf	NA,inf	NA,0.401196	0.000191922	0.000384266
2	chr9:96535271:C:A	96535271	NA,A	NA,C	NA,1	NA,inf	NA,inf	NA,0.556205	0.000191883	0.000383594
2	chr9:96643084:T:A	96643084	NA,A	NA,T	NA,1	NA,-inf	NA,inf	NA,0.385492	0.000191846	0.000384236
2	chr9:96556717:A:G	96556717	NA,G	NA,A	NA,1	NA,inf	NA,inf	NA,0.555809	0.000191802	0.000383435
2	chr9:96281357:C:T	96281357	NA,T	NA,C	NA,1	NA,inf	NA,inf	NA,0.438428	0.000191581	0.000383555
2	chr9:96794668:G:A	96794668	NA,A	NA,G	NA,1	NA,-inf	NA,inf	NA,0.428087	0.000191529	0.000383551
2	chr9:96421317:A:G	96421317	NA,G	NA,A	NA,1	NA,-inf	NA,inf	NA,0.362183	0.000191309	0.000383564
2	chr9:96390468:T:TA	96390468	NA,TA	NA,T	NA,1	NA,inf	NA,inf	NA,0.362259	0.000191304	0.000383339
2	chr9:95909914:G:A	95909914	NA,A	NA,G	NA,1	NA,inf	NA,inf	NA,0.421456	0.000191217	0.000382988
2	chr9:95887196:T:C	95887196	NA,C	NA,T	NA,1	NA,inf	NA,inf	NA,0.424564	0.000191217	0.000382954
2	chr9:96114459:G:C	96114459	NA,C	NA,G	NA,1	NA,inf	NA,inf	NA,0.439686	0.000191104	0.000382637
2	chr9:96636845:G:A	96636845	NA,A	NA,G	NA,1	NA,inf	NA,inf	NA,0.404687	0.00019099	0.000382389
2	chr9:96554627:T:C	96554627	NA,C	NA,T	NA,1	NA,inf	NA,inf	NA,0.551389	0.000190826	0.000381488
2	chr9:96056679:C:G	96056679	NA,G	NA,C	NA,1	NA,inf	NA,inf	NA,0.404791	0.000190752	0.000382096
2	chr9:96672013:T:G	96672013	NA,G	NA,T	NA,1	NA,inf	NA,inf	NA,0.436476	0.000190662	0.000381705
2	chr9:95869161:ATTATTG:A	95869161	NA,A	NA,ATTATTG	NA,1	NA,inf	NA,inf	NA,0.404131	0.000190543	0.000381692
2	chr9:96293809:A:G	96293809	NA,G	NA,A	NA,1	NA,-inf	NA,inf	NA,0.496406	0.000190383	0.00038128
2	chr9:96567344:G:A	96567344	NA,A	NA,G	NA,1	NA,inf	NA,inf	NA,0.548513	0.000190198	0.000380238
2	chr9:96602670:G:A	96602670	NA,A	NA,G	NA,1	NA,inf	NA,inf	NA,0.400833	0.00019017	0.00038072
2	chr9:96089180:C:T	96089180	NA,T	NA,C	NA,1	NA,inf	NA,inf	NA,0.440826	0.000189774	0.000380132
2	chr9:96380774:T:C	96380774	NA,C	NA,T	NA,1	NA,inf	NA,inf	NA,0.457264	0.000189673	0.000379651
2	chr9:96153269:G:C	96153269	NA,C	NA,G	NA,1	NA,inf	NA,inf	NA,0.395589	0.000189624	0.000379798
2	chr9:96245125:G:A	96245125	A,A	G,G	1,1	-inf,inf	inf,inf	1.5186,0.177477	0.000189597	0.000379836
2	chr9:96669725:G:A	96669725	NA,A	NA,G	NA,1	NA,inf	NA,inf	NA,0.443498	0.000189447	0.000379251
2	chr9:96427508:G:A	96427508	NA,A	NA,G	NA,1	NA,-inf	NA,inf	NA,0.392196	0.00018944	0.000379314
2	chr9:96861099:T:A	96861099	NA,A	NA,T	NA,1	NA,inf	NA,inf	NA,0.403227	0.000189382	0.000379248
2	chr9:95851263:T:TC	95851263	TC,NA	T,NA	1,NA	-inf,NA	inf,NA	0.79003,NA	0.000189302	0.000379183
2	chr9:96513059:T:C	96513059	NA,C	NA,T	NA,1	NA,inf	NA,inf	NA,0.45832	0.000189138	0.000378616
2	chr9:96912298:G:A	96912298	NA,A	NA,G	NA,1	NA,-inf	NA,inf	NA,0.394317	0.000189021	0.000378639
2	chr9:96670181:G:A	96670181	NA,A	NA,G	NA,1	NA,inf	NA,inf	NA,0.399299	0.000189003	0.000378612
2	chr9:96673030:T:C	96673030	NA,C	NA,T	NA,1	NA,-inf	NA,inf	NA,0.399266	0.000188859	0.000378197
2	chr9:96318435:G:A	96318435	NA,A	NA,G	NA,1	NA,inf	NA,inf	NA,0.415415	0.000188844	0.000378153
2	chr9:96131481:G:A	96131481	NA,A	NA,G	NA,1	NA,-inf	NA,inf	NA,0.423136	0.00018883	0.000378303
2	chr9:96125822:G:T	96125822	NA,T	NA,G	NA,1	NA,inf	NA,inf	NA,0.428827	0.000188647	0.000377723
2	chr9:96700408:G:A	96700408	NA,A	NA,G	NA,1	NA,-inf	NA,inf	NA,0.401257	0.000188505	0.000377443
2	chr9:96144595:C:T	96144595	NA,T	NA,C	NA,1	NA,-inf	NA,inf	NA,0.425099	0.000188366	0.000377354
2	chr9:96661593:C:T	96661593	NA,T	NA,C	NA,1	NA,-inf	NA,inf	NA,0.372658	0.00018833	0.000377194
2	chr9:96620788:C:G	96620788	NA,G	NA,C	NA,1	NA,inf	NA,inf	NA,0.407258	0.000188213	0.000376836
2	chr9:96597459:G:A	96597459	NA,A	NA,G	NA,1	NA,-inf	NA,inf	NA,0.3709	0.000188203	0.000376919
2	chr9:96622543:T:C	96622543	NA,C	NA,T	NA,1	NA,-inf	NA,inf	NA,0.384921	0.000188166	0.000377056
2	chr9:96328295:G:A	96328295	NA,A	NA,G	NA,1	NA,-inf	NA,inf	NA,0.365439	0.000188166	0.000376905
2	chr9:96614516:TAAATC:T	96614516	NA,T	NA,TAAATC	NA,1	NA,-inf	NA,inf	NA,0.371556	0.000188153	0.000376822
2	chr9:96507736:A:C	96507736	NA,C	NA,A	NA,1	NA,inf	NA,inf	NA,0.389598	0.00018814	0.000376681
2	chr9:96127912:A:G	96127912	NA,G	NA,A	NA,1	NA,inf	NA,inf	NA,0.404309	0.000188086	0.000376724
2	chr9:96247875:C:T	96247875	T,T	C,C	1,1	-inf,-inf	inf,inf	1.7474,0.0385978	0.000187992	0.000376403
2	chr9:96030633:C:T	96030633	NA,T	NA,C	NA,1	NA,inf	NA,inf	NA,0.394646	0.000187802	0.000376176
2	chr9:95844165:A:C	95844165	NA,C	NA,A	NA,1	NA,inf	NA,inf	NA,0.409927	0.000187532	0.000375548
2	chr9:96168220:G:C	96168220	NA,C	NA,G	NA,1	NA,inf	NA,inf	NA,0.434586	0.000187439	0.000375419
2	chr9:96916358:C:T	96916358	NA,T	NA,C	NA,1	NA,inf	NA,inf	NA,0.464316	0.000187275	0.000374714
2	chr9:96641114:A:G	96641114	NA,G	NA,A	NA,1	NA,-inf	NA,inf	NA,0.381017	0.000187266	0.000375251
2	chr9:96216636:A:T	96216636	T,T	A,A	1,1	-inf,inf	inf,inf	1.48984,0.489343	0.00018717	0.000374976
2	chr9:96658325:T:C	96658325	NA,C	NA,T	NA,1	NA,-inf	NA,inf	NA,0.384566	0.000187155	0.000375009
2	chr9:96436229:C:A	96436229	NA,A	NA,C	NA,1	NA,-inf	NA,inf	NA,0.380941	0.000187004	0.000374428
2	chr9:96789355:A:G	96789355	G,NA	A,NA	1,NA	inf,NA	inf,NA	0.522698,NA	0.000186962	0.000374621
2	chr9:96699211:G:A	96699211	NA,A	NA,G	NA,1	NA,inf	NA,inf	NA,0.429258	0.000186941	0.000374402
2	chr9:96706148:T:C	96706148	NA,C	NA,T	NA,1	NA,-inf	NA,inf	NA,0.404104	0.00018682	0.000374147
2	chr9:96090407:T:C	96090407	NA,C	NA,T	NA,1	NA,inf	NA,inf	NA,0.397441	0.000186723	0.000373992
2	chr9:96360435:A:T	96360435	NA,T	NA,A	NA,1	NA,inf	NA,inf	NA,0.379289	0.000186685	0.000373771
2	chr9:96289156:G:A	96289156	NA,A	NA,G	NA,1	NA,inf	NA,inf	NA,0.397769	0.000186683	0.000373862
2	chr9:96043256:G:A	96043256	NA,A	NA,G	NA,1	NA,-inf	NA,inf	NA,0.379279	0.000186492	0.000373626
2	chr9:96282614:G:A	96282614	NA,A	NA,G	NA,1	NA,inf	NA,inf	NA,0.401781	0.000186467	0.000373402
2	chr9:96286125:C:T	96286125	NA,T	NA,C	NA,1	NA,inf	NA,inf	NA,0.401554	0.000186415	0.000373297
2	chr9:96294742:C:T	96294742	NA,T	NA,C	NA,1	NA,-inf	NA,inf	NA,0.434718	0.000186364	0.000373176
2	chr9:96043587:C:G	96043587	NA,G	NA,C	NA,1	NA,-inf	NA,inf	NA,0.379526	0.000186352	0.000373347
2	chr9:96661594:A:G	96661594	NA,G	NA,A	NA,1	NA,-inf	NA,inf	NA,0.363039	0.000186019	0.000372567
2	chr9:95864713:C:T	95864713	NA,T	NA,C	NA,1	NA,inf	NA,inf	NA,0.383101	0.000185975	0.000372524
2	chr9:95896946:T:C	95896946	C,NA	T,NA	1,NA	-inf,NA	inf,NA	0.779299,NA	0.000185903	0.000372375
2	chr9:96124809:G:A	96124809	NA,A	NA,G	NA,1	NA,inf	NA,inf	NA,0.416314	0.000185734	0.000371893
2	chr9:96060464:A:G	96060464	NA,G	NA,A	NA,1	NA,inf	NA,inf	NA,0.393197	0.000185378	0.000371301
2	chr9:96673824:C:T	96673824	NA,T	NA,C	NA,1	NA,-inf	NA,inf	NA,0.394939	0.000185196	0.000370842
2	chr9:96892700:T:C	96892700	C,NA	T,NA	1,NA	inf,NA	inf,NA	0.520065,NA	0.000185156	0.000371001
2	chr9:96128457:A:G	96128457	NA,G	NA,A	NA,1	NA,inf	NA,inf	NA,0.397932	0.00018514	0.000370784
2	chr9:96342637:G:A	96342637	NA,A	NA,G	NA,1	NA,-inf	NA,inf	NA,0.360086	0.000185003	0.000370489
2	chr9:96142785:C:T	96142785	NA,T	NA,C	NA,1	NA,inf	NA,inf	NA,0.382165	0.000184951	0.000370423
2	chr9:96673412:G:A	96673412	NA,A	NA,G	NA,1	NA,inf	NA,inf	NA,0.338245	0.000184828	0.00037024
2	chr9:96499945:G:C	96499945	NA,C	NA,G	NA,1	NA,inf	NA,inf	NA,0.432416	0.000184751	0.00036989
2	chr9:96911940:C:T	96911940	NA,T	NA,C	NA,1	NA,inf	NA,inf	NA,0.451896	0.000184488	0.000369147
2	chr9:96777783:C:A	96777783	NA,A	NA,C	NA,1	NA,inf	NA,inf	NA,0.39977	0.000184486	0.000369403
2	chr9:96112103:T:C	96112103	NA,C	NA,T	NA,1	NA,inf	NA,inf	NA,0.410113	0.00018439	0.000369344
2	chr9:96672539:A:G	96672539	NA,G	NA,A	NA,1	NA,inf	NA,inf	NA,0.379833	0.000184333	0.000369256
2	chr9:96023153:A:G	96023153	G,NA	A,NA	1,NA	inf,NA	inf,NA	0.764948,NA	0.000184319	0.000369147
2	chr9:96770251:G:A	96770251	NA,A	NA,G	NA,1	NA,-inf	NA,inf	NA,0.397553	0.000184151	0.000368776
2	chr9:96625715:G:A	96625715	A,A	G,G	1,1	inf,inf	inf,inf	2.0583,1.22479	0.000184079	0.000367809
2	chr9:96715689:G:A	96715689	NA,A	NA,G	NA,1	NA,-inf	NA,inf	NA,0.344314	0.000183842	0.000368499
2	chr9:96785116:T:G	96785116	NA,G	NA,T	NA,1	NA,-inf	NA,inf	NA,0.394915	0.000183753	0.000367985
2	chr9:95990733:AGT:A	95990733	NA,A	NA,AGT	NA,1	NA,inf	NA,inf	NA,0.390472	0.000183618	0.000367756
2	chr9:96866256:C:T	96866256	NA,T	NA,C	NA,1	NA,-inf	NA,inf	NA,0.394551	0.000183538	0.000367578
2	chr9:96042253:G:A	96042253	NA,A	NA,G	NA,1	NA,-inf	NA,inf	NA,0.366464	0.000183516	0.000367664
2	chr9:96029165:G:A	96029165	NA,A	NA,G	NA,1	NA,inf	NA,inf	NA,0.385088	0.000183483	0.000367503
2	chr9:96587546:T:TCA	96587546	NA,TCA	NA,T	NA,1	NA,-inf	NA,inf	NA,0.386057	0.00018344	0.000367256
2	chr9:96669199:G:A	96669199	NA,A	NA,G	NA,1	NA,inf	NA,inf	NA,0.375553	0.000183367	0.000367321
2	chr9:96048021:C:T	96048021	NA,T	NA,C	NA,1	NA,inf	NA,inf	NA,0.371513	0.000182783	0.000366127
2	chr9:96776351:G:C	96776351	NA,C	NA,G	NA,1	NA,inf	NA,inf	NA,0.407003	0.000182591	0.000365527
2	chr9:96768672:A:G	96768672	NA,G	NA,A	NA,1	NA,inf	NA,inf	NA,0.407003	0.000182591	0.000365527
2	chr9:96803193:C:G	96803193	NA,G	NA,C	NA,1	NA,-inf	NA,inf	NA,0.365752	0.000182486	0.000365566
2	chr9:96047292:C:T	96047292	NA,T	NA,C	NA,1	NA,inf	NA,inf	NA,0.380315	0.000182441	0.000365418
2	chr9:96729057:C:G	96729057	NA,G	NA,C	NA,1	NA,inf	NA,inf	NA,0.416195	0.000182423	0.000365186
2	chr9:96700846:G:A	96700846	NA,A	NA,G	NA,1	NA,-inf	NA,inf	NA,0.384162	0.000182297	0.000365091
2	chr9:96770238:G:A	96770238	NA,A	NA,G	NA,1	NA,-inf	NA,inf	NA,0.38857	0.000182141	0.000364751
2	chr9:95831110:G:A	95831110	A,NA	G,NA	1,NA	-inf,NA	inf,NA	0.785871,NA	0.000182105	0.000364743
2	chr9:96220435:C:T	96220435	NA,T	NA,C	NA,1	NA,-inf	NA,inf	NA,0.350388	0.00018202	0.000364668
2	chr9:96284955:C:T	96284955	NA,T	NA,C	NA,1	NA,inf	NA,inf	NA,0.394388	0.000181826	0.000364168
2	chr9:96472753:C:T	96472753	NA,T	NA,C	NA,1	NA,-inf	NA,inf	NA,0.322951	0.000181721	0.000364315
2	chr9:96896831:T:C	96896831	NA,C	NA,T	NA,1	NA,-inf	NA,inf	NA,0.378492	0.000181652	0.00036379
2	chr9:96662894:G:A	96662894	NA,A	NA,G	NA,1	NA,inf	NA,inf	NA,0.486437	0.000181565	0.000363107
2	chr9:96295341:TG:T	96295341	NA,T	NA,TG	NA,1	NA,-inf	NA,inf	NA,0.412688	0.00018148	0.0003634
2	chr9:96733747:T:C	96733747	NA,C	NA,T	NA,1	NA,-inf	NA,inf	NA,0.344857	0.00018144	0.000363527
2	chr9:96217038:G:A	96217038	NA,A	NA,G	NA,1	NA,inf	NA,inf	NA,0.354671	0.000181388	0.000363358
2	chr9:96631570:A:G	96631570	NA,G	NA,A	NA,1	NA,-inf	NA,inf	NA,0.452072	0.000181017	0.000362373
2	chr9:96756642:A:G	96756642	NA,G	NA,A	NA,1	NA,inf	NA,inf	NA,0.396023	0.000180884	0.000362131
2	chr9:96156914:C:G	96156914	NA,G	NA,C	NA,1	NA,inf	NA,inf	NA,0.405956	0.000180881	0.000362285
2	chr9:96656433:C:A	96656433	NA,A	NA,C	NA,1	NA,inf	NA,inf	NA,0.365048	0.000180873	0.00036228
2	chr9:96769356:G:T	96769356	NA,T	NA,G	NA,1	NA,-inf	NA,inf	NA,0.357372	0.000180782	0.000362157
2	chr9:96807891:TAAA:T	96807891	NA,T	NA,TAAA	NA,1	NA,-inf	NA,inf	NA,0.381006	0.00018073	0.000361935
2	chr9:95994527:T:C	95994527	NA,C	NA,T	NA,1	NA,inf	NA,inf	NA,0.375789	0.000180413	0.000361336
2	chr9:96585263:T:C	96585263	NA,C	NA,T	NA,1	NA,inf	NA,inf	NA,0.410772	0.000180407	0.000361134
2	chr9:96675834:C:T	96675834	NA,T	NA,C	NA,1	NA,inf	NA,inf	NA,0.319394	0.000180399	0.000361369
2	chr9:96776964:A:G	96776964	G,G	A,A	1,1	inf,inf	inf,inf	1.19809,0.334143	0.00018028	0.000360784
2	chr9:96429393:G:A	96429393	NA,A	NA,G	NA,1	NA,-inf	NA,inf	NA,0.344465	0.000180018	0.000360469
2	chr9:96863464:G:A	96863464	NA,A	NA,G	NA,1	NA,inf	NA,inf	NA,0.439005	0.000179746	0.000359646
2	chr9:96065358:G:C	96065358	NA,C	NA,G	NA,1	NA,inf	NA,inf	NA,0.354714	0.000179347	0.000359249
2	chr9:96746866:C:G	96746866	NA,G	NA,C	NA,1	NA,inf	NA,inf	NA,0.36156	0.000179238	0.000358924
2	chr9:96144083:A:G	96144083	NA,G	NA,A	NA,1	NA,inf	NA,inf	NA,0.35616	0.000179136	0.000358779
2	chr9:96890248:G:A	96890248	NA,A	NA,G	NA,1	NA,-inf	NA,inf	NA,0.337127	0.000179117	0.000358762
2	chr9:96863109:AAGT:A	96863109	NA,A	NA,AAGT	NA,1	NA,-inf	NA,inf	NA,0.403921	0.000179036	0.000358588
2	chr9:96124442:A:C	96124442	NA,C	NA,A	NA,1	NA,inf	NA,inf	NA,0.356519	0.000178957	0.000358433
2	chr9:96705957:T:A	96705957	NA,A	NA,T	NA,1	NA,-inf	NA,inf	NA,0.358992	0.000178857	0.000358205
2	chr9:96655701:G:A	96655701	NA,A	NA,G	NA,1	NA,-inf	NA,inf	NA,0.348063	0.000178842	0.000358343
2	chr9:96827509:T:G	96827509	NA,G	NA,T	NA,1	NA,-inf	NA,inf	NA,0.350348	0.000178805	0.000358186
2	chr9:95952797:A:C	95952797	NA,C	NA,A	NA,1	NA,inf	NA,inf	NA,0.353329	0.000178734	0.000358012
2	chr9:96797310:G:A	96797310	NA,A	NA,G	NA,1	NA,-inf	NA,inf	NA,0.371922	0.000178719	0.000357907
2	chr9:96205917:G:T	96205917	NA,T	NA,G	NA,1	NA,inf	NA,inf	NA,0.349698	0.000178718	0.000358027
2	chr9:96413194:T:A	96413194	NA,A	NA,T	NA,1	NA,-inf	NA,inf	NA,0.350984	0.000178691	0.000357767
2	chr9:96592380:A:G	96592380	NA,G	NA,A	NA,1	NA,-inf	NA,inf	NA,0.324173	0.00017853	0.000357595
2	chr9:96825142:C:G	96825142	NA,G	NA,C	NA,1	NA,-inf	NA,inf	NA,0.348956	0.000178516	0.000357607
2	chr9:96651751:ATTATGCATGTT:A	96651751	NA,A	NA,ATTATGCATGTT	NA,1	NA,-inf	NA,inf	NA,0.345292	0.000178368	0.000357403
2	chr9:96371805:C:A	96371805	A,NA	C,NA	1,NA	-inf,NA	inf,NA	2.57128,NA	0.000178343	0.000357218
2	chr9:96502290:A:G	96502290	NA,G	NA,A	NA,1	NA,inf	NA,inf	NA,0.40608	0.000178114	0.000356577
2	chr9:95922135:A:G	95922135	NA,G	NA,A	NA,1	NA,-inf	NA,inf	NA,0.357322	0.000178082	0.0003567
2	chr9:96475325:G:A	96475325	NA,A	NA,G	NA,1	NA,-inf	NA,inf	NA,0.440409	0.000178046	0.000356423
2	chr9:96810396:A:G	96810396	NA,G	NA,A	NA,1	NA,-inf	NA,inf	NA,0.346248	0.000177927	0.000356427
2	chr9:96231054:T:C	96231054	NA,C	NA,T	NA,1	NA,-inf	NA,inf	NA,0.335915	0.000177925	0.000356451
2	chr9:96197046:G:C	96197046	NA,C	NA,G	NA,1	NA,inf	NA,inf	NA,0.353021	0.000177889	0.000356312
2	chr9:96869796:A:C	96869796	NA,C	NA,A	NA,1	NA,inf	NA,inf	NA,0.358925	0.000177818	0.000356144
2	chr9:96804496:A:G	96804496	NA,G	NA,A	NA,1	NA,-inf	NA,inf	NA,0.345567	0.000177796	0.000356164
2	chr9:96569712:C:T	96569712	T,NA	C,NA	1,NA	-inf,NA	inf,NA	3.26061,NA	0.000177791	0.000356444
2	chr9:96809571:T:C	96809571	NA,C	NA,T	NA,1	NA,-inf	NA,inf	NA,0.367053	0.000177764	0.000355996
2	chr9:95988348:G:A	95988348	NA,A	NA,G	NA,1	NA,-inf	NA,inf	NA,0.352439	0.00017769	0.000355925
2	chr9:96199785:T:C	96199785	NA,C	NA,T	NA,1	NA,inf	NA,inf	NA,0.337675	0.00017765	0.000355853
2	chr9:96438950:G:A	96438950	NA,A	NA,G	NA,1	NA,-inf	NA,inf	NA,0.339643	0.000177632	0.000355676
2	chr9:96618781:C:T	96618781	NA,T	NA,C	NA,1	NA,inf	NA,inf	NA,0.281609	0.000177513	0.000355742
2	chr9:96371031:T:C	96371031	C,C	T,T	1,1	inf,inf	inf,inf	2.62454,1.53603	0.000177486	0.0003521
2	chr9:96003699:G:A	96003699	NA,A	NA,G	NA,1	NA,inf	NA,inf	NA,0.359131	0.000177371	0.000355248
2	chr9:96782999:C:T	96782999	NA,T	NA,C	NA,1	NA,-inf	NA,inf	NA,0.343537	0.000177337	0.000355246
2	chr9:96713534:G:C	96713534	NA,C	NA,G	NA,1	NA,-inf	NA,inf	NA,0.321362	0.00017726	0.000355053
2	chr9:96309656:C:T	96309656	NA,T	NA,C	NA,1	NA,inf	NA,inf	NA,0.372998	0.000177215	0.000354833
2	chr9:96535708:AGGTAATCCCAAACCAGTTTACTGGACTTAATGATCAACATGGGGAATCAGTCAGCCCATGTTCCATAATACAAAGGTCTAAACAGCC:A	96535708	NA,A	NA,AGGTAATCCCAAACCAGTTTACTGGACTTAATGATCAACATGGGGAATCAGTCAGCCCATGTTCCATAATACAAAGGTCTAAACAGCC	NA,1	NA,inf	NA,inf	NA,0.481666	0.000177212	0.000354365
2	chr9:96872246:T:C	96872246	NA,C	NA,T	NA,1	NA,inf	NA,inf	NA,0.385127	0.000176937	0.00035423
2	chr9:96654421:T:C	96654421	NA,C	NA,T	NA,1	NA,-inf	NA,inf	NA,0.338638	0.000176854	0.000354364
2	chr9:95842969:A:G	95842969	G,NA	A,NA	1,NA	inf,NA	inf,NA	0.765671,NA	0.000176851	0.000354161
2	chr9:96874660:G:C	96874660	NA,C	NA,G	NA,1	NA,inf	NA,inf	NA,0.417176	0.000176609	0.000353352
2	chr9:96776112:C:T	96776112	NA,T	NA,C	NA,1	NA,-inf	NA,inf	NA,0.362319	0.00017657	0.000353601
2	chr9:96185301:C:A	96185301	A,NA	C,NA	1,NA	-inf,NA	inf,NA	0.53041,NA	0.000176329	0.000353065
2	chr9:96673400:C:T	96673400	NA,T	NA,C	NA,1	NA,-inf	NA,inf	NA,0.337253	0.000176317	0.000353098
2	chr9:95856805:T:G	95856805	G,NA	T,NA	1,NA	inf,NA	inf,NA	0.732087,NA	0.000176314	0.000353115
2	chr9:96288853:C:T	96288853	NA,T	NA,C	NA,1	NA,inf	NA,inf	NA,0.350425	0.000176216	0.000352906
2	chr9:96789437:T:A	96789437	NA,A	NA,T	NA,1	NA,-inf	NA,inf	NA,0.359169	0.00017608	0.000352626
2	chr9:96764593:A:G	96764593	NA,G	NA,A	NA,1	NA,-inf	NA,inf	NA,0.353456	0.000176055	0.000352578
2	chr9:96653536:T:C	96653536	NA,C	NA,T	NA,1	NA,-inf	NA,inf	NA,0.331654	0.000175963	0.000352582
2	chr9:96900032:T:C	96900032	NA,C	NA,T	NA,1	NA,-inf	NA,inf	NA,0.364537	0.000175888	0.000352244
2	chr9:96678447:C:G	96678447	NA,G	NA,C	NA,1	NA,-inf	NA,inf	NA,0.334067	0.000175742	0.000352118
2	chr9:96776835:C:T	96776835	NA,T	NA,C	NA,1	NA,-inf	NA,inf	NA,0.358015	0.000175679	0.000351819
2	chr9:96115705:G:A	96115705	NA,A	NA,G	NA,1	NA,inf	NA,inf	NA,0.339859	0.000175637	0.000351786
2	chr9:96076407:G:A	96076407	A,A	G,G	1,1	-inf,inf	inf,inf	0.721183,0.975878	0.000175587	0.000351786
2	chr9:95992038:A:G	95992038	NA,G	NA,A	NA,1	NA,inf	NA,inf	NA,0.344946	0.000175515	0.000351557
2	chr9:95885333:A:G	95885333	NA,G	NA,A	NA,1	NA,-inf	NA,inf	NA,0.323031	0.000175429	0.000351452
2	chr9:96862419:T:C	96862419	NA,C	NA,T	NA,1	NA,inf	NA,inf	NA,0.416805	0.000175351	0.00035087
2	chr9:96078734:C:T	96078734	T,T	C,C	1,1	-inf,inf	inf,inf	0.833377,0.843164	0.000175305	0.000351223
2	chr9:96771296:C:A	96771296	NA,A	NA,C	NA,1	NA,-inf	NA,inf	NA,0.355962	0.000175249	0.000350957
2	chr9:96735881:T:C	96735881	NA,C	NA,T	NA,1	NA,inf	NA,inf	NA,0.335268	0.000175203	0.000350988
2	chr9:96336049:T:C	96336049	NA,C	NA,T	NA,1	NA,inf	NA,inf	NA,0.334059	0.000175186	0.000350476
2	chr9:96420360:C:T	96420360	NA,T	NA,C	NA,1	NA,-inf	NA,inf	NA,0.321447	0.00017509	0.000350595
2	chr9:96775097:T:C	96775097	NA,C	NA,T	NA,1	NA,-inf	NA,inf	NA,0.348525	0.000175038	0.000350542
2	chr9:96420607:G:A	96420607	NA,A	NA,G	NA,1	NA,-inf	NA,inf	NA,0.325976	0.000175007	0.000350511
2	chr9:96774293:CCTGAAAAACTGTATTAATAATAAAA:C	96774293	NA,C	NA,CCTGAAAAACTGTATTAATAATAAAA	NA,1	NA,inf	NA,inf	NA,0.370663	0.00017498	0.000350305
2	chr9:96030078:G:A	96030078	NA,A	NA,G	NA,1	NA,-inf	NA,inf	NA,0.339892	0.000174924	0.000350384
2	chr9:96732166:G:A	96732166	A,NA	G,NA	1,NA	inf,NA	inf,NA	0.489214,NA	0.000174879	0.000350407
2	chr9:96215150:T:C	96215150	C,C	T,T	1,1	inf,-inf	inf,inf	0.451925,1.45818	0.000174857	0.000350121
2	chr9:96533512:A:G	96533512	NA,G	NA,A	NA,1	NA,inf	NA,inf	NA,0.307929	0.000174839	0.000350219
2	chr9:96636470:T:C	96636470	NA,C	NA,T	NA,1	NA,inf	NA,inf	NA,0.26973	0.000174728	0.000350158
2	chr9:96707774:G:C	96707774	NA,C	NA,G	NA,1	NA,-inf	NA,inf	NA,0.348312	0.000174623	0.000349726
2	chr9:96509001:G:GCC	96509001	NA,GCC	NA,G	NA,1	NA,inf	NA,inf	NA,0.388602	0.000174602	0.000349552
2	chr9:96734784:G:A	96734784	A,NA	G,NA	1,NA	inf,NA	inf,NA	0.486327,NA	0.000174542	0.000349731
2	chr9:96504378:T:C	96504378	NA,C	NA,T	NA,1	NA,inf	NA,inf	NA,0.387907	0.000174473	0.000349295
2	chr9:96069234:A:G	96069234	G,NA	A,NA	1,NA	inf,NA	inf,NA	1.00255,NA	0.000174444	0.000349508
2	chr9:96772236:A:G	96772236	NA,G	NA,A	NA,1	NA,-inf	NA,inf	NA,0.352004	0.000174421	0.000349299
2	chr9:96903826:T:A	96903826	A,NA	T,NA	1,NA	inf,NA	inf,NA	0.489965,NA	0.000174359	0.000349364
2	chr9:96842039:A:G	96842039	NA,G	NA,A	NA,1	NA,-inf	NA,inf	NA,0.329378	0.000174347	0.000349255
2	chr9:96744509:C:G	96744509	NA,G	NA,C	NA,1	NA,inf	NA,inf	NA,0.326645	0.000174269	0.000349005
2	chr9:95838611:G:A	95838611	A,NA	G,NA	1,NA	-inf,NA	inf,NA	0.713276,NA	0.000174254	0.000349014
2	chr9:96630303:C:T	96630303	T,NA	C,NA	1,NA	inf,NA	inf,NA	0.471677,NA	0.000174243	0.000349092
2	chr9:96047282:G:A	96047282	NA,A	NA,G	NA,1	NA,-inf	NA,inf	NA,0.338917	0.000174161	0.000348885
2	chr9:96055386:A:G	96055386	NA,G	NA,A	NA,1	NA,inf	NA,inf	NA,0.341584	0.000174156	0.000348827
2	chr9:96077253:G:A	96077253	A,A	G,G	1,1	-inf,inf	inf,inf	1.18538,0.53133	0.000174095	0.000348649
2	chr9:95878300:C:T	95878300	NA,T	NA,C	NA,1	NA,inf	NA,inf	NA,0.334352	0.000174066	0.000348658
2	chr9:96114118:A:G	96114118	NA,G	NA,A	NA,1	NA,inf	NA,inf	NA,0.333149	0.000174026	0.000348559
2	chr9:96384956:A:T	96384956	NA,T	NA,A	NA,1	NA,-inf	NA,inf	NA,0.30312	0.000174012	0.000348677
2	chr9:96465318:T:C	96465318	NA,C	NA,T	NA,1	NA,-inf	NA,inf	NA,0.323478	0.00017401	0.000348428
2	chr9:96476091:G:C	96476091	NA,C	NA,G	NA,1	NA,-inf	NA,inf	NA,0.322791	0.000173866	0.00034814
2	chr9:95949437:G:T	95949437	NA,T	NA,G	NA,1	NA,-inf	NA,inf	NA,0.332385	0.000173865	0.000348286
2	chr9:96753642:C:A	96753642	NA,A	NA,C	NA,1	NA,-inf	NA,inf	NA,0.324366	0.000173715	0.000347995
2	chr9:96782175:T:C	96782175	NA,C	NA,T	NA,1	NA,-inf	NA,inf	NA,0.326256	0.0001737	0.000347959
2	chr9:96812767:C:T	96812767	NA,T	NA,C	NA,1	NA,-inf	NA,inf	NA,0.32623	0.000173692	0.000347942
2	chr9:96695538:TAAC:T	96695538	NA,T	NA,TAAC	NA,1	NA,-inf	NA,inf	NA,0.335957	0.000173491	0.000347444
2	chr9:96669103:C:T	96669103	NA,T	NA,C	NA,1	NA,-inf	NA,inf	NA,0.324086	0.00017344	0.00034752
2	chr9:96569160:T:A	96569160	NA,A	NA,T	NA,1	NA,-inf	NA,inf	NA,0.338829	0.000173351	0.000347073
2	chr9:96480137:C:T	96480137	NA,T	NA,C	NA,1	NA,-inf	NA,inf	NA,0.326028	0.000173316	0.000347016
2	chr9:96783534:G:A	96783534	NA,A	NA,G	NA,1	NA,-inf	NA,inf	NA,0.324265	0.000173301	0.000347159
2	chr9:95909485:A:G	95909485	NA,G	NA,A	NA,1	NA,inf	NA,inf	NA,0.327005	0.000173283	0.000347096
2	chr9:96783452:G:C	96783452	NA,C	NA,G	NA,1	NA,-inf	NA,inf	NA,0.323108	0.000173066	0.000346687
2	chr9:96784421:T:C	96784421	NA,C	NA,T	NA,1	NA,-inf	NA,inf	NA,0.322883	0.000173021	0.000346598
2	chr9:95846707:G:A	95846707	A,A	G,G	1,1	-inf,-inf	inf,inf	0.170475,1.40879	0.000173006	0.000346476
2	chr9:95978841:G:A	95978841	NA,A	NA,G	NA,1	NA,inf	NA,inf	NA,0.326362	0.000172993	0.000346533
2	chr9:95979018:G:T	95979018	NA,T	NA,G	NA,1	NA,inf	NA,inf	NA,0.325768	0.000172871	0.00034629
2	chr9:96080586:A:G	96080586	G,G	A,A	1,1	-inf,inf	inf,inf	0.405187,1.45037	0.000172864	0.000346265
2	chr9:96729333:G:C	96729333	NA,C	NA,G	NA,1	NA,-inf	NA,inf	NA,0.30232	0.000172862	0.000346346
2	chr9:96061714:A:G	96061714	NA,G	NA,A	NA,1	NA,inf	NA,inf	NA,0.323917	0.000172829	0.000346193
2	chr9:96758868:T:C	96758868	NA,C	NA,T	NA,1	NA,-inf	NA,inf	NA,0.343711	0.000172762	0.00034598
2	chr9:96731054:T:C	96731054	NA,C	NA,T	NA,1	NA,-inf	NA,inf	NA,0.332966	0.000172596	0.000345658
2	chr9:96177591:C:T	96177591	T,NA	C,NA	1,NA	-inf,NA	inf,NA	0.533485,NA	0.000172522	0.000345443
2	chr9:96179817:T:C	96179817	NA,C	NA,T	NA,1	NA,-inf	NA,inf	NA,0.336769	0.000172509	0.000345678
2	chr9:96400563:C:T	96400563	NA,T	NA,C	NA,1	NA,-inf	NA,inf	NA,0.313762	0.000172458	0.000345327
2	chr9:96143912:C:T	96143912	NA,T	NA,C	NA,1	NA,-inf	NA,inf	NA,0.332568	0.000172383	0.000345278
2	chr9:96055304:T:A	96055304	NA,A	NA,T	NA,1	NA,inf	NA,inf	NA,0.347585	0.000172333	0.000345096
2	chr9:96324196:T:C	96324196	NA,C	NA,T	NA,1	NA,inf	NA,inf	NA,0.258066	0.000172324	0.00034534
2	chr9:96267007:C:T	96267007	NA,T	NA,C	NA,1	NA,inf	NA,inf	NA,0.364202	0.000172242	0.000345021
2	chr9:96507593:T:G	96507593	NA,G	NA,T	NA,1	NA,inf	NA,inf	NA,0.376251	0.000172212	0.000344774
2	chr9:96840638:G:A	96840638	NA,A	NA,G	NA,1	NA,-inf	NA,inf	NA,0.334243	0.000172142	0.00034469
2	chr9:96800026:C:T	96800026	NA,T	NA,C	NA,1	NA,-inf	NA,inf	NA,0.339613	0.000172067	0.000344591
2	chr9:96189709:G:A	96189709	NA,A	NA,G	NA,1	NA,inf	NA,inf	NA,0.323437	0.000171912	0.000344342
2	chr9:96636776:CCATT:C	96636776	NA,C	NA,CCATT	NA,1	NA,inf	NA,inf	NA,0.25619	0.000171901	0.000344487
2	chr9:96897589:G:A	96897589	NA,A	NA,G	NA,1	NA,inf	NA,inf	NA,0.348169	0.000171829	0.000343897
2	chr9:96234457:A:G	96234457	NA,G	NA,A	NA,1	NA,-inf	NA,inf	NA,0.271578	0.000171821	0.000344365
2	chr9:96734606:C:T	96734606	T,NA	C,NA	1,NA	inf,NA	inf,NA	0.478286,NA	0.000171759	0.000344154
2	chr9:96540306:C:T	96540306	NA,T	NA,C	NA,1	NA,inf	NA,inf	NA,0.292307	0.000171745	0.000344026
2	chr9:96675052:G:C	96675052	NA,C	NA,G	NA,1	NA,-inf	NA,inf	NA,0.315107	0.000171739	0.000343932
2	chr9:96760226:C:T	96760226	NA,T	NA,C	NA,1	NA,-inf	NA,inf	NA,0.337106	0.000171445	0.000343342
2	chr9:95908376:G:A	95908376	NA,A	NA,G	NA,1	NA,inf	NA,inf	NA,0.318421	0.000171379	0.000343299
2	chr9:96887207:G:A	96887207	NA,A	NA,G	NA,1	NA,inf	NA,inf	NA,0.345141	0.000171145	0.000342531
2	chr9:96833188:C:T	96833188	NA,T	NA,C	NA,1	NA,-inf	NA,inf	NA,0.313201	0.000171118	0.000342787
2	chr9:96284822:CAG:C	96284822	NA,C	NA,CAG	NA,1	NA,inf	NA,inf	NA,0.335039	0.000171061	0.000342561
2	chr9:96475269:A:G	96475269	NA,G	NA,A	NA,1	NA,-inf	NA,inf	NA,0.274015	0.000170925	0.000342637
2	chr9:95956880:AC:A	95956880	NA,A	NA,AC	NA,1	NA,inf	NA,inf	NA,0.315497	0.000170802	0.000342143
2	chr9:95912786:C:A	95912786	NA,A	NA,C	NA,1	NA,inf	NA,inf	NA,0.315161	0.00017075	0.00034204
2	chr9:96713018:C:T	96713018	T,NA	C,NA	1,NA	inf,NA	inf,NA	0.479955,NA	0.000170741	0.000342116
2	chr9:96275976:A:G	96275976	NA,G	NA,A	NA,1	NA,inf	NA,inf	NA,0.381287	0.000170641	0.000341584
2	chr9:96730168:G:A	96730168	NA,A	NA,G	NA,1	NA,-inf	NA,inf	NA,0.322874	0.000170604	0.000341671
2	chr9:95893416:T:C	95893416	NA,C	NA,T	NA,1	NA,inf	NA,inf	NA,0.314338	0.000170589	0.000341717
2	chr9:96656376:T:C	96656376	NA,C	NA,T	NA,1	NA,-inf	NA,inf	NA,0.326314	0.000170553	0.000341535
2	chr9:95912785:C:G	95912785	NA,G	NA,C	NA,1	NA,inf	NA,inf	NA,0.312848	0.000170294	0.000341127
2	chr9:95838391:T:C	95838391	NA,C	NA,T	NA,1	NA,-inf	NA,inf	NA,0.338987	0.000170198	0.000341049
2	chr9:96324163:C:T	96324163	NA,T	NA,C	NA,1	NA,inf	NA,inf	NA,0.357652	0.00017018	0.000340836
2	chr9:96206197:G:A	96206197	A,A	G,G	1,1	-inf,-inf	inf,inf	0.270913,1.16004	0.000170171	0.000340707
2	chr9:96887235:A:C	96887235	NA,C	NA,A	NA,1	NA,-inf	NA,inf	NA,0.306085	0.000170127	0.000340844
2	chr9:96623813:A:G	96623813	NA,G	NA,A	NA,1	NA,inf	NA,inf	NA,0.43752	0.000169988	0.000340004
2	chr9:96577852:T:C	96577852	NA,C	NA,T	NA,1	NA,inf	NA,inf	NA,0.360016	0.000169909	0.000340129
2	chr9:96756071:G:C	96756071	C,C	G,G	1,1	inf,-inf	inf,inf	0.982541,0.290141	0.000169793	0.000340197
2	chr9:96477770:T:C	96477770	NA,C	NA,T	NA,1	NA,-inf	NA,inf	NA,0.268488	0.000169782	0.000340343
2	chr9:96661831:G:A	96661831	NA,A	NA,G	NA,1	NA,-inf	NA,inf	NA,0.288127	0.000169713	0.000339916
2	chr9:95883120:A:G	95883120	NA,G	NA,A	NA,1	NA,inf	NA,inf	NA,0.311717	0.000169694	0.0003399
2	chr9:96844972:C:G	96844972	NA,G	NA,C	NA,1	NA,-inf	NA,inf	NA,0.306086	0.000169666	0.000339875
2	chr9:96680302:A:AACAAATTATCCAGTCTCAGATATTCAGTTATAGCAACAGAAAATATACTAAGGCACCTTGGATTCAGTC	96680302	NA,AACAAATTATCCAGTCTCAGATATTCAGTTATAGCAACAGAAAATATACTAAGGCACCTTGGATTCAGTC	NA,A	NA,1	NA,inf	NA,inf	NA,0.264443	0.000169649	0.000339857
2	chr9:96204010:A:G	96204010	NA,G	NA,A	NA,1	NA,inf	NA,inf	NA,0.316934	0.000169449	0.000339385
2	chr9:96009436:C:T	96009436	NA,T	NA,C	NA,1	NA,inf	NA,inf	NA,0.322037	0.000169433	0.000339352
2	chr9:95918553:G:A	95918553	A,NA	G,NA	1,NA	-inf,NA	inf,NA	0.723108,NA	0.00016936	0.000339241
2	chr9:96755915:A:G	96755915	NA,G	NA,A	NA,1	NA,-inf	NA,inf	NA,0.307309	0.000169348	0.000339263
2	chr9:96755546:T:C	96755546	NA,C	NA,T	NA,1	NA,-inf	NA,inf	NA,0.306896	0.000169271	0.000339108
2	chr9:96391588:G:A	96391588	NA,A	NA,G	NA,1	NA,-inf	NA,inf	NA,0.297207	0.000169168	0.000338745
2	chr9:96459484:T:C	96459484	C,C	T,T	1,1	-inf,inf	inf,inf	0.470725,1.10503	0.000169156	0.000337809
2	chr9:96397629:A:C	96397629	NA,C	NA,A	NA,1	NA,-inf	NA,inf	NA,0.297031	0.000169132	0.000338672
2	chr9:96096730:A:G	96096730	NA,G	NA,A	NA,1	NA,inf	NA,inf	NA,0.318211	0.000169031	0.000338517
2	chr9:96285041:G:A	96285041	NA,A	NA,G	NA,1	NA,-inf	NA,inf	NA,0.39014	0.000169012	0.000338477
2	chr9:96851822:G:A	96851822	NA,A	NA,G	NA,1	NA,inf	NA,inf	NA,0.362479	0.00016889	0.000337986
2	chr9:96079886:A:G	96079886	NA,G	NA,A	NA,1	NA,inf	NA,inf	NA,0.319926	0.000168827	0.000338132
2	chr9:96391203:C:T	96391203	NA,T	NA,C	NA,1	NA,-inf	NA,inf	NA,0.294987	0.000168751	0.000337911
2	chr9:96833254:ATAAC:A	96833254	NA,A	NA,ATAAC	NA,1	NA,-inf	NA,inf	NA,0.300442	0.000168592	0.000337724
2	chr9:96857210:G:A	96857210	NA,A	NA,G	NA,1	NA,inf	NA,inf	NA,0.342004	0.000168567	0.000337491
2	chr9:96504798:C:T	96504798	NA,T	NA,C	NA,1	NA,inf	NA,inf	NA,0.354734	0.000168558	0.000337477
2	chr9:96181217:C:T	96181217	T,NA	C,NA	1,NA	-inf,NA	inf,NA	0.507118,NA	0.000168539	0.000337471
2	chr9:95859094:G:A	95859094	NA,A	NA,G	NA,1	NA,inf	NA,inf	NA,0.315423	0.000168431	0.000337355
2	chr9:96425998:ATC:A	96425998	NA,A	NA,ATC	NA,1	NA,-inf	NA,inf	NA,0.293072	0.000168345	0.000337097
2	chr9:96048587:C:T	96048587	NA,T	NA,C	NA,1	NA,inf	NA,inf	NA,0.298625	0.000168344	0.000337219
2	chr9:96272949:A:G	96272949	NA,G	NA,A	NA,1	NA,inf	NA,inf	NA,0.315664	0.000168308	0.000337066
2	chr9:96360552:C:T	96360552	NA,T	NA,C	NA,1	NA,inf	NA,inf	NA,0.33904	0.000168272	0.000336912
2	chr9:96183955:A:C	96183955	C,NA	A,NA	1,NA	-inf,NA	inf,NA	0.504928,NA	0.000167947	0.000336287
2	chr9:96861103:A:T	96861103	NA,T	NA,A	NA,1	NA,-inf	NA,inf	NA,0.297754	0.000167859	0.000336281
2	chr9:96305565:T:C	96305565	C,C	T,T	1,1	inf,inf	inf,inf	1.40759,0.832272	0.000167855	0.000335623
2	chr9:96162667:AACGGAGACCAGCAAC:A	96162667	NA,A	NA,AACGGAGACCAGCAAC	NA,1	NA,-inf	NA,inf	NA,0.296352	0.000167844	0.000336199
2	chr9:96560047:T:A	96560047	NA,A	NA,T	NA,1	NA,inf	NA,inf	NA,0.273244	0.00016782	0.000336162
2	chr9:96814817:T:C	96814817	NA,C	NA,T	NA,1	NA,-inf	NA,inf	NA,0.316904	0.000167769	0.000335989
2	chr9:96436047:AAAAAT:A	96436047	A,NA	AAAAAT,NA	1,NA	-inf,NA	inf,NA	0.426897,NA	0.000167761	0.000336174
2	chr9:95913313:C:T	95913313	NA,T	NA,C	NA,1	NA,inf	NA,inf	NA,0.298773	0.000167741	0.000335996
2	chr9:96831485:G:A	96831485	NA,A	NA,G	NA,1	NA,inf	NA,inf	NA,0.329497	0.000167704	0.000335894
2	chr9:96196689:T:C	96196689	NA,C	NA,T	NA,1	NA,inf	NA,inf	NA,0.302735	0.000167608	0.000335716
2	chr9:96491345:A:G	96491345	NA,G	NA,A	NA,1	NA,-inf	NA,inf	NA,0.289507	0.000167588	0.000335657
2	chr9:96484730:G:A	96484730	A,A	G,G	1,1	inf,inf	inf,inf	2.8305,0.862389	0.000167573	0.000332811
2	chr9:96430324:C:A	96430324	NA,A	NA,C	NA,1	NA,-inf	NA,inf	NA,0.28881	0.000167561	0.000335529
2	chr9:96802726:G:A	96802726	A,A	G,G	1,1	inf,inf	inf,inf	0.782286,0.634304	0.000167529	0.000335458
2	chr9:96180249:C:T	96180249	NA,T	NA,C	NA,1	NA,inf	NA,inf	NA,0.289624	0.000167396	0.000335343
2	chr9:96846124:T:C	96846124	NA,C	NA,T	NA,1	NA,inf	NA,inf	NA,0.373342	0.00016739	0.000334975
2	chr9:96212044:A:G	96212044	G,G	A,A	1,1	inf,-inf	inf,inf	1.65858,0.403087	0.000167304	0.000335297
2	chr9:96390405:G:C	96390405	NA,C	NA,G	NA,1	NA,inf	NA,inf	NA,0.337401	0.000167256	0.000334879
2	chr9:96176200:A:G	96176200	G,NA	A,NA	1,NA	-inf,NA	inf,NA	0.517335,NA	0.000167248	0.000334886
2	chr9:96641909:G:T	96641909	NA,T	NA,G	NA,1	NA,inf	NA,inf	NA,0.257086	0.00016721	0.000335017
2	chr9:96019965:C:G	96019965	NA,G	NA,C	NA,1	NA,inf	NA,inf	NA,0.304034	0.000167206	0.000334901
2	chr9:96561046:C:A	96561046	NA,A	NA,C	NA,1	NA,inf	NA,inf	NA,0.269418	0.000167082	0.000334682
2	chr9:96177598:G:A	96177598	A,NA	G,NA	1,NA	-inf,NA	inf,NA	0.516174,NA	0.000167061	0.000334513
2	chr9:96756962:A:C	96756962	NA,C	NA,A	NA,1	NA,-inf	NA,inf	NA,0.292878	0.00016703	0.00033459
2	chr9:96677524:G:A	96677524	NA,A	NA,G	NA,1	NA,-inf	NA,inf	NA,0.270422	0.000166892	0.000334532
2	chr9:96190250:C:T	96190250	T,NA	C,NA	1,NA	-inf,NA	inf,NA	0.503721,NA	0.00016687	0.000334131
2	chr9:96516232:C:T	96516232	NA,T	NA,C	NA,1	NA,inf	NA,inf	NA,0.343778	0.000166849	0.000334046
2	chr9:96682595:A:G	96682595	G,NA	A,NA	1,NA	inf,NA	inf,NA	1.00046,NA	0.000166836	0.000334247
2	chr9:95869894:T:C	95869894	C,NA	T,NA	1,NA	inf,NA	inf,NA	0.730828,NA	0.000166779	0.000333994
2	chr9:96761183:T:C	96761183	NA,C	NA,T	NA,1	NA,-inf	NA,inf	NA,0.312212	0.000166758	0.000333962
2	chr9:96779383:G:C	96779383	NA,C	NA,G	NA,1	NA,-inf	NA,inf	NA,0.290124	0.000166622	0.000333777
2	chr9:96208277:A:G	96208277	G,G	A,A	1,1	-inf,-inf	inf,inf	0.44694,0.769005	0.000166516	0.000333691
2	chr9:96190463:AC:A	96190463	NA,A	NA,AC	NA,1	NA,inf	NA,inf	NA,0.2952	0.000166463	0.000333429
2	chr9:96080579:A:G	96080579	NA,G	NA,A	NA,1	NA,inf	NA,inf	NA,0.300484	0.000166453	0.0003334
2	chr9:96307074:A:G	96307074	G,G	A,A	1,1	inf,inf	inf,inf	1.35045,0.83038	0.000166449	0.000332972
2	chr9:95908011:C:T	95908011	T,T	C,C	1,1	inf,inf	inf,inf	1.20374,0.487976	0.00016638	0.000333289
2	chr9:96867591:C:T	96867591	NA,T	NA,C	NA,1	NA,-inf	NA,inf	NA,0.299405	0.000166366	0.000333227
2	chr9:96852308:A:T	96852308	NA,T	NA,A	NA,1	NA,-inf	NA,inf	NA,0.288383	0.000166326	0.000333185
2	chr9:96426616:A:G	96426616	NA,G	NA,A	NA,1	NA,-inf	NA,inf	NA,0.282195	0.000166284	0.000332973
2	chr9:96079194:C:T	96079194	NA,T	NA,C	NA,1	NA,inf	NA,inf	NA,0.299012	0.000166182	0.000332859
2	chr9:96836590:G:A	96836590	NA,A	NA,G	NA,1	NA,inf	NA,inf	NA,0.366239	0.000166163	0.000332523
2	chr9:96142609:G:T	96142609	NA,T	NA,G	NA,1	NA,inf	NA,inf	NA,0.320183	0.000166161	0.000332735
2	chr9:96228392:T:G	96228392	G,G	T,T	1,1	-inf,-inf	inf,inf	1.60179,0.160638	0.000166108	0.000332718
2	chr9:96537815:C:T	96537815	NA,T	NA,C	NA,1	NA,inf	NA,inf	NA,0.264261	0.000166098	0.000332711
2	chr9:96202237:C:G	96202237	NA,G	NA,C	NA,1	NA,-inf	NA,inf	NA,0.288687	0.000166075	0.00033269
2	chr9:96162294:G:T	96162294	NA,T	NA,G	NA,1	NA,-inf	NA,inf	NA,0.290037	0.000165978	0.00033243
2	chr9:96145729:T:A	96145729	A,NA	T,NA	1,NA	-inf,NA	inf,NA	0.52436,NA	0.000165949	0.00033236
2	chr9:96436072:GAAGAGAGAGA:G	96436072	NA,G	NA,GAAGAGAGAGA	NA,1	NA,-inf	NA,inf	NA,0.28158	0.000165893	0.000332188
2	chr9:96228040:T:A	96228040	A,A	T,T	1,1	-inf,-inf	inf,inf	1.60645,0.145776	0.00016566	0.000331824
2	chr9:96881390:T:C	96881390	NA,C	NA,T	NA,1	NA,-inf	NA,inf	NA,0.286688	0.000165621	0.000331764
2	chr9:96762698:T:C	96762698	NA,C	NA,T	NA,1	NA,inf	NA,inf	NA,0.292992	0.000165541	0.000331513
2	chr9:95854875:T:G	95854875	NA,G	NA,T	NA,1	NA,inf	NA,inf	NA,0.287687	0.000165514	0.000331551
2	chr9:96794206:AT:A	96794206	NA,A	NA,AT	NA,1	NA,inf	NA,inf	NA,0.361831	0.000165443	0.000331088
2	chr9:96414894:T:A	96414894	NA,A	NA,T	NA,1	NA,-inf	NA,inf	NA,0.276827	0.000165319	0.000331043
2	chr9:96520992:G:A	96520992	NA,A	NA,G	NA,1	NA,inf	NA,inf	NA,0.260049	0.000165302	0.000331119
2	chr9:96423399:A:AT	96423399	NA,AT	NA,A	NA,1	NA,-inf	NA,inf	NA,0.276651	0.000165296	0.000330997
2	chr9:96424265:G:C	96424265	NA,C	NA,G	NA,1	NA,-inf	NA,inf	NA,0.276539	0.000165266	0.000330937
2	chr9:96669717:C:T	96669717	NA,T	NA,C	NA,1	NA,-inf	NA,inf	NA,0.26159	0.000165253	0.000331008
2	chr9:95997976:C:T	95997976	NA,T	NA,C	NA,1	NA,inf	NA,inf	NA,0.302067	0.000165201	0.000330822
2	chr9:96798352:A:C	96798352	NA,C	NA,A	NA,1	NA,-inf	NA,inf	NA,0.280844	0.000164956	0.000330439
2	chr9:96894289:A:G	96894289	NA,G	NA,A	NA,1	NA,inf	NA,inf	NA,0.311694	0.000164943	0.00033014
2	chr9:96821763:C:T	96821763	NA,T	NA,C	NA,1	NA,inf	NA,inf	NA,0.358361	0.00016487	0.000329944
2	chr9:96579019:T:C	96579019	NA,C	NA,T	NA,1	NA,-inf	NA,inf	NA,0.238565	0.000164797	0.000330172
2	chr9:96287359:G:A	96287359	NA,A	NA,G	NA,1	NA,inf	NA,inf	NA,0.303991	0.000164785	0.000330027
2	chr9:96216541:AAAG:A	96216541	A,A	AAAG,AAAG	1,1	-inf,inf	inf,inf	1.57641,0.269062	0.000164725	0.00033
2	chr9:96147907:C:T	96147907	NA,T	NA,C	NA,1	NA,inf	NA,inf	NA,0.324343	0.000164673	0.000329707
2	chr9:96291514:C:T	96291514	NA,T	NA,C	NA,1	NA,inf	NA,inf	NA,0.30313	0.00016461	0.000329677
2	chr9:96402232:G:A	96402232	NA,A	NA,G	NA,1	NA,-inf	NA,inf	NA,0.27312	0.000164608	0.00032962
2	chr9:96183056:T:C	96183056	C,NA	T,NA	1,NA	-inf,NA	inf,NA	0.494304,NA	0.000164591	0.000329568
2	chr9:96737895:C:T	96737895	NA,T	NA,C	NA,1	NA,inf	NA,inf	NA,0.31573	0.000164584	0.000329513
2	chr9:96288040:A:G	96288040	NA,G	NA,A	NA,1	NA,inf	NA,inf	NA,0.302881	0.000164565	0.000329587
2	chr9:96882026:T:C	96882026	NA,C	NA,T	NA,1	NA,-inf	NA,inf	NA,0.280736	0.000164553	0.000329625
2	chr9:96124853:G:A	96124853	NA,A	NA,G	NA,1	NA,inf	NA,inf	NA,0.281089	0.000164547	0.000329604
2	chr9:96734675:C:T	96734675	NA,T	NA,C	NA,1	NA,-inf	NA,inf	NA,0.290114	0.000164541	0.000329534
2	chr9:96902072:C:T	96902072	NA,T	NA,C	NA,1	NA,-inf	NA,inf	NA,0.305353	0.000164474	0.000329378
2	chr9:96061304:G:A	96061304	NA,A	NA,G	NA,1	NA,inf	NA,inf	NA,0.294767	0.000164444	0.000329351
2	chr9:96665075:A:G	96665075	NA,G	NA,A	NA,1	NA,-inf	NA,inf	NA,0.255422	0.000164368	0.000329215
2	chr9:96064897:G:C	96064897	NA,C	NA,G	NA,1	NA,inf	NA,inf	NA,0.271853	0.000164333	0.000329187
2	chr9:95855656:A:G	95855656	NA,G	NA,A	NA,1	NA,inf	NA,inf	NA,0.28487	0.000164251	0.000328992
2	chr9:96654678:C:T	96654678	NA,T	NA,C	NA,1	NA,-inf	NA,inf	NA,0.254708	0.000164146	0.000328768
2	chr9:96357127:G:A	96357127	NA,A	NA,G	NA,1	NA,-inf	NA,inf	NA,0.25793	0.000164137	0.000328692
2	chr9:96665989:G:T	96665989	NA,T	NA,G	NA,1	NA,inf	NA,inf	NA,0.318666	0.000164093	0.000328522
2	chr9:95910804:A:G	95910804	NA,G	NA,A	NA,1	NA,-inf	NA,inf	NA,0.266519	0.00016409	0.000328725
2	chr9:96575483:C:T	96575483	NA,T	NA,C	NA,1	NA,inf	NA,inf	NA,0.318926	0.000164018	0.0003284
2	chr9:95877391:C:T	95877391	NA,T	NA,C	NA,1	NA,inf	NA,inf	NA,0.279348	0.000164011	0.00032854
2	chr9:96163957:C:G	96163957	NA,G	NA,C	NA,1	NA,inf	NA,inf	NA,0.317821	0.000164004	0.000328492
2	chr9:96190061:C:T	96190061	NA,T	NA,C	NA,1	NA,inf	NA,inf	NA,0.281525	0.000164	0.000328496
2	chr9:96215531:G:A	96215531	NA,A	NA,G	NA,1	NA,-inf	NA,inf	NA,0.320518	0.000163953	0.000328361
2	chr9:96793305:C:T	96793305	NA,T	NA,C	NA,1	NA,-inf	NA,inf	NA,0.277373	0.000163933	0.000328382
2	chr9:96749561:G:T	96749561	NA,T	NA,G	NA,1	NA,inf	NA,inf	NA,0.284028	0.000163929	0.000328286
2	chr9:96631696:G:T	96631696	NA,T	NA,G	NA,1	NA,inf	NA,inf	NA,0.205151	0.000163916	0.000328497
2	chr9:96059135:T:C	96059135	NA,C	NA,T	NA,1	NA,-inf	NA,inf	NA,0.274562	0.000163877	0.00032825
2	chr9:96126823:G:C	96126823	NA,C	NA,G	NA,1	NA,inf	NA,inf	NA,0.282639	0.000163783	0.00032805
2	chr9:96240312:G:A	96240312	A,A	G,G	1,1	-inf,inf	inf,inf	1.63588,0.219722	0.000163699	0.000327922
2	chr9:95936548:T:C	95936548	NA,C	NA,T	NA,1	NA,inf	NA,inf	NA,0.276626	0.00016369	0.000327881
2	chr9:96391557:A:G	96391557	NA,G	NA,A	NA,1	NA,inf	NA,inf	NA,0.297251	0.000163687	0.000327795
2	chr9:96916507:G:A	96916507	NA,A	NA,G	NA,1	NA,-inf	NA,inf	NA,0.275154	0.000163682	0.000327871
2	chr9:95936230:C:A	95936230	NA,A	NA,C	NA,1	NA,inf	NA,inf	NA,0.276277	0.000163628	0.000327757
2	chr9:96362203:G:A	96362203	NA,A	NA,G	NA,1	NA,inf	NA,inf	NA,0.308002	0.000163595	0.000327567
2	chr9:96797142:C:T	96797142	NA,T	NA,C	NA,1	NA,inf	NA,inf	NA,0.350806	0.000163565	0.000327338
2	chr9:95906070:G:A	95906070	NA,A	NA,G	NA,1	NA,inf	NA,inf	NA,0.275702	0.000163526	0.000327552
2	chr9:96911486:G:A	96911486	NA,A	NA,G	NA,1	NA,inf	NA,inf	NA,0.345414	0.000163524	0.000327269
2	chr9:96826717:A:G	96826717	NA,G	NA,A	NA,1	NA,-inf	NA,inf	NA,0.292889	0.000163464	0.000327372
2	chr9:96096328:T:C	96096328	NA,C	NA,T	NA,1	NA,inf	NA,inf	NA,0.285931	0.000163439	0.000327308
2	chr9:96604966:AG:A	96604966	NA,A	NA,AG	NA,1	NA,inf	NA,inf	NA,0.321026	0.000163428	0.000327187
2	chr9:96315120:T:C	96315120	NA,C	NA,T	NA,1	NA,-inf	NA,inf	NA,0.33963	0.000163397	0.000327177
2	chr9:95902211:C:G	95902211	NA,G	NA,C	NA,1	NA,inf	NA,inf	NA,0.274833	0.000163373	0.000327247
2	chr9:96586286:C:T	96586286	NA,T	NA,C	NA,1	NA,inf	NA,inf	NA,0.296297	0.000163322	0.00032704
2	chr9:96521136:C:T	96521136	NA,T	NA,C	NA,1	NA,inf	NA,inf	NA,0.249248	0.000163309	0.000327126
2	chr9:96315392:C:T	96315392	NA,T	NA,C	NA,1	NA,-inf	NA,inf	NA,0.338896	0.000163267	0.000326918
2	chr9:96669080:G:A	96669080	A,A	G,G	1,1	inf,inf	inf,inf	0.676957,1.18428	0.000163226	0.000325669
2	chr9:96891636:T:G	96891636	NA,G	NA,T	NA,1	NA,-inf	NA,inf	NA,0.273301	0.000163188	0.00032689
2	chr9:96760388:A:G	96760388	NA,G	NA,A	NA,1	NA,inf	NA,inf	NA,0.273156	0.000163053	0.000326587
2	chr9:96878044:G:A	96878044	NA,A	NA,G	NA,1	NA,inf	NA,inf	NA,0.266306	0.000162984	0.000326377
2	chr9:96819158:T:C	96819158	NA,C	NA,T	NA,1	NA,-inf	NA,inf	NA,0.28958	0.000162919	0.00032628
2	chr9:95961887:C:T	95961887	T,T	C,C	1,1	-inf,-inf	inf,inf	0.0817877,1.4423	0.000162902	0.000326234
2	chr9:96749556:AG:A	96749556	NA,A	NA,AG	NA,1	NA,inf	NA,inf	NA,0.27817	0.000162885	0.000326197
2	chr9:96083381:C:A	96083381	NA,A	NA,C	NA,1	NA,-inf	NA,inf	NA,0.273164	0.000162569	0.000325632
2	chr9:96134674:T:C	96134674	NA,C	NA,T	NA,1	NA,-inf	NA,inf	NA,0.294998	0.000162561	0.000325659
2	chr9:96297636:C:T	96297636	NA,T	NA,C	NA,1	NA,-inf	NA,inf	NA,0.279332	0.000162486	0.000325509
2	chr9:96299088:G:T	96299088	NA,T	NA,G	NA,1	NA,-inf	NA,inf	NA,0.279238	0.00016247	0.000325478
2	chr9:96883700:G:A	96883700	NA,A	NA,G	NA,1	NA,-inf	NA,inf	NA,0.26873	0.000162407	0.000325327
2	chr9:96749345:T:G	96749345	NA,G	NA,T	NA,1	NA,-inf	NA,inf	NA,0.269476	0.000162398	0.000325335
2	chr9:96631776:C:G	96631776	NA,G	NA,C	NA,1	NA,inf	NA,inf	NA,0.253673	0.000162364	0.000325203
2	chr9:96183871:G:A	96183871	A,NA	G,NA	1,NA	-inf,NA	inf,NA	0.486971,NA	0.000162304	0.000324991
2	chr9:96775759:G:A	96775759	NA,A	NA,G	NA,1	NA,inf	NA,inf	NA,0.274683	0.000162299	0.000325024
2	chr9:96233108:G:C	96233108	C,C	G,G	1,1	-inf,inf	inf,inf	1.60122,0.102342	0.000162264	0.000325071
2	chr9:96903730:T:C	96903730	C,NA	T,NA	1,NA	inf,NA	inf,NA	0.451998,NA	0.000162116	0.00032483
2	chr9:96302506:T:A	96302506	NA,A	NA,T	NA,1	NA,-inf	NA,inf	NA,0.253015	0.000162086	0.000324759
2	chr9:96199266:C:T	96199266	NA,T	NA,C	NA,1	NA,-inf	NA,inf	NA,0.265901	0.000162077	0.000324675
2	chr9:96379107:G:A	96379107	NA,A	NA,G	NA,1	NA,-inf	NA,inf	NA,0.258981	0.000162062	0.000324544
2	chr9:96143639:T:C	96143639	NA,C	NA,T	NA,1	NA,inf	NA,inf	NA,0.282573	0.00016206	0.000324593
2	chr9:96632581:A:G	96632581	NA,G	NA,A	NA,1	NA,-inf	NA,inf	NA,0.260359	0.000162059	0.000324577
2	chr9:96817391:A:T	96817391	NA,T	NA,A	NA,1	NA,-inf	NA,inf	NA,0.2846	0.000162014	0.000324469
2	chr9:96646034:C:T	96646034	NA,T	NA,C	NA,1	NA,inf	NA,inf	NA,0.296353	0.00016198	0.000324329
2	chr9:96496809:C:T	96496809	NA,T	NA,C	NA,1	NA,inf	NA,inf	NA,0.318516	0.000161936	0.000324224
2	chr9:96594837:G:A	96594837	NA,A	NA,G	NA,1	NA,-inf	NA,inf	NA,0.222848	0.000161918	0.000324403
2	chr9:96312130:A:G	96312130	NA,G	NA,A	NA,1	NA,-inf	NA,inf	NA,0.2503	0.00016191	0.000324339
2	chr9:96071365:G:A	96071365	NA,A	NA,G	NA,1	NA,inf	NA,inf	NA,0.281672	0.000161904	0.00032427
2	chr9:96088714:G:A	96088714	NA,A	NA,G	NA,1	NA,inf	NA,inf	NA,0.273945	0.000161806	0.000324095
2	chr9:96594980:G:A	96594980	A,NA	G,NA	1,NA	inf,NA	inf,NA	1.18926,NA	0.000161738	0.000324073
2	chr9:96103938:G:A	96103938	NA,A	NA,G	NA,1	NA,inf	NA,inf	NA,0.281663	0.000161727	0.000323904
2	chr9:96601410:T:C	96601410	NA,C	NA,T	NA,1	NA,inf	NA,inf	NA,0.287553	0.000161644	0.000323681
2	chr9:96001710:G:A	96001710	NA,A	NA,G	NA,1	NA,inf	NA,inf	NA,0.27671	0.000161562	0.000323594
2	chr9:96776547:G:A	96776547	NA,A	NA,G	NA,1	NA,inf	NA,inf	NA,0.270055	0.000161506	0.000323438
2	chr9:96019315:C:T	96019315	NA,T	NA,C	NA,1	NA,inf	NA,inf	NA,0.271445	0.000161448	0.000323371
2	chr9:96815387:A:G	96815387	NA,G	NA,A	NA,1	NA,-inf	NA,inf	NA,0.260777	0.000161364	0.000323243
2	chr9:96777006:C:T	96777006	NA,T	NA,C	NA,1	NA,inf	NA,inf	NA,0.337336	0.000161302	0.000322818
2	chr9:96770547:G:A	96770547	NA,A	NA,G	NA,1	NA,inf	NA,inf	NA,0.268683	0.000161277	0.000322979
2	chr9:96530754:G:A	96530754	NA,A	NA,G	NA,1	NA,-inf	NA,inf	NA,0.213338	0.000161231	0.000323055
2	chr9:96079583:T:C	96079583	NA,C	NA,T	NA,1	NA,-inf	NA,inf	NA,0.275019	0.00016122	0.000322885
2	chr9:96599337:C:T	96599337	NA,T	NA,C	NA,1	NA,inf	NA,inf	NA,0.241709	0.000161214	0.000322888
2	chr9:96523766:T:G	96523766	NA,G	NA,T	NA,1	NA,inf	NA,inf	NA,0.237522	0.000161211	0.000322921
2	chr9:96872237:A:C	96872237	NA,C	NA,A	NA,1	NA,-inf	NA,inf	NA,0.26149	0.000161172	0.000322851
2	chr9:96744451:C:A	96744451	NA,A	NA,C	NA,1	NA,-inf	NA,inf	NA,0.275863	0.000161132	0.000322704
2	chr9:96084926:C:T	96084926	NA,T	NA,C	NA,1	NA,-inf	NA,inf	NA,0.281652	0.000161132	0.000322695
2	chr9:96548332:A:T	96548332	NA,T	NA,A	NA,1	NA,-inf	NA,inf	NA,0.190958	0.000161105	0.000323013
2	chr9:96594001:A:G	96594001	NA,G	NA,A	NA,1	NA,-inf	NA,inf	NA,0.218496	0.000161103	0.000322768
2	chr9:96110026:T:C	96110026	NA,C	NA,T	NA,1	NA,-inf	NA,inf	NA,0.291505	0.000161062	0.000322687
2	chr9:96781550:T:G	96781550	NA,G	NA,T	NA,1	NA,-inf	NA,inf	NA,0.29635	0.000160974	0.000322365
2	chr9:96163066:G:A	96163066	NA,A	NA,G	NA,1	NA,inf	NA,inf	NA,0.253891	0.000160928	0.000322315
2	chr9:96761317:T:C	96761317	NA,C	NA,T	NA,1	NA,inf	NA,inf	NA,0.259569	0.000160925	0.000322296
2	chr9:96822085:T:C	96822085	C,NA	T,NA	1,NA	inf,NA	inf,NA	0.046208,NA	0.000160823	0.000322264
2	chr9:96907963:C:T	96907963	NA,T	NA,C	NA,1	NA,-inf	NA,inf	NA,0.258802	0.00016078	0.000322068
2	chr9:96757223:G:A	96757223	NA,A	NA,G	NA,1	NA,inf	NA,inf	NA,0.258048	0.000160763	0.000321972
2	chr9:96694379:A:T	96694379	NA,T	NA,A	NA,1	NA,-inf	NA,inf	NA,0.263903	0.00016073	0.000321895
2	chr9:95990209:T:G	95990209	NA,G	NA,T	NA,1	NA,inf	NA,inf	NA,0.267629	0.000160668	0.000321823
2	chr9:96741210:GTT:G	96741210	NA,G	NA,GTT	NA,1	NA,-inf	NA,inf	NA,0.274332	0.000160636	0.00032172
2	chr9:96662391:C:T	96662391	NA,T	NA,C	NA,1	NA,-inf	NA,inf	NA,0.234214	0.000160535	0.000321537
2	chr9:96266647:G:C	96266647	NA,C	NA,G	NA,1	NA,inf	NA,inf	NA,0.297355	0.00016045	0.000321399
2	chr9:96108064:G:T	96108064	NA,T	NA,G	NA,1	NA,-inf	NA,inf	NA,0.286917	0.00016031	0.000321179
2	chr9:96181524:A:C	96181524	NA,C	NA,A	NA,1	NA,-inf	NA,inf	NA,0.275569	0.000160289	0.000321154
2	chr9:96916534:C:T	96916534	T,NA	C,NA	1,NA	-inf,NA	inf,NA	0.429332,NA	0.000160218	0.000320889
2	chr9:96926221:G:C	96926221	NA,C	NA,G	NA,1	NA,inf	NA,inf	NA,0.251331	0.000160184	0.000320786
2	chr9:96742877:C:A	96742877	NA,A	NA,C	NA,1	NA,inf	NA,inf	NA,0.270645	0.000160105	0.000320693
2	chr9:96640123:A:T	96640123	NA,T	NA,A	NA,1	NA,inf	NA,inf	NA,0.299082	0.000160048	0.000320436
2	chr9:96831850:C:T	96831850	NA,T	NA,C	NA,1	NA,-inf	NA,inf	NA,0.254396	0.000159962	0.000320425
2	chr9:96665971:C:T	96665971	NA,T	NA,C	NA,1	NA,-inf	NA,inf	NA,0.211571	0.000159906	0.000320372
2	chr9:96304151:C:T	96304151	T,T	C,C	1,1	inf,inf	inf,inf	1.31668,0.838751	0.000159838	0.000319751
2	chr9:96775487:A:G	96775487	NA,G	NA,A	NA,1	NA,inf	NA,inf	NA,0.253016	0.000159795	0.000320033
2	chr9:96633077:A:T	96633077	NA,T	NA,A	NA,1	NA,inf	NA,inf	NA,0.238771	0.000159784	0.000320036
2	chr9:96871131:G:A	96871131	A,A	G,G	1,1	inf,-inf	inf,inf	1.20926,0.0440519	0.000159757	0.000320144
2	chr9:96328038:A:C	96328038	NA,C	NA,A	NA,1	NA,inf	NA,inf	NA,0.198326	0.000159662	0.00031993
2	chr9:96016542:G:A	96016542	NA,A	NA,G	NA,1	NA,inf	NA,inf	NA,0.265788	0.000159613	0.000319654
2	chr9:96004620:C:A	96004620	NA,A	NA,C	NA,1	NA,inf	NA,inf	NA,0.26207	0.000159609	0.000319702
2	chr9:96706411:G:A	96706411	NA,A	NA,G	NA,1	NA,-inf	NA,inf	NA,0.264572	0.000159517	0.000319487
2	chr9:96863358:A:T	96863358	NA,T	NA,A	NA,1	NA,-inf	NA,inf	NA,0.258116	0.000159499	0.000319451
2	chr9:96106047:G:A	96106047	NA,A	NA,G	NA,1	NA,-inf	NA,inf	NA,0.281733	0.000159487	0.000319529
2	chr9:96060092:T:C	96060092	NA,C	NA,T	NA,1	NA,inf	NA,inf	NA,0.257383	0.000159357	0.000319168
2	chr9:96362843:TTC:T	96362843	NA,T	NA,TTC	NA,1	NA,-inf	NA,inf	NA,0.226706	0.000159348	0.000319123
2	chr9:96880405:C:T	96880405	NA,T	NA,C	NA,1	NA,-inf	NA,inf	NA,0.234404	0.000159158	0.000318791
2	chr9:96850931:G:C	96850931	NA,C	NA,G	NA,1	NA,-inf	NA,inf	NA,0.260677	0.000159064	0.000318568
2	chr9:96197845:C:T	96197845	NA,T	NA,C	NA,1	NA,-inf	NA,inf	NA,0.247464	0.000158962	0.000318432
2	chr9:95994405:C:T	95994405	NA,T	NA,C	NA,1	NA,-inf	NA,inf	NA,0.255214	0.000158742	0.000317962
2	chr9:96767535:G:A	96767535	NA,A	NA,G	NA,1	NA,inf	NA,inf	NA,0.246297	0.000158705	0.000317851
2	chr9:96751932:A:C	96751932	NA,C	NA,A	NA,1	NA,inf	NA,inf	NA,0.320379	0.000158688	0.0003176
2	chr9:96824357:C:T	96824357	NA,T	NA,C	NA,1	NA,inf	NA,inf	NA,0.31916	0.000158661	0.000317549
2	chr9:96168139:T:C	96168139	NA,C	NA,T	NA,1	NA,inf	NA,inf	NA,0.257184	0.000158603	0.000317665
2	chr9:96111769:T:C	96111769	C,C	T,T	1,1	inf,inf	inf,inf	0.627018,1.0461	0.000158499	0.000317492
2	chr9:96689159:T:C	96689159	NA,C	NA,T	NA,1	NA,inf	NA,inf	NA,0.287493	0.00015842	0.00031719
2	chr9:96814142:G:C	96814142	NA,C	NA,G	NA,1	NA,inf	NA,inf	NA,0.299152	0.000158359	0.000316947
2	chr9:96001056:T:C	96001056	NA,C	NA,T	NA,1	NA,inf	NA,inf	NA,0.254174	0.000158334	0.000317148
2	chr9:96862893:G:T	96862893	NA,T	NA,G	NA,1	NA,-inf	NA,inf	NA,0.255471	0.000158287	0.000317014
2	chr9:96364322:G:A	96364322	NA,A	NA,G	NA,1	NA,inf	NA,inf	NA,0.274921	0.000158221	0.000316818
2	chr9:96001709:C:T	96001709	NA,T	NA,C	NA,1	NA,inf	NA,inf	NA,0.253392	0.000158209	0.000316899
2	chr9:96445298:T:C	96445298	NA,C	NA,T	NA,1	NA,-inf	NA,inf	NA,0.235961	0.000158194	0.000316847
2	chr9:96771773:A:G	96771773	NA,G	NA,A	NA,1	NA,inf	NA,inf	NA,0.242825	0.00015814	0.00031672
2	chr9:96210012:A:T	96210012	NA,T	NA,A	NA,1	NA,inf	NA,inf	NA,0.249199	0.000158089	0.000316611
2	chr9:96020638:G:A	96020638	NA,A	NA,G	NA,1	NA,inf	NA,inf	NA,0.250669	0.00015801	0.000316486
2	chr9:96716587:C:T	96716587	NA,T	NA,C	NA,1	NA,-inf	NA,inf	NA,0.239511	0.000157977	0.000316561
2	chr9:96854542:G:T	96854542	NA,T	NA,G	NA,1	NA,inf	NA,inf	NA,0.296239	0.000157939	0.000316111
2	chr9:96086582:C:A	96086582	NA,A	NA,C	NA,1	NA,inf	NA,inf	NA,0.274529	0.000157869	0.000316225
2	chr9:96377773:A:C	96377773	NA,C	NA,A	NA,1	NA,-inf	NA,inf	NA,0.230004	0.000157843	0.000316093
2	chr9:95888927:G:A	95888927	NA,A	NA,G	NA,1	NA,-inf	NA,inf	NA,0.246267	0.000157752	0.000315989
2	chr9:96117048:G:A	96117048	NA,A	NA,G	NA,1	NA,inf	NA,inf	NA,0.240528	0.000157611	0.000315709
2	chr9:96195318:C:T	96195318	NA,T	NA,C	NA,1	NA,inf	NA,inf	NA,0.22598	0.000157595	0.000315682
2	chr9:96492123:C:T	96492123	NA,T	NA,C	NA,1	NA,inf	NA,inf	NA,0.282969	0.000157585	0.000315619
2	chr9:96769530:T:C	96769530	NA,C	NA,T	NA,1	NA,inf	NA,inf	NA,0.239198	0.000157563	0.000315564
2	chr9:96630293:G:A	96630293	NA,A	NA,G	NA,1	NA,inf	NA,inf	NA,0.224701	0.000157502	0.000315467
2	chr9:96663224:G:A	96663224	NA,A	NA,G	NA,1	NA,-inf	NA,inf	NA,0.217178	0.000157499	0.000315478
2	chr9:96764628:G:A	96764628	NA,A	NA,G	NA,1	NA,inf	NA,inf	NA,0.245616	0.00015743	0.000315279
2	chr9:96762968:A:G	96762968	NA,G	NA,A	NA,1	NA,inf	NA,inf	NA,0.237642	0.000157329	0.000315096
2	chr9:96479412:AT:A	96479412	NA,A	NA,AT	NA,1	NA,inf	NA,inf	NA,0.272774	0.000157292	0.000314779
2	chr9:96632030:G:A	96632030	NA,A	NA,G	NA,1	NA,inf	NA,inf	NA,0.314127	0.000157253	0.000314762
2	chr9:96567843:A:G	96567843	NA,G	NA,A	NA,1	NA,inf	NA,inf	NA,0.225998	0.000157244	0.000314948
2	chr9:96873992:T:C	96873992	NA,C	NA,T	NA,1	NA,-inf	NA,inf	NA,0.237346	0.00015723	0.000314954
2	chr9:96845338:T:C	96845338	NA,C	NA,T	NA,1	NA,-inf	NA,inf	NA,0.23919	0.00015718	0.000314875
2	chr9:95918922:C:T	95918922	NA,T	NA,C	NA,1	NA,inf	NA,inf	NA,0.236034	0.000156948	0.000314377
2	chr9:96275832:G:A	96275832	NA,A	NA,G	NA,1	NA,-inf	NA,inf	NA,0.224677	0.000156927	0.000314354
2	chr9:96735452:A:T	96735452	NA,T	NA,A	NA,1	NA,inf	NA,inf	NA,0.24003	0.000156918	0.000314261
2	chr9:96362876:T:G	96362876	NA,G	NA,T	NA,1	NA,-inf	NA,inf	NA,0.210408	0.000156744	0.000313971
2	chr9:96673459:C:T	96673459	NA,T	NA,C	NA,1	NA,-inf	NA,inf	NA,0.228215	0.000156709	0.000313866
2	chr9:96088948:G:A	96088948	NA,A	NA,G	NA,1	NA,-inf	NA,inf	NA,0.252001	0.000156666	0.000313762
2	chr9:96854475:C:T	96854475	NA,T	NA,C	NA,1	NA,-inf	NA,inf	NA,0.245385	0.000156661	0.000313759
2	chr9:96770011:T:C	96770011	NA,C	NA,T	NA,1	NA,inf	NA,inf	NA,0.239972	0.000156606	0.00031363
2	chr9:96760424:G:A	96760424	NA,A	NA,G	NA,1	NA,inf	NA,inf	NA,0.23293	0.000156588	0.000313612
2	chr9:96735521:G:A	96735521	NA,A	NA,G	NA,1	NA,inf	NA,inf	NA,0.237861	0.000156568	0.000313559
2	chr9:96743905:C:T	96743905	NA,T	NA,C	NA,1	NA,-inf	NA,inf	NA,0.247223	0.000156544	0.00031352
2	chr9:96194206:A:G	96194206	G,NA	A,NA	1,NA	-inf,NA	inf,NA	0.469132,NA	0.000156471	0.000313313
2	chr9:96244796:C:T	96244796	NA,T	NA,C	NA,1	NA,inf	NA,inf	NA,0.213465	0.000156451	0.000313336
2	chr9:96094685:G:T	96094685	NA,T	NA,G	NA,1	NA,inf	NA,inf	NA,0.256272	0.000156448	0.000313378
2	chr9:96057687:T:C	96057687	C,C	T,T	1,1	inf,-inf	inf,inf	1.06585,0.90176	0.000156433	0.000313276
2	chr9:96308341:G:A	96308341	NA,A	NA,G	NA,1	NA,inf	NA,inf	NA,0.214781	0.000156431	0.000313425
2	chr9:96759891:T:C	96759891	NA,C	NA,T	NA,1	NA,inf	NA,inf	NA,0.238259	0.000156341	0.000313101
2	chr9:96424013:T:C	96424013	NA,C	NA,T	NA,1	NA,-inf	NA,inf	NA,0.22215	0.000156336	0.000313128
2	chr9:96291207:C:A	96291207	NA,A	NA,C	NA,1	NA,inf	NA,inf	NA,0.267025	0.000156288	0.00031307
2	chr9:96817580:CAA:C	96817580	NA,C	NA,CAA	NA,1	NA,-inf	NA,inf	NA,0.240624	0.000156272	0.000313029
2	chr9:96761487:A:ACACT	96761487	NA,ACACT	NA,A	NA,1	NA,inf	NA,inf	NA,0.237765	0.000156263	0.000312944
2	chr9:96553948:G:A	96553948	NA,A	NA,G	NA,1	NA,-inf	NA,inf	NA,0.183171	0.000156093	0.000312751
2	chr9:95955806:T:A	95955806	A,NA	T,NA	1,NA	-inf,NA	inf,NA	0.647039,NA	0.000156086	0.00031263
2	chr9:96587363:C:T	96587363	NA,T	NA,C	NA,1	NA,inf	NA,inf	NA,0.251409	0.00015607	0.000312528
2	chr9:96023489:T:A	96023489	NA,A	NA,T	NA,1	NA,-inf	NA,inf	NA,0.223377	0.000156053	0.000312623
2	chr9:96887633:A:G	96887633	NA,G	NA,A	NA,1	NA,-inf	NA,inf	NA,0.229336	0.000155974	0.000312439
2	chr9:96856237:C:T	96856237	NA,T	NA,C	NA,1	NA,-inf	NA,inf	NA,0.246609	0.00015595	0.000312331
2	chr9:96344670:A:C	96344670	NA,C	NA,A	NA,1	NA,inf	NA,inf	NA,0.260449	0.000155932	0.000312237
2	chr9:96194784:G:A	96194784	NA,A	NA,G	NA,1	NA,inf	NA,inf	NA,0.216136	0.000155894	0.000312273
2	chr9:96473544:C:G	96473544	NA,G	NA,C	NA,1	NA,-inf	NA,inf	NA,0.221395	0.000155887	0.000312229
2	chr9:96666487:A:G	96666487	NA,G	NA,A	NA,1	NA,-inf	NA,inf	NA,0.187897	0.000155768	0.00031208
2	chr9:96297348:T:C	96297348	NA,C	NA,T	NA,1	NA,-inf	NA,inf	NA,0.236652	0.000155745	0.000312004
2	chr9:95863657:C:T	95863657	NA,T	NA,C	NA,1	NA,inf	NA,inf	NA,0.229023	0.000155685	0.000311859
2	chr9:96030833:C:T	96030833	NA,T	NA,C	NA,1	NA,inf	NA,inf	NA,0.226148	0.000155655	0.000311793
2	chr9:96059244:T:C	96059244	NA,C	NA,T	NA,1	NA,inf	NA,inf	NA,0.228113	0.000155592	0.000311662
2	chr9:95873901:G:C	95873901	C,C	G,G	1,1	-inf,-inf	inf,inf	0.150504,1.36293	0.000155546	0.00031151
2	chr9:96825087:C:T	96825087	NA,T	NA,C	NA,1	NA,-inf	NA,inf	NA,0.235633	0.000155515	0.000311513
2	chr9:96840619:C:G	96840619	NA,G	NA,C	NA,1	NA,inf	NA,inf	NA,0.211161	0.000155506	0.00031152
2	chr9:96570032:A:G	96570032	NA,G	NA,A	NA,1	NA,inf	NA,inf	NA,0.203434	0.000155494	0.000311473
2	chr9:96365984:G:A	96365984	NA,A	NA,G	NA,1	NA,inf	NA,inf	NA,0.195104	0.000155389	0.000311311
2	chr9:96353417:G:A	96353417	NA,A	NA,G	NA,1	NA,-inf	NA,inf	NA,0.201631	0.000155279	0.000310979
2	chr9:96130544:T:C	96130544	NA,C	NA,T	NA,1	NA,-inf	NA,inf	NA,0.21463	0.000155277	0.000311075
2	chr9:96399019:T:C	96399019	NA,C	NA,T	NA,1	NA,-inf	NA,inf	NA,0.215246	0.000155276	0.000311005
2	chr9:96569255:A:C	96569255	NA,C	NA,A	NA,1	NA,inf	NA,inf	NA,0.247332	0.00015527	0.000310934
2	chr9:95959257:C:T	95959257	T,NA	C,NA	1,NA	inf,NA	inf,NA	0.88012,NA	0.00015516	0.0003108
2	chr9:96052633:G:A	96052633	NA,A	NA,G	NA,1	NA,inf	NA,inf	NA,0.240377	0.000155098	0.000310643
2	chr9:96257628:C:A	96257628	NA,A	NA,C	NA,1	NA,inf	NA,inf	NA,0.240159	0.000155079	0.000310586
2	chr9:96192066:G:A	96192066	NA,A	NA,G	NA,1	NA,inf	NA,inf	NA,0.209856	0.000155038	0.000310559
2	chr9:96717143:C:T	96717143	NA,T	NA,C	NA,1	NA,-inf	NA,inf	NA,0.220626	0.000155031	0.000310649
2	chr9:96030855:C:T	96030855	NA,T	NA,C	NA,1	NA,inf	NA,inf	NA,0.221329	0.000154919	0.000310318
2	chr9:96890484:G:A	96890484	A,NA	G,NA	1,NA	inf,NA	inf,NA	0.752584,NA	0.000154884	0.000310295
2	chr9:96774596:A:C	96774596	NA,C	NA,A	NA,1	NA,inf	NA,inf	NA,0.221588	0.00015488	0.000310196
2	chr9:96866949:AC:A	96866949	NA,A	NA,AC	NA,1	NA,-inf	NA,inf	NA,0.221973	0.000154864	0.000310213
2	chr9:96842169:A:G	96842169	NA,G	NA,A	NA,1	NA,-inf	NA,inf	NA,0.239183	0.000154858	0.000310145
2	chr9:96470436:C:G	96470436	NA,G	NA,C	NA,1	NA,-inf	NA,inf	NA,0.214725	0.000154842	0.000310134
2	chr9:96815401:C:A	96815401	NA,A	NA,C	NA,1	NA,inf	NA,inf	NA,0.206655	0.000154818	0.000310142
2	chr9:96225578:A:C	96225578	NA,C	NA,A	NA,1	NA,inf	NA,inf	NA,0.225817	0.000154803	0.000310054
2	chr9:96899864:G:A	96899864	NA,A	NA,G	NA,1	NA,-inf	NA,inf	NA,0.244804	0.000154768	0.000309954
2	chr9:96476166:T:C	96476166	NA,C	NA,T	NA,1	NA,-inf	NA,inf	NA,0.214212	0.000154764	0.000309978
2	chr9:96873266:C:A	96873266	A,A	C,C	1,1	inf,-inf	inf,inf	1.19175,0.0552477	0.000154754	0.000310118
2	chr9:95980464:A:G	95980464	NA,G	NA,A	NA,1	NA,inf	NA,inf	NA,0.2234	0.000154735	0.000309941
2	chr9:96695374:T:C	96695374	NA,C	NA,T	NA,1	NA,inf	NA,inf	NA,0.195089	0.000154731	0.00030999
2	chr9:96063588:A:G	96063588	NA,G	NA,A	NA,1	NA,-inf	NA,inf	NA,0.213598	0.000154712	0.00030994
2	chr9:96600278:A:T	96600278	NA,T	NA,A	NA,1	NA,-inf	NA,inf	NA,0.290296	0.000154646	0.000309633
2	chr9:96723337:A:C	96723337	NA,C	NA,A	NA,1	NA,-inf	NA,inf	NA,0.226224	0.000154634	0.000309694
2	chr9:96159773:C:T	96159773	NA,T	NA,C	NA,1	NA,inf	NA,inf	NA,0.228385	0.000154624	0.000309696
2	chr9:96005486:G:A	96005486	NA,A	NA,G	NA,1	NA,inf	NA,inf	NA,0.221996	0.000154583	0.000309631
2	chr9:96004448:A:G	96004448	NA,G	NA,A	NA,1	NA,-inf	NA,inf	NA,0.232604	0.000154505	0.000309579
2	chr9:96829446:T:C	96829446	NA,C	NA,T	NA,1	NA,inf	NA,inf	NA,0.272114	0.000154357	0.000308958
2	chr9:96843350:A:G	96843350	NA,G	NA,A	NA,1	NA,-inf	NA,inf	NA,0.235547	0.00015435	0.000309129
2	chr9:96110734:G:A	96110734	NA,A	NA,G	NA,1	NA,-inf	NA,inf	NA,0.218692	0.000154323	0.000309137
2	chr9:96669007:G:A	96669007	A,A	G,G	1,1	inf,inf	inf,inf	0.658698,1.16731	0.00015422	0.000307716
2	chr9:96135003:T:C	96135003	NA,C	NA,T	NA,1	NA,inf	NA,inf	NA,0.248482	0.000154157	0.000308774
2	chr9:96707757:G:A	96707757	NA,A	NA,G	NA,1	NA,inf	NA,inf	NA,0.215321	0.000154155	0.000308817
2	chr9:96292883:T:C	96292883	NA,C	NA,T	NA,1	NA,inf	NA,inf	NA,0.252099	0.000154131	0.000308748
2	chr9:96359906:T:C	96359906	NA,C	NA,T	NA,1	NA,-inf	NA,inf	NA,0.206075	0.000154102	0.000308609
2	chr9:96085375:C:G	96085375	G,NA	C,NA	1,NA	-inf,NA	inf,NA	0.965899,NA	0.000154089	0.000308599
2	chr9:96837148:T:C	96837148	NA,C	NA,T	NA,1	NA,-inf	NA,inf	NA,0.232933	0.000153973	0.000308373
2	chr9:96566320:G:A	96566320	NA,A	NA,G	NA,1	NA,inf	NA,inf	NA,0.23705	0.000153939	0.000308273
2	chr9:96146010:G:A	96146010	NA,A	NA,G	NA,1	NA,inf	NA,inf	NA,0.214822	0.000153927	0.000308313
2	chr9:96011786:T:C	96011786	NA,C	NA,T	NA,1	NA,inf	NA,inf	NA,0.225213	0.00015383	0.000308114
2	chr9:96877366:G:A	96877366	NA,A	NA,G	NA,1	NA,inf	NA,inf	NA,0.261909	0.000153813	0.000307907
2	chr9:96168169:T:C	96168169	NA,C	NA,T	NA,1	NA,inf	NA,inf	NA,0.225679	0.000153812	0.000308072
2	chr9:96078774:C:T	96078774	NA,T	NA,C	NA,1	NA,inf	NA,inf	NA,0.224059	0.000153808	0.000308034
2	chr9:96301547:C:T	96301547	NA,T	NA,C	NA,1	NA,-inf	NA,inf	NA,0.224653	0.000153803	0.000308109
2	chr9:96168823:G:A	96168823	NA,A	NA,G	NA,1	NA,inf	NA,inf	NA,0.225321	0.00015377	0.000307987
2	chr9:95993548:G:A	95993548	NA,A	NA,G	NA,1	NA,-inf	NA,inf	NA,0.20765	0.000153659	0.000307824
2	chr9:96669718:A:G	96669718	NA,G	NA,A	NA,1	NA,-inf	NA,inf	NA,0.175032	0.000153653	0.000307837
2	chr9:96305931:T:C	96305931	C,C	T,T	1,1	inf,inf	inf,inf	1.32689,0.800549	0.000153642	0.000307364
2	chr9:96361984:G:A	96361984	NA,A	NA,G	NA,1	NA,-inf	NA,inf	NA,0.189962	0.00015356	0.000307594
2	chr9:96669404:T:C	96669404	NA,C	NA,T	NA,1	NA,-inf	NA,inf	NA,0.174391	0.000153549	0.000307629
2	chr9:96299679:A:G	96299679	NA,G	NA,A	NA,1	NA,inf	NA,inf	NA,0.230772	0.000153507	0.000307469
2	chr9:96416094:T:G	96416094	NA,G	NA,T	NA,1	NA,-inf	NA,inf	NA,0.203335	0.000153481	0.000307394
2	chr9:96109820:A:C	96109820	NA,C	NA,A	NA,1	NA,inf	NA,inf	NA,0.220272	0.000153284	0.000307025
2	chr9:95972562:A:G	95972562	G,NA	A,NA	1,NA	inf,NA	inf,NA	0.647574,NA	0.000153256	0.000306932
2	chr9:96901729:T:C	96901729	NA,C	NA,T	NA,1	NA,-inf	NA,inf	NA,0.234263	0.000153229	0.000306875
2	chr9:96927700:G:C	96927700	NA,C	NA,G	NA,1	NA,inf	NA,inf	NA,0.244588	0.000153229	0.00030672
2	chr9:96403714:GA:G	96403714	NA,G	NA,GA	NA,1	NA,-inf	NA,inf	NA,0.198572	0.000153203	0.000306854
2	chr9:96770447:G:A	96770447	NA,A	NA,G	NA,1	NA,inf	NA,inf	NA,0.209707	0.000153156	0.00030677
2	chr9:96718793:G:A	96718793	A,NA	G,NA	1,NA	inf,NA	inf,NA	0.410927,NA	0.000153144	0.000306852
2	chr9:96838684:T:C	96838684	NA,C	NA,T	NA,1	NA,-inf	NA,inf	NA,0.226455	0.000153052	0.000306531
2	chr9:96461793:G:A	96461793	NA,A	NA,G	NA,1	NA,-inf	NA,inf	NA,0.20242	0.000153025	0.000306498
2	chr9:96667567:T:C	96667567	NA,C	NA,T	NA,1	NA,-inf	NA,inf	NA,0.170849	0.000153012	0.000306553
2	chr9:96351162:A:G	96351162	NA,G	NA,A	NA,1	NA,inf	NA,inf	NA,0.23889	0.000152951	0.000306277
2	chr9:96853844:G:A	96853844	NA,A	NA,G	NA,1	NA,-inf	NA,inf	NA,0.225741	0.000152932	0.000306289
2	chr9:96461307:G:A	96461307	NA,A	NA,G	NA,1	NA,-inf	NA,inf	NA,0.201745	0.000152928	0.000306302
2	chr9:95839080:T:C	95839080	NA,C	NA,T	NA,1	NA,inf	NA,inf	NA,0.21274	0.000152886	0.000306229
2	chr9:96757362:T:C	96757362	NA,C	NA,T	NA,1	NA,-inf	NA,inf	NA,0.202507	0.000152885	0.000306248
2	chr9:96905982:G:A	96905982	NA,A	NA,G	NA,1	NA,inf	NA,inf	NA,0.271536	0.000152871	0.000306004
2	chr9:95837538:G:A	95837538	NA,A	NA,G	NA,1	NA,inf	NA,inf	NA,0.212144	0.000152801	0.00030606
2	chr9:96325082:C:G	96325082	NA,G	NA,C	NA,1	NA,inf	NA,inf	NA,0.242013	0.0001528	0.000305969
2	chr9:96882914:A:T	96882914	T,NA	A,NA	1,NA	inf,NA	inf,NA	0.427771,NA	0.000152796	0.000306115
2	chr9:96729450:G:T	96729450	NA,T	NA,G	NA,1	NA,inf	NA,inf	NA,0.212172	0.000152776	0.00030597
2	chr9:96583475:C:T	96583475	NA,T	NA,C	NA,1	NA,inf	NA,inf	NA,0.228163	0.000152727	0.000305844
2	chr9:96456309:C:A	96456309	NA,A	NA,C	NA,1	NA,-inf	NA,inf	NA,0.200056	0.000152685	0.000305816
2	chr9:96308648:A:T	96308648	NA,T	NA,A	NA,1	NA,inf	NA,inf	NA,0.226952	0.000152649	0.000305825
2	chr9:96148890:C:T	96148890	T,NA	C,NA	1,NA	-inf,NA	inf,NA	0.617429,NA	0.000152638	0.000305728
2	chr9:96669665:C:T	96669665	NA,T	NA,C	NA,1	NA,-inf	NA,inf	NA,0.168329	0.000152634	0.000305795
2	chr9:96715576:G:T	96715576	NA,T	NA,G	NA,1	NA,inf	NA,inf	NA,0.184872	0.000152626	0.000305758
2	chr9:96719252:G:A	96719252	NA,A	NA,G	NA,1	NA,-inf	NA,inf	NA,0.17409	0.000152614	0.000305826
2	chr9:95853125:G:A	95853125	A,A	G,G	1,1	-inf,-inf	inf,inf	0.149912,1.35439	0.000152578	0.000305569
2	chr9:96901423:C:T	96901423	NA,T	NA,C	NA,1	NA,-inf	NA,inf	NA,0.229105	0.000152546	0.000305508
2	chr9:96888521:A:C	96888521	NA,C	NA,A	NA,1	NA,-inf	NA,inf	NA,0.222076	0.000152477	0.00030538
2	chr9:96674439:C:T	96674439	NA,T	NA,C	NA,1	NA,inf	NA,inf	NA,0.20276	0.000152401	0.000305276
2	chr9:96357567:T:A	96357567	NA,A	NA,T	NA,1	NA,-inf	NA,inf	NA,0.136959	0.000152393	0.000305495
2	chr9:96029087:A:G	96029087	NA,G	NA,A	NA,1	NA,-inf	NA,inf	NA,0.198475	0.000152364	0.00030523
2	chr9:96557590:T:C	96557590	NA,C	NA,T	NA,1	NA,inf	NA,inf	NA,0.245104	0.000152356	0.000305146
2	chr9:96494288:T:C	96494288	C,C	T,T	1,1	inf,inf	inf,inf	2.81767,0.80374	0.000152331	0.000302461
2	chr9:96795461:C:T	96795461	NA,T	NA,C	NA,1	NA,inf	NA,inf	NA,0.254768	0.000152322	0.000304922
2	chr9:96682499:A:T	96682499	NA,T	NA,A	NA,1	NA,-inf	NA,inf	NA,0.207255	0.000152252	0.000304914
2	chr9:96357834:T:C	96357834	NA,C	NA,T	NA,1	NA,inf	NA,inf	NA,0.233609	0.000152212	0.0003048
2	chr9:96307653:A:G	96307653	G,G	A,A	1,1	inf,inf	inf,inf	1.32184,0.802991	0.000152207	0.000304492
2	chr9:96320344:T:C	96320344	C,C	T,T	1,1	-inf,inf	inf,inf	1.80062,0.423315	0.000152183	0.000305048
2	chr9:96031150:A:G	96031150	NA,G	NA,A	NA,1	NA,inf	NA,inf	NA,0.214077	0.000152147	0.000304743
2	chr9:96923210:G:A	96923210	NA,A	NA,G	NA,1	NA,inf	NA,inf	NA,0.229695	0.000152145	0.000304579
2	chr9:96182595:G:A	96182595	NA,A	NA,G	NA,1	NA,inf	NA,inf	NA,0.189862	0.000152096	0.000304665
2	chr9:96704530:G:A	96704530	A,NA	G,NA	1,NA	-inf,NA	inf,NA	0.318608,NA	0.000152088	0.000304976
2	chr9:96781109:T:C	96781109	NA,C	NA,T	NA,1	NA,inf	NA,inf	NA,0.253611	0.000152085	0.000304447
2	chr9:96762223:AAAG:A	96762223	NA,A	NA,AAAG	NA,1	NA,-inf	NA,inf	NA,0.200246	0.000152032	0.000304572
2	chr9:96125588:T:C	96125588	NA,C	NA,T	NA,1	NA,inf	NA,inf	NA,0.20476	0.000152014	0.000304481
2	chr9:96853856:T:C	96853856	NA,C	NA,T	NA,1	NA,-inf	NA,inf	NA,0.218961	0.000151995	0.000304415
2	chr9:96050348:C:T	96050348	NA,T	NA,C	NA,1	NA,-inf	NA,inf	NA,0.209299	0.000151937	0.000304357
2	chr9:96122554:G:A	96122554	NA,A	NA,G	NA,1	NA,inf	NA,inf	NA,0.204076	0.000151932	0.000304318
2	chr9:96112185:C:G	96112185	NA,G	NA,C	NA,1	NA,inf	NA,inf	NA,0.203244	0.000151926	0.000304316
2	chr9:96889631:T:C	96889631	NA,C	NA,T	NA,1	NA,inf	NA,inf	NA,0.202162	0.000151864	0.000304163
2	chr9:96666901:T:G	96666901	NA,G	NA,T	NA,1	NA,-inf	NA,inf	NA,0.162448	0.000151835	0.000304193
2	chr9:96112184:G:A	96112184	NA,A	NA,G	NA,1	NA,inf	NA,inf	NA,0.20248	0.00015182	0.000304103
2	chr9:96770190:A:G	96770190	NA,G	NA,A	NA,1	NA,inf	NA,inf	NA,0.206318	0.000151764	0.000303943
2	chr9:96749613:C:T	96749613	NA,T	NA,C	NA,1	NA,inf	NA,inf	NA,0.197968	0.000151744	0.000303918
2	chr9:96311287:G:A	96311287	NA,A	NA,G	NA,1	NA,-inf	NA,inf	NA,0.295247	0.00015167	0.000303732
2	chr9:96570281:T:C	96570281	NA,C	NA,T	NA,1	NA,inf	NA,inf	NA,0.221602	0.000151652	0.000303696
2	chr9:96345058:T:C	96345058	NA,C	NA,T	NA,1	NA,-inf	NA,inf	NA,0.18879	0.000151608	0.000303617
2	chr9:96887916:A:G	96887916	NA,G	NA,A	NA,1	NA,inf	NA,inf	NA,0.234329	0.000151602	0.000303468
2	chr9:96787749:A:G	96787749	NA,G	NA,A	NA,1	NA,inf	NA,inf	NA,0.25038	0.00015148	0.000303217
2	chr9:96022582:G:A	96022582	NA,A	NA,G	NA,1	NA,inf	NA,inf	NA,0.211968	0.00015146	0.00030336
2	chr9:95854422:T:C	95854422	NA,C	NA,T	NA,1	NA,inf	NA,inf	NA,0.191085	0.000151433	0.000303333
2	chr9:96001884:C:T	96001884	NA,T	NA,C	NA,1	NA,inf	NA,inf	NA,0.207496	0.000151414	0.000303276
2	chr9:96769267:T:G	96769267	NA,G	NA,T	NA,1	NA,inf	NA,inf	NA,0.235664	0.000151369	0.000303094
2	chr9:96455506:G:C	96455506	NA,C	NA,G	NA,1	NA,-inf	NA,inf	NA,0.190251	0.000151349	0.000303142
2	chr9:96739943:A:G	96739943	NA,G	NA,A	NA,1	NA,-inf	NA,inf	NA,0.230692	0.000151321	0.000303049
2	chr9:96442909:G:A	96442909	NA,A	NA,G	NA,1	NA,-inf	NA,inf	NA,0.18424	0.000151253	0.00030295
2	chr9:96882094:A:G	96882094	NA,G	NA,A	NA,1	NA,-inf	NA,inf	NA,0.213233	0.000151207	0.000302864
2	chr9:96687949:G:A	96687949	NA,A	NA,G	NA,1	NA,-inf	NA,inf	NA,0.200158	0.000151134	0.000302689
2	chr9:96114664:G:A	96114664	NA,A	NA,G	NA,1	NA,inf	NA,inf	NA,0.198128	0.000151119	0.00030269
2	chr9:96419694:CAAAT:C	96419694	NA,C	NA,CAAAT	NA,1	NA,inf	NA,inf	NA,0.212316	0.00015111	0.00030267
2	chr9:96183524:T:C	96183524	NA,C	NA,T	NA,1	NA,inf	NA,inf	NA,0.182415	0.00015106	0.000302589
2	chr9:96727038:A:G	96727038	NA,G	NA,A	NA,1	NA,-inf	NA,inf	NA,0.202019	0.000151037	0.000302504
2	chr9:96076895:G:A	96076895	NA,A	NA,G	NA,1	NA,-inf	NA,inf	NA,0.19864	0.000150992	0.000302506
2	chr9:96386737:C:G	96386737	NA,G	NA,C	NA,1	NA,inf	NA,inf	NA,0.2194	0.000150846	0.000302068
2	chr9:96674612:C:G	96674612	NA,G	NA,C	NA,1	NA,inf	NA,inf	NA,0.191478	0.000150843	0.000302156
2	chr9:96669722:G:T	96669722	NA,T	NA,G	NA,1	NA,-inf	NA,inf	NA,0.155624	0.000150781	0.000302079
2	chr9:96670196:A:G	96670196	NA,G	NA,A	NA,1	NA,inf	NA,inf	NA,0.190652	0.000150739	0.000301947
2	chr9:96702591:C:A	96702591	NA,A	NA,C	NA,1	NA,-inf	NA,inf	NA,0.197484	0.000150725	0.00030187
2	chr9:96700163:A:G	96700163	NA,G	NA,A	NA,1	NA,-inf	NA,inf	NA,0.197284	0.000150711	0.000301843
2	chr9:96667458:T:A	96667458	NA,A	NA,T	NA,1	NA,-inf	NA,inf	NA,0.155082	0.000150707	0.000301931
2	chr9:96103408:G:T	96103408	NA,T	NA,G	NA,1	NA,-inf	NA,inf	NA,0.195478	0.000150669	0.000301782
2	chr9:96690519:A:C	96690519	NA,C	NA,A	NA,1	NA,-inf	NA,inf	NA,0.196501	0.000150642	0.000301705
2	chr9:96342381:C:T	96342381	NA,T	NA,C	NA,1	NA,-inf	NA,inf	NA,0.181551	0.000150607	0.000301615
2	chr9:95921028:G:A	95921028	A,NA	G,NA	1,NA	inf,NA	inf,NA	0.858599,NA	0.000150595	0.000301657
2	chr9:96710908:C:T	96710908	NA,T	NA,C	NA,1	NA,-inf	NA,inf	NA,0.195977	0.000150516	0.000301453
2	chr9:96668032:A:C	96668032	NA,C	NA,A	NA,1	NA,-inf	NA,inf	NA,0.153492	0.000150479	0.000301473
2	chr9:96668702:T:C	96668702	NA,C	NA,T	NA,1	NA,inf	NA,inf	NA,0.188277	0.000150421	0.00030131
2	chr9:96668999:A:G	96668999	NA,G	NA,A	NA,1	NA,-inf	NA,inf	NA,0.152748	0.000150376	0.000301266
2	chr9:96247077:C:T	96247077	NA,T	NA,C	NA,1	NA,inf	NA,inf	NA,0.195219	0.000150289	0.000301028
2	chr9:95867168:T:C	95867168	C,C	T,T	1,1	-inf,-inf	inf,inf	0.155397,1.34185	0.000150255	0.000300917
2	chr9:96478218:C:T	96478218	NA,T	NA,C	NA,1	NA,-inf	NA,inf	NA,0.182363	0.000150229	0.000300897
2	chr9:96872305:G:A	96872305	NA,A	NA,G	NA,1	NA,-inf	NA,inf	NA,0.239557	0.000150203	0.000300788
2	chr9:96164884:G:A	96164884	NA,A	NA,G	NA,1	NA,inf	NA,inf	NA,0.195335	0.000150178	0.000300815
2	chr9:96229344:C:T	96229344	NA,T	NA,C	NA,1	NA,inf	NA,inf	NA,0.203254	0.000150152	0.000300725
2	chr9:96671483:A:G	96671483	NA,G	NA,A	NA,1	NA,-inf	NA,inf	NA,0.154333	0.000150151	0.000300865
2	chr9:96819211:T:C	96819211	NA,C	NA,T	NA,1	NA,-inf	NA,inf	NA,0.221617	0.000150135	0.000300675
2	chr9:96212223:A:G	96212223	NA,G	NA,A	NA,1	NA,inf	NA,inf	NA,0.173686	0.000150131	0.000300738
2	chr9:96875305:G:A	96875305	NA,A	NA,G	NA,1	NA,-inf	NA,inf	NA,0.238856	0.000150118	0.000300618
2	chr9:96172513:C:T	96172513	NA,T	NA,C	NA,1	NA,-inf	NA,inf	NA,0.194905	0.000150096	0.000300626
2	chr9:96295356:C:T	96295356	NA,T	NA,C	NA,1	NA,inf	NA,inf	NA,0.222243	0.000150086	0.000300644
2	chr9:96701972:G:A	96701972	NA,A	NA,G	NA,1	NA,-inf	NA,inf	NA,0.192587	0.000150077	0.000300573
2	chr9:96704089:C:G	96704089	NA,G	NA,C	NA,1	NA,-inf	NA,inf	NA,0.192073	0.000150057	0.000300534
2	chr9:96065863:A:G	96065863	NA,G	NA,A	NA,1	NA,-inf	NA,inf	NA,0.180376	0.000149983	0.000300461
2	chr9:96553714:A:T	96553714	NA,T	NA,A	NA,1	NA,inf	NA,inf	NA,0.230709	0.000149958	0.000300253
2	chr9:95958849:T:G	95958849	NA,G	NA,T	NA,1	NA,-inf	NA,inf	NA,0.180335	0.000149924	0.000300341
2	chr9:95949043:AAAAG:A	95949043	NA,A	NA,AAAAG	NA,1	NA,inf	NA,inf	NA,0.200961	0.000149819	0.000300071
2	chr9:95954966:C:T	95954966	NA,T	NA,C	NA,1	NA,-inf	NA,inf	NA,0.179055	0.000149762	0.000300015
2	chr9:95844287:C:T	95844287	NA,T	NA,C	NA,1	NA,inf	NA,inf	NA,0.186895	0.000149748	0.000299964
2	chr9:96296306:G:A	96296306	NA,A	NA,G	NA,1	NA,inf	NA,inf	NA,0.205857	0.000149743	0.000299913
2	chr9:96390653:G:T	96390653	T,NA	G,NA	1,NA	inf,NA	inf,NA	0.598872,NA	0.000149735	0.000299981
2	chr9:96841123:C:T	96841123	NA,T	NA,C	NA,1	NA,-inf	NA,inf	NA,0.193186	0.00014966	0.000299784
2	chr9:96841995:G:A	96841995	NA,A	NA,G	NA,1	NA,-inf	NA,inf	NA,0.193073	0.000149645	0.000299753
2	chr9:96039524:A:C	96039524	NA,C	NA,A	NA,1	NA,inf	NA,inf	NA,0.186671	0.00014963	0.000299718
2	chr9:96843007:C:T	96843007	NA,T	NA,C	NA,1	NA,-inf	NA,inf	NA,0.217439	0.000149614	0.000299633
2	chr9:96063759:C:G	96063759	NA,G	NA,C	NA,1	NA,inf	NA,inf	NA,0.201085	0.000149604	0.00029962
2	chr9:96452134:G:C	96452134	NA,C	NA,G	NA,1	NA,-inf	NA,inf	NA,0.260766	0.000149554	0.00029946
2	chr9:96187496:G:C	96187496	NA,C	NA,G	NA,1	NA,inf	NA,inf	NA,0.170873	0.000149504	0.00029947
2	chr9:96927827:A:AT	96927827	NA,AT	NA,A	NA,1	NA,-inf	NA,inf	NA,0.207596	0.000149492	0.000299407
2	chr9:96709952:C:T	96709952	NA,T	NA,C	NA,1	NA,-inf	NA,inf	NA,0.187563	0.000149427	0.000299272
2	chr9:96748667:TTTTC:T	96748667	NA,T	NA,TTTTC	NA,1	NA,inf	NA,inf	NA,0.180588	0.000149417	0.000299259
2	chr9:96166188:T:C	96166188	NA,C	NA,T	NA,1	NA,inf	NA,inf	NA,0.189228	0.000149387	0.000299229
2	chr9:96806453:C:T	96806453	NA,T	NA,C	NA,1	NA,inf	NA,inf	NA,0.233327	0.000149325	0.000298918
2	chr9:96385033:T:C	96385033	NA,C	NA,T	NA,1	NA,-inf	NA,inf	NA,0.170731	0.000149295	0.000298992
2	chr9:95983744:T:C	95983744	NA,C	NA,T	NA,1	NA,inf	NA,inf	NA,0.184108	0.000149282	0.000299013
2	chr9:96236688:G:T	96236688	NA,T	NA,G	NA,1	NA,-inf	NA,inf	NA,0.172931	0.000149262	0.000299013
2	chr9:96872321:G:A	96872321	NA,A	NA,G	NA,1	NA,-inf	NA,inf	NA,0.197514	0.000149209	0.000298838
2	chr9:96742086:G:A	96742086	NA,A	NA,G	NA,1	NA,inf	NA,inf	NA,0.185579	0.000149169	0.000298753
2	chr9:96482299:C:A	96482299	A,A	C,C	1,1	inf,inf	inf,inf	2.76458,0.828822	0.000149084	0.000296165
2	chr9:95929543:TAAAC:T	95929543	NA,T	NA,TAAAC	NA,1	NA,inf	NA,inf	NA,0.180799	0.000149042	0.00029854
2	chr9:96736571:C:T	96736571	NA,T	NA,C	NA,1	NA,inf	NA,inf	NA,0.184537	0.000149034	0.000298482
2	chr9:96884420:T:C	96884420	NA,C	NA,T	NA,1	NA,inf	NA,inf	NA,0.224017	0.00014896	0.000298219
2	chr9:96687006:C:T	96687006	NA,T	NA,C	NA,1	NA,-inf	NA,inf	NA,0.243896	0.000148956	0.000298282
2	chr9:96847628:C:A	96847628	NA,A	NA,C	NA,1	NA,-inf	NA,inf	NA,0.22897	0.000148898	0.000298178
2	chr9:96008237:C:A	96008237	NA,A	NA,C	NA,1	NA,-inf	NA,inf	NA,0.17271	0.000148894	0.000298275
2	chr9:96573954:T:C	96573954	NA,C	NA,T	NA,1	NA,inf	NA,inf	NA,0.146252	0.000148766	0.000298036
2	chr9:96522891:T:TA	96522891	NA,TA	NA,T	NA,1	NA,-inf	NA,inf	NA,0.245538	0.000148754	0.000297859
2	chr9:96168215:G:A	96168215	NA,A	NA,G	NA,1	NA,inf	NA,inf	NA,0.200397	0.000148701	0.000297801
2	chr9:96801660:T:C	96801660	NA,C	NA,T	NA,1	NA,inf	NA,inf	NA,0.180735	0.000148651	0.000297736
2	chr9:96449185:A:C	96449185	NA,C	NA,A	NA,1	NA,-inf	NA,inf	NA,0.169528	0.000148589	0.000297616
2	chr9:96240776:G:A	96240776	NA,A	NA,G	NA,1	NA,inf	NA,inf	NA,0.175222	0.000148581	0.0002976
2	chr9:96605276:A:G	96605276	G,NA	A,NA	1,NA	inf,NA	inf,NA	1.11765,NA	0.000148539	0.000297622
2	chr9:96778427:G:A	96778427	A,A	G,G	1,1	inf,inf	inf,inf	0.995724,0.570689	0.000148531	0.000297054
2	chr9:96294266:A:C	96294266	NA,C	NA,A	NA,1	NA,inf	NA,inf	NA,0.205746	0.00014853	0.000297527
2	chr9:96573965:G:A	96573965	NA,A	NA,G	NA,1	NA,-inf	NA,inf	NA,0.241703	0.000148524	0.000297398
2	chr9:95937419:G:A	95937419	NA,A	NA,G	NA,1	NA,inf	NA,inf	NA,0.190359	0.000148482	0.000297394
2	chr9:95986059:G:A	95986059	NA,A	NA,G	NA,1	NA,inf	NA,inf	NA,0.190359	0.000148482	0.000297394
2	chr9:96892963:G:A	96892963	NA,A	NA,G	NA,1	NA,-inf	NA,inf	NA,0.191313	0.000148469	0.000297357
2	chr9:95940459:T:G	95940459	NA,G	NA,T	NA,1	NA,-inf	NA,inf	NA,0.168316	0.000148372	0.00029723
2	chr9:96108562:G:A	96108562	NA,A	NA,G	NA,1	NA,-inf	NA,inf	NA,0.177725	0.000148347	0.000297131
2	chr9:96068521:G:A	96068521	NA,A	NA,G	NA,1	NA,inf	NA,inf	NA,0.167915	0.000148307	0.00029707
2	chr9:96198184:C:T	96198184	NA,T	NA,C	NA,1	NA,-inf	NA,inf	NA,0.172974	0.000148297	0.000297064
2	chr9:96018521:C:T	96018521	NA,T	NA,C	NA,1	NA,inf	NA,inf	NA,0.18284	0.000148253	0.000296956
2	chr9:96849497:C:T	96849497	NA,T	NA,C	NA,1	NA,-inf	NA,inf	NA,0.181703	0.000148216	0.000296891
2	chr9:96306784:T:G	96306784	G,G	T,T	1,1	inf,inf	inf,inf	1.30104,0.805746	0.000148175	0.000296428
2	chr9:95965535:C:T	95965535	NA,T	NA,C	NA,1	NA,-inf	NA,inf	NA,0.166393	0.000148143	0.000296769
2	chr9:96882780:T:G	96882780	NA,G	NA,T	NA,1	NA,-inf	NA,inf	NA,0.188451	0.000148133	0.000296686
2	chr9:95906564:C:T	95906564	T,NA	C,NA	1,NA	-inf,NA	inf,NA	0.628472,NA	0.000148128	0.000296703
2	chr9:96667098:G:A	96667098	NA,A	NA,G	NA,1	NA,-inf	NA,inf	NA,0.168179	0.000148039	0.000296578
2	chr9:96115992:G:T	96115992	NA,T	NA,G	NA,1	NA,-inf	NA,inf	NA,0.175738	0.000148035	0.000296503
2	chr9:95870724:T:C	95870724	NA,C	NA,T	NA,1	NA,inf	NA,inf	NA,0.173764	0.000148	0.000296445
2	chr9:95952678:A:T	95952678	NA,T	NA,A	NA,1	NA,inf	NA,inf	NA,0.178716	0.000147995	0.000296419
2	chr9:96666792:G:A	96666792	NA,A	NA,G	NA,1	NA,-inf	NA,inf	NA,0.1346	0.000147988	0.000296479
2	chr9:95921967:A:T	95921967	NA,T	NA,A	NA,1	NA,-inf	NA,inf	NA,0.164945	0.00014795	0.000296383
2	chr9:96034323:T:C	96034323	NA,C	NA,T	NA,1	NA,-inf	NA,inf	NA,0.173973	0.000147942	0.000296322
2	chr9:96032305:G:A	96032305	NA,A	NA,G	NA,1	NA,-inf	NA,inf	NA,0.1738	0.000147921	0.00029628
2	chr9:96074096:T:C	96074096	NA,C	NA,T	NA,1	NA,inf	NA,inf	NA,0.178547	0.000147889	0.000296189
2	chr9:96744179:G:C	96744179	NA,C	NA,G	NA,1	NA,inf	NA,inf	NA,0.162286	0.000147873	0.000296181
2	chr9:96574016:G:A	96574016	NA,A	NA,G	NA,1	NA,-inf	NA,inf	NA,0.235509	0.00014783	0.000296012
2	chr9:96474044:A:G	96474044	G,G	A,A	1,1	inf,inf	inf,inf	2.70809,0.870985	0.000147763	0.000293535
2	chr9:96857893:T:C	96857893	NA,C	NA,T	NA,1	NA,inf	NA,inf	NA,0.158777	0.000147751	0.000295981
2	chr9:96471316:C:T	96471316	NA,T	NA,C	NA,1	NA,-inf	NA,inf	NA,0.105039	0.000147736	0.000296129
2	chr9:96856684:GT:G	96856684	NA,G	NA,GT	NA,1	NA,-inf	NA,inf	NA,0.168972	0.000147728	0.000295912
2	chr9:96673672:T:C	96673672	NA,C	NA,T	NA,1	NA,inf	NA,inf	NA,0.207752	0.000147723	0.000295805
2	chr9:95830971:G:A	95830971	NA,A	NA,G	NA,1	NA,-inf	NA,inf	NA,0.162058	0.000147696	0.000295875
2	chr9:96200795:T:C	96200795	NA,C	NA,T	NA,1	NA,-inf	NA,inf	NA,0.180795	0.000147531	0.000295514
2	chr9:96762264:C:T	96762264	NA,T	NA,C	NA,1	NA,inf	NA,inf	NA,0.157303	0.000147514	0.00029549
2	chr9:96051273:C:T	96051273	NA,T	NA,C	NA,1	NA,inf	NA,inf	NA,0.181982	0.000147486	0.000295404
2	chr9:96698812:C:G	96698812	NA,G	NA,C	NA,1	NA,-inf	NA,inf	NA,0.171778	0.000147465	0.000295346
2	chr9:96067239:G:T	96067239	NA,T	NA,G	NA,1	NA,inf	NA,inf	NA,0.180019	0.000147396	0.00029522
2	chr9:96698704:C:T	96698704	NA,T	NA,C	NA,1	NA,-inf	NA,inf	NA,0.171136	0.000147388	0.000295191
2	chr9:96868304:A:G	96868304	NA,G	NA,A	NA,1	NA,inf	NA,inf	NA,0.210019	0.000147264	0.000294832
2	chr9:96679558:A:T	96679558	NA,T	NA,A	NA,1	NA,-inf	NA,inf	NA,0.162014	0.000147262	0.00029494
2	chr9:96711900:C:T	96711900	T,NA	C,NA	1,NA	inf,NA	inf,NA	0.390265,NA	0.00014723	0.000295
2	chr9:96030189:A:G	96030189	NA,G	NA,A	NA,1	NA,inf	NA,inf	NA,0.175383	0.000147198	0.000294835
2	chr9:96677004:G:A	96677004	NA,A	NA,G	NA,1	NA,-inf	NA,inf	NA,0.142691	0.000147168	0.00029481
2	chr9:95975204:A:G	95975204	NA,G	NA,A	NA,1	NA,inf	NA,inf	NA,0.157633	0.000147162	0.000294779
2	chr9:96692533:G:A	96692533	NA,A	NA,G	NA,1	NA,-inf	NA,inf	NA,0.169273	0.000147148	0.000294711
2	chr9:96676240:G:T	96676240	NA,T	NA,G	NA,1	NA,inf	NA,inf	NA,0.162319	0.000147134	0.000294726
2	chr9:96547918:C:T	96547918	NA,T	NA,C	NA,1	NA,inf	NA,inf	NA,0.206264	0.000147122	0.000294588
2	chr9:96486391:A:G	96486391	G,NA	A,NA	1,NA	inf,NA	inf,NA	1.03772,NA	0.000147119	0.000294747
2	chr9:96169568:A:G	96169568	NA,G	NA,A	NA,1	NA,inf	NA,inf	NA,0.170786	0.000147115	0.00029468
2	chr9:96675148:T:G	96675148	NA,G	NA,T	NA,1	NA,-inf	NA,inf	NA,0.205757	0.000147091	0.000294576
2	chr9:96021544:A:T	96021544	NA,T	NA,A	NA,1	NA,inf	NA,inf	NA,0.173206	0.00014709	0.000294627
2	chr9:96244417:C:G	96244417	NA,G	NA,C	NA,1	NA,inf	NA,inf	NA,0.14647	0.000147077	0.000294573
2	chr9:95876390:G:A	95876390	NA,A	NA,G	NA,1	NA,-inf	NA,inf	NA,0.156964	0.000147033	0.000294545
2	chr9:96679380:T:C	96679380	NA,C	NA,T	NA,1	NA,-inf	NA,inf	NA,0.159611	0.000146968	0.000294351
2	chr9:96029476:G:A	96029476	NA,A	NA,G	NA,1	NA,inf	NA,inf	NA,0.164183	0.0001469	0.000294249
2	chr9:96120757:A:T	96120757	NA,T	NA,A	NA,1	NA,inf	NA,inf	NA,0.163957	0.000146884	0.000294203
2	chr9:96684250:C:G	96684250	NA,G	NA,C	NA,1	NA,-inf	NA,inf	NA,0.162148	0.000146865	0.000294145
2	chr9:96303265:A:G	96303265	G,G	A,A	1,1	inf,inf	inf,inf	1.31755,0.769786	0.000146833	0.000293753
2	chr9:96666204:T:G	96666204	NA,G	NA,T	NA,1	NA,-inf	NA,inf	NA,0.125384	0.000146821	0.000294139
2	chr9:96656985:C:T	96656985	NA,T	NA,C	NA,1	NA,-inf	NA,inf	NA,0.140059	0.000146821	0.000294074
2	chr9:96560739:C:T	96560739	NA,T	NA,C	NA,1	NA,inf	NA,inf	NA,0.18321	0.000146821	0.000294031
2	chr9:96622317:G:T	96622317	NA,T	NA,G	NA,1	NA,inf	NA,inf	NA,0.186545	0.000146787	0.000293959
2	chr9:96742300:G:A	96742300	NA,A	NA,G	NA,1	NA,-inf	NA,inf	NA,0.167054	0.000146782	0.000294041
2	chr9:95950872:T:C	95950872	NA,C	NA,T	NA,1	NA,inf	NA,inf	NA,0.166525	0.000146782	0.000293992
2	chr9:95948543:CTCAG:C	95948543	NA,C	NA,CTCAG	NA,1	NA,inf	NA,inf	NA,0.166496	0.000146779	0.000293986
2	chr9:96093873:C:T	96093873	NA,T	NA,C	NA,1	NA,inf	NA,inf	NA,0.176225	0.000146758	0.000293939
3	chr9:96402451:T:C	96402451	NA,C	NA,T	NA,1	NA,-inf	NA,inf	NA,2.91683	0.00959915	0.0191271
3	chr9:96508255:G:A	96508255	NA,A	NA,G	NA,1	NA,-inf	NA,inf	NA,2.84391	0.00847891	0.0169017
3	chr9:95953769:T:C	95953769	NA,C	NA,T	NA,1	NA,-inf	NA,inf	NA,2.64853	0.00754252	0.0149761
3	chr9:96465560:A:G	96465560	G,NA	A,NA	1,NA	-inf,NA	inf,NA	2.17841,NA	0.00688875	0.0137124
3	chr9:95964058:C:T	95964058	NA,T	NA,C	NA,1	NA,-inf	NA,inf	NA,2.5793	0.0066361	0.0131826
3	chr9:96452822:T:C	96452822	C,C	T,T	1,1	inf,inf	inf,inf	2.78722,3.2544	0.00558751	0.0113247
3	chr9:96745810:G:A	96745810	NA,A	NA,G	NA,1	NA,inf	NA,inf	NA,2.52684	0.0054749	0.0109189
3	chr9:96744011:A:G	96744011	NA,G	NA,A	NA,1	NA,inf	NA,inf	NA,2.51043	0.0053091	0.0105892
3	chr9:96747608:A:G	96747608	NA,G	NA,A	NA,1	NA,inf	NA,inf	NA,2.47156	0.00500738	0.00998734
3	chr9:96913800:C:T	96913800	NA,T	NA,C	NA,1	NA,inf	NA,inf	NA,2.45102	0.00485055	0.00967525
3	chr9:96866017:A:G	96866017	NA,G	NA,A	NA,1	NA,-inf	NA,inf	NA,2.23892	0.00482847	0.00959375
3	chr9:96154034:G:A	96154034	NA,A	NA,G	NA,1	NA,inf	NA,inf	NA,2.30336	0.00453882	0.009048
3	chr9:96397820:G:A	96397820	A,A	G,G	1,1	-inf,-inf	inf,inf	5.20009,3.1789	0.00431164	0.00924356
3	chr9:96751291:C:T	96751291	NA,T	NA,C	NA,1	NA,inf	NA,inf	NA,2.37528	0.00418615	0.00835274
3	chr9:96919449:T:C	96919449	NA,C	NA,T	NA,1	NA,inf	NA,inf	NA,2.35892	0.00409537	0.00817183
3	chr9:95907986:C:G	95907986	NA,G	NA,C	NA,1	NA,-inf	NA,inf	NA,2.31684	0.00405351	0.0080643
3	chr9:95967619:G:C	95967619	NA,C	NA,G	NA,1	NA,-inf	NA,inf	NA,2.31071	0.00400785	0.00797367
3	chr9:95932172:TCTC:T	95932172	NA,T	NA,TCTC	NA,1	NA,-inf	NA,inf	NA,2.28123	0.00380383	0.0075686
3	chr9:96701097:A:G	96701097	G,NA	A,NA	1,NA	inf,NA	inf,NA	1.85691,NA	0.0037849	0.00755758
3	chr9:96921262:G:A	96921262	NA,A	NA,G	NA,1	NA,-inf	NA,inf	NA,2.10854	0.00375272	0.00746134
3	chr9:95837406:T:C	95837406	NA,C	NA,T	NA,1	NA,-inf	NA,inf	NA,2.26994	0.00372652	0.00741513
3	chr9:96695181:T:G	96695181	G,NA	T,NA	1,NA	inf,NA	inf,NA	2.13687,NA	0.00365166	0.00729628
3	chr9:96755159:A:T	96755159	NA,T	NA,A	NA,1	NA,inf	NA,inf	NA,2.2833	0.00353834	0.0070622
3	chr9:96755855:A:G	96755855	NA,G	NA,A	NA,1	NA,-inf	NA,inf	NA,2.07118	0.00350535	0.00697023
3	chr9:96477559:A:C	96477559	C,C	A,A	1,1	inf,inf	inf,inf	2.71644,3.1928	0.00343851	0.00696263
3	chr9:96553246:G:C	96553246	NA,C	NA,G	NA,1	NA,-inf	NA,inf	NA,2.39592	0.00335375	0.00670518
3	chr9:96830983:T:C	96830983	NA,C	NA,T	NA,1	NA,-inf	NA,inf	NA,2.04245	0.00331549	0.00659342
3	chr9:96822613:A:G	96822613	NA,G	NA,A	NA,1	NA,inf	NA,inf	NA,2.24283	0.00329487	0.00657701
3	chr9:96823201:A:T	96823201	NA,T	NA,A	NA,1	NA,inf	NA,inf	NA,2.24161	0.0032875	0.00656234
3	chr9:96753780:T:C	96753780	NA,C	NA,T	NA,1	NA,-inf	NA,inf	NA,2.0086	0.0031102	0.00618601
3	chr9:96615586:T:G	96615586	NA,G	NA,T	NA,1	NA,inf	NA,inf	NA,2.24272	0.00308567	0.00616891
3	chr9:96426688:C:G	96426688	G,G	C,C	1,1	inf,inf	inf,inf	2.98372,2.63995	0.0028548	0.00578863
3	chr9:96860723:C:T	96860723	T,NA	C,NA	1,NA	-inf,NA	inf,NA	1.76039,NA	0.00264612	0.00527818
3	chr9:96426065:C:A	96426065	A,A	C,C	1,1	inf,inf	inf,inf	3.02567,2.54246	0.00259091	0.00525313
3	chr9:96102669:G:A	96102669	A,NA	G,NA	1,NA	inf,NA	inf,NA	1.40174,NA	0.00252673	0.00503652
3	chr9:96487266:A:T	96487266	T,T	A,A	1,1	inf,inf	inf,inf	3.13343,2.51406	0.00246034	0.00498649
3	chr9:95917898:A:G	95917898	G,NA	A,NA	1,NA	inf,NA	inf,NA	1.8829,NA	0.00244716	0.00487936
3	chr9:96429520:T:C	96429520	C,C	T,T	1,1	inf,inf	inf,inf	3.08418,2.67596	0.00242399	0.00491237
3	chr9:96426973:A:G	96426973	G,G	A,A	1,1	inf,inf	inf,inf	2.9661,2.52918	0.00236173	0.00478822
3	chr9:96427671:C:T	96427671	T,T	C,C	1,1	inf,inf	inf,inf	2.99437,2.49238	0.00229591	0.00465474
3	chr9:95851337:A:G	95851337	G,G	A,A	1,1	inf,inf	inf,inf	0.335718,2.75823	0.00222722	0.00443929
3	chr9:96036266:G:A	96036266	NA,A	NA,G	NA,1	NA,-inf	NA,inf	NA,1.96302	0.00220649	0.00439433
3	chr9:96420713:ATTC:A	96420713	A,A	ATTC,ATTC	1,1	inf,inf	inf,inf	2.94255,2.49932	0.00218166	0.00442287
3	chr9:96416502:A:G	96416502	G,G	A,A	1,1	inf,inf	inf,inf	3.12977,2.4294	0.00217896	0.00441687
3	chr9:96447284:AC:A	96447284	NA,A	NA,AC	NA,1	NA,inf	NA,inf	NA,2.27899	0.00215214	0.00433177
3	chr9:96865464:T:C	96865464	C,NA	T,NA	1,NA	inf,NA	inf,NA	1.87967,NA	0.00206516	0.00412869
3	chr9:96515969:A:G	96515969	NA,G	NA,A	NA,1	NA,-inf	NA,inf	NA,2.18747	0.00206501	0.00413414
3	chr9:96133322:T:C	96133322	C,NA	T,NA	1,NA	-inf,NA	inf,NA	1.78422,NA	0.00205839	0.00410573
3	chr9:96206707:A:G	96206707	NA,G	NA,A	NA,1	NA,inf	NA,inf	NA,1.85238	0.00204495	0.00408071
3	chr9:96297948:C:G	96297948	NA,G	NA,C	NA,1	NA,inf	NA,inf	NA,1.88945	0.00204123	0.00407637
3	chr9:96430928:G:A	96430928	A,A	G,G	1,1	inf,inf	inf,inf	2.98906,2.44325	0.00203333	0.00412195
3	chr9:96427509:A:G	96427509	G,G	A,A	1,1	inf,inf	inf,inf	2.95099,2.44516	0.00201578	0.00408644
3	chr9:96412249:C:T	96412249	T,T	C,C	1,1	inf,inf	inf,inf	2.99358,2.43342	0.0019834	0.00402065
3	chr9:96299980:G:A	96299980	NA,A	NA,G	NA,1	NA,inf	NA,inf	NA,1.87313	0.00198182	0.00395779
3	chr9:96070481:A:G	96070481	G,NA	A,NA	1,NA	inf,NA	inf,NA	1.56791,NA	0.00198006	0.00394889
3	chr9:96099020:T:A	96099020	A,NA	T,NA	1,NA	inf,NA	inf,NA	1.31256,NA	0.0019544	0.0038969
3	chr9:96878198:G:A	96878198	A,NA	G,NA	1,NA	-inf,NA	inf,NA	1.57785,NA	0.00194884	0.00388929
3	chr9:96458113:A:G	96458113	G,G	A,A	1,1	inf,inf	inf,inf	2.67326,2.71182	0.00188481	0.00381888
3	chr9:96483877:C:T	96483877	T,T	C,C	1,1	inf,inf	inf,inf	2.77079,2.81799	0.00185233	0.00375143
3	chr9:95886868:A:G	95886868	NA,G	NA,A	NA,1	NA,inf	NA,inf	NA,1.85254	0.00185047	0.00369089
3	chr9:96490182:A:G	96490182	G,G	A,A	1,1	inf,inf	inf,inf	2.84416,2.56372	0.00179978	0.00364646
3	chr9:95872417:C:T	95872417	NA,T	NA,C	NA,1	NA,inf	NA,inf	NA,1.83088	0.00178083	0.00355209
3	chr9:96042416:C:G	96042416	NA,G	NA,C	NA,1	NA,-inf	NA,inf	NA,1.83395	0.0017484	0.00348302
3	chr9:96049435:TG:T	96049435	NA,T	NA,TG	NA,1	NA,inf	NA,inf	NA,1.80272	0.00172095	0.00343286
3	chr9:96267263:TCAC:T	96267263	NA,T	NA,TCAC	NA,1	NA,-inf	NA,inf	NA,1.81627	0.00169328	0.00338137
3	chr9:96267270:T:C	96267270	NA,C	NA,T	NA,1	NA,-inf	NA,inf	NA,1.81356	0.00168493	0.00336471
3	chr9:96267258:GCAA:G	96267258	NA,G	NA,GCAA	NA,1	NA,-inf	NA,inf	NA,1.81009	0.00167458	0.00334404
3	chr9:96796669:T:A	96796669	NA,A	NA,T	NA,1	NA,inf	NA,inf	NA,1.84367	0.00167449	0.00334766
3	chr9:96267261:A:ATG	96267261	NA,ATG	NA,A	NA,1	NA,-inf	NA,inf	NA,1.80283	0.00165289	0.00330076
3	chr9:95944588:C:G	95944588	NA,G	NA,C	NA,1	NA,inf	NA,inf	NA,1.78148	0.0016281	0.00324769
3	chr9:96108745:C:G	96108745	G,NA	C,NA	1,NA	inf,NA	inf,NA	1.22548,NA	0.00162364	0.00323795
3	chr9:96860619:A:C	96860619	NA,C	NA,A	NA,1	NA,inf	NA,inf	NA,1.82478	0.00162062	0.00323996
3	chr9:96404187:G:A	96404187	A,A	G,G	1,1	inf,inf	inf,inf	2.94685,2.34757	0.00161593	0.00327515
3	chr9:96746577:C:T	96746577	NA,T	NA,C	NA,1	NA,inf	NA,inf	NA,1.85564	0.00160834	0.00321795
3	chr9:95931466:C:T	95931466	NA,T	NA,C	NA,1	NA,inf	NA,inf	NA,1.7711	0.00159788	0.00318746
3	chr9:95954151:G:A	95954151	NA,A	NA,G	NA,1	NA,inf	NA,inf	NA,1.77009	0.00159499	0.00318171
3	chr9:95965058:C:T	95965058	NA,T	NA,C	NA,1	NA,inf	NA,inf	NA,1.76895	0.00159173	0.0031752
3	chr9:95928511:C:T	95928511	NA,T	NA,C	NA,1	NA,inf	NA,inf	NA,1.76895	0.00159173	0.0031752
3	chr9:95910078:A:G	95910078	NA,G	NA,A	NA,1	NA,inf	NA,inf	NA,1.76806	0.00158914	0.00317004
3	chr9:95914510:C:T	95914510	NA,T	NA,C	NA,1	NA,inf	NA,inf	NA,1.76746	0.00158758	0.00316694
3	chr9:96038101:G:A	96038101	NA,A	NA,G	NA,1	NA,inf	NA,inf	NA,1.7642	0.0015857	0.0031677
3	chr9:95967679:T:C	95967679	NA,C	NA,T	NA,1	NA,inf	NA,inf	NA,1.76637	0.00158436	0.00316052
3	chr9:96455600:T:C	96455600	NA,C	NA,T	NA,1	NA,inf	NA,inf	NA,2.18941	0.00157476	0.00316949
3	chr9:96448302:G:A	96448302	A,A	G,G	1,1	inf,inf	inf,inf	2.6189,2.84396	0.00156033	0.00315878
3	chr9:95987526:T:C	95987526	NA,C	NA,T	NA,1	NA,inf	NA,inf	NA,1.74728	0.00154128	0.00307485
3	chr9:96806014:G:A	96806014	A,NA	G,NA	1,NA	-inf,NA	inf,NA	1.44085,NA	0.00153641	0.00306674
3	chr9:96197863:G:C	96197863	C,C	G,G	1,1	inf,-inf	inf,inf	1.02388,2.12894	0.00152264	0.00304208
3	chr9:96457497:C:T	96457497	T,T	C,C	1,1	inf,inf	inf,inf	2.61123,2.78699	0.00150932	0.00305598
3	chr9:96450648:T:G	96450648	G,G	T,T	1,1	inf,inf	inf,inf	2.63928,2.77289	0.00150641	0.00305014
3	chr9:95987382:A:G	95987382	NA,G	NA,A	NA,1	NA,-inf	NA,inf	NA,1.7514	0.00150082	0.00299001
3	chr9:96627970:G:A	96627970	A,NA	G,NA	1,NA	-inf,NA	inf,NA	3.68173,NA	0.00145294	0.00290151
3	chr9:95977048:CTT:C	95977048	NA,C	NA,CTT	NA,1	NA,inf	NA,inf	NA,1.71392	0.00144087	0.00287454
3	chr9:96373317:C:T	96373317	NA,T	NA,C	NA,1	NA,-inf	NA,inf	NA,1.53888	0.00143588	0.00285982
3	chr9:96485212:C:T	96485212	T,T	C,C	1,1	inf,inf	inf,inf	2.85302,2.28638	0.00142193	0.00288079
3	chr9:96880376:C:A	96880376	NA,A	NA,C	NA,1	NA,inf	NA,inf	NA,1.75005	0.00141858	0.00283618
3	chr9:96456569:G:A	96456569	A,A	G,G	1,1	inf,inf	inf,inf	2.88977,2.2401	0.00135652	0.00274826
3	chr9:96044561:A:G	96044561	NA,G	NA,A	NA,1	NA,inf	NA,inf	NA,1.67916	0.00134971	0.00269412
3	chr9:96612662:C:T	96612662	NA,T	NA,C	NA,1	NA,-inf	NA,inf	NA,1.55977	0.00130792	0.00260975
3	chr9:96082628:C:T	96082628	NA,T	NA,C	NA,1	NA,-inf	NA,inf	NA,1.6598	0.00130121	0.00259437
3	chr9:96730600:TTTATATAATC:T	96730600	NA,T	NA,TTTATATAATC	NA,1	NA,-inf	NA,inf	NA,1.54213	0.00129903	0.002587
3	chr9:95998005:T:C	95998005	NA,C	NA,T	NA,1	NA,inf	NA,inf	NA,1.65246	0.00128644	0.00256672
3	chr9:96483935:C:T	96483935	T,T	C,C	1,1	inf,inf	inf,inf	2.9438,2.16572	0.00127905	0.00259115
3	chr9:96487427:T:C	96487427	C,C	T,T	1,1	inf,inf	inf,inf	2.88115,2.19932	0.00125927	0.00255101
3	chr9:96485775:T:G	96485775	G,G	T,T	1,1	inf,inf	inf,inf	2.90428,2.18301	0.0012578	0.00254805
3	chr9:96485545:C:T	96485545	T,T	C,C	1,1	inf,inf	inf,inf	2.92886,2.16127	0.00125056	0.00253336
3	chr9:96484992:C:T	96484992	T,T	C,C	1,1	inf,inf	inf,inf	2.89855,2.17509	0.00123342	0.00249859
3	chr9:96485476:C:T	96485476	T,T	C,C	1,1	inf,inf	inf,inf	2.90686,2.16781	0.00123017	0.00249201
3	chr9:96483292:C:T	96483292	T,T	C,C	1,1	inf,inf	inf,inf	2.89461,2.17495	0.00122759	0.00248676
3	chr9:96606066:G:T	96606066	NA,T	NA,G	NA,1	NA,-inf	NA,inf	NA,1.52488	0.00122624	0.00244688
3	chr9:96608797:G:A	96608797	NA,A	NA,G	NA,1	NA,-inf	NA,inf	NA,1.52424	0.00122481	0.00244403
3	chr9:96483214:T:A	96483214	A,A	T,T	1,1	inf,inf	inf,inf	2.86806,2.18832	0.001218	0.00246731
3	chr9:96617201:T:A	96617201	NA,A	NA,T	NA,1	NA,-inf	NA,inf	NA,1.50568	0.00119242	0.00237928
3	chr9:96483205:CTCTGTGG:C	96483205	C,C	CTCTGTGG,CTCTGTGG	1,1	inf,inf	inf,inf	2.86565,2.17021	0.00117868	0.00238756
3	chr9:96034839:A:G	96034839	NA,G	NA,A	NA,1	NA,-inf	NA,inf	NA,1.6115	0.00117256	0.00233699
3	chr9:96022674:C:A	96022674	NA,A	NA,C	NA,1	NA,inf	NA,inf	NA,1.57171	0.0011715	0.00233964
3	chr9:96695784:A:T	96695784	NA,T	NA,A	NA,1	NA,inf	NA,inf	NA,1.6383	0.00117002	0.00233709
3	chr9:96472275:T:G	96472275	G,G	T,T	1,1	inf,inf	inf,inf	2.87468,2.15313	0.00115768	0.00234497
3	chr9:96027668:C:A	96027668	NA,A	NA,C	NA,1	NA,-inf	NA,inf	NA,1.60509	0.0011567	0.00230531
3	chr9:95994366:C:T	95994366	NA,T	NA,C	NA,1	NA,inf	NA,inf	NA,1.59027	0.00115159	0.00229784
3	chr9:96468814:T:A	96468814	A,A	T,T	1,1	inf,inf	inf,inf	2.49332,2.68232	0.00114979	0.00232706
3	chr9:96360949:G:T	96360949	NA,T	NA,G	NA,1	NA,inf	NA,inf	NA,1.64022	0.00113213	0.00226131
3	chr9:96483216:T:TAGA	96483216	TAGA,TAGA	T,T	1,1	inf,inf	inf,inf	2.88886,2.12878	0.00112909	0.00228701
3	chr9:96798520:G:A	96798520	NA,A	NA,G	NA,1	NA,-inf	NA,inf	NA,1.64082	0.00105523	0.00210902
3	chr9:96483408:T:C	96483408	C,C	T,T	1,1	inf,inf	inf,inf	2.86355,2.10478	0.00105404	0.0021348
3	chr9:96853898:T:C	96853898	NA,C	NA,T	NA,1	NA,-inf	NA,inf	NA,1.6381	0.00105192	0.00210239
3	chr9:96775715:C:T	96775715	T,NA	C,NA	1,NA	inf,NA	inf,NA	2.18074,NA	0.00104796	0.00209496
3	chr9:96405637:A:G	96405637	G,G	A,A	1,1	inf,inf	inf,inf	2.99636,2.27782	0.00104639	0.00211778
3	chr9:95847220:C:A	95847220	NA,A	NA,C	NA,1	NA,-inf	NA,inf	NA,1.53667	0.00101969	0.00203261
3	chr9:96425121:A:G	96425121	G,G	A,A	1,1	inf,inf	inf,inf	2.88001,2.12037	0.00101205	0.00204928
3	chr9:96685112:G:C	96685112	NA,C	NA,G	NA,1	NA,-inf	NA,inf	NA,1.39166	0.00100248	0.00199679
3	chr9:96348987:AG:A	96348987	NA,A	NA,AG	NA,1	NA,inf	NA,inf	NA,1.56555	0.00099444	0.00198638
3	chr9:96160972:G:A	96160972	A,NA	G,NA	1,NA	-inf,NA	inf,NA	1.92648,NA	0.000992375	0.00197976
3	chr9:96072840:C:T	96072840	NA,T	NA,C	NA,1	NA,-inf	NA,inf	NA,1.50128	0.000990374	0.00197539
3	chr9:95853549:TTCATGTGCTATG:T	95853549	T,NA	TTCATGTGCTATG,NA	1,NA	-inf,NA	inf,NA	1.5096,NA	0.000981368	0.00195891
3	chr9:95994537:C:T	95994537	NA,T	NA,C	NA,1	NA,inf	NA,inf	NA,1.49304	0.000977165	0.00194999
3	chr9:96746198:T:C	96746198	NA,C	NA,T	NA,1	NA,inf	NA,inf	NA,1.58732	0.000975017	0.0019525
3	chr9:96488181:C:T	96488181	T,T	C,C	1,1	inf,inf	inf,inf	2.88115,2.02602	0.000966997	0.00195796
3	chr9:96338831:A:T	96338831	NA,T	NA,A	NA,1	NA,inf	NA,inf	NA,1.46358	0.000956673	0.00191006
3	chr9:96371153:A:C	96371153	C,NA	A,NA	1,NA	-inf,NA	inf,NA	3.42232,NA	0.000955237	0.00190796
3	chr9:96208052:G:T	96208052	T,T	G,G	1,1	-inf,-inf	inf,inf	0.354001,2.03018	0.000951095	0.00189712
3	chr9:96290287:A:C	96290287	NA,C	NA,A	NA,1	NA,inf	NA,inf	NA,1.45536	0.000949172	0.0018958
3	chr9:96290029:T:C	96290029	NA,C	NA,T	NA,1	NA,inf	NA,inf	NA,1.45394	0.000946809	0.00189108
3	chr9:96586175:T:C	96586175	NA,C	NA,T	NA,1	NA,-inf	NA,inf	NA,1.38455	0.000944182	0.00188427
3	chr9:96346426:C:G	96346426	NA,G	NA,C	NA,1	NA,inf	NA,inf	NA,1.52962	0.000935518	0.00186869
3	chr9:96826402:G:T	96826402	NA,T	NA,G	NA,1	NA,inf	NA,inf	NA,1.54014	0.000927806	0.00185645
3	chr9:96165816:C:T	96165816	T,NA	C,NA	1,NA	-inf,NA	inf,NA	1.87473,NA	0.000908539	0.00181257
3	chr9:96789483:G:A	96789483	NA,A	NA,G	NA,1	NA,inf	NA,inf	NA,1.52644	0.00090506	0.00181096
3	chr9:96162293:G:C	96162293	C,NA	G,NA	1,NA	-inf,NA	inf,NA	1.8707,NA	0.000901386	0.00179831
3	chr9:96703390:C:G	96703390	G,NA	C,NA	1,NA	-inf,NA	inf,NA	1.51285,NA	0.000896262	0.00178962
3	chr9:96208011:G:A	96208011	A,A	G,G	1,1	-inf,-inf	inf,inf	0.359911,1.98996	0.00089538	0.00178604
3	chr9:96853590:G:C	96853590	NA,C	NA,G	NA,1	NA,inf	NA,inf	NA,1.51664	0.000890648	0.00178209
3	chr9:96037593:G:A	96037593	NA,A	NA,G	NA,1	NA,inf	NA,inf	NA,1.42199	0.000888589	0.0017753
3	chr9:96425966:A:G	96425966	G,G	A,A	1,1	inf,inf	inf,inf	2.95518,2.1948	0.000887458	0.00179604
3	chr9:96030801:G:A	96030801	NA,A	NA,G	NA,1	NA,inf	NA,inf	NA,1.4264	0.000885245	0.00176837
3	chr9:96856262:C:G	96856262	NA,G	NA,C	NA,1	NA,inf	NA,inf	NA,1.50245	0.000869644	0.00174006
3	chr9:96031146:A:G	96031146	NA,G	NA,A	NA,1	NA,inf	NA,inf	NA,1.41542	0.00086846	0.00173484
3	chr9:96154016:T:A	96154016	NA,A	NA,T	NA,1	NA,inf	NA,inf	NA,1.36914	0.000859311	0.00171535
3	chr9:96393746:G:A	96393746	A,A	G,G	1,1	inf,inf	inf,inf	2.62615,2.3451	0.000847309	0.00171554
3	chr9:96735189:T:C	96735189	NA,C	NA,T	NA,1	NA,-inf	NA,inf	NA,1.52078	0.000845679	0.00169048
3	chr9:96402234:A:G	96402234	G,G	A,A	1,1	inf,inf	inf,inf	3.00654,2.17525	0.000843611	0.00170691
3	chr9:96184610:C:A	96184610	NA,A	NA,C	NA,1	NA,inf	NA,inf	NA,1.33105	0.000841114	0.00167869
3	chr9:96599154:C:T	96599154	NA,T	NA,C	NA,1	NA,-inf	NA,inf	NA,1.3157	0.00083248	0.00166148
3	chr9:96844224:G:C	96844224	NA,C	NA,G	NA,1	NA,inf	NA,inf	NA,1.47504	0.000830387	0.00166148
3	chr9:96643961:T:C	96643961	C,NA	T,NA	1,NA	inf,NA	inf,NA	1.0969,NA	0.000822797	0.00164309
3	chr9:96214743:G:C	96214743	C,C	G,G	1,1	inf,-inf	inf,inf	0.825288,1.89483	0.000821198	0.00164112
3	chr9:96181749:G:A	96181749	NA,A	NA,G	NA,1	NA,inf	NA,inf	NA,1.29366	0.00081248	0.00162139
3	chr9:96073201:C:T	96073201	NA,T	NA,C	NA,1	NA,inf	NA,inf	NA,1.33267	0.000784087	0.0015664
3	chr9:96595581:A:G	96595581	NA,G	NA,A	NA,1	NA,-inf	NA,inf	NA,1.28131	0.000782796	0.00156236
3	chr9:96413174:T:C	96413174	C,C	T,T	1,1	inf,inf	inf,inf	2.91656,2.18282	0.000781289	0.00158077
3	chr9:96213219:C:T	96213219	NA,T	NA,C	NA,1	NA,inf	NA,inf	NA,1.25908	0.000779497	0.00155505
3	chr9:96149659:A:C	96149659	NA,C	NA,A	NA,1	NA,inf	NA,inf	NA,1.32222	0.000778117	0.00155363
3	chr9:96684117:T:C	96684117	NA,C	NA,T	NA,1	NA,inf	NA,inf	NA,1.47676	0.000777696	0.00155688
3	chr9:95998350:A:G	95998350	G,NA	A,NA	1,NA	-inf,NA	inf,NA	1.40524,NA	0.000776009	0.00154914
3	chr9:96493326:G:A	96493326	A,A	G,G	1,1	inf,inf	inf,inf	3.19784,1.54935	0.000767279	0.00155157
3	chr9:95873761:C:T	95873761	T,NA	C,NA	1,NA	-inf,NA	inf,NA	1.40032,NA	0.000761994	0.00152118
3	chr9:96349449:G:A	96349449	A,NA	G,NA	1,NA	-inf,NA	inf,NA	1.14739,NA	0.000757739	0.00151299
3	chr9:95832331:G:A	95832331	A,NA	G,NA	1,NA	-inf,NA	inf,NA	1.4635,NA	0.000751833	0.0015005
3	chr9:96391277:A:C	96391277	NA,C	NA,A	NA,1	NA,inf	NA,inf	NA,1.27389	0.000747882	0.00149551
3	chr9:96080775:C:A	96080775	NA,A	NA,C	NA,1	NA,-inf	NA,inf	NA,1.32236	0.000746683	0.00148971
3	chr9:96198274:C:T	96198274	NA,T	NA,C	NA,1	NA,inf	NA,inf	NA,1.30333	0.000737059	0.00147099
3	chr9:96355520:C:T	96355520	NA,T	NA,C	NA,1	NA,inf	NA,inf	NA,1.38501	0.00072924	0.00145677
3	chr9:96445258:C:T	96445258	T,T	C,C	1,1	inf,inf	inf,inf	2.71177,1.98415	0.000718077	0.00145353
3	chr9:96179475:G:A	96179475	NA,A	NA,G	NA,1	NA,inf	NA,inf	NA,1.22233	0.000713947	0.00142485
3	chr9:96372980:A:G	96372980	NA,G	NA,A	NA,1	NA,-inf	NA,inf	NA,1.4814	0.000704082	0.00140822
3	chr9:96571180:T:A	96571180	A,NA	T,NA	1,NA	inf,NA	inf,NA	1.53632,NA	0.000695594	0.00139173
3	chr9:96050686:G:A	96050686	A,NA	G,NA	1,NA	-inf,NA	inf,NA	1.4943,NA	0.000675209	0.00134789
3	chr9:96746655:T:C	96746655	NA,C	NA,T	NA,1	NA,inf	NA,inf	NA,1.30348	0.000666525	0.00133095
3	chr9:96559239:A:T	96559239	NA,T	NA,A	NA,1	NA,inf	NA,inf	NA,1.32029	0.000666428	0.00133125
3	chr9:96165263:C:T	96165263	T,NA	C,NA	1,NA	-inf,NA	inf,NA	1.69921,NA	0.000662903	0.0013227
3	chr9:96429766:C:G	96429766	NA,G	NA,C	NA,1	NA,inf	NA,inf	NA,1.20297	0.000659466	0.00131871
3	chr9:96750143:G:T	96750143	NA,T	NA,G	NA,1	NA,inf	NA,inf	NA,1.29138	0.000653454	0.00130486
3	chr9:96749977:GGTGAA:G	96749977	NA,G	NA,GGTGAA	NA,1	NA,inf	NA,inf	NA,1.28794	0.000649693	0.00129735
3	chr9:96371094:G:A	96371094	NA,A	NA,G	NA,1	NA,inf	NA,inf	NA,1.30142	0.00063859	0.00127566
3	chr9:96753192:A:T	96753192	NA,T	NA,A	NA,1	NA,inf	NA,inf	NA,1.27755	0.0006384	0.0012748
3	chr9:95989458:T:C	95989458	C,NA	T,NA	1,NA	-inf,NA	inf,NA	1.37706,NA	0.00063664	0.00127068
3	chr9:96490800:C:T	96490800	T,T	C,C	1,1	inf,inf	inf,inf	2.7342,1.84203	0.000632564	0.00127957
3	chr9:96279852:C:T	96279852	NA,T	NA,C	NA,1	NA,inf	NA,inf	NA,1.20429	0.000628234	0.00125441
3	chr9:96747673:A:G	96747673	NA,G	NA,A	NA,1	NA,inf	NA,inf	NA,1.26726	0.000627221	0.00125249
3	chr9:96747090:G:C	96747090	NA,C	NA,G	NA,1	NA,inf	NA,inf	NA,1.26494	0.000624809	0.00124767
3	chr9:96749071:TTG:T	96749071	NA,T	NA,TTG	NA,1	NA,inf	NA,inf	NA,1.26346	0.000622492	0.00124308
3	chr9:96377625:C:T	96377625	NA,T	NA,C	NA,1	NA,inf	NA,inf	NA,1.16196	0.000617239	0.00123411
3	chr9:96104490:A:T	96104490	NA,T	NA,A	NA,1	NA,-inf	NA,inf	NA,1.15898	0.000609173	0.00121568
3	chr9:95851350:C:T	95851350	NA,T	NA,C	NA,1	NA,inf	NA,inf	NA,1.21071	0.000605616	0.0012098
3	chr9:96748094:GC:G	96748094	NA,G	NA,GC	NA,1	NA,inf	NA,inf	NA,1.24611	0.00060546	0.00120904
3	chr9:96698270:T:C	96698270	NA,C	NA,T	NA,1	NA,inf	NA,inf	NA,1.19198	0.000605332	0.00120932
3	chr9:96747343:T:A	96747343	NA,A	NA,T	NA,1	NA,inf	NA,inf	NA,1.24483	0.000604171	0.00120647
3	chr9:96294633:G:A	96294633	NA,A	NA,G	NA,1	NA,inf	NA,inf	NA,1.20119	0.000603847	0.0012065
3	chr9:96206010:C:T	96206010	T,T	C,C	1,1	-inf,-inf	inf,inf	0.406001,1.57256	0.000603762	0.00120616
3	chr9:96661916:A:G	96661916	NA,G	NA,A	NA,1	NA,-inf	NA,inf	NA,1.11741	0.000598828	0.00119431
3	chr9:96224109:C:T	96224109	T,T	C,C	1,1	-inf,inf	inf,inf	0.786518,1.67582	0.000592683	0.0011844
3	chr9:96442234:A:C	96442234	C,C	A,A	1,1	inf,inf	inf,inf	2.61634,1.92273	0.000587282	0.00118839
3	chr9:96036659:G:A	96036659	NA,A	NA,G	NA,1	NA,inf	NA,inf	NA,1.18904	0.000587253	0.00117341
3	chr9:96203531:A:G	96203531	G,G	A,A	1,1	-inf,-inf	inf,inf	0.31563,1.74378	0.000582727	0.00116277
3	chr9:96722853:G:A	96722853	NA,A	NA,G	NA,1	NA,inf	NA,inf	NA,1.21989	0.000582644	0.00116369
3	chr9:96820209:C:T	96820209	T,NA	C,NA	1,NA	inf,NA	inf,NA	1.83098,NA	0.00058092	0.00116139
3	chr9:96895325:T:C	96895325	NA,C	NA,T	NA,1	NA,inf	NA,inf	NA,1.24703	0.000579637	0.00115916
3	chr9:96441324:T:C	96441324	C,C	T,T	1,1	inf,inf	inf,inf	2.78575,2.0291	0.000579331	0.00117036
3	chr9:96917353:C:T	96917353	NA,T	NA,C	NA,1	NA,inf	NA,inf	NA,1.25158	0.000574377	0.00114906
3	chr9:96722383:A:ATGTGTAG	96722383	NA,ATGTGTAG	NA,A	NA,1	NA,inf	NA,inf	NA,1.1556	0.000573782	0.00114651
3	chr9:96755501:T:G	96755501	NA,G	NA,T	NA,1	NA,inf	NA,inf	NA,1.2135	0.000573718	0.00114567
3	chr9:96722388:T:C	96722388	NA,C	NA,T	NA,1	NA,inf	NA,inf	NA,1.15398	0.000572212	0.00114337
3	chr9:96722386:G:GCATGCACAT	96722386	NA,GCATGCACAT	NA,G	NA,1	NA,inf	NA,inf	NA,1.15283	0.000571097	0.00114114
3	chr9:96041007:C:T	96041007	NA,T	NA,C	NA,1	NA,inf	NA,inf	NA,1.17151	0.000570139	0.00113922
3	chr9:96439657:T:C	96439657	C,C	T,T	1,1	inf,inf	inf,inf	2.69408,1.85444	0.000570069	0.00115348
3	chr9:96218070:A:C	96218070	C,C	A,A	1,1	inf,-inf	inf,inf	0.655872,1.77599	0.000569232	0.0011376
3	chr9:96743567:C:T	96743567	NA,T	NA,C	NA,1	NA,inf	NA,inf	NA,1.12055	0.000567652	0.00113305
3	chr9:96057518:C:T	96057518	NA,T	NA,C	NA,1	NA,inf	NA,inf	NA,1.16091	0.000554684	0.00110714
3	chr9:96441898:G:T	96441898	T,T	G,G	1,1	inf,inf	inf,inf	2.6527,1.86086	0.000552139	0.00111713
3	chr9:96455473:A:G	96455473	NA,G	NA,A	NA,1	NA,inf	NA,inf	NA,1.20907	0.000547858	0.00109446
3	chr9:96161228:T:G	96161228	G,G	T,T	1,1	-inf,-inf	inf,inf	2.22448,0.221992	0.000546719	0.00109085
3	chr9:96448588:A:T	96448588	NA,T	NA,A	NA,1	NA,inf	NA,inf	NA,1.20678	0.00054607	0.00109088
3	chr9:96449951:G:T	96449951	T,T	G,G	1,1	inf,inf	inf,inf	2.63741,1.85372	0.00054437	0.00110138
3	chr9:96820761:G:T	96820761	NA,T	NA,G	NA,1	NA,inf	NA,inf	NA,1.205	0.000539981	0.00107986
3	chr9:96063909:A:G	96063909	NA,G	NA,A	NA,1	NA,inf	NA,inf	NA,1.14186	0.000537284	0.00107243
3	chr9:96776065:G:A	96776065	NA,A	NA,G	NA,1	NA,inf	NA,inf	NA,1.03426	0.000534893	0.00106744
3	chr9:96239971:C:A	96239971	A,A	C,C	1,1	-inf,inf	inf,inf	0.419559,1.95623	0.000531798	0.00106289
3	chr9:96439701:A:G	96439701	G,G	A,A	1,1	inf,inf	inf,inf	2.66248,1.82797	0.000530306	0.00107288
3	chr9:96801417:A:G	96801417	G,NA	A,NA	1,NA	-inf,NA	inf,NA	1.00701,NA	0.000529486	0.00105753
3	chr9:96732026:C:T	96732026	NA,T	NA,C	NA,1	NA,inf	NA,inf	NA,1.2041	0.000528151	0.00105653
3	chr9:96722179:A:G	96722179	NA,G	NA,A	NA,1	NA,inf	NA,inf	NA,1.23219	0.000524032	0.00104871
3	chr9:96487129:G:A	96487129	A,NA	G,NA	1,NA	inf,NA	inf,NA	1.83417,NA	0.000522889	0.0010435
3	chr9:96056054:G:A	96056054	NA,A	NA,G	NA,1	NA,inf	NA,inf	NA,1.06816	0.000518455	0.00103517
3	chr9:96295299:C:T	96295299	NA,T	NA,C	NA,1	NA,inf	NA,inf	NA,1.11917	0.000516199	0.00103078
3	chr9:96103641:C:A	96103641	NA,A	NA,C	NA,1	NA,-inf	NA,inf	NA,1.06103	0.000513981	0.00102587
3	chr9:96471125:TGTTG:T	96471125	NA,T	NA,TGTTG	NA,1	NA,inf	NA,inf	NA,1.17033	0.000513778	0.0010264
3	chr9:96752052:A:AG	96752052	NA,AG	NA,A	NA,1	NA,inf	NA,inf	NA,1.14534	0.00051354	0.00102556
3	chr9:95853844:A:C	95853844	C,C	A,A	1,1	inf,inf	inf,inf	0.424626,1.97904	0.000512713	0.00102341
3	chr9:95881460:A:G	95881460	NA,G	NA,A	NA,1	NA,-inf	NA,inf	NA,1.07546	0.000511895	0.00102089
3	chr9:96184235:C:CATT	96184235	NA,CATT	NA,C	NA,1	NA,inf	NA,inf	NA,1.1118	0.0005102	0.00101854
3	chr9:96440982:A:G	96440982	NA,G	NA,A	NA,1	NA,inf	NA,inf	NA,1.04814	0.000510128	0.00102017
3	chr9:96177131:T:A	96177131	A,A	T,T	1,1	inf,inf	inf,inf	2.37039,0.0535805	0.000509817	0.0010176
3	chr9:95957688:C:G	95957688	NA,G	NA,C	NA,1	NA,inf	NA,inf	NA,1.08148	0.000504868	0.00100825
3	chr9:96440595:G:A	96440595	NA,A	NA,G	NA,1	NA,inf	NA,inf	NA,1.15642	0.000504456	0.00100772
3	chr9:96043990:G:A	96043990	NA,A	NA,G	NA,1	NA,-inf	NA,inf	NA,1.07889	0.000503246	0.00100474
3	chr9:96465367:G:A	96465367	NA,A	NA,G	NA,1	NA,inf	NA,inf	NA,1.15563	0.000502562	0.00100397
3	chr9:96441508:G:T	96441508	NA,T	NA,G	NA,1	NA,inf	NA,inf	NA,1.15232	0.000501157	0.00100112
3	chr9:96027716:T:A	96027716	NA,A	NA,T	NA,1	NA,inf	NA,inf	NA,1.09256	0.000499347	0.000997603
3	chr9:96475431:G:C	96475431	NA,C	NA,G	NA,1	NA,inf	NA,inf	NA,1.16356	0.000498866	0.000996782
3	chr9:96184319:G:A	96184319	NA,A	NA,G	NA,1	NA,inf	NA,inf	NA,1.09758	0.000498337	0.000994866
3	chr9:96375986:C:T	96375986	NA,T	NA,C	NA,1	NA,inf	NA,inf	NA,1.02375	0.000495764	0.000991337
3	chr9:96821954:G:A	96821954	A,NA	G,NA	1,NA	-inf,NA	inf,NA	0.841362,NA	0.000492918	0.000984395
3	chr9:96158353:C:T	96158353	T,T	C,C	1,1	-inf,inf	inf,inf	0.174576,1.9515	0.000491963	0.000981006
3	chr9:96467321:AC:A	96467321	NA,A	NA,AC	NA,1	NA,inf	NA,inf	NA,1.13851	0.000488893	0.000976663
3	chr9:96462816:G:A	96462816	NA,A	NA,G	NA,1	NA,inf	NA,inf	NA,1.13855	0.000488889	0.000976657
3	chr9:96487635:T:G	96487635	NA,G	NA,T	NA,1	NA,inf	NA,inf	NA,1.13809	0.000488524	0.000975927
3	chr9:96471562:C:T	96471562	NA,T	NA,C	NA,1	NA,inf	NA,inf	NA,1.13736	0.000487967	0.000974813
3	chr9:96203172:T:C	96203172	C,C	T,T	1,1	-inf,-inf	inf,inf	0.279617,1.78522	0.000487964	0.000973643
3	chr9:96169880:A:G	96169880	G,G	A,A	1,1	-inf,-inf	inf,inf	2.23764,0.0651794	0.000487007	0.000971706
3	chr9:96653461:G:A	96653461	A,NA	G,NA	1,NA	inf,NA	inf,NA	0.934173,NA	0.000486997	0.000972571
3	chr9:96714935:G:A	96714935	NA,A	NA,G	NA,1	NA,-inf	NA,inf	NA,1.21918	0.000485104	0.000970011
3	chr9:96148961:T:C	96148961	NA,C	NA,T	NA,1	NA,inf	NA,inf	NA,1.06656	0.000484685	0.000967877
3	chr9:96075326:T:G	96075326	NA,G	NA,T	NA,1	NA,inf	NA,inf	NA,1.07303	0.00048381	0.00096582
3	chr9:96397949:GCGTGGTGGCACA:ACGTGGTGGCACA	96397949	NA,ACGTGGTGGCACA	NA,GCGTGGTGGCACA	NA,1	NA,inf	NA,inf	NA,1.13168	0.000483692	0.00096625
3	chr9:96447630:T:C	96447630	NA,C	NA,T	NA,1	NA,inf	NA,inf	NA,1.13016	0.000483632	0.000966109
3	chr9:96565933:T:A	96565933	NA,A	NA,T	NA,1	NA,inf	NA,inf	NA,1.11016	0.000483273	0.000966073
3	chr9:96166527:C:T	96166527	T,T	C,C	1,1	-inf,-inf	inf,inf	2.05825,0.413357	0.000482513	0.00096295
3	chr9:96232137:C:A	96232137	A,NA	C,NA	1,NA	-inf,NA	inf,NA	1.92879,NA	0.000482464	0.000963363
3	chr9:96068927:C:CT	96068927	NA,CT	NA,C	NA,1	NA,inf	NA,inf	NA,1.02402	0.000481775	0.000961871
3	chr9:96153001:T:C	96153001	NA,C	NA,T	NA,1	NA,inf	NA,inf	NA,1.00536	0.000480998	0.000960376
3	chr9:96148793:T:G	96148793	NA,G	NA,T	NA,1	NA,inf	NA,inf	NA,1.02085	0.000479435	0.000957219
3	chr9:96662892:TG:T	96662892	NA,T	NA,TG	NA,1	NA,inf	NA,inf	NA,1.11696	0.000478369	0.000956445
3	chr9:96302525:G:T	96302525	NA,T	NA,G	NA,1	NA,inf	NA,inf	NA,1.05672	0.000476943	0.000952704
3	chr9:96496892:G:T	96496892	NA,T	NA,G	NA,1	NA,inf	NA,inf	NA,1.02874	0.00047617	0.000951718
3	chr9:96442186:T:C	96442186	C,C	T,T	1,1	inf,inf	inf,inf	2.66524,1.7616	0.000475926	0.000962686
3	chr9:96182040:G:A	96182040	NA,A	NA,G	NA,1	NA,inf	NA,inf	NA,1.06734	0.000474196	0.000946682
3	chr9:96184620:C:T	96184620	NA,T	NA,C	NA,1	NA,inf	NA,inf	NA,1.03471	0.000473563	0.000946082
3	chr9:96422235:G:A	96422235	NA,A	NA,G	NA,1	NA,inf	NA,inf	NA,0.999958	0.000471319	0.000942529
3	chr9:96399672:G:T	96399672	NA,T	NA,G	NA,1	NA,inf	NA,inf	NA,1.11197	0.000468563	0.000936027
3	chr9:96404914:C:CA	96404914	NA,CA	NA,C	NA,1	NA,inf	NA,inf	NA,1.11132	0.000468216	0.000935333
3	chr9:96481388:G:A	96481388	NA,A	NA,G	NA,1	NA,inf	NA,inf	NA,1.11038	0.000467264	0.000933456
3	chr9:96199679:G:C	96199679	NA,C	NA,G	NA,1	NA,-inf	NA,inf	NA,1.00441	0.000467193	0.000931888
3	chr9:96065119:C:A	96065119	NA,A	NA,C	NA,1	NA,inf	NA,inf	NA,1.00457	0.000467139	0.000932653
3	chr9:96066115:C:T	96066115	NA,T	NA,C	NA,1	NA,inf	NA,inf	NA,1.00457	0.000467139	0.000932653
3	chr9:96645878:G:A	96645878	NA,A	NA,G	NA,1	NA,inf	NA,inf	NA,0.933189	0.000466268	0.000930223
3	chr9:96400136:G:T	96400136	NA,T	NA,G	NA,1	NA,inf	NA,inf	NA,1.10776	0.00046571	0.000930321
3	chr9:96168063:A:C	96168063	C,C	A,A	1,1	-inf,-inf	inf,inf	2.04253,0.407931	0.000465103	0.000928216
3	chr9:96707191:AT:A	96707191	A,NA	AT,NA	1,NA	-inf,NA	inf,NA	1.1826,NA	0.000464418	0.000927457
3	chr9:96168010:A:G	96168010	G,G	A,A	1,1	-inf,-inf	inf,inf	2.04959,0.396651	0.000464146	0.000926303
3	chr9:96391955:T:C	96391955	NA,C	NA,T	NA,1	NA,inf	NA,inf	NA,0.989522	0.000463799	0.000927472
3	chr9:95870579:A:G	95870579	NA,G	NA,A	NA,1	NA,inf	NA,inf	NA,0.997072	0.000462966	0.000924516
3	chr9:96415737:G:C	96415737	NA,C	NA,G	NA,1	NA,inf	NA,inf	NA,0.989312	0.000462839	0.000925562
3	chr9:96466716:T:G	96466716	NA,G	NA,T	NA,1	NA,inf	NA,inf	NA,1.10179	0.00046093	0.0009208
3	chr9:95840724:G:T	95840724	T,T	G,G	1,1	inf,inf	inf,inf	0.511746,1.84806	0.00045706	0.000912363
3	chr9:96190960:G:C	96190960	NA,C	NA,G	NA,1	NA,inf	NA,inf	NA,1.04265	0.000455655	0.000909673
3	chr9:96733753:G:C	96733753	C,NA	G,NA	1,NA	-inf,NA	inf,NA	0.926381,NA	0.000455441	0.000909671
3	chr9:96167138:C:T	96167138	T,T	C,C	1,1	-inf,-inf	inf,inf	2.03669,0.398206	0.000455299	0.000908651
3	chr9:96572984:T:A	96572984	NA,A	NA,T	NA,1	NA,inf	NA,inf	NA,0.973804	0.000455149	0.000909573
3	chr9:96054028:G:A	96054028	NA,A	NA,G	NA,1	NA,inf	NA,inf	NA,0.9592	0.000453111	0.000904484
3	chr9:96482828:TTGTTTC:T	96482828	NA,T	NA,TTGTTTC	NA,1	NA,inf	NA,inf	NA,1.09105	0.000453025	0.00090501
3	chr9:96491397:G:T	96491397	NA,T	NA,G	NA,1	NA,inf	NA,inf	NA,1.09033	0.000452465	0.000903891
3	chr9:96478210:G:C	96478210	NA,C	NA,G	NA,1	NA,inf	NA,inf	NA,1.08659	0.000449858	0.000898683
3	chr9:96177627:C:T	96177627	NA,T	NA,C	NA,1	NA,inf	NA,inf	NA,1.03566	0.000449702	0.000897813
3	chr9:95895896:T:C	95895896	NA,C	NA,T	NA,1	NA,-inf	NA,inf	NA,0.997142	0.000449261	0.000896048
3	chr9:96478211:C:T	96478211	NA,T	NA,C	NA,1	NA,inf	NA,inf	NA,1.08299	0.000447275	0.000893522
3	chr9:96419404:G:A	96419404	NA,A	NA,G	NA,1	NA,inf	NA,inf	NA,1.08	0.000445449	0.000889851
3	chr9:96167958:C:T	96167958	T,T	C,C	1,1	-inf,-inf	inf,inf	2.01928,0.405959	0.000444494	0.000887099
3	chr9:96203516:AC:A	96203516	NA,A	NA,AC	NA,1	NA,-inf	NA,inf	NA,0.98526	0.000442615	0.000882946
3	chr9:95828499:C:T	95828499	NA,T	NA,C	NA,1	NA,inf	NA,inf	NA,1.00904	0.000441276	0.000881405
3	chr9:96041538:A:C	96041538	C,NA	A,NA	1,NA	-inf,NA	inf,NA	1.27484,NA	0.000440171	0.000878699
3	chr9:96653204:G:A	96653204	NA,A	NA,G	NA,1	NA,-inf	NA,inf	NA,0.923289	0.000440048	0.000877076
3	chr9:96217594:C:T	96217594	T,T	C,C	1,1	inf,-inf	inf,inf	0.621512,1.6631	0.000435774	0.000870908
3	chr9:96080179:C:A	96080179	NA,A	NA,C	NA,1	NA,-inf	NA,inf	NA,0.970829	0.000435264	0.000868972
3	chr9:95953611:A:G	95953611	NA,G	NA,A	NA,1	NA,-inf	NA,inf	NA,0.977876	0.000434986	0.000867599
3	chr9:96287486:G:A	96287486	NA,A	NA,G	NA,1	NA,inf	NA,inf	NA,1.02177	0.000434896	0.000869146
3	chr9:95873100:A:G	95873100	NA,G	NA,A	NA,1	NA,inf	NA,inf	NA,0.957201	0.000433147	0.000864976
3	chr9:95954839:A:G	95954839	NA,G	NA,A	NA,1	NA,-inf	NA,inf	NA,0.97374	0.000432155	0.000861953
3	chr9:96673978:CTACAGAGTGCTGATTGGTGCATTT:C	96673978	NA,C	NA,CTACAGAGTGCTGATTGGTGCATTT	NA,1	NA,inf	NA,inf	NA,1.04986	0.000429934	0.000859565
3	chr9:96518803:T:C	96518803	NA,C	NA,T	NA,1	NA,inf	NA,inf	NA,0.967475	0.000429169	0.000858113
3	chr9:95918303:C:A	95918303	NA,A	NA,C	NA,1	NA,-inf	NA,inf	NA,0.96813	0.000428084	0.000853842
3	chr9:95959066:C:T	95959066	NA,T	NA,C	NA,1	NA,-inf	NA,inf	NA,0.965564	0.000426281	0.000850248
3	chr9:96642049:C:A	96642049	NA,A	NA,C	NA,1	NA,-inf	NA,inf	NA,0.904107	0.000426049	0.000849214
3	chr9:96422542:A:G	96422542	NA,G	NA,A	NA,1	NA,inf	NA,inf	NA,1.0519	0.000425833	0.000850665
3	chr9:95863203:TTTG:T	95863203	NA,T	NA,TTTG	NA,1	NA,-inf	NA,inf	NA,0.976964	0.000425788	0.000850074
3	chr9:96201859:A:G	96201859	NA,G	NA,A	NA,1	NA,-inf	NA,inf	NA,0.95863	0.000424056	0.00084595
3	chr9:96193006:T:C	96193006	NA,C	NA,T	NA,1	NA,inf	NA,inf	NA,0.997614	0.000423531	0.000845555
3	chr9:96755863:G:A	96755863	NA,A	NA,G	NA,1	NA,-inf	NA,inf	NA,1.05315	0.000423523	0.000846271
3	chr9:96308701:C:T	96308701	NA,T	NA,C	NA,1	NA,-inf	NA,inf	NA,1.03161	0.000421561	0.000842327
3	chr9:96750963:G:A	96750963	NA,A	NA,G	NA,1	NA,inf	NA,inf	NA,1.04232	0.000420936	0.00084161
3	chr9:96163777:G:A	96163777	A,A	G,G	1,1	-inf,-inf	inf,inf	1.98121,0.417172	0.00041821	0.000834657
3	chr9:96487336:A:G	96487336	NA,G	NA,A	NA,1	NA,inf	NA,inf	NA,0.934607	0.000418156	0.000836197
3	chr9:96273183:A:AT	96273183	NA,AT	NA,A	NA,1	NA,inf	NA,inf	NA,0.970052	0.000414496	0.000827976
3	chr9:96273185:G:A	96273185	NA,A	NA,G	NA,1	NA,inf	NA,inf	NA,0.970052	0.000414496	0.000827976
3	chr9:96271745:T:C	96271745	NA,C	NA,T	NA,1	NA,inf	NA,inf	NA,0.970052	0.000414496	0.000827976
3	chr9:96757002:T:C	96757002	NA,C	NA,T	NA,1	NA,inf	NA,inf	NA,0.990951	0.000414369	0.000827875
3	chr9:96468635:C:T	96468635	T,NA	C,NA	1,NA	inf,NA	inf,NA	1.66069,NA	0.000412501	0.000824769
3	chr9:96240982:C:T	96240982	T,T	C,C	1,1	-inf,inf	inf,inf	0.561841,1.69175	0.000410538	0.000820516
3	chr9:96385717:T:C	96385717	NA,C	NA,T	NA,1	NA,inf	NA,inf	NA,0.917898	0.00041002	0.000819752
3	chr9:96591909:C:T	96591909	T,NA	C,NA	1,NA	-inf,NA	inf,NA	2.37428,NA	0.000409973	0.000818784
3	chr9:95931794:C:T	95931794	NA,T	NA,C	NA,1	NA,-inf	NA,inf	NA,0.939403	0.000408472	0.000814731
3	chr9:96078760:T:G	96078760	NA,G	NA,T	NA,1	NA,-inf	NA,inf	NA,0.952855	0.000407184	0.000812532
3	chr9:96225398:T:A	96225398	A,A	T,T	1,1	-inf,inf	inf,inf	0.511251,1.73183	0.000407116	0.000813652
3	chr9:95948179:T:C	95948179	NA,C	NA,T	NA,1	NA,inf	NA,inf	NA,0.92069	0.000405147	0.000808989
3	chr9:96645870:T:C	96645870	C,NA	T,NA	1,NA	-inf,NA	inf,NA	0.659623,NA	0.000405125	0.000809183
3	chr9:96693699:C:T	96693699	NA,T	NA,C	NA,1	NA,inf	NA,inf	NA,0.995195	0.000404663	0.000808232
3	chr9:95939749:G:A	95939749	NA,A	NA,G	NA,1	NA,inf	NA,inf	NA,0.919861	0.000404603	0.000807903
3	chr9:96159307:T:G	96159307	NA,G	NA,T	NA,1	NA,-inf	NA,inf	NA,0.907238	0.000404442	0.00080761
3	chr9:96531463:T:C	96531463	C,NA	T,NA	1,NA	inf,NA	inf,NA	1.75586,NA	0.000404131	0.000806552
3	chr9:96201452:T:C	96201452	C,C	T,T	1,1	-inf,-inf	inf,inf	0.256777,1.61984	0.000402887	0.000803854
3	chr9:96550049:AGAG:A	96550049	NA,A	NA,AGAG	NA,1	NA,inf	NA,inf	NA,0.898717	0.000402885	0.000805116
3	chr9:96537858:G:T	96537858	NA,T	NA,G	NA,1	NA,inf	NA,inf	NA,0.897978	0.000402411	0.000804167
3	chr9:95992126:A:T	95992126	NA,T	NA,A	NA,1	NA,inf	NA,inf	NA,0.933125	0.00040171	0.000802274
3	chr9:96481282:C:T	96481282	NA,T	NA,C	NA,1	NA,inf	NA,inf	NA,1.01314	0.000400618	0.000800309
3	chr9:96202292:A:AG	96202292	AG,AG	A,A	1,1	-inf,-inf	inf,inf	0.259063,1.60931	0.000398933	0.000795964
3	chr9:96882111:C:T	96882111	NA,T	NA,C	NA,1	NA,-inf	NA,inf	NA,1.02243	0.000398774	0.000796816
3	chr9:96863368:T:G	96863368	NA,G	NA,T	NA,1	NA,-inf	NA,inf	NA,1.02116	0.000398551	0.000796357
3	chr9:96518139:A:G	96518139	G,G	A,A	1,1	inf,inf	inf,inf	4.72028,1.30584	0.000398523	0.000807104
3	chr9:96186616:G:A	96186616	NA,A	NA,G	NA,1	NA,inf	NA,inf	NA,0.958668	0.0003976	0.000793806
3	chr9:96610329:T:G	96610329	NA,G	NA,T	NA,1	NA,-inf	NA,inf	NA,0.861886	0.000396675	0.00079072
3	chr9:95850234:A:G	95850234	G,G	A,A	1,1	inf,inf	inf,inf	0.422055,1.83824	0.000395341	0.000789181
3	chr9:96308333:C:T	96308333	NA,T	NA,C	NA,1	NA,-inf	NA,inf	NA,0.989523	0.000395277	0.000789544
3	chr9:96879174:A:G	96879174	NA,G	NA,A	NA,1	NA,inf	NA,inf	NA,0.900308	0.000395166	0.000788845
3	chr9:95861170:G:A	95861170	NA,A	NA,G	NA,1	NA,-inf	NA,inf	NA,0.929505	0.000394734	0.000788091
3	chr9:95854952:C:CT	95854952	NA,CT	NA,C	NA,1	NA,-inf	NA,inf	NA,0.919105	0.000394723	0.000787339
3	chr9:95852897:T:G	95852897	G,G	T,T	1,1	inf,inf	inf,inf	0.430941,1.83067	0.000394157	0.000786818
3	chr9:96518332:C:T	96518332	T,T	C,C	1,1	inf,inf	inf,inf	4.7259,1.31162	0.000393769	0.000797635
3	chr9:96527261:C:T	96527261	NA,T	NA,C	NA,1	NA,inf	NA,inf	NA,0.963702	0.000392836	0.000785278
3	chr9:95833062:T:C	95833062	NA,C	NA,T	NA,1	NA,-inf	NA,inf	NA,0.926414	0.00039277	0.00078417
3	chr9:95867487:C:T	95867487	NA,T	NA,C	NA,1	NA,-inf	NA,inf	NA,0.926116	0.000392589	0.000783808
3	chr9:95849862:C:T	95849862	NA,T	NA,C	NA,1	NA,inf	NA,inf	NA,0.912141	0.000392425	0.000783622
3	chr9:95853821:C:T	95853821	NA,T	NA,C	NA,1	NA,-inf	NA,inf	NA,0.925808	0.000392383	0.000783398
3	chr9:95844483:G:A	95844483	NA,A	NA,G	NA,1	NA,-inf	NA,inf	NA,0.925182	0.000391995	0.000782623
3	chr9:96683267:G:A	96683267	NA,A	NA,G	NA,1	NA,inf	NA,inf	NA,0.936933	0.000391538	0.00078194
3	chr9:96562125:G:C	96562125	NA,C	NA,G	NA,1	NA,inf	NA,inf	NA,0.881515	0.00039144	0.000782241
3	chr9:95863979:C:T	95863979	NA,T	NA,C	NA,1	NA,-inf	NA,inf	NA,0.923485	0.000390927	0.000780492
3	chr9:95835693:G:T	95835693	NA,T	NA,G	NA,1	NA,-inf	NA,inf	NA,0.92338	0.000390857	0.000780352
3	chr9:96203202:T:C	96203202	C,C	T,T	1,1	-inf,-inf	inf,inf	0.253552,1.59117	0.000389047	0.000776233
3	chr9:96250216:G:C	96250216	C,C	G,G	1,1	-inf,inf	inf,inf	0.567944,1.654	0.000388575	0.000776604
3	chr9:95844193:T:G	95844193	NA,G	NA,T	NA,1	NA,inf	NA,inf	NA,0.931634	0.000387691	0.000774386
3	chr9:96233230:T:G	96233230	G,G	T,T	1,1	-inf,inf	inf,inf	0.663313,1.56965	0.000387427	0.000774292
3	chr9:96713108:T:C	96713108	NA,C	NA,T	NA,1	NA,inf	NA,inf	NA,0.91287	0.0003867	0.000772585
3	chr9:96714438:G:A	96714438	NA,A	NA,G	NA,1	NA,inf	NA,inf	NA,0.912539	0.000386488	0.000772162
3	chr9:96607719:G:A	96607719	NA,A	NA,G	NA,1	NA,-inf	NA,inf	NA,0.846046	0.000386294	0.000770047
3	chr9:96548116:C:T	96548116	NA,T	NA,C	NA,1	NA,inf	NA,inf	NA,0.873062	0.000386074	0.000771513
3	chr9:96149671:G:A	96149671	NA,A	NA,G	NA,1	NA,inf	NA,inf	NA,0.916329	0.000381637	0.000762069
3	chr9:96032692:C:T	96032692	NA,T	NA,C	NA,1	NA,inf	NA,inf	NA,0.91548	0.000381269	0.00076157
3	chr9:95830138:C:T	95830138	NA,T	NA,C	NA,1	NA,inf	NA,inf	NA,0.917821	0.000380644	0.000760292
3	chr9:95891314:A:G	95891314	NA,G	NA,A	NA,1	NA,inf	NA,inf	NA,0.878622	0.000378274	0.000755335
3	chr9:96518862:T:C	96518862	NA,C	NA,T	NA,1	NA,-inf	NA,inf	NA,0.851508	0.000377715	0.000754584
3	chr9:96873654:C:G	96873654	NA,G	NA,C	NA,1	NA,-inf	NA,inf	NA,0.985947	0.000377408	0.000754103
3	chr9:96546220:G:A	96546220	NA,A	NA,G	NA,1	NA,-inf	NA,inf	NA,0.850842	0.000377324	0.000753764
3	chr9:96073028:C:T	96073028	T,NA	C,NA	1,NA	inf,NA	inf,NA	1.29789,NA	0.000376332	0.000751588
3	chr9:95998529:A:G	95998529	NA,G	NA,A	NA,1	NA,inf	NA,inf	NA,0.888288	0.000373566	0.000746071
3	chr9:96543817:G:A	96543817	NA,A	NA,G	NA,1	NA,inf	NA,inf	NA,0.853081	0.000373472	0.000746325
3	chr9:96516265:C:A	96516265	A,A	C,C	1,1	-inf,-inf	inf,inf	0.678827,2.24521	0.000372764	0.000747028
3	chr9:96545630:T:C	96545630	NA,C	NA,T	NA,1	NA,inf	NA,inf	NA,0.851731	0.000372649	0.000744679
3	chr9:96745276:A:G	96745276	NA,G	NA,A	NA,1	NA,inf	NA,inf	NA,0.938502	0.000372288	0.000744656
3	chr9:96322418:C:T	96322418	NA,T	NA,C	NA,1	NA,-inf	NA,inf	NA,0.792142	0.00037185	0.000741409
3	chr9:96037193:G:A	96037193	A,A	G,G	1,1	inf,-inf	inf,inf	0.516836,1.81744	0.000371478	0.000742041
3	chr9:96544256:T:C	96544256	NA,C	NA,T	NA,1	NA,inf	NA,inf	NA,0.849394	0.000371237	0.000741857
3	chr9:96547138:G:C	96547138	NA,C	NA,G	NA,1	NA,-inf	NA,inf	NA,0.837754	0.000369302	0.000737736
3	chr9:95842203:G:A	95842203	NA,A	NA,G	NA,1	NA,inf	NA,inf	NA,0.900634	0.000368964	0.000736979
3	chr9:95881229:G:A	95881229	NA,A	NA,G	NA,1	NA,-inf	NA,inf	NA,0.885683	0.000367964	0.000734655
3	chr9:96580258:C:T	96580258	NA,T	NA,C	NA,1	NA,inf	NA,inf	NA,1.05935	0.000367898	0.000737003
3	chr9:96535159:T:C	96535159	NA,C	NA,T	NA,1	NA,inf	NA,inf	NA,1.04847	0.000367647	0.000736327
3	chr9:96331785:T:A	96331785	A,NA	T,NA	1,NA	inf,NA	inf,NA	0.697953,NA	0.000365583	0.000730139
3	chr9:96586729:T:A	96586729	NA,A	NA,T	NA,1	NA,inf	NA,inf	NA,1.05106	0.000363431	0.000728043
3	chr9:96707982:C:T	96707982	NA,T	NA,C	NA,1	NA,inf	NA,inf	NA,0.926095	0.000363027	0.000725075
3	chr9:96611356:GTC:G	96611356	NA,G	NA,GTC	NA,1	NA,inf	NA,inf	NA,0.77984	0.000362995	0.000724241
3	chr9:96531264:T:C	96531264	NA,C	NA,T	NA,1	NA,-inf	NA,inf	NA,0.82775	0.000362826	0.000724783
3	chr9:95859876:T:G	95859876	NA,G	NA,T	NA,1	NA,-inf	NA,inf	NA,0.876291	0.000362443	0.000723632
3	chr9:96701382:CT:C	96701382	NA,C	NA,CT	NA,1	NA,inf	NA,inf	NA,0.871895	0.000361967	0.000723165
3	chr9:96725452:G:A	96725452	NA,A	NA,G	NA,1	NA,inf	NA,inf	NA,0.913929	0.000361332	0.000721753
3	chr9:95957081:G:A	95957081	NA,A	NA,G	NA,1	NA,-inf	NA,inf	NA,0.87416	0.000361209	0.000721172
3	chr9:96531362:G:A	96531362	NA,A	NA,G	NA,1	NA,-inf	NA,inf	NA,0.82488	0.000361146	0.000721426
3	chr9:95968978:A:G	95968978	NA,G	NA,A	NA,1	NA,inf	NA,inf	NA,0.851502	0.000360037	0.000718864
3	chr9:96854483:T:C	96854483	NA,C	NA,T	NA,1	NA,inf	NA,inf	NA,0.84249	0.000359997	0.000718653
3	chr9:96315379:G:C	96315379	NA,C	NA,G	NA,1	NA,inf	NA,inf	NA,0.870121	0.000359311	0.000717596
3	chr9:95946159:A:G	95946159	NA,G	NA,A	NA,1	NA,-inf	NA,inf	NA,0.870427	0.000359065	0.000716892
3	chr9:96153260:C:T	96153260	T,NA	C,NA	1,NA	inf,NA	inf,NA	1.28094,NA	0.000358566	0.000715905
3	chr9:95966154:ATTAC:A	95966154	NA,A	NA,ATTAC	NA,1	NA,-inf	NA,inf	NA,0.869546	0.000358564	0.000715893
3	chr9:95931131:T:C	95931131	NA,C	NA,T	NA,1	NA,inf	NA,inf	NA,0.84858	0.000358556	0.000715908
3	chr9:95963027:G:C	95963027	NA,C	NA,G	NA,1	NA,-inf	NA,inf	NA,0.869448	0.000358511	0.000715786
3	chr9:95878954:G:A	95878954	NA,A	NA,G	NA,1	NA,-inf	NA,inf	NA,0.868519	0.000357985	0.00071473
3	chr9:96549571:A:T	96549571	NA,T	NA,A	NA,1	NA,inf	NA,inf	NA,0.818176	0.000357885	0.000715047
3	chr9:95904461:G:A	95904461	NA,A	NA,G	NA,1	NA,-inf	NA,inf	NA,0.868185	0.000357789	0.000714346
3	chr9:95899214:C:T	95899214	NA,T	NA,C	NA,1	NA,-inf	NA,inf	NA,0.868185	0.000357789	0.000714346
3	chr9:95969446:A:G	95969446	NA,G	NA,A	NA,1	NA,-inf	NA,inf	NA,0.868058	0.000357718	0.000714205
3	chr9:95891060:A:G	95891060	NA,G	NA,A	NA,1	NA,-inf	NA,inf	NA,0.867717	0.000357521	0.000713811
3	chr9:95960174:G:T	95960174	NA,T	NA,G	NA,1	NA,-inf	NA,inf	NA,0.867586	0.000357446	0.000713662
3	chr9:96517509:G:A	96517509	NA,A	NA,G	NA,1	NA,-inf	NA,inf	NA,0.818137	0.000357336	0.000713872
3	chr9:96650814:ACGCGTGCACACAC:A	96650814	NA,A	NA,ACGCGTGCACACAC	NA,1	NA,inf	NA,inf	NA,1.01778	0.000356873	0.000714679
3	chr9:96405000:G:C	96405000	C,NA	G,NA	1,NA	inf,NA	inf,NA	1.56204,NA	0.000356677	0.000713102
3	chr9:96467549:G:A	96467549	NA,A	NA,G	NA,1	NA,inf	NA,inf	NA,0.944451	0.000356422	0.000712052
3	chr9:95844305:G:A	95844305	NA,A	NA,G	NA,1	NA,inf	NA,inf	NA,0.878486	0.000356252	0.000711587
3	chr9:96715302:T:C	96715302	NA,C	NA,T	NA,1	NA,inf	NA,inf	NA,0.911162	0.00035475	0.000708542
3	chr9:96577796:A:T	96577796	NA,T	NA,A	NA,1	NA,inf	NA,inf	NA,1.01304	0.000354695	0.000710305
3	chr9:96004827:A:G	96004827	NA,G	NA,A	NA,1	NA,inf	NA,inf	NA,0.874768	0.000354562	0.000708256
3	chr9:96533968:A:G	96533968	NA,G	NA,A	NA,1	NA,-inf	NA,inf	NA,0.811786	0.000353992	0.000707147
3	chr9:95952843:A:C	95952843	NA,C	NA,A	NA,1	NA,inf	NA,inf	NA,0.840004	0.00035342	0.000705656
3	chr9:96277156:A:G	96277156	G,NA	A,NA	1,NA	inf,NA	inf,NA	0.719306,NA	0.000353261	0.000705552
3	chr9:95894876:G:A	95894876	NA,A	NA,G	NA,1	NA,-inf	NA,inf	NA,0.809716	0.000353026	0.000704675
3	chr9:95995512:A:G	95995512	NA,G	NA,A	NA,1	NA,inf	NA,inf	NA,0.871191	0.000352623	0.00070438
3	chr9:96457858:C:T	96457858	NA,T	NA,C	NA,1	NA,inf	NA,inf	NA,0.928769	0.000352455	0.00070408
3	chr9:95936276:G:A	95936276	NA,A	NA,G	NA,1	NA,inf	NA,inf	NA,0.836531	0.000351571	0.000701961
3	chr9:96607055:A:G	96607055	NA,G	NA,A	NA,1	NA,-inf	NA,inf	NA,0.788916	0.000351569	0.000700878
3	chr9:96519120:G:A	96519120	NA,A	NA,G	NA,1	NA,-inf	NA,inf	NA,0.807993	0.000351498	0.000702207
3	chr9:96550820:G:A	96550820	NA,A	NA,G	NA,1	NA,inf	NA,inf	NA,0.806263	0.000351089	0.000701466
3	chr9:95915217:A:C	95915217	NA,C	NA,A	NA,1	NA,inf	NA,inf	NA,0.84582	0.000350489	0.000699965
3	chr9:96645156:G:A	96645156	NA,A	NA,G	NA,1	NA,inf	NA,inf	NA,1.0017	0.000349708	0.000700241
3	chr9:96429417:G:A	96429417	NA,A	NA,G	NA,1	NA,inf	NA,inf	NA,0.891299	0.000349061	0.000697794
3	chr9:96918268:G:A	96918268	NA,A	NA,G	NA,1	NA,inf	NA,inf	NA,0.842574	0.000348516	0.000696205
3	chr9:96001311:C:T	96001311	NA,T	NA,C	NA,1	NA,inf	NA,inf	NA,0.863325	0.000348297	0.000695738
3	chr9:96538930:G:A	96538930	NA,A	NA,G	NA,1	NA,inf	NA,inf	NA,0.800737	0.000347744	0.00069478
3	chr9:96184076:T:C	96184076	C,NA	T,NA	1,NA	-inf,NA	inf,NA	1.02945,NA	0.000347082	0.000693036
3	chr9:95953882:C:A	95953882	NA,A	NA,C	NA,1	NA,inf	NA,inf	NA,0.828572	0.00034702	0.000692878
3	chr9:95863668:G:A	95863668	NA,A	NA,G	NA,1	NA,inf	NA,inf	NA,0.834073	0.000346924	0.000692809
3	chr9:95877228:A:G	95877228	NA,G	NA,A	NA,1	NA,inf	NA,inf	NA,0.832363	0.00034686	0.000692659
3	chr9:96644160:C:G	96644160	NA,G	NA,C	NA,1	NA,inf	NA,inf	NA,0.992975	0.000346044	0.00069286
3	chr9:95894106:T:TA	95894106	NA,TA	NA,T	NA,1	NA,inf	NA,inf	NA,0.825713	0.000345476	0.000689796
3	chr9:96651114:TAA:T	96651114	NA,T	NA,TAA	NA,1	NA,inf	NA,inf	NA,0.903054	0.000344866	0.00068937
3	chr9:96851795:G:A	96851795	NA,A	NA,G	NA,1	NA,inf	NA,inf	NA,0.813526	0.000343593	0.000685915
3	chr9:95972944:A:G	95972944	NA,G	NA,A	NA,1	NA,inf	NA,inf	NA,0.82143	0.000343201	0.000685251
3	chr9:96925231:G:A	96925231	A,NA	G,NA	1,NA	inf,NA	inf,NA	1.41557,NA	0.000342362	0.000683366
3	chr9:95927102:A:G	95927102	NA,G	NA,A	NA,1	NA,-inf	NA,inf	NA,0.839371	0.000341867	0.000682561
3	chr9:96162364:G:A	96162364	NA,A	NA,G	NA,1	NA,inf	NA,inf	NA,0.816759	0.000341863	0.000682734
3	chr9:96608923:AC:A	96608923	NA,A	NA,AC	NA,1	NA,inf	NA,inf	NA,0.984489	0.000341504	0.000683842
3	chr9:95906575:T:C	95906575	NA,C	NA,T	NA,1	NA,-inf	NA,inf	NA,0.838353	0.000341309	0.000681448
3	chr9:96664982:T:G	96664982	NA,G	NA,T	NA,1	NA,inf	NA,inf	NA,0.983633	0.000340877	0.000682574
3	chr9:95913562:T:G	95913562	NA,G	NA,T	NA,1	NA,inf	NA,inf	NA,0.824898	0.000338984	0.000676989
3	chr9:96651051:G:A	96651051	A,NA	G,NA	1,NA	-inf,NA	inf,NA	0.683735,NA	0.000338822	0.000675298
3	chr9:95965501:T:C	95965501	NA,C	NA,T	NA,1	NA,inf	NA,inf	NA,0.812931	0.000338598	0.000676063
3	chr9:95918374:G:A	95918374	NA,A	NA,G	NA,1	NA,inf	NA,inf	NA,0.81006	0.000338217	0.000675371
3	chr9:96032333:C:T	96032333	NA,T	NA,C	NA,1	NA,inf	NA,inf	NA,0.838572	0.00033797	0.000675104
3	chr9:95905939:C:T	95905939	NA,T	NA,C	NA,1	NA,inf	NA,inf	NA,0.822682	0.000337873	0.000674768
3	chr9:96203543:C:G	96203543	G,G	C,C	1,1	-inf,-inf	inf,inf	0.280639,1.58834	0.000337564	0.000673445
3	chr9:95952609:G:A	95952609	NA,A	NA,G	NA,1	NA,inf	NA,inf	NA,0.810907	0.000337439	0.000673751
3	chr9:96016926:T:C	96016926	NA,C	NA,T	NA,1	NA,inf	NA,inf	NA,0.842746	0.000337382	0.00067394
3	chr9:96923991:A:G	96923991	NA,G	NA,A	NA,1	NA,-inf	NA,inf	NA,0.788831	0.000337109	0.000672958
3	chr9:95912456:A:G	95912456	NA,G	NA,A	NA,1	NA,inf	NA,inf	NA,0.80798	0.000337091	0.000673121
3	chr9:95907757:A:G	95907757	NA,G	NA,A	NA,1	NA,inf	NA,inf	NA,0.807953	0.000336815	0.000672574
3	chr9:95932901:C:G	95932901	NA,G	NA,C	NA,1	NA,-inf	NA,inf	NA,0.829851	0.000336739	0.000672325
3	chr9:95926729:C:A	95926729	NA,A	NA,C	NA,1	NA,-inf	NA,inf	NA,0.828805	0.000336188	0.000671224
3	chr9:96169606:C:T	96169606	NA,T	NA,C	NA,1	NA,-inf	NA,inf	NA,0.816747	0.000336175	0.000671361
3	chr9:96519629:G:A	96519629	NA,A	NA,G	NA,1	NA,-inf	NA,inf	NA,0.779617	0.000335701	0.000670643
3	chr9:95935504:C:T	95935504	NA,T	NA,C	NA,1	NA,inf	NA,inf	NA,0.807467	0.000335655	0.000670187
3	chr9:96875139:C:T	96875139	NA,T	NA,C	NA,1	NA,inf	NA,inf	NA,0.798517	0.000335441	0.000669645
3	chr9:96405191:G:A	96405191	NA,A	NA,G	NA,1	NA,inf	NA,inf	NA,0.895588	0.00033536	0.000669906
3	chr9:95908362:A:G	95908362	NA,G	NA,A	NA,1	NA,inf	NA,inf	NA,0.816782	0.000334649	0.000668322
3	chr9:95864038:G:A	95864038	NA,A	NA,G	NA,1	NA,-inf	NA,inf	NA,0.825033	0.000333782	0.000666425
3	chr9:96880116:A:G	96880116	G,NA	A,NA	1,NA	-inf,NA	inf,NA	0.676458,NA	0.000333257	0.000664362
3	chr9:96306903:A:G	96306903	NA,G	NA,A	NA,1	NA,inf	NA,inf	NA,0.82058	0.000333204	0.000665464
3	chr9:95952653:G:A	95952653	A,NA	G,NA	1,NA	-inf,NA	inf,NA	1.29663,NA	0.000332991	0.000664887
3	chr9:95917093:A:G	95917093	NA,G	NA,A	NA,1	NA,inf	NA,inf	NA,0.812178	0.000332289	0.000663619
3	chr9:96350011:T:C	96350011	NA,C	NA,T	NA,1	NA,inf	NA,inf	NA,0.836244	0.000332275	0.000663922
3	chr9:96889162:T:C	96889162	NA,C	NA,T	NA,1	NA,inf	NA,inf	NA,0.811384	0.000331894	0.000662996
3	chr9:96518299:G:A	96518299	NA,A	NA,G	NA,1	NA,-inf	NA,inf	NA,0.772136	0.00033157	0.000662388
3	chr9:96269357:A:T	96269357	NA,T	NA,A	NA,1	NA,inf	NA,inf	NA,0.809708	0.000330772	0.0006605
3	chr9:96016713:T:C	96016713	NA,C	NA,T	NA,1	NA,inf	NA,inf	NA,0.830032	0.000330715	0.000660625
3	chr9:96115900:G:C	96115900	NA,C	NA,G	NA,1	NA,-inf	NA,inf	NA,0.767275	0.000330109	0.000658948
3	chr9:95937691:GTTTCA:G	95937691	NA,G	NA,GTTTCA	NA,1	NA,inf	NA,inf	NA,0.806869	0.000329566	0.000658179
3	chr9:95951633:A:G	95951633	NA,G	NA,A	NA,1	NA,inf	NA,inf	NA,0.806767	0.000329462	0.000657973
3	chr9:95937946:A:G	95937946	NA,G	NA,A	NA,1	NA,-inf	NA,inf	NA,0.815132	0.000329115	0.000657105
3	chr9:96160714:T:C	96160714	NA,C	NA,T	NA,1	NA,-inf	NA,inf	NA,0.800522	0.000327976	0.000654891
3	chr9:95907933:G:C	95907933	NA,C	NA,G	NA,1	NA,inf	NA,inf	NA,0.824788	0.000327433	0.000654023
3	chr9:96670170:C:T	96670170	NA,T	NA,C	NA,1	NA,inf	NA,inf	NA,0.872167	0.000326496	0.000653329
3	chr9:95920864:A:T	95920864	T,NA	A,NA	1,NA	inf,NA	inf,NA	1.269,NA	0.000326452	0.000652047
3	chr9:96785506:AATTT:A	96785506	NA,A	NA,AATTT	NA,1	NA,inf	NA,inf	NA,0.78113	0.000326167	0.000651143
3	chr9:96159534:C:T	96159534	T,T	C,C	1,1	-inf,inf	inf,inf	1.05322,1.01041	0.000325952	0.000650731
3	chr9:95885117:T:G	95885117	NA,G	NA,T	NA,1	NA,inf	NA,inf	NA,0.791559	0.0003252	0.000649407
3	chr9:96393116:G:A	96393116	A,NA	G,NA	1,NA	-inf,NA	inf,NA	2.95964,NA	0.00032486	0.000649075
3	chr9:96028941:T:G	96028941	NA,G	NA,T	NA,1	NA,inf	NA,inf	NA,0.815913	0.000324263	0.000647738
3	chr9:96563356:T:C	96563356	NA,C	NA,T	NA,1	NA,-inf	NA,inf	NA,0.755018	0.000322905	0.00064504
3	chr9:96652263:G:A	96652263	NA,A	NA,G	NA,1	NA,inf	NA,inf	NA,0.948059	0.000322844	0.000646424
3	chr9:96101472:G:A	96101472	NA,A	NA,G	NA,1	NA,-inf	NA,inf	NA,0.828387	0.000321584	0.000641734
3	chr9:96392089:A:G	96392089	G,G	A,A	1,1	inf,inf	inf,inf	2.54697,1.98348	0.000321475	0.000649298
3	chr9:96511366:T:C	96511366	NA,C	NA,T	NA,1	NA,inf	NA,inf	NA,0.956316	0.000321172	0.000643562
3	chr9:95863858:G:A	95863858	NA,A	NA,G	NA,1	NA,inf	NA,inf	NA,0.782052	0.000320398	0.000639818
3	chr9:96020358:GGATAA:G	96020358	NA,G	NA,GGATAA	NA,1	NA,inf	NA,inf	NA,0.809437	0.000319998	0.00063922
3	chr9:96322104:G:A	96322104	NA,A	NA,G	NA,1	NA,-inf	NA,inf	NA,0.79996	0.000319045	0.000636321
3	chr9:95873652:G:A	95873652	NA,A	NA,G	NA,1	NA,inf	NA,inf	NA,0.780816	0.000318952	0.00063695
3	chr9:95848683:A:T	95848683	NA,T	NA,A	NA,1	NA,inf	NA,inf	NA,0.807957	0.000318931	0.000637037
3	chr9:95898044:TCA:T	95898044	NA,T	NA,TCA	NA,1	NA,-inf	NA,inf	NA,0.794807	0.000318825	0.000636564
3	chr9:96089879:T:C	96089879	NA,C	NA,T	NA,1	NA,inf	NA,inf	NA,0.776523	0.000318699	0.000636523
3	chr9:95837576:C:T	95837576	NA,T	NA,C	NA,1	NA,inf	NA,inf	NA,0.807349	0.00031861	0.000636395
3	chr9:96663648:A:G	96663648	NA,G	NA,A	NA,1	NA,inf	NA,inf	NA,0.936154	0.000318578	0.00063786
3	chr9:96791035:T:C	96791035	NA,C	NA,T	NA,1	NA,inf	NA,inf	NA,0.794589	0.000318474	0.000636228
3	chr9:96338353:A:G	96338353	G,G	A,A	1,1	-inf,inf	inf,inf	1.07094,1.45438	0.000318451	0.000637593
3	chr9:95851200:T:C	95851200	NA,C	NA,T	NA,1	NA,inf	NA,inf	NA,0.80657	0.000318171	0.000635518
3	chr9:96399230:C:G	96399230	G,G	C,C	1,1	inf,inf	inf,inf	2.59343,1.9524	0.000317831	0.000641948
3	chr9:96068770:T:C	96068770	NA,C	NA,T	NA,1	NA,inf	NA,inf	NA,0.811707	0.000317748	0.000634374
3	chr9:96099104:C:T	96099104	NA,T	NA,C	NA,1	NA,-inf	NA,inf	NA,0.768056	0.000317702	0.000634202
3	chr9:96590351:ACT:A	96590351	NA,A	NA,ACT	NA,1	NA,inf	NA,inf	NA,0.936666	0.000317564	0.000635837
3	chr9:96746103:G:A	96746103	NA,A	NA,G	NA,1	NA,inf	NA,inf	NA,0.838645	0.000317494	0.000634045
3	chr9:96361577:T:C	96361577	C,NA	T,NA	1,NA	-inf,NA	inf,NA	2.97595,NA	0.000317448	0.000634276
3	chr9:95953754:A:C	95953754	NA,C	NA,A	NA,1	NA,inf	NA,inf	NA,0.781767	0.000316826	0.000632738
3	chr9:96458987:AT:A	96458987	NA,A	NA,AT	NA,1	NA,inf	NA,inf	NA,0.766266	0.000316749	0.00063324
3	chr9:96198842:T:C	96198842	NA,C	NA,T	NA,1	NA,inf	NA,inf	NA,0.763635	0.000316724	0.000632387
3	chr9:95865464:A:G	95865464	NA,G	NA,A	NA,1	NA,inf	NA,inf	NA,0.802409	0.000316199	0.00063158
3	chr9:96454739:C:T	96454739	T,NA	C,NA	1,NA	inf,NA	inf,NA	1.48019,NA	0.000316134	0.00063202
3	chr9:96725450:C:T	96725450	T,NA	C,NA	1,NA	-inf,NA	inf,NA	0.603889,NA	0.000316094	0.000631311
3	chr9:96094799:C:G	96094799	NA,G	NA,C	NA,1	NA,inf	NA,inf	NA,0.769429	0.000315148	0.000629429
3	chr9:96001707:G:A	96001707	NA,A	NA,G	NA,1	NA,-inf	NA,inf	NA,0.769778	0.000314764	0.00062845
3	chr9:95976003:G:A	95976003	NA,A	NA,G	NA,1	NA,inf	NA,inf	NA,0.77718	0.00031468	0.000628449
3	chr9:96666838:G:A	96666838	NA,A	NA,G	NA,1	NA,inf	NA,inf	NA,0.927261	0.000314509	0.000629701
3	chr9:96097238:T:C	96097238	NA,C	NA,T	NA,1	NA,inf	NA,inf	NA,0.76958	0.000314298	0.000627721
3	chr9:96523899:G:A	96523899	NA,A	NA,G	NA,1	NA,inf	NA,inf	NA,0.660883	0.000314092	0.000626523
3	chr9:96540780:C:T	96540780	NA,T	NA,C	NA,1	NA,inf	NA,inf	NA,0.815123	0.000313255	0.000626114
3	chr9:96132214:A:G	96132214	NA,G	NA,A	NA,1	NA,inf	NA,inf	NA,0.742411	0.000312507	0.000624095
3	chr9:96180818:G:T	96180818	NA,T	NA,G	NA,1	NA,inf	NA,inf	NA,0.750459	0.000312466	0.000623925
3	chr9:96594361:G:T	96594361	NA,T	NA,G	NA,1	NA,inf	NA,inf	NA,0.923972	0.000311844	0.000624365
3	chr9:96635075:T:C	96635075	NA,C	NA,T	NA,1	NA,inf	NA,inf	NA,0.918835	0.000311221	0.000623067
3	chr9:95961972:T:C	95961972	NA,C	NA,T	NA,1	NA,inf	NA,inf	NA,0.769813	0.000311053	0.000621205
3	chr9:96849606:G:T	96849606	NA,T	NA,G	NA,1	NA,inf	NA,inf	NA,0.767565	0.000310505	0.000620258
3	chr9:95935899:T:C	95935899	NA,C	NA,T	NA,1	NA,-inf	NA,inf	NA,0.778306	0.000310394	0.000619741
3	chr9:96108749:A:T	96108749	NA,T	NA,A	NA,1	NA,inf	NA,inf	NA,0.760124	0.000309478	0.00061808
3	chr9:95872309:AGGTC:A	95872309	NA,A	NA,AGGTC	NA,1	NA,inf	NA,inf	NA,0.760335	0.000308972	0.00061695
3	chr9:95902364:T:C	95902364	NA,C	NA,T	NA,1	NA,inf	NA,inf	NA,0.753112	0.000307785	0.000614555
3	chr9:96464657:G:A	96464657	NA,A	NA,G	NA,1	NA,inf	NA,inf	NA,0.837468	0.000307759	0.000614722
3	chr9:95914800:A:C	95914800	NA,C	NA,A	NA,1	NA,inf	NA,inf	NA,0.752437	0.000307465	0.000613917
3	chr9:96337405:A:T	96337405	NA,T	NA,A	NA,1	NA,inf	NA,inf	NA,0.830763	0.000307145	0.000613274
3	chr9:96178668:C:T	96178668	NA,T	NA,C	NA,1	NA,inf	NA,inf	NA,0.757734	0.000306596	0.000612427
3	chr9:96131734:C:T	96131734	NA,T	NA,C	NA,1	NA,inf	NA,inf	NA,0.730663	0.000306592	0.000612285
3	chr9:96812452:AGTT:A	96812452	NA,A	NA,AGTT	NA,1	NA,inf	NA,inf	NA,0.760905	0.000306545	0.000612361
3	chr9:96089011:A:C	96089011	NA,C	NA,A	NA,1	NA,inf	NA,inf	NA,0.764501	0.000306317	0.000611815
3	chr9:96644754:A:T	96644754	NA,T	NA,A	NA,1	NA,inf	NA,inf	NA,0.905597	0.000305587	0.000611768
3	chr9:95918152:T:C	95918152	NA,C	NA,T	NA,1	NA,inf	NA,inf	NA,0.74808	0.000305405	0.000609804
3	chr9:95972827:G:C	95972827	NA,C	NA,G	NA,1	NA,inf	NA,inf	NA,0.748708	0.000304531	0.000608163
3	chr9:96641133:T:A	96641133	NA,A	NA,T	NA,1	NA,inf	NA,inf	NA,0.901688	0.000303883	0.000608351
3	chr9:96023235:G:A	96023235	NA,A	NA,G	NA,1	NA,inf	NA,inf	NA,0.740243	0.000303872	0.000606727
3	chr9:96598179:A:C	96598179	NA,C	NA,A	NA,1	NA,inf	NA,inf	NA,0.905249	0.000303677	0.000607987
3	chr9:96217409:C:T	96217409	T,T	C,C	1,1	-inf,inf	inf,inf	1.81805,0.710113	0.000303327	0.00060507
3	chr9:96068014:TAC:T	96068014	NA,T	NA,TAC	NA,1	NA,-inf	NA,inf	NA,0.763552	0.000303273	0.000605542
3	chr9:96792688:T:C	96792688	NA,C	NA,T	NA,1	NA,inf	NA,inf	NA,0.751329	0.00030276	0.000604794
3	chr9:96283297:G:A	96283297	NA,A	NA,G	NA,1	NA,inf	NA,inf	NA,0.781407	0.000302671	0.000604419
3	chr9:96217338:T:C	96217338	C,C	T,T	1,1	-inf,inf	inf,inf	1.80574,0.441576	0.000302556	0.000603995
3	chr9:96650518:T:C	96650518	NA,C	NA,T	NA,1	NA,inf	NA,inf	NA,0.758848	0.000302096	0.000603594
3	chr9:96545169:C:G	96545169	NA,G	NA,C	NA,1	NA,inf	NA,inf	NA,0.788972	0.000301129	0.000601865
3	chr9:96457133:C:T	96457133	NA,T	NA,C	NA,1	NA,inf	NA,inf	NA,0.73391	0.000301111	0.000601959
3	chr9:96267712:T:C	96267712	NA,C	NA,T	NA,1	NA,inf	NA,inf	NA,0.770206	0.000300989	0.000601005
3	chr9:96453438:T:TGACCTCAGGTGATCCGCCCGCCTCA	96453438	TGACCTCAGGTGATCCGCCCGCCTCA,NA	T,NA	1,NA	-inf,NA	inf,NA	2.89322,NA	0.000300372	0.000600136
3	chr9:96157339:C:T	96157339	NA,T	NA,C	NA,1	NA,inf	NA,inf	NA,0.749983	0.000300221	0.000599564
3	chr9:96158875:C:T	96158875	NA,T	NA,C	NA,1	NA,inf	NA,inf	NA,0.730572	0.00029974	0.000598587
3	chr9:95990857:A:G	95990857	G,NA	A,NA	1,NA	inf,NA	inf,NA	1.21788,NA	0.000299731	0.000598677
3	chr9:96911371:G:A	96911371	NA,A	NA,G	NA,1	NA,inf	NA,inf	NA,0.744792	0.000298904	0.0005971
3	chr9:95909809:T:C	95909809	NA,C	NA,T	NA,1	NA,inf	NA,inf	NA,0.734181	0.000298888	0.000596793
3	chr9:96166136:C:G	96166136	NA,G	NA,C	NA,1	NA,inf	NA,inf	NA,0.727266	0.000298519	0.000596096
3	chr9:96602782:C:T	96602782	NA,T	NA,C	NA,1	NA,inf	NA,inf	NA,0.893	0.000298454	0.000597514
3	chr9:96499545:A:T	96499545	NA,T	NA,A	NA,1	NA,inf	NA,inf	NA,0.905961	0.000298208	0.000597489
3	chr9:96158845:C:T	96158845	NA,T	NA,C	NA,1	NA,inf	NA,inf	NA,0.727111	0.000298135	0.000595383
3	chr9:96659387:T:C	96659387	C,NA	T,NA	1,NA	-inf,NA	inf,NA	1.96343,NA	0.000297848	0.000594862
3	chr9:96085578:A:T	96085578	NA,T	NA,A	NA,1	NA,inf	NA,inf	NA,0.732274	0.000297571	0.000594319
3	chr9:95997151:TCAGTTGTTAA:T	95997151	NA,T	NA,TCAGTTGTTAA	NA,1	NA,inf	NA,inf	NA,0.758934	0.000296646	0.000592559
3	chr9:95974355:C:G	95974355	NA,G	NA,C	NA,1	NA,inf	NA,inf	NA,0.724115	0.000296145	0.000591262
3	chr9:96083244:T:C	96083244	NA,C	NA,T	NA,1	NA,inf	NA,inf	NA,0.75618	0.000296011	0.000590939
3	chr9:96468906:T:G	96468906	NA,G	NA,T	NA,1	NA,inf	NA,inf	NA,0.810884	0.000295941	0.000591115
3	chr9:96163759:T:G	96163759	NA,G	NA,T	NA,1	NA,inf	NA,inf	NA,0.77098	0.000295841	0.000590737
3	chr9:95864023:C:T	95864023	NA,T	NA,C	NA,1	NA,inf	NA,inf	NA,0.726816	0.000294722	0.000588571
3	chr9:96009538:T:G	96009538	NA,G	NA,T	NA,1	NA,inf	NA,inf	NA,0.749741	0.00029429	0.000587838
3	chr9:96037314:A:G	96037314	G,G	A,A	1,1	inf,-inf	inf,inf	0.58242,1.64917	0.00029424	0.000587759
3	chr9:96192119:G:T	96192119	NA,T	NA,G	NA,1	NA,-inf	NA,inf	NA,0.73207	0.000293221	0.000585083
3	chr9:96726634:G:A	96726634	NA,A	NA,G	NA,1	NA,inf	NA,inf	NA,0.831702	0.000293163	0.000586283
3	chr9:96325164:G:A	96325164	A,A	G,G	1,1	-inf,inf	inf,inf	1.292,1.55244	0.000293064	0.00058674
3	chr9:96494130:C:T	96494130	T,T	C,C	1,1	inf,inf	inf,inf	3.04834,1.08776	0.000293007	0.000591536
3	chr9:96791613:C:T	96791613	NA,T	NA,C	NA,1	NA,inf	NA,inf	NA,0.729966	0.000292711	0.000584722
3	chr9:96117785:C:T	96117785	NA,T	NA,C	NA,1	NA,inf	NA,inf	NA,0.746809	0.000291907	0.000583128
3	chr9:96329019:C:T	96329019	NA,T	NA,C	NA,1	NA,inf	NA,inf	NA,0.796495	0.000291756	0.00058255
3	chr9:95894062:C:T	95894062	NA,T	NA,C	NA,1	NA,inf	NA,inf	NA,0.744887	0.000291695	0.000582624
3	chr9:95997144:GGCAA:G	95997144	NA,G	NA,GGCAA	NA,1	NA,inf	NA,inf	NA,0.747269	0.000291459	0.000582196
3	chr9:96305400:T:TGAGAAGAATCAGACAGAGA	96305400	NA,TGAGAAGAATCAGACAGAGA	NA,T	NA,1	NA,inf	NA,inf	NA,0.734024	0.000291434	0.000582043
3	chr9:96703444:A:G	96703444	NA,G	NA,A	NA,1	NA,inf	NA,inf	NA,0.771967	0.000291339	0.000581929
3	chr9:96746436:G:A	96746436	A,NA	G,NA	1,NA	-inf,NA	inf,NA	1.98179,NA	0.000290877	0.000580945
3	chr9:95997675:T:G	95997675	NA,G	NA,T	NA,1	NA,inf	NA,inf	NA,0.745302	0.000290593	0.000580467
3	chr9:96036912:G:A	96036912	NA,A	NA,G	NA,1	NA,-inf	NA,inf	NA,0.717441	0.000289868	0.000578767
3	chr9:96171358:AG:A	96171358	NA,A	NA,AG	NA,1	NA,-inf	NA,inf	NA,0.711834	0.000289708	0.000578106
3	chr9:96001977:T:C	96001977	NA,C	NA,T	NA,1	NA,inf	NA,inf	NA,0.742585	0.000289473	0.000578228
3	chr9:95839637:G:A	95839637	NA,A	NA,G	NA,1	NA,inf	NA,inf	NA,0.715226	0.000289375	0.000577899
3	chr9:96148464:C:T	96148464	NA,T	NA,C	NA,1	NA,inf	NA,inf	NA,0.717603	0.000289355	0.000577807
3	chr9:96499354:G:A	96499354	NA,A	NA,G	NA,1	NA,inf	NA,inf	NA,0.763233	0.000289057	0.000577727
3	chr9:96008767:C:T	96008767	NA,T	NA,C	NA,1	NA,inf	NA,inf	NA,0.741259	0.0002889	0.000577082
3	chr9:95873798:C:T	95873798	NA,T	NA,C	NA,1	NA,inf	NA,inf	NA,0.715022	0.000288167	0.00057541
3	chr9:96333522:G:A	96333522	A,NA	G,NA	1,NA	inf,NA	inf,NA	1.46103,NA	0.000287986	0.000574815
3	chr9:95997150:G:C	95997150	NA,C	NA,G	NA,1	NA,inf	NA,inf	NA,0.738226	0.000287513	0.000574313
3	chr9:95848471:G:A	95848471	NA,A	NA,G	NA,1	NA,inf	NA,inf	NA,0.710572	0.000287374	0.000573897
3	chr9:96421796:T:A	96421796	NA,A	NA,T	NA,1	NA,inf	NA,inf	NA,0.945721	0.000286347	0.000573913
3	chr9:96474562:C:A	96474562	NA,A	NA,C	NA,1	NA,inf	NA,inf	NA,0.788013	0.000286195	0.000571647
3	chr9:96121096:T:C	96121096	NA,C	NA,T	NA,1	NA,inf	NA,inf	NA,0.74591	0.000285691	0.000570646
3	chr9:96579874:G:A	96579874	NA,A	NA,G	NA,1	NA,inf	NA,inf	NA,0.688908	0.000285451	0.000570399
3	chr9:95988224:A:G	95988224	NA,G	NA,A	NA,1	NA,inf	NA,inf	NA,0.699087	0.000285058	0.000569127
3	chr9:95899894:C:T	95899894	NA,T	NA,C	NA,1	NA,inf	NA,inf	NA,0.729318	0.000284986	0.000569222
3	chr9:95879148:A:G	95879148	NA,G	NA,A	NA,1	NA,inf	NA,inf	NA,0.706322	0.00028439	0.00056787
3	chr9:96006498:C:T	96006498	NA,T	NA,C	NA,1	NA,inf	NA,inf	NA,0.687946	0.000283894	0.000566775
3	chr9:96623688:C:T	96623688	NA,T	NA,C	NA,1	NA,inf	NA,inf	NA,0.656208	0.00028383	0.000566701
3	chr9:96289715:G:A	96289715	NA,A	NA,G	NA,1	NA,inf	NA,inf	NA,0.725762	0.000283731	0.000566525
3	chr9:96120718:G:T	96120718	NA,T	NA,G	NA,1	NA,inf	NA,inf	NA,0.741235	0.000283712	0.000566691
3	chr9:96726747:G:A	96726747	NA,A	NA,G	NA,1	NA,-inf	NA,inf	NA,0.672345	0.000283455	0.000565338
3	chr9:96701274:G:A	96701274	NA,A	NA,G	NA,1	NA,inf	NA,inf	NA,0.752744	0.000283189	0.000565646
3	chr9:96165200:A:C	96165200	NA,C	NA,A	NA,1	NA,inf	NA,inf	NA,0.740362	0.000282511	0.000564131
3	chr9:96301830:A:G	96301830	NA,G	NA,A	NA,1	NA,-inf	NA,inf	NA,0.678289	0.000282283	0.00056338
3	chr9:96721976:A:G	96721976	NA,G	NA,A	NA,1	NA,-inf	NA,inf	NA,0.696583	0.000282243	0.000563843
3	chr9:96054610:G:A	96054610	NA,A	NA,G	NA,1	NA,inf	NA,inf	NA,0.692025	0.000282125	0.000563339
3	chr9:96779492:TAATA:T	96779492	NA,T	NA,TAATA	NA,1	NA,inf	NA,inf	NA,0.703416	0.000280999	0.000561324
3	chr9:96507479:G:A	96507479	NA,A	NA,G	NA,1	NA,-inf	NA,inf	NA,0.687564	0.000280819	0.000561094
3	chr9:96671824:A:G	96671824	NA,G	NA,A	NA,1	NA,inf	NA,inf	NA,0.842447	0.000280492	0.000561467
3	chr9:96622489:G:A	96622489	NA,A	NA,G	NA,1	NA,inf	NA,inf	NA,0.646678	0.000279588	0.000558234
3	chr9:96451617:C:T	96451617	NA,T	NA,C	NA,1	NA,inf	NA,inf	NA,0.745306	0.000279474	0.000558621
3	chr9:95871032:T:C	95871032	NA,C	NA,T	NA,1	NA,inf	NA,inf	NA,0.693106	0.000278744	0.000556596
3	chr9:96567901:T:G	96567901	NA,G	NA,T	NA,1	NA,inf	NA,inf	NA,0.736673	0.000278734	0.000557079
3	chr9:96040231:C:T	96040231	NA,T	NA,C	NA,1	NA,inf	NA,inf	NA,0.682169	0.000278343	0.00055577
3	chr9:95993139:T:C	95993139	NA,C	NA,T	NA,1	NA,inf	NA,inf	NA,0.7159	0.000278202	0.000555707
3	chr9:96703510:G:A	96703510	NA,A	NA,G	NA,1	NA,inf	NA,inf	NA,0.739653	0.000277907	0.000555093
3	chr9:96326062:T:C	96326062	NA,C	NA,T	NA,1	NA,inf	NA,inf	NA,0.761677	0.000277561	0.00055421
3	chr9:96370093:C:T	96370093	T,T	C,C	1,1	inf,inf	inf,inf	2.58437,1.66245	0.000276561	0.000558623
3	chr9:96633071:G:T	96633071	NA,T	NA,G	NA,1	NA,inf	NA,inf	NA,0.834534	0.000276441	0.000553331
3	chr9:96323844:C:T	96323844	T,T	C,C	1,1	-inf,inf	inf,inf	1.36682,1.55267	0.000276162	0.000552869
3	chr9:96121762:A:G	96121762	NA,G	NA,A	NA,1	NA,inf	NA,inf	NA,0.722542	0.00027595	0.000551185
3	chr9:96211859:T:C	96211859	C,C	T,T	1,1	inf,-inf	inf,inf	1.83109,0.281062	0.000275776	0.000550512
3	chr9:96884016:A:G	96884016	NA,G	NA,A	NA,1	NA,-inf	NA,inf	NA,0.721531	0.000275682	0.000550483
3	chr9:96518281:C:T	96518281	NA,T	NA,C	NA,1	NA,inf	NA,inf	NA,0.841171	0.00027471	0.000550227
3	chr9:96307734:G:T	96307734	NA,T	NA,G	NA,1	NA,-inf	NA,inf	NA,0.800784	0.000274159	0.000547678
3	chr9:96582342:G:A	96582342	A,NA	G,NA	1,NA	-inf,NA	inf,NA	0.692527,NA	0.000273869	0.000546928
3	chr9:95885993:A:G	95885993	NA,G	NA,A	NA,1	NA,inf	NA,inf	NA,0.687496	0.000273402	0.000545973
3	chr9:96915154:T:TA	96915154	NA,TA	NA,T	NA,1	NA,-inf	NA,inf	NA,0.654675	0.000273289	0.000545577
3	chr9:96838313:T:C	96838313	NA,C	NA,T	NA,1	NA,inf	NA,inf	NA,0.754612	0.000272897	0.0005459
3	chr9:96630189:A:G	96630189	NA,G	NA,A	NA,1	NA,inf	NA,inf	NA,0.823702	0.000272319	0.000545067
3	chr9:96184457:G:A	96184457	NA,A	NA,G	NA,1	NA,-inf	NA,inf	NA,0.678845	0.000271495	0.000541741
3	chr9:96027655:C:T	96027655	NA,T	NA,C	NA,1	NA,inf	NA,inf	NA,0.663715	0.000271469	0.00054203
3	chr9:96496659:G:A	96496659	NA,A	NA,G	NA,1	NA,inf	NA,inf	NA,0.721971	0.000271174	0.00054185
3	chr9:95987099:G:A	95987099	NA,A	NA,G	NA,1	NA,-inf	NA,inf	NA,0.687606	0.000271086	0.000541258
3	chr9:96150085:C:T	96150085	NA,T	NA,C	NA,1	NA,inf	NA,inf	NA,0.674299	0.000271023	0.000541201
3	chr9:95990027:C:T	95990027	NA,T	NA,C	NA,1	NA,-inf	NA,inf	NA,0.687634	0.000270822	0.000540734
3	chr9:96527265:G:A	96527265	NA,A	NA,G	NA,1	NA,inf	NA,inf	NA,0.715346	0.000270744	0.000541087
3	chr9:96115662:A:G	96115662	NA,G	NA,A	NA,1	NA,inf	NA,inf	NA,0.670254	0.000270591	0.000540378
3	chr9:96306532:C:T	96306532	T,T	C,C	1,1	inf,inf	inf,inf	1.56782,0.927797	0.000270472	0.000540785
3	chr9:96796354:G:A	96796354	NA,A	NA,G	NA,1	NA,inf	NA,inf	NA,0.677632	0.000270263	0.000539874
3	chr9:96735276:T:C	96735276	NA,C	NA,T	NA,1	NA,inf	NA,inf	NA,0.682226	0.000270215	0.000539805
3	chr9:96213654:G:A	96213654	NA,A	NA,G	NA,1	NA,-inf	NA,inf	NA,0.646576	0.000270073	0.000539122
3	chr9:96149142:G:A	96149142	NA,A	NA,G	NA,1	NA,inf	NA,inf	NA,0.67168	0.00026996	0.00053908
3	chr9:95868945:C:T	95868945	T,NA	C,NA	1,NA	inf,NA	inf,NA	0.897123,NA	0.000269802	0.000538752
3	chr9:95973816:A:G	95973816	G,NA	A,NA	1,NA	-inf,NA	inf,NA	1.16952,NA	0.000269702	0.00053853
3	chr9:96637231:C:T	96637231	NA,T	NA,C	NA,1	NA,inf	NA,inf	NA,0.816497	0.00026966	0.000539737
3	chr9:96626097:G:A	96626097	NA,A	NA,G	NA,1	NA,inf	NA,inf	NA,0.814523	0.000268922	0.000538257
3	chr9:96768690:A:G	96768690	G,NA	A,NA	1,NA	-inf,NA	inf,NA	1.91784,NA	0.000268428	0.000536107
3	chr9:96230283:G:A	96230283	NA,A	NA,G	NA,1	NA,inf	NA,inf	NA,0.633666	0.000268301	0.000535539
3	chr9:96208202:T:C	96208202	C,NA	T,NA	1,NA	-inf,NA	inf,NA	0.730672,NA	0.000268271	0.000535483
3	chr9:95869488:G:A	95869488	NA,A	NA,G	NA,1	NA,inf	NA,inf	NA,0.667527	0.00026827	0.000535681
3	chr9:96376018:G:A	96376018	A,A	G,G	1,1	-inf,-inf	inf,inf	5.604,1.17226	0.000268203	0.000600979
3	chr9:95987388:G:A	95987388	NA,A	NA,G	NA,1	NA,-inf	NA,inf	NA,0.678715	0.000267773	0.000534642
3	chr9:96775785:G:A	96775785	A,NA	G,NA	1,NA	inf,NA	inf,NA	0.701401,NA	0.000267753	0.000534364
3	chr9:96628896:C:T	96628896	NA,T	NA,C	NA,1	NA,inf	NA,inf	NA,0.810935	0.000267601	0.000535608
3	chr9:96624513:T:A	96624513	NA,A	NA,T	NA,1	NA,inf	NA,inf	NA,0.809107	0.00026697	0.000534342
3	chr9:96380188:C:T	96380188	T,T	C,C	1,1	-inf,-inf	inf,inf	5.93477,0.999572	0.000266872	0.00063251
3	chr9:95851289:G:A	95851289	NA,A	NA,G	NA,1	NA,inf	NA,inf	NA,0.664844	0.000266736	0.0005327
3	chr9:96114610:C:T	96114610	NA,T	NA,C	NA,1	NA,inf	NA,inf	NA,0.659618	0.000266381	0.00053197
3	chr9:96508055:G:A	96508055	NA,A	NA,G	NA,1	NA,inf	NA,inf	NA,0.822732	0.000266277	0.000533363
3	chr9:96119639:C:A	96119639	NA,A	NA,C	NA,1	NA,inf	NA,inf	NA,0.65911	0.000266175	0.000531559
3	chr9:96505917:A:G	96505917	NA,G	NA,A	NA,1	NA,-inf	NA,inf	NA,0.650528	0.000265295	0.000530069
3	chr9:96715690:G:A	96715690	NA,A	NA,G	NA,1	NA,inf	NA,inf	NA,0.70725	0.000265077	0.000529466
3	chr9:96006035:C:G	96006035	NA,G	NA,C	NA,1	NA,inf	NA,inf	NA,0.644842	0.000265048	0.000529257
3	chr9:96815409:C:G	96815409	NA,G	NA,C	NA,1	NA,inf	NA,inf	NA,0.728504	0.000264365	0.000528781
3	chr9:95997045:C:T	95997045	NA,T	NA,C	NA,1	NA,-inf	NA,inf	NA,0.672718	0.000264219	0.000527568
3	chr9:96112602:G:A	96112602	NA,A	NA,G	NA,1	NA,inf	NA,inf	NA,0.680235	0.000263965	0.000527347
3	chr9:96617210:A:T	96617210	NA,T	NA,A	NA,1	NA,inf	NA,inf	NA,0.800565	0.000263412	0.000527243
3	chr9:96618383:C:G	96618383	NA,G	NA,C	NA,1	NA,inf	NA,inf	NA,0.800096	0.000263257	0.000526932
3	chr9:95857477:TC:T	95857477	NA,T	NA,TC	NA,1	NA,inf	NA,inf	NA,0.654673	0.000262924	0.000525009
3	chr9:95954166:G:A	95954166	NA,A	NA,G	NA,1	NA,inf	NA,inf	NA,0.651929	0.000262592	0.000524377
3	chr9:96089235:T:C	96089235	NA,C	NA,T	NA,1	NA,-inf	NA,inf	NA,0.669142	0.000261879	0.00052263
3	chr9:96813559:G:C	96813559	NA,C	NA,G	NA,1	NA,inf	NA,inf	NA,0.721778	0.00026171	0.000523467
3	chr9:96055606:G:A	96055606	NA,A	NA,G	NA,1	NA,inf	NA,inf	NA,0.655417	0.000261609	0.000522577
3	chr9:96719917:G:GC	96719917	NA,GC	NA,G	NA,1	NA,-inf	NA,inf	NA,0.634092	0.000261386	0.000522127
3	chr9:96454959:T:A	96454959	NA,A	NA,T	NA,1	NA,inf	NA,inf	NA,0.697238	0.000260899	0.000521471
3	chr9:96693771:C:T	96693771	NA,T	NA,C	NA,1	NA,inf	NA,inf	NA,0.696228	0.000260875	0.000521072
3	chr9:96388497:A:G	96388497	G,G	A,A	1,1	inf,inf	inf,inf	2.65439,1.59717	0.000260721	0.000526597
3	chr9:96054571:G:A	96054571	NA,A	NA,G	NA,1	NA,inf	NA,inf	NA,0.637187	0.000260263	0.000519679
3	chr9:96584634:A:G	96584634	NA,G	NA,A	NA,1	NA,inf	NA,inf	NA,0.810332	0.000260056	0.000520631
3	chr9:95847169:C:T	95847169	NA,T	NA,C	NA,1	NA,inf	NA,inf	NA,0.645131	0.000259179	0.000517536
3	chr9:96345967:T:C	96345967	C,NA	T,NA	1,NA	inf,NA	inf,NA	1.39098,NA	0.000259143	0.000517261
3	chr9:96617838:T:G	96617838	NA,G	NA,T	NA,1	NA,inf	NA,inf	NA,0.78763	0.000258841	0.000518077
3	chr9:96640129:A:G	96640129	NA,G	NA,A	NA,1	NA,inf	NA,inf	NA,0.781789	0.000258601	0.000517521
3	chr9:96850223:C:T	96850223	NA,T	NA,C	NA,1	NA,inf	NA,inf	NA,0.677086	0.000258432	0.000516128
3	chr9:96580620:C:T	96580620	NA,T	NA,C	NA,1	NA,inf	NA,inf	NA,0.805431	0.00025836	0.000517228
3	chr9:96106404:T:TAAG	96106404	NA,TAAG	NA,T	NA,1	NA,inf	NA,inf	NA,0.638209	0.000258162	0.000515598
3	chr9:96147240:C:G	96147240	NA,G	NA,C	NA,1	NA,inf	NA,inf	NA,0.624569	0.000257526	0.000514176
3	chr9:96325171:G:A	96325171	NA,A	NA,G	NA,1	NA,inf	NA,inf	NA,0.70879	0.000257441	0.000514041
3	chr9:96584509:TA:T	96584509	NA,T	NA,TA	NA,1	NA,inf	NA,inf	NA,0.801686	0.000257074	0.000514649
3	chr9:96450709:G:A	96450709	NA,A	NA,G	NA,1	NA,inf	NA,inf	NA,0.802705	0.000256992	0.000514452
3	chr9:95855263:G:A	95855263	NA,A	NA,G	NA,1	NA,inf	NA,inf	NA,0.639002	0.0002569	0.000512981
3	chr9:96786165:T:C	96786165	NA,C	NA,T	NA,1	NA,inf	NA,inf	NA,0.642641	0.000256687	0.000512748
3	chr9:96324774:T:G	96324774	NA,G	NA,T	NA,1	NA,inf	NA,inf	NA,0.706965	0.000256683	0.000512528
3	chr9:96453220:C:T	96453220	NA,T	NA,C	NA,1	NA,-inf	NA,inf	NA,0.688101	0.00025658	0.00051259
3	chr9:96587545:C:T	96587545	NA,T	NA,C	NA,1	NA,inf	NA,inf	NA,0.800215	0.000256504	0.000513506
3	chr9:95950515:G:A	95950515	NA,A	NA,G	NA,1	NA,inf	NA,inf	NA,0.657577	0.000256202	0.000511727
3	chr9:96006205:AC:A	96006205	NA,A	NA,AC	NA,1	NA,inf	NA,inf	NA,0.637398	0.000256031	0.000511324
3	chr9:96177297:A:G	96177297	NA,G	NA,A	NA,1	NA,-inf	NA,inf	NA,0.594337	0.000255584	0.000510179
3	chr9:95905696:G:A	95905696	NA,A	NA,G	NA,1	NA,inf	NA,inf	NA,0.612961	0.000255442	0.000509973
3	chr9:96091315:G:A	96091315	NA,A	NA,G	NA,1	NA,-inf	NA,inf	NA,0.652002	0.000255413	0.00050973
3	chr9:96699245:A:G	96699245	NA,G	NA,A	NA,1	NA,inf	NA,inf	NA,0.681819	0.000255376	0.000510085
3	chr9:96580692:G:T	96580692	NA,T	NA,G	NA,1	NA,inf	NA,inf	NA,0.796579	0.000255345	0.000511179
3	chr9:96319966:C:T	96319966	NA,T	NA,C	NA,1	NA,inf	NA,inf	NA,0.689618	0.000255208	0.000510021
3	chr9:96086483:G:A	96086483	NA,A	NA,G	NA,1	NA,inf	NA,inf	NA,0.630111	0.000255119	0.00050953
3	chr9:96113358:G:A	96113358	NA,A	NA,G	NA,1	NA,inf	NA,inf	NA,0.630422	0.000255039	0.000509321
3	chr9:96020143:C:G	96020143	NA,G	NA,C	NA,1	NA,inf	NA,inf	NA,0.611744	0.000254741	0.000508576
3	chr9:96490060:C:T	96490060	NA,T	NA,C	NA,1	NA,-inf	NA,inf	NA,0.55647	0.000254627	0.000507855
3	chr9:96606925:A:G	96606925	NA,G	NA,A	NA,1	NA,inf	NA,inf	NA,0.614106	0.000254562	0.000508596
3	chr9:96582984:T:C	96582984	NA,C	NA,T	NA,1	NA,inf	NA,inf	NA,0.791674	0.000253653	0.000507787
3	chr9:96172772:G:A	96172772	A,NA	G,NA	1,NA	-inf,NA	inf,NA	0.893763,NA	0.000253577	0.000506363
3	chr9:96440544:A:G	96440544	G,G	A,A	1,1	inf,inf	inf,inf	2.55779,1.44123	0.000253328	0.000511715
3	chr9:96113321:G:A	96113321	NA,A	NA,G	NA,1	NA,inf	NA,inf	NA,0.62583	0.000253325	0.000505897
3	chr9:96112366:C:T	96112366	NA,T	NA,C	NA,1	NA,inf	NA,inf	NA,0.62583	0.000253325	0.000505897
3	chr9:96666706:G:A	96666706	A,A	G,G	1,1	inf,inf	inf,inf	0.797421,1.35212	0.000253132	0.000507562
3	chr9:96121419:G:A	96121419	NA,A	NA,G	NA,1	NA,inf	NA,inf	NA,0.6161	0.000252861	0.000504902
3	chr9:96845464:G:A	96845464	NA,A	NA,G	NA,1	NA,inf	NA,inf	NA,0.661718	0.000252782	0.000504845
3	chr9:96339012:A:G	96339012	G,G	A,A	1,1	inf,-inf	inf,inf	2.58315,1.09924	0.000252765	0.00050624
3	chr9:96526300:G:A	96526300	NA,A	NA,G	NA,1	NA,-inf	NA,inf	NA,0.601527	0.000252194	0.000503755
3	chr9:96409349:G:A	96409349	A,A	G,G	1,1	inf,inf	inf,inf	3.05301,0.935828	0.000251765	0.000507572
3	chr9:96648767:A:C	96648767	NA,C	NA,A	NA,1	NA,inf	NA,inf	NA,0.761009	0.000251642	0.000503564
3	chr9:96030018:G:A	96030018	NA,A	NA,G	NA,1	NA,-inf	NA,inf	NA,0.623122	0.000251627	0.000502422
3	chr9:95998798:C:T	95998798	NA,T	NA,C	NA,1	NA,inf	NA,inf	NA,0.624979	0.000251444	0.000502163
3	chr9:95943350:G:A	95943350	NA,A	NA,G	NA,1	NA,inf	NA,inf	NA,0.628245	0.000251346	0.000501986
3	chr9:96772632:C:T	96772632	T,NA	C,NA	1,NA	inf,NA	inf,NA	0.670314,NA	0.000250995	0.000500929
3	chr9:95995561:A:G	95995561	NA,G	NA,A	NA,1	NA,inf	NA,inf	NA,0.623412	0.000250868	0.000501011
3	chr9:95943566:G:A	95943566	NA,A	NA,G	NA,1	NA,inf	NA,inf	NA,0.642353	0.000250622	0.000500579
3	chr9:96155249:C:T	96155249	NA,T	NA,C	NA,1	NA,inf	NA,inf	NA,0.649064	0.000250494	0.000500175
3	chr9:96582676:G:T	96582676	NA,T	NA,G	NA,1	NA,inf	NA,inf	NA,0.781852	0.000250388	0.000501236
3	chr9:96116166:G:T	96116166	NA,T	NA,G	NA,1	NA,inf	NA,inf	NA,0.617332	0.000250245	0.000499746
3	chr9:96776083:G:A	96776083	A,NA	G,NA	1,NA	inf,NA	inf,NA	0.668677,NA	0.000250145	0.000499233
3	chr9:96697147:T:C	96697147	C,NA	T,NA	1,NA	inf,NA	inf,NA	1.23106,NA	0.000249887	0.000498814
3	chr9:95856694:A:G	95856694	G,NA	A,NA	1,NA	-inf,NA	inf,NA	1.25171,NA	0.000249734	0.000498659
3	chr9:96187882:T:C	96187882	C,C	T,T	1,1	inf,-inf	inf,inf	1.72328,0.405855	0.000249729	0.000498472
3	chr9:96429390:C:T	96429390	NA,T	NA,C	NA,1	NA,-inf	NA,inf	NA,0.542658	0.000249661	0.000497951
3	chr9:96718441:T:C	96718441	NA,C	NA,T	NA,1	NA,inf	NA,inf	NA,0.665184	0.000249624	0.000498594
3	chr9:96469550:T:C	96469550	NA,C	NA,T	NA,1	NA,inf	NA,inf	NA,0.654483	0.000249363	0.000498326
3	chr9:96721881:G:C	96721881	NA,C	NA,G	NA,1	NA,inf	NA,inf	NA,0.664281	0.000249308	0.000497962
3	chr9:96168695:G:A	96168695	NA,A	NA,G	NA,1	NA,-inf	NA,inf	NA,0.617712	0.000249059	0.000497372
3	chr9:96228913:CAT:C	96228913	NA,C	NA,CAT	NA,1	NA,-inf	NA,inf	NA,0.583477	0.000248935	0.000496885
3	chr9:96696473:C:T	96696473	NA,T	NA,C	NA,1	NA,inf	NA,inf	NA,0.663627	0.000248913	0.000497177
3	chr9:96927487:C:T	96927487	NA,T	NA,C	NA,1	NA,-inf	NA,inf	NA,0.625293	0.000248628	0.000496312
3	chr9:96196918:G:A	96196918	NA,A	NA,G	NA,1	NA,inf	NA,inf	NA,0.607286	0.000248522	0.000496354
3	chr9:96086674:T:C	96086674	NA,C	NA,T	NA,1	NA,inf	NA,inf	NA,0.610358	0.000248274	0.000495826
3	chr9:96150518:A:G	96150518	NA,G	NA,A	NA,1	NA,inf	NA,inf	NA,0.59235	0.000248044	0.000495252
3	chr9:96604988:A:T	96604988	NA,T	NA,A	NA,1	NA,inf	NA,inf	NA,0.595405	0.000248029	0.000495583
3	chr9:96002571:G:A	96002571	NA,A	NA,G	NA,1	NA,-inf	NA,inf	NA,0.629077	0.000247951	0.000495089
3	chr9:96002382:A:G	96002382	NA,G	NA,A	NA,1	NA,inf	NA,inf	NA,0.633617	0.000247821	0.000495008
3	chr9:96134702:T:C	96134702	NA,C	NA,T	NA,1	NA,inf	NA,inf	NA,0.599767	0.000247088	0.000493418
3	chr9:96873684:C:T	96873684	NA,T	NA,C	NA,1	NA,inf	NA,inf	NA,0.643514	0.000246506	0.000492306
3	chr9:96549968:A:G	96549968	NA,G	NA,A	NA,1	NA,-inf	NA,inf	NA,0.598149	0.00024566	0.000490844
3	chr9:96797861:T:C	96797861	C,C	T,T	1,1	inf,inf	inf,inf	1.00235,0.834032	0.000245639	0.000491087
3	chr9:96601211:C:G	96601211	NA,G	NA,C	NA,1	NA,inf	NA,inf	NA,0.583067	0.000245407	0.000490295
3	chr9:95992353:G:A	95992353	A,A	G,G	1,1	-inf,-inf	inf,inf	0.0631199,1.6945	0.000245374	0.000490028
3	chr9:96183958:C:G	96183958	NA,G	NA,C	NA,1	NA,inf	NA,inf	NA,0.573588	0.00024455	0.000488215
3	chr9:96117318:C:A	96117318	NA,A	NA,C	NA,1	NA,inf	NA,inf	NA,0.630802	0.000244368	0.000487892
3	chr9:95840813:C:T	95840813	NA,T	NA,C	NA,1	NA,inf	NA,inf	NA,0.604061	0.000244116	0.000487455
3	chr9:96822598:G:A	96822598	NA,A	NA,G	NA,1	NA,inf	NA,inf	NA,0.672082	0.000244048	0.000488095
3	chr9:96029803:T:C	96029803	NA,C	NA,T	NA,1	NA,inf	NA,inf	NA,0.605933	0.000243941	0.000487188
3	chr9:96792550:A:C	96792550	C,NA	A,NA	1,NA	inf,NA	inf,NA	0.655784,NA	0.000243608	0.000486191
3	chr9:96756460:T:C	96756460	NA,C	NA,T	NA,1	NA,inf	NA,inf	NA,0.615339	0.000243504	0.000486393
3	chr9:96069586:A:G	96069586	NA,G	NA,A	NA,1	NA,inf	NA,inf	NA,0.576357	0.000243265	0.000485719
3	chr9:96118033:T:C	96118033	NA,C	NA,T	NA,1	NA,inf	NA,inf	NA,0.616535	0.000243027	0.00048547
3	chr9:96868297:C:T	96868297	T,NA	C,NA	1,NA	inf,NA	inf,NA	1.2061,NA	0.000242887	0.000484848
3	chr9:96182992:G:A	96182992	A,NA	G,NA	1,NA	-inf,NA	inf,NA	0.766132,NA	0.000242869	0.000485131
3	chr9:96592040:C:T	96592040	NA,T	NA,C	NA,1	NA,inf	NA,inf	NA,0.638167	0.000242308	0.000484231
3	chr9:96164011:C:T	96164011	NA,T	NA,C	NA,1	NA,-inf	NA,inf	NA,0.591591	0.000241801	0.000482568
3	chr9:96608808:C:T	96608808	NA,T	NA,C	NA,1	NA,inf	NA,inf	NA,0.551181	0.000241519	0.000482229
3	chr9:96044182:G:A	96044182	NA,A	NA,G	NA,1	NA,-inf	NA,inf	NA,0.581075	0.000241517	0.00048196
3	chr9:96232424:G:T	96232424	T,T	G,G	1,1	-inf,inf	inf,inf	1.85748,0.267467	0.000241357	0.000481897
3	chr9:96034545:G:A	96034545	NA,A	NA,G	NA,1	NA,inf	NA,inf	NA,0.586381	0.000241329	0.00048187
3	chr9:96158524:T:C	96158524	NA,C	NA,T	NA,1	NA,inf	NA,inf	NA,0.602507	0.000241121	0.000481565
3	chr9:96929543:GAC:G	96929543	G,NA	GAC,NA	1,NA	inf,NA	inf,NA	0.647868,NA	0.000241048	0.000481083
3	chr9:95834919:C:A	95834919	NA,A	NA,C	NA,1	NA,inf	NA,inf	NA,0.592908	0.000240667	0.000480606
3	chr9:95894238:G:A	95894238	NA,A	NA,G	NA,1	NA,-inf	NA,inf	NA,0.606946	0.000240293	0.000479798
3	chr9:96760516:A:G	96760516	NA,G	NA,A	NA,1	NA,inf	NA,inf	NA,0.61344	0.000240215	0.000479841
3	chr9:96062374:C:T	96062374	NA,T	NA,C	NA,1	NA,inf	NA,inf	NA,0.583505	0.000240147	0.000479743
3	chr9:96693401:G:A	96693401	NA,A	NA,G	NA,1	NA,inf	NA,inf	NA,0.636553	0.000239814	0.000478997
3	chr9:96244534:T:C	96244534	NA,C	NA,T	NA,1	NA,-inf	NA,inf	NA,0.562178	0.000239375	0.000477829
3	chr9:95829471:T:C	95829471	NA,C	NA,T	NA,1	NA,inf	NA,inf	NA,0.588904	0.000239016	0.000477271
3	chr9:96373456:G:A	96373456	A,A	G,G	1,1	inf,inf	inf,inf	2.6548,1.73103	0.000238924	0.000482213
3	chr9:96140929:T:C	96140929	NA,C	NA,T	NA,1	NA,inf	NA,inf	NA,0.57548	0.000238766	0.000476797
3	chr9:96235528:C:T	96235528	T,T	C,C	1,1	-inf,inf	inf,inf	1.42705,0.575625	0.000238321	0.000475789
3	chr9:96888064:T:C	96888064	NA,C	NA,T	NA,1	NA,inf	NA,inf	NA,0.619838	0.000238225	0.00047577
3	chr9:96607902:A:G	96607902	NA,G	NA,A	NA,1	NA,inf	NA,inf	NA,0.541741	0.000238118	0.000475441
3	chr9:96103433:G:A	96103433	NA,A	NA,G	NA,1	NA,-inf	NA,inf	NA,0.588208	0.000238016	0.000475265
3	chr9:96438802:C:T	96438802	NA,T	NA,C	NA,1	NA,-inf	NA,inf	NA,0.55008	0.000237967	0.000475192
3	chr9:96631449:A:T	96631449	NA,T	NA,A	NA,1	NA,inf	NA,inf	NA,0.719884	0.000237777	0.00047578
3	chr9:96713280:C:T	96713280	NA,T	NA,C	NA,1	NA,-inf	NA,inf	NA,0.542858	0.000237562	0.000473892
3	chr9:96887257:A:C	96887257	NA,C	NA,A	NA,1	NA,inf	NA,inf	NA,0.587787	0.000237404	0.000474211
3	chr9:96438639:C:A	96438639	NA,A	NA,C	NA,1	NA,-inf	NA,inf	NA,0.54828	0.000237337	0.000473934
3	chr9:96269567:C:T	96269567	NA,T	NA,C	NA,1	NA,-inf	NA,inf	NA,0.558626	0.000237195	0.000473771
3	chr9:96630319:A:G	96630319	NA,G	NA,A	NA,1	NA,inf	NA,inf	NA,0.565454	0.000237005	0.000473499
3	chr9:95828646:A:G	95828646	NA,G	NA,A	NA,1	NA,inf	NA,inf	NA,0.576557	0.000236729	0.0004727
3	chr9:96113118:A:G	96113118	NA,G	NA,A	NA,1	NA,inf	NA,inf	NA,0.593021	0.000236692	0.000472767
3	chr9:96087690:C:T	96087690	NA,T	NA,C	NA,1	NA,inf	NA,inf	NA,0.576391	0.000236209	0.000471731
3	chr9:96368857:T:C	96368857	C,C	T,T	1,1	inf,inf	inf,inf	2.58855,1.75903	0.000236134	0.000476553
3	chr9:96310956:C:T	96310956	T,T	C,C	1,1	inf,inf	inf,inf	1.35252,1.09004	0.000236015	0.000472102
3	chr9:96610973:C:T	96610973	NA,T	NA,C	NA,1	NA,inf	NA,inf	NA,0.562122	0.000235814	0.000471124
3	chr9:96493773:TATGATC:T	96493773	NA,T	NA,TATGATC	NA,1	NA,-inf	NA,inf	NA,0.547672	0.000235624	0.000470666
3	chr9:96436975:C:G	96436975	NA,G	NA,C	NA,1	NA,inf	NA,inf	NA,0.614159	0.000235618	0.00047084
3	chr9:96663878:TG:T	96663878	NA,T	NA,TG	NA,1	NA,inf	NA,inf	NA,0.53691	0.000235529	0.000470402
3	chr9:96420387:A:G	96420387	NA,G	NA,A	NA,1	NA,-inf	NA,inf	NA,0.503585	0.000235468	0.00046957
3	chr9:96193594:A:C	96193594	C,C	A,A	1,1	inf,-inf	inf,inf	1.68915,0.405807	0.000235446	0.000469966
3	chr9:96572154:C:A	96572154	NA,A	NA,C	NA,1	NA,inf	NA,inf	NA,0.615826	0.000235421	0.000470446
3	chr9:96301519:T:C	96301519	NA,C	NA,T	NA,1	NA,inf	NA,inf	NA,0.574465	0.000235171	0.00046971
3	chr9:96066781:A:G	96066781	NA,G	NA,A	NA,1	NA,inf	NA,inf	NA,0.534548	0.000234974	0.000469091
3	chr9:95906180:A:T	95906180	NA,T	NA,A	NA,1	NA,-inf	NA,inf	NA,0.574416	0.000234893	0.000469
3	chr9:95908558:A:T	95908558	NA,T	NA,A	NA,1	NA,inf	NA,inf	NA,0.576493	0.00023382	0.000466955
3	chr9:95987647:G:A	95987647	NA,A	NA,G	NA,1	NA,-inf	NA,inf	NA,0.586006	0.000233689	0.000466603
3	chr9:95899891:C:T	95899891	NA,T	NA,C	NA,1	NA,-inf	NA,inf	NA,0.569406	0.000233304	0.000465825
3	chr9:95892597:A:T	95892597	NA,T	NA,A	NA,1	NA,-inf	NA,inf	NA,0.569217	0.000233241	0.000465699
3	chr9:96517037:T:C	96517037	NA,C	NA,T	NA,1	NA,-inf	NA,inf	NA,0.54116	0.000232859	0.000465151
3	chr9:96278832:A:T	96278832	NA,T	NA,A	NA,1	NA,-inf	NA,inf	NA,0.648966	0.000232455	0.000464245
3	chr9:96919903:G:T	96919903	NA,T	NA,G	NA,1	NA,-inf	NA,inf	NA,0.544382	0.000232062	0.00046329
3	chr9:96094061:T:C	96094061	NA,C	NA,T	NA,1	NA,-inf	NA,inf	NA,0.58305	0.000232045	0.000463117
3	chr9:96054749:C:T	96054749	NA,T	NA,C	NA,1	NA,inf	NA,inf	NA,0.541669	0.000231927	0.000463033
3	chr9:96821997:T:G	96821997	G,NA	T,NA	1,NA	-inf,NA	inf,NA	1.97639,NA	0.000231844	0.000463064
3	chr9:96614706:T:C	96614706	NA,C	NA,T	NA,1	NA,inf	NA,inf	NA,0.523495	0.000231837	0.000462901
3	chr9:96259846:C:T	96259846	NA,T	NA,C	NA,1	NA,inf	NA,inf	NA,0.544383	0.000231589	0.000462413
3	chr9:96823498:ACTGT:A	96823498	NA,A	NA,ACTGT	NA,1	NA,inf	NA,inf	NA,0.570179	0.000231296	0.000462014
3	chr9:95958426:G:C	95958426	NA,C	NA,G	NA,1	NA,-inf	NA,inf	NA,0.563152	0.000231242	0.000461709
3	chr9:96219106:G:A	96219106	NA,A	NA,G	NA,1	NA,-inf	NA,inf	NA,0.539508	0.000231189	0.000461508
3	chr9:96408619:G:A	96408619	A,A	G,G	1,1	inf,inf	inf,inf	2.98425,0.932854	0.00023109	0.000465816
3	chr9:96061970:G:A	96061970	NA,A	NA,G	NA,1	NA,inf	NA,inf	NA,0.556194	0.000230955	0.000461373
3	chr9:96249398:T:G	96249398	G,NA	T,NA	1,NA	-inf,NA	inf,NA	1.26591,NA	0.000230874	0.000461035
3	chr9:96494546:CT:C	96494546	C,C	CT,CT	1,1	inf,inf	inf,inf	2.67581,1.27176	0.000230863	0.000465957
3	chr9:96309961:T:C	96309961	C,C	T,T	1,1	inf,inf	inf,inf	1.38673,1.04551	0.000230736	0.000461531
3	chr9:96505517:C:T	96505517	NA,T	NA,C	NA,1	NA,inf	NA,inf	NA,0.603681	0.000230475	0.000460562
3	chr9:96130184:A:G	96130184	NA,G	NA,A	NA,1	NA,inf	NA,inf	NA,0.541874	0.000230305	0.000459894
3	chr9:96842005:A:C	96842005	NA,C	NA,A	NA,1	NA,-inf	NA,inf	NA,0.541358	0.000230296	0.000460001
3	chr9:96089261:A:T	96089261	NA,T	NA,A	NA,1	NA,inf	NA,inf	NA,0.558581	0.000230296	0.000459922
3	chr9:96607198:A:G	96607198	NA,G	NA,A	NA,1	NA,inf	NA,inf	NA,0.544016	0.000229737	0.000458978
3	chr9:96219346:C:G	96219346	G,G	C,C	1,1	-inf,inf	inf,inf	1.37199,0.606603	0.000229656	0.000458433
3	chr9:96268214:G:A	96268214	NA,A	NA,G	NA,1	NA,-inf	NA,inf	NA,0.535952	0.000229537	0.000458472
3	chr9:96061950:T:C	96061950	NA,C	NA,T	NA,1	NA,inf	NA,inf	NA,0.549699	0.000228842	0.00045715
3	chr9:96102488:A:G	96102488	NA,G	NA,A	NA,1	NA,inf	NA,inf	NA,0.564778	0.000228723	0.000456827
3	chr9:96029055:A:G	96029055	NA,G	NA,A	NA,1	NA,inf	NA,inf	NA,0.537111	0.000228532	0.00045631
3	chr9:95919013:C:T	95919013	NA,T	NA,C	NA,1	NA,inf	NA,inf	NA,0.551119	0.000228485	0.000456245
3	chr9:96505442:A:G	96505442	NA,G	NA,A	NA,1	NA,-inf	NA,inf	NA,0.526403	0.000228213	0.00045585
3	chr9:96896360:A:C	96896360	NA,C	NA,A	NA,1	NA,-inf	NA,inf	NA,0.529316	0.000228058	0.000455303
3	chr9:96027996:G:A	96027996	NA,A	NA,G	NA,1	NA,inf	NA,inf	NA,0.556191	0.000228046	0.000455423
3	chr9:96051294:T:C	96051294	NA,C	NA,T	NA,1	NA,inf	NA,inf	NA,0.533254	0.000227397	0.000454009
3	chr9:96086883:C:T	96086883	NA,T	NA,C	NA,1	NA,-inf	NA,inf	NA,0.568122	0.00022719	0.000453433
3	chr9:96309911:C:G	96309911	G,G	C,C	1,1	inf,inf	inf,inf	1.3906,1.03337	0.000227186	0.000454427
3	chr9:96848568:A:C	96848568	C,NA	A,NA	1,NA	inf,NA	inf,NA	0.618351,NA	0.000227105	0.000453263
3	chr9:95983860:G:A	95983860	NA,A	NA,G	NA,1	NA,-inf	NA,inf	NA,0.564618	0.00022703	0.000453305
3	chr9:96925200:T:C	96925200	NA,C	NA,T	NA,1	NA,-inf	NA,inf	NA,0.537416	0.000226953	0.000453083
3	chr9:96422479:AATT:A	96422479	NA,A	NA,AATT	NA,1	NA,-inf	NA,inf	NA,0.478785	0.000226814	0.000452332
3	chr9:95933169:T:C	95933169	NA,C	NA,T	NA,1	NA,inf	NA,inf	NA,0.556204	0.000226675	0.000452686
3	chr9:95936189:GAGA:G	95936189	NA,G	NA,GAGA	NA,1	NA,inf	NA,inf	NA,0.53108	0.000226637	0.000452466
3	chr9:96014476:G:T	96014476	NA,T	NA,G	NA,1	NA,inf	NA,inf	NA,0.554435	0.000226538	0.000452408
3	chr9:95997815:GAGTTA:G	95997815	G,G	GAGTTA,GAGTTA	1,1	-inf,-inf	inf,inf	0.0612486,1.65053	0.000226239	0.000451816
3	chr9:96821493:T:C	96821493	NA,C	NA,T	NA,1	NA,inf	NA,inf	NA,0.554081	0.000226069	0.00045157
3	chr9:96087331:C:T	96087331	NA,T	NA,C	NA,1	NA,inf	NA,inf	NA,0.54516	0.000225967	0.000451275
3	chr9:96901502:C:A	96901502	NA,A	NA,C	NA,1	NA,-inf	NA,inf	NA,0.522833	0.000225945	0.000451086
3	chr9:96087272:C:T	96087272	NA,T	NA,C	NA,1	NA,inf	NA,inf	NA,0.544755	0.000225839	0.000451019
3	chr9:96313104:A:G	96313104	G,G	A,A	1,1	inf,inf	inf,inf	1.35612,1.05735	0.000224918	0.0004499
3	chr9:95867603:T:G	95867603	NA,G	NA,T	NA,1	NA,-inf	NA,inf	NA,0.559747	0.000224901	0.000449066
3	chr9:96777802:G:A	96777802	NA,A	NA,G	NA,1	NA,inf	NA,inf	NA,0.547624	0.000224897	0.000449217
3	chr9:96145860:A:G	96145860	NA,G	NA,A	NA,1	NA,-inf	NA,inf	NA,0.526265	0.000224852	0.000448962
3	chr9:96088320:C:T	96088320	NA,T	NA,C	NA,1	NA,inf	NA,inf	NA,0.541525	0.000224821	0.000448987
3	chr9:96686840:C:T	96686840	NA,T	NA,C	NA,1	NA,-inf	NA,inf	NA,0.504573	0.000224799	0.000448454
3	chr9:96559581:A:G	96559581	NA,G	NA,A	NA,1	NA,inf	NA,inf	NA,0.549946	0.000224647	0.00044884
3	chr9:96089061:A:G	96089061	NA,G	NA,A	NA,1	NA,-inf	NA,inf	NA,0.559455	0.000224501	0.000448069
3	chr9:96422610:A:G	96422610	NA,G	NA,A	NA,1	NA,-inf	NA,inf	NA,0.503563	0.000223994	0.000447436
3	chr9:96189539:G:A	96189539	A,NA	G,NA	1,NA	inf,NA	inf,NA	1.09169,NA	0.000223976	0.000447235
3	chr9:95961189:G:C	95961189	NA,C	NA,G	NA,1	NA,inf	NA,inf	NA,0.535807	0.000223905	0.000447084
3	chr9:96145411:C:T	96145411	NA,T	NA,C	NA,1	NA,-inf	NA,inf	NA,0.557123	0.000223879	0.000446917
3	chr9:95935973:A:G	95935973	NA,G	NA,A	NA,1	NA,inf	NA,inf	NA,0.546506	0.000223666	0.000446675
3	chr9:96739274:G:A	96739274	NA,A	NA,G	NA,1	NA,inf	NA,inf	NA,0.581269	0.000223466	0.000446735
3	chr9:96310870:A:G	96310870	G,G	A,A	1,1	inf,inf	inf,inf	1.36737,1.04455	0.000223054	0.000446165
3	chr9:96305614:C:T	96305614	T,T	C,C	1,1	inf,inf	inf,inf	1.46454,0.956126	0.000222975	0.000445989
3	chr9:95931839:C:T	95931839	NA,T	NA,C	NA,1	NA,-inf	NA,inf	NA,0.552277	0.000222593	0.000444459
3	chr9:96138133:C:T	96138133	NA,T	NA,C	NA,1	NA,inf	NA,inf	NA,0.540074	0.000222513	0.000444318
3	chr9:95927765:T:C	95927765	NA,C	NA,T	NA,1	NA,inf	NA,inf	NA,0.528716	0.000222429	0.000444133
3	chr9:96872717:G:A	96872717	NA,A	NA,G	NA,1	NA,inf	NA,inf	NA,0.541448	0.000222364	0.000444161
3	chr9:96042810:G:A	96042810	NA,A	NA,G	NA,1	NA,inf	NA,inf	NA,0.512512	0.000222312	0.000443866
3	chr9:96652994:A:G	96652994	NA,G	NA,A	NA,1	NA,inf	NA,inf	NA,0.574961	0.000222155	0.000443928
3	chr9:96373241:C:T	96373241	T,T	C,C	1,1	inf,-inf	inf,inf	2.88084,0.847086	0.00022205	0.000445122
3	chr9:95890638:A:G	95890638	NA,G	NA,A	NA,1	NA,inf	NA,inf	NA,0.539175	0.000221955	0.000443257
3	chr9:96590566:A:G	96590566	NA,G	NA,A	NA,1	NA,-inf	NA,inf	NA,0.608016	0.00022191	0.000443374
3	chr9:96367370:A:G	96367370	G,NA	A,NA	1,NA	inf,NA	inf,NA	1.26222,NA	0.000221792	0.000442751
3	chr9:96892599:T:C	96892599	C,NA	T,NA	1,NA	inf,NA	inf,NA	0.608553,NA	0.000221791	0.00044266
3	chr9:95919480:C:T	95919480	NA,T	NA,C	NA,1	NA,inf	NA,inf	NA,0.538191	0.000221607	0.000442564
3	chr9:96816818:G:A	96816818	A,NA	G,NA	1,NA	inf,NA	inf,NA	0.606401,NA	0.000221574	0.000442228
3	chr9:96288048:C:T	96288048	NA,T	NA,C	NA,1	NA,inf	NA,inf	NA,0.529929	0.000220955	0.00044129
3	chr9:96341150:G:A	96341150	NA,A	NA,G	NA,1	NA,-inf	NA,inf	NA,0.509438	0.000220926	0.000441359
3	chr9:96866103:C:T	96866103	NA,T	NA,C	NA,1	NA,inf	NA,inf	NA,0.531546	0.000220907	0.000441296
3	chr9:96873493:A:T	96873493	NA,T	NA,A	NA,1	NA,inf	NA,inf	NA,0.536206	0.000220738	0.000440913
3	chr9:96903022:TA:T	96903022	NA,T	NA,TA	NA,1	NA,-inf	NA,inf	NA,0.540197	0.000220458	0.000440302
3	chr9:96610187:T:C	96610187	NA,C	NA,T	NA,1	NA,inf	NA,inf	NA,0.523797	0.000220276	0.000440035
3	chr9:96375533:A:T	96375533	T,T	A,A	1,1	-inf,-inf	inf,inf	5.64587,1.0287	0.00022016	0.000496112
3	chr9:96100288:C:G	96100288	NA,G	NA,C	NA,1	NA,inf	NA,inf	NA,0.509882	0.000220151	0.000439558
3	chr9:96226254:C:T	96226254	T,NA	C,NA	1,NA	-inf,NA	inf,NA	0.771522,NA	0.000219926	0.000439154
3	chr9:96665892:T:C	96665892	C,C	T,T	1,1	inf,inf	inf,inf	0.750795,1.31308	0.000219544	0.000440179
3	chr9:96844395:G:A	96844395	NA,A	NA,G	NA,1	NA,inf	NA,inf	NA,0.526843	0.000219527	0.000438539
3	chr9:96624801:A:G	96624801	NA,G	NA,A	NA,1	NA,inf	NA,inf	NA,0.511835	0.000219438	0.000438389
3	chr9:96437076:A:G	96437076	NA,G	NA,A	NA,1	NA,-inf	NA,inf	NA,0.493576	0.000219246	0.000437809
3	chr9:96415854:G:A	96415854	A,NA	G,NA	1,NA	inf,NA	inf,NA	0.106139,NA	0.000219173	0.000437483
3	chr9:96247890:G:A	96247890	A,A	G,G	1,1	-inf,inf	inf,inf	1.89506,0.00672602	0.00021904	0.00043749
3	chr9:95864148:G:A	95864148	NA,A	NA,G	NA,1	NA,inf	NA,inf	NA,0.519668	0.000218949	0.000437189
3	chr9:96287210:T:C	96287210	NA,C	NA,T	NA,1	NA,inf	NA,inf	NA,0.522621	0.000218511	0.000436413
3	chr9:96294153:G:A	96294153	NA,A	NA,G	NA,1	NA,inf	NA,inf	NA,0.522235	0.000218338	0.000436067
3	chr9:95954462:G:A	95954462	NA,A	NA,G	NA,1	NA,inf	NA,inf	NA,0.528907	0.000218307	0.000435972
3	chr9:96356752:G:A	96356752	NA,A	NA,G	NA,1	NA,-inf	NA,inf	NA,0.500706	0.000218143	0.000435794
3	chr9:96460260:A:G	96460260	NA,G	NA,A	NA,1	NA,-inf	NA,inf	NA,0.494009	0.000218115	0.000435695
3	chr9:96826314:C:G	96826314	G,NA	C,NA	1,NA	inf,NA	inf,NA	0.598653,NA	0.000217939	0.000434974
3	chr9:96286544:GCCAT:G	96286544	NA,G	NA,GCCAT	NA,1	NA,inf	NA,inf	NA,0.52079	0.000217907	0.000435204
3	chr9:96211045:T:C	96211045	NA,C	NA,T	NA,1	NA,inf	NA,inf	NA,0.496107	0.000217734	0.000434652
3	chr9:96239213:C:T	96239213	T,T	C,C	1,1	-inf,inf	inf,inf	1.62958,0.184556	0.00021771	0.000434609
3	chr9:96606067:C:T	96606067	NA,T	NA,C	NA,1	NA,-inf	NA,inf	NA,0.476103	0.000217699	0.000434749
3	chr9:96534337:C:T	96534337	T,NA	C,NA	1,NA	-inf,NA	inf,NA	2.90008,NA	0.000217677	0.000435001
3	chr9:96436734:T:C	96436734	NA,C	NA,T	NA,1	NA,-inf	NA,inf	NA,0.487568	0.000217295	0.000433911
3	chr9:96597244:G:A	96597244	NA,A	NA,G	NA,1	NA,inf	NA,inf	NA,0.52414	0.000217204	0.000433933
3	chr9:95845707:G:T	95845707	T,T	G,G	1,1	inf,inf	inf,inf	0.392704,1.41093	0.000217125	0.000433497
3	chr9:96288613:A:C	96288613	NA,C	NA,A	NA,1	NA,inf	NA,inf	NA,0.518083	0.00021709	0.000433573
3	chr9:96660725:G:A	96660725	A,NA	G,NA	1,NA	inf,NA	inf,NA	1.19826,NA	0.000216984	0.000433395
3	chr9:95950117:G:A	95950117	NA,A	NA,G	NA,1	NA,inf	NA,inf	NA,0.500135	0.000216971	0.000433172
3	chr9:96576493:G:A	96576493	NA,A	NA,G	NA,1	NA,inf	NA,inf	NA,0.655482	0.000216961	0.000434127
3	chr9:96567599:C:A	96567599	NA,A	NA,C	NA,1	NA,inf	NA,inf	NA,0.654666	0.000216825	0.000433853
3	chr9:96460042:A:T	96460042	NA,T	NA,A	NA,1	NA,-inf	NA,inf	NA,0.489516	0.000216713	0.000432895
3	chr9:96122601:G:T	96122601	T,T	G,G	1,1	inf,inf	inf,inf	0.434591,1.36629	0.000216572	0.000432365
3	chr9:96840453:C:A	96840453	NA,A	NA,C	NA,1	NA,inf	NA,inf	NA,0.539429	0.00021646	0.000432375
3	chr9:96119105:A:G	96119105	NA,G	NA,A	NA,1	NA,inf	NA,inf	NA,0.542831	0.000216416	0.000432093
3	chr9:96555557:G:C	96555557	NA,C	NA,G	NA,1	NA,inf	NA,inf	NA,0.553211	0.00021617	0.000431951
3	chr9:95851473:T:A	95851473	NA,A	NA,T	NA,1	NA,inf	NA,inf	NA,0.505658	0.000216165	0.000431621
3	chr9:96624522:C:T	96624522	NA,T	NA,C	NA,1	NA,-inf	NA,inf	NA,0.469255	0.000216145	0.000431404
3	chr9:96146118:G:C	96146118	NA,C	NA,G	NA,1	NA,inf	NA,inf	NA,0.512465	0.000216139	0.000431604
3	chr9:96104970:A:G	96104970	G,NA	A,NA	1,NA	-inf,NA	inf,NA	1.20667,NA	0.000215865	0.000431089
3	chr9:95890181:T:G	95890181	NA,G	NA,T	NA,1	NA,inf	NA,inf	NA,0.516584	0.000215719	0.000430808
3	chr9:96002860:TTTTTCAG:T	96002860	NA,T	NA,TTTTTCAG	NA,1	NA,inf	NA,inf	NA,0.501323	0.000215415	0.00043011
3	chr9:95885660:G:C	95885660	NA,C	NA,G	NA,1	NA,inf	NA,inf	NA,0.495264	0.000215365	0.000429968
3	chr9:96508529:A:C	96508529	NA,C	NA,A	NA,1	NA,-inf	NA,inf	NA,0.48632	0.000215242	0.00042995
3	chr9:96069642:C:T	96069642	NA,T	NA,C	NA,1	NA,-inf	NA,inf	NA,0.503771	0.000215191	0.000429594
3	chr9:96117213:T:TG	96117213	NA,TG	NA,T	NA,1	NA,inf	NA,inf	NA,0.538302	0.000215041	0.000429343
3	chr9:96029878:A:G	96029878	NA,G	NA,A	NA,1	NA,inf	NA,inf	NA,0.51489	0.000214774	0.000428932
3	chr9:96425644:G:A	96425644	A,NA	G,NA	1,NA	-inf,NA	inf,NA	1.96236,NA	0.000214676	0.000428762
3	chr9:96038514:C:T	96038514	T,T	C,C	1,1	-inf,inf	inf,inf	0.897726,1.08099	0.00021414	0.000427434
3	chr9:96532611:T:C	96532611	NA,C	NA,T	NA,1	NA,-inf	NA,inf	NA,0.580854	0.000214006	0.000427575
3	chr9:96560067:A:G	96560067	NA,G	NA,A	NA,1	NA,inf	NA,inf	NA,0.544822	0.000213893	0.000427394
3	chr9:96382631:G:A	96382631	A,A	G,G	1,1	inf,inf	inf,inf	2.69242,1.63287	0.000213187	0.000430194
3	chr9:96096075:A:T	96096075	NA,T	NA,A	NA,1	NA,inf	NA,inf	NA,0.527694	0.000213166	0.000425593
3	chr9:96020631:G:A	96020631	NA,A	NA,G	NA,1	NA,inf	NA,inf	NA,0.49293	0.000213121	0.000425533
3	chr9:96046817:A:C	96046817	NA,C	NA,A	NA,1	NA,inf	NA,inf	NA,0.499428	0.000213106	0.000425545
3	chr9:95931245:C:T	95931245	NA,T	NA,C	NA,1	NA,inf	NA,inf	NA,0.504327	0.00021289	0.000425132
3	chr9:96466322:ATG:A	96466322	NA,A	NA,ATG	NA,1	NA,-inf	NA,inf	NA,0.47665	0.000212851	0.000425178
3	chr9:96632674:A:G	96632674	NA,G	NA,A	NA,1	NA,-inf	NA,inf	NA,0.57519	0.000212782	0.000425124
3	chr9:96307058:A:G	96307058	G,G	A,A	1,1	inf,inf	inf,inf	1.15215,1.25535	0.000212781	0.000425651
3	chr9:96091182:T:C	96091182	NA,C	NA,T	NA,1	NA,-inf	NA,inf	NA,0.519076	0.000212638	0.000424401
3	chr9:96845411:T:C	96845411	NA,C	NA,T	NA,1	NA,inf	NA,inf	NA,0.507867	0.000212431	0.000424316
3	chr9:96122101:T:C	96122101	NA,C	NA,T	NA,1	NA,inf	NA,inf	NA,0.528588	0.000212373	0.000424023
3	chr9:96576229:G:A	96576229	NA,A	NA,G	NA,1	NA,inf	NA,inf	NA,0.637922	0.000212309	0.000424798
3	chr9:95839208:G:A	95839208	NA,A	NA,G	NA,1	NA,inf	NA,inf	NA,0.49696	0.000212249	0.000423811
3	chr9:96847414:C:A	96847414	NA,A	NA,C	NA,1	NA,inf	NA,inf	NA,0.493859	0.000212196	0.000423854
3	chr9:96884125:C:T	96884125	T,NA	C,NA	1,NA	inf,NA	inf,NA	0.584077,NA	0.00021202	0.000423164
3	chr9:96149960:G:C	96149960	NA,C	NA,G	NA,1	NA,inf	NA,inf	NA,0.526233	0.000211913	0.00042313
3	chr9:96463985:T:G	96463985	NA,G	NA,T	NA,1	NA,-inf	NA,inf	NA,0.473376	0.00021189	0.000423257
3	chr9:96442601:C:T	96442601	NA,T	NA,C	NA,1	NA,-inf	NA,inf	NA,0.473157	0.000211877	0.00042323
3	chr9:96477931:A:G	96477931	NA,G	NA,A	NA,1	NA,-inf	NA,inf	NA,0.473064	0.000211796	0.000423069
3	chr9:96647703:T:G	96647703	NA,G	NA,T	NA,1	NA,-inf	NA,inf	NA,0.492701	0.000211767	0.000423044
3	chr9:95917850:G:A	95917850	NA,A	NA,G	NA,1	NA,inf	NA,inf	NA,0.495237	0.00021172	0.000422755
3	chr9:96277798:C:A	96277798	NA,A	NA,C	NA,1	NA,inf	NA,inf	NA,0.499733	0.000211659	0.000422725
3	chr9:95953343:G:A	95953343	NA,A	NA,G	NA,1	NA,inf	NA,inf	NA,0.478741	0.000211583	0.000422441
3	chr9:96120703:T:C	96120703	NA,C	NA,T	NA,1	NA,inf	NA,inf	NA,0.526077	0.000211539	0.000422357
3	chr9:95905759:AAC:A	95905759	NA,A	NA,AAC	NA,1	NA,inf	NA,inf	NA,0.49401	0.000211365	0.000422047
3	chr9:96883891:A:G	96883891	G,NA	A,NA	1,NA	inf,NA	inf,NA	0.583108,NA	0.000211299	0.000421725
3	chr9:95905792:C:A	95905792	NA,A	NA,C	NA,1	NA,inf	NA,inf	NA,0.493133	0.000211115	0.000421548
3	chr9:96865257:C:T	96865257	NA,T	NA,C	NA,1	NA,-inf	NA,inf	NA,0.473791	0.000210927	0.000421108
3	chr9:96210769:C:T	96210769	NA,T	NA,C	NA,1	NA,inf	NA,inf	NA,0.490827	0.000210632	0.000420538
3	chr9:96825732:G:T	96825732	T,NA	G,NA	1,NA	-inf,NA	inf,NA	1.73053,NA	0.000210247	0.000419907
3	chr9:96847904:T:C	96847904	NA,C	NA,T	NA,1	NA,inf	NA,inf	NA,0.499641	0.000210071	0.0004196
3	chr9:96857428:C:T	96857428	NA,T	NA,C	NA,1	NA,inf	NA,inf	NA,0.516326	0.000209995	0.000419456
3	chr9:96348372:G:A	96348372	NA,A	NA,G	NA,1	NA,-inf	NA,inf	NA,0.473262	0.00020994	0.000419398
3	chr9:96826025:T:C	96826025	C,NA	T,NA	1,NA	inf,NA	inf,NA	0.580027,NA	0.000209875	0.000418886
3	chr9:95927171:T:C	95927171	NA,C	NA,T	NA,1	NA,inf	NA,inf	NA,0.484744	0.000209361	0.000418041
3	chr9:96076717:G:A	96076717	NA,A	NA,G	NA,1	NA,inf	NA,inf	NA,0.472384	0.000208978	0.000417295
3	chr9:96479565:A:G	96479565	NA,G	NA,A	NA,1	NA,-inf	NA,inf	NA,0.462288	0.000208677	0.000416836
3	chr9:95987189:C:T	95987189	T,NA	C,NA	1,NA	inf,NA	inf,NA	1.09224,NA	0.000208416	0.000416027
3	chr9:95932341:G:A	95932341	NA,A	NA,G	NA,1	NA,inf	NA,inf	NA,0.488091	0.000208271	0.000415907
3	chr9:96421742:C:T	96421742	NA,T	NA,C	NA,1	NA,-inf	NA,inf	NA,0.477021	0.00020823	0.000416
3	chr9:95961602:G:A	95961602	NA,A	NA,G	NA,1	NA,inf	NA,inf	NA,0.480259	0.000208013	0.000415351
3	chr9:96572400:G:A	96572400	NA,A	NA,G	NA,1	NA,inf	NA,inf	NA,0.62084	0.000207916	0.000415989
3	chr9:96572061:G:A	96572061	NA,A	NA,G	NA,1	NA,inf	NA,inf	NA,0.62084	0.000207916	0.000415989
3	chr9:96151400:G:A	96151400	NA,A	NA,G	NA,1	NA,inf	NA,inf	NA,0.47384	0.00020756	0.000414421
3	chr9:96570629:A:T	96570629	NA,T	NA,A	NA,1	NA,inf	NA,inf	NA,0.619367	0.000207546	0.000415245
3	chr9:96887369:C:A	96887369	NA,A	NA,C	NA,1	NA,-inf	NA,inf	NA,0.459742	0.000207508	0.000414295
3	chr9:96615759:A:G	96615759	NA,G	NA,A	NA,1	NA,inf	NA,inf	NA,0.612404	0.000207323	0.000414763
3	chr9:96001547:T:C	96001547	NA,C	NA,T	NA,1	NA,inf	NA,inf	NA,0.466923	0.000207164	0.000413601
3	chr9:96154875:A:G	96154875	G,G	A,A	1,1	inf,-inf	inf,inf	0.167185,1.60563	0.000207141	0.000413864
3	chr9:96430917:T:A	96430917	NA,A	NA,T	NA,1	NA,-inf	NA,inf	NA,0.452633	0.00020698	0.000413313
3	chr9:96305561:C:T	96305561	T,T	C,C	1,1	inf,inf	inf,inf	1.37615,0.939039	0.000206951	0.000413727
3	chr9:96110603:T:C	96110603	NA,C	NA,T	NA,1	NA,inf	NA,inf	NA,0.509848	0.000206846	0.00041299
3	chr9:96411758:T:C	96411758	NA,C	NA,T	NA,1	NA,inf	NA,inf	NA,0.525094	0.000206797	0.000413243
3	chr9:96198854:C:T	96198854	NA,T	NA,C	NA,1	NA,-inf	NA,inf	NA,0.460446	0.000206617	0.000412486
3	chr9:96576404:G:T	96576404	NA,T	NA,G	NA,1	NA,inf	NA,inf	NA,0.615448	0.000206562	0.000413273
3	chr9:95925743:T:G	95925743	NA,G	NA,T	NA,1	NA,inf	NA,inf	NA,0.481763	0.000206512	0.000412395
3	chr9:96124033:A:G	96124033	NA,G	NA,A	NA,1	NA,inf	NA,inf	NA,0.505754	0.000206094	0.000411486
3	chr9:96888811:T:A	96888811	A,NA	T,NA	1,NA	inf,NA	inf,NA	0.571442,NA	0.000206079	0.000411311
3	chr9:96752564:T:C	96752564	NA,C	NA,T	NA,1	NA,inf	NA,inf	NA,0.493263	0.000206071	0.000411601
3	chr9:96766469:C:T	96766469	NA,T	NA,C	NA,1	NA,-inf	NA,inf	NA,0.455004	0.000205952	0.00041115
3	chr9:96753002:A:G	96753002	NA,G	NA,A	NA,1	NA,inf	NA,inf	NA,0.492392	0.000205829	0.000411119
3	chr9:96342793:A:G	96342793	NA,G	NA,A	NA,1	NA,-inf	NA,inf	NA,0.429131	0.000205803	0.0004109
3	chr9:95839465:C:T	95839465	NA,T	NA,C	NA,1	NA,inf	NA,inf	NA,0.473648	0.000205642	0.00041062
3	chr9:96820353:T:C	96820353	NA,C	NA,T	NA,1	NA,inf	NA,inf	NA,0.508656	0.000205614	0.000410774
3	chr9:96180420:C:T	96180420	NA,T	NA,C	NA,1	NA,inf	NA,inf	NA,0.469324	0.000205457	0.000410247
3	chr9:96570739:T:C	96570739	NA,C	NA,T	NA,1	NA,inf	NA,inf	NA,0.610834	0.000205438	0.000411019
3	chr9:96435528:T:G	96435528	NA,G	NA,T	NA,1	NA,-inf	NA,inf	NA,0.446876	0.000205347	0.000410053
3	chr9:96083370:G:A	96083370	NA,A	NA,G	NA,1	NA,inf	NA,inf	NA,0.472364	0.000205319	0.000410002
3	chr9:96858236:A:G	96858236	G,NA	A,NA	1,NA	inf,NA	inf,NA	0.568829,NA	0.000205296	0.000409747
3	chr9:95981935:A:G	95981935	NA,G	NA,A	NA,1	NA,-inf	NA,inf	NA,0.459339	0.00020523	0.000409752
3	chr9:96066088:GAA:G	96066088	NA,G	NA,GAA	NA,1	NA,inf	NA,inf	NA,0.456126	0.000205134	0.000409592
3	chr9:96280506:G:T	96280506	NA,T	NA,G	NA,1	NA,inf	NA,inf	NA,0.476142	0.000205068	0.00040956
3	chr9:96767309:T:C	96767309	NA,C	NA,T	NA,1	NA,-inf	NA,inf	NA,0.451761	0.000205034	0.000409317
3	chr9:96751828:A:C	96751828	NA,C	NA,A	NA,1	NA,inf	NA,inf	NA,0.48931	0.000204989	0.000409441
3	chr9:96570316:C:A	96570316	NA,A	NA,C	NA,1	NA,inf	NA,inf	NA,0.60882	0.000204916	0.000409971
3	chr9:96199061:G:A	96199061	NA,A	NA,G	NA,1	NA,-inf	NA,inf	NA,0.453935	0.000204832	0.000408923
3	chr9:96591851:T:C	96591851	NA,C	NA,T	NA,1	NA,-inf	NA,inf	NA,0.546337	0.000204731	0.000409032
3	chr9:96497570:G:A	96497570	NA,A	NA,G	NA,1	NA,inf	NA,inf	NA,0.511156	0.00020471	0.000408977
3	chr9:96344112:CT:C	96344112	NA,C	NA,CT	NA,1	NA,-inf	NA,inf	NA,0.433041	0.000204694	0.000408739
3	chr9:96750934:A:T	96750934	NA,T	NA,A	NA,1	NA,inf	NA,inf	NA,0.488209	0.000204685	0.000408833
3	chr9:96199143:C:T	96199143	NA,T	NA,C	NA,1	NA,-inf	NA,inf	NA,0.453365	0.000204674	0.000408608
3	chr9:96066798:C:T	96066798	NA,T	NA,C	NA,1	NA,inf	NA,inf	NA,0.46193	0.000204641	0.000408681
3	chr9:96350793:CAAGT:C	96350793	NA,C	NA,CAAGT	NA,1	NA,-inf	NA,inf	NA,0.42459	0.000204484	0.000408267
3	chr9:96750976:A:G	96750976	NA,G	NA,A	NA,1	NA,inf	NA,inf	NA,0.486648	0.000204266	0.000407997
3	chr9:96124862:A:G	96124862	NA,G	NA,A	NA,1	NA,inf	NA,inf	NA,0.498923	0.000204265	0.000407837
3	chr9:96875378:T:A	96875378	A,NA	T,NA	1,NA	inf,NA	inf,NA	0.567208,NA	0.000204237	0.000407636
3	chr9:96116150:A:G	96116150	NA,G	NA,A	NA,1	NA,inf	NA,inf	NA,0.498908	0.00020414	0.000407581
3	chr9:96751543:C:T	96751543	NA,T	NA,C	NA,1	NA,inf	NA,inf	NA,0.485674	0.000204013	0.000407491
3	chr9:96919211:T:C	96919211	NA,C	NA,T	NA,1	NA,inf	NA,inf	NA,0.44432	0.000203891	0.000407078
3	chr9:96917202:TGTG:T	96917202	NA,T	NA,TGTG	NA,1	NA,inf	NA,inf	NA,0.42821	0.000203749	0.000406755
3	chr9:96845948:A:C	96845948	NA,C	NA,A	NA,1	NA,inf	NA,inf	NA,0.463361	0.000203536	0.000406551
3	chr9:96431087:A:G	96431087	NA,G	NA,A	NA,1	NA,-inf	NA,inf	NA,0.43986	0.000203395	0.000406156
3	chr9:96208246:C:A	96208246	NA,A	NA,C	NA,1	NA,inf	NA,inf	NA,0.447213	0.000203361	0.000405971
3	chr9:96754709:A:ATAAAT	96754709	NA,ATAAAT	NA,A	NA,1	NA,inf	NA,inf	NA,0.483124	0.000203328	0.000406122
3	chr9:96755473:C:T	96755473	NA,T	NA,C	NA,1	NA,inf	NA,inf	NA,0.483035	0.000203298	0.000406062
3	chr9:96671533:A:G	96671533	NA,G	NA,A	NA,1	NA,-inf	NA,inf	NA,0.44462	0.000203258	0.00040568
3	chr9:96433117:G:A	96433117	NA,A	NA,G	NA,1	NA,-inf	NA,inf	NA,0.439071	0.000203177	0.00040572
3	chr9:96433134:A:C	96433134	NA,C	NA,A	NA,1	NA,-inf	NA,inf	NA,0.439071	0.000203177	0.00040572
3	chr9:96430988:C:T	96430988	NA,T	NA,C	NA,1	NA,-inf	NA,inf	NA,0.439071	0.000203177	0.00040572
3	chr9:96756224:T:C	96756224	NA,C	NA,T	NA,1	NA,inf	NA,inf	NA,0.483556	0.000203086	0.000405641
3	chr9:96394703:TA:T	96394703	NA,T	NA,TA	NA,1	NA,-inf	NA,inf	NA,0.43862	0.000203057	0.000405482
3	chr9:96435145:C:T	96435145	NA,T	NA,C	NA,1	NA,-inf	NA,inf	NA,0.438479	0.000203014	0.000405394
3	chr9:96752588:A:G	96752588	NA,G	NA,A	NA,1	NA,inf	NA,inf	NA,0.481108	0.000202806	0.000405078
3	chr9:96326505:G:GA	96326505	GA,GA	G,G	1,1	-inf,-inf	inf,inf	5.5409,1.0886	0.000202698	0.000446791
3	chr9:96577143:C:T	96577143	NA,T	NA,C	NA,1	NA,inf	NA,inf	NA,0.599712	0.000202667	0.000405461
3	chr9:96165337:T:A	96165337	NA,A	NA,T	NA,1	NA,inf	NA,inf	NA,0.456872	0.000202611	0.000404597
3	chr9:96752245:C:A	96752245	NA,A	NA,C	NA,1	NA,inf	NA,inf	NA,0.480303	0.000202586	0.00040464
3	chr9:95882009:C:T	95882009	NA,T	NA,C	NA,1	NA,inf	NA,inf	NA,0.445788	0.000202482	0.000404269
3	chr9:96754358:G:A	96754358	NA,A	NA,G	NA,1	NA,inf	NA,inf	NA,0.479726	0.000202425	0.000404318
3	chr9:96434520:T:C	96434520	NA,C	NA,T	NA,1	NA,-inf	NA,inf	NA,0.436218	0.000202395	0.000404159
3	chr9:96550154:T:C	96550154	NA,C	NA,T	NA,1	NA,-inf	NA,inf	NA,0.536445	0.000202346	0.000404263
3	chr9:95878333:G:C	95878333	NA,C	NA,G	NA,1	NA,inf	NA,inf	NA,0.466092	0.000202262	0.000403908
3	chr9:96600935:T:C	96600935	NA,C	NA,T	NA,1	NA,-inf	NA,inf	NA,0.422774	0.000202115	0.000403628
3	chr9:95999451:A:ATGG	95999451	NA,ATGG	NA,A	NA,1	NA,inf	NA,inf	NA,0.44852	0.00020206	0.000403413
3	chr9:96492158:A:G	96492158	G,G	A,A	1,1	inf,inf	inf,inf	2.71265,1.13944	0.000201857	0.000407301
3	chr9:96082165:C:T	96082165	NA,T	NA,C	NA,1	NA,inf	NA,inf	NA,0.448114	0.000201731	0.000402826
3	chr9:96699217:C:T	96699217	NA,T	NA,C	NA,1	NA,-inf	NA,inf	NA,0.451855	0.00020146	0.000402398
3	chr9:96116296:C:T	96116296	NA,T	NA,C	NA,1	NA,inf	NA,inf	NA,0.488629	0.00020142	0.000402151
3	chr9:96646454:T:C	96646454	NA,C	NA,T	NA,1	NA,-inf	NA,inf	NA,0.490434	0.000201304	0.000402186
3	chr9:96449658:A:G	96449658	NA,G	NA,A	NA,1	NA,-inf	NA,inf	NA,0.435628	0.000201283	0.000402061
3	chr9:96777256:A:G	96777256	NA,G	NA,A	NA,1	NA,-inf	NA,inf	NA,0.438002	0.000201276	0.000401817
3	chr9:96519463:C:T	96519463	NA,T	NA,C	NA,1	NA,inf	NA,inf	NA,0.439773	0.000201137	0.000401767
3	chr9:96753551:T:C	96753551	NA,C	NA,T	NA,1	NA,inf	NA,inf	NA,0.474725	0.000201117	0.000401703
3	chr9:96768706:G:T	96768706	NA,T	NA,G	NA,1	NA,-inf	NA,inf	NA,0.437069	0.000200976	0.000401221
3	chr9:96729494:A:G	96729494	NA,G	NA,A	NA,1	NA,inf	NA,inf	NA,0.483021	0.000200936	0.000401358
3	chr9:96138922:CA:C	96138922	NA,C	NA,CA	NA,1	NA,-inf	NA,inf	NA,0.437464	0.000200929	0.000401213
3	chr9:96165641:A:G	96165641	NA,G	NA,A	NA,1	NA,inf	NA,inf	NA,0.45034	0.000200857	0.000401093
3	chr9:96020275:C:T	96020275	NA,T	NA,C	NA,1	NA,-inf	NA,inf	NA,0.450503	0.000200847	0.000401016
3	chr9:96758179:A:G	96758179	NA,G	NA,A	NA,1	NA,-inf	NA,inf	NA,0.436564	0.000200842	0.000400952
3	chr9:96112478:T:A	96112478	A,A	T,T	1,1	inf,inf	inf,inf	0.663652,1.14694	0.000200819	0.000400946
3	chr9:96757485:T:G	96757485	NA,G	NA,T	NA,1	NA,-inf	NA,inf	NA,0.435894	0.000200663	0.000400595
3	chr9:96757207:A:G	96757207	NA,G	NA,A	NA,1	NA,-inf	NA,inf	NA,0.435869	0.000200645	0.000400559
3	chr9:96138301:G:A	96138301	NA,A	NA,G	NA,1	NA,-inf	NA,inf	NA,0.435892	0.000200505	0.000400367
3	chr9:96247351:C:T	96247351	NA,T	NA,C	NA,1	NA,-inf	NA,inf	NA,0.428991	0.000200468	0.00040017
3	chr9:96757007:T:G	96757007	NA,G	NA,T	NA,1	NA,inf	NA,inf	NA,0.482668	0.00020023	0.000399844
3	chr9:96537935:A:G	96537935	NA,G	NA,A	NA,1	NA,inf	NA,inf	NA,0.593192	0.00020016	0.000400475
3	chr9:96165270:A:G	96165270	NA,G	NA,A	NA,1	NA,inf	NA,inf	NA,0.447423	0.000200088	0.000399557
3	chr9:96205767:G:A	96205767	NA,A	NA,G	NA,1	NA,-inf	NA,inf	NA,0.42089	0.00019999	0.000399236
3	chr9:95857242:G:A	95857242	NA,A	NA,G	NA,1	NA,inf	NA,inf	NA,0.457173	0.000199916	0.00039922
3	chr9:96542404:C:T	96542404	NA,T	NA,C	NA,1	NA,inf	NA,inf	NA,0.591774	0.000199825	0.000399804
3	chr9:96164746:C:T	96164746	NA,T	NA,C	NA,1	NA,inf	NA,inf	NA,0.445856	0.000199666	0.000398715
3	chr9:96183440:G:C	96183440	NA,C	NA,G	NA,1	NA,inf	NA,inf	NA,0.427992	0.00019966	0.000398585
3	chr9:96164708:T:C	96164708	NA,C	NA,T	NA,1	NA,inf	NA,inf	NA,0.445402	0.000199547	0.000398477
3	chr9:96273234:T:C	96273234	NA,C	NA,T	NA,1	NA,inf	NA,inf	NA,0.454899	0.000199469	0.000398374
3	chr9:96587301:G:A	96587301	NA,A	NA,G	NA,1	NA,-inf	NA,inf	NA,0.412552	0.000199306	0.000398021
3	chr9:96523502:G:A	96523502	NA,A	NA,G	NA,1	NA,inf	NA,inf	NA,0.589261	0.000199235	0.000398619
3	chr9:96164804:G:C	96164804	NA,C	NA,G	NA,1	NA,inf	NA,inf	NA,0.443622	0.000199079	0.000397542
3	chr9:96164805:A:G	96164805	NA,G	NA,A	NA,1	NA,inf	NA,inf	NA,0.443622	0.000199079	0.000397542
3	chr9:96448984:C:A	96448984	NA,A	NA,C	NA,1	NA,inf	NA,inf	NA,0.497461	0.000198988	0.000397644
3	chr9:96438935:G:A	96438935	NA,A	NA,G	NA,1	NA,inf	NA,inf	NA,0.4858	0.000198955	0.000397534
3	chr9:96116170:G:A	96116170	NA,A	NA,G	NA,1	NA,inf	NA,inf	NA,0.449133	0.000198938	0.000397262
3	chr9:95984840:G:A	95984840	NA,A	NA,G	NA,1	NA,-inf	NA,inf	NA,0.437692	0.000198818	0.00039693
3	chr9:96120341:C:T	96120341	NA,T	NA,C	NA,1	NA,inf	NA,inf	NA,0.468857	0.000198751	0.000396995
3	chr9:96442278:A:G	96442278	NA,G	NA,A	NA,1	NA,-inf	NA,inf	NA,0.426085	0.000198717	0.000396933
3	chr9:96762218:AAAAAAAAG:A	96762218	NA,A	NA,AAAAAAAAG	NA,1	NA,-inf	NA,inf	NA,0.428431	0.000198706	0.000396688
3	chr9:96195515:A:G	96195515	G,G	A,A	1,1	inf,-inf	inf,inf	1.79011,0.122637	0.000198647	0.000396649
3	chr9:95914275:A:G	95914275	NA,G	NA,A	NA,1	NA,inf	NA,inf	NA,0.454841	0.000198631	0.00039668
3	chr9:96165042:C:T	96165042	NA,T	NA,C	NA,1	NA,inf	NA,inf	NA,0.441889	0.000198625	0.000396636
3	chr9:96438783:G:T	96438783	NA,T	NA,G	NA,1	NA,-inf	NA,inf	NA,0.425145	0.000198603	0.000396706
3	chr9:96153857:C:T	96153857	NA,T	NA,C	NA,1	NA,-inf	NA,inf	NA,0.462301	0.000198505	0.000396262
3	chr9:96310766:G:A	96310766	A,A	G,G	1,1	inf,inf	inf,inf	1.33126,0.952578	0.000198498	0.000396827
3	chr9:96757813:C:T	96757813	NA,T	NA,C	NA,1	NA,-inf	NA,inf	NA,0.427788	0.000198491	0.000396259
3	chr9:96598659:C:T	96598659	NA,T	NA,C	NA,1	NA,-inf	NA,inf	NA,0.40951	0.00019848	0.000396369
3	chr9:96119916:A:G	96119916	G,G	A,A	1,1	inf,inf	inf,inf	0.642029,1.15481	0.000198475	0.000396268
3	chr9:96291731:C:T	96291731	NA,T	NA,C	NA,1	NA,inf	NA,inf	NA,0.450442	0.000198451	0.000396337
3	chr9:96164742:T:C	96164742	NA,C	NA,T	NA,1	NA,inf	NA,inf	NA,0.440969	0.000198395	0.000396177
3	chr9:96758708:T:C	96758708	NA,C	NA,T	NA,1	NA,-inf	NA,inf	NA,0.4274	0.000198391	0.000396062
3	chr9:95961214:C:T	95961214	NA,T	NA,C	NA,1	NA,-inf	NA,inf	NA,0.465546	0.000198341	0.000396041
3	chr9:95937172:G:A	95937172	NA,A	NA,G	NA,1	NA,inf	NA,inf	NA,0.453342	0.000198255	0.000395927
3	chr9:96439968:G:A	96439968	NA,A	NA,G	NA,1	NA,-inf	NA,inf	NA,0.42374	0.000198236	0.000395972
3	chr9:96805665:G:A	96805665	NA,A	NA,G	NA,1	NA,-inf	NA,inf	NA,0.445018	0.000198211	0.000395836
3	chr9:96119284:G:A	96119284	NA,A	NA,G	NA,1	NA,inf	NA,inf	NA,0.4658	0.000198	0.000395495
3	chr9:96609515:C:T	96609515	NA,T	NA,C	NA,1	NA,-inf	NA,inf	NA,0.407957	0.000197912	0.00039523
3	chr9:96618472:C:A	96618472	NA,A	NA,C	NA,1	NA,-inf	NA,inf	NA,0.42019	0.000197723	0.000394614
3	chr9:96616183:G:A	96616183	NA,A	NA,G	NA,1	NA,-inf	NA,inf	NA,0.406373	0.000197503	0.000394412
3	chr9:96077562:A:G	96077562	NA,G	NA,A	NA,1	NA,inf	NA,inf	NA,0.430485	0.000197494	0.000394363
3	chr9:96788712:T:C	96788712	C,NA	T,NA	1,NA	inf,NA	inf,NA	0.547813,NA	0.000197042	0.000393279
3	chr9:96164737:T:C	96164737	NA,C	NA,T	NA,1	NA,inf	NA,inf	NA,0.435673	0.000197014	0.000393419
3	chr9:96919957:T:C	96919957	NA,C	NA,T	NA,1	NA,-inf	NA,inf	NA,0.426071	0.000196981	0.000393272
3	chr9:95870878:C:CA	95870878	NA,CA	NA,C	NA,1	NA,-inf	NA,inf	NA,0.434779	0.000196888	0.00039312
3	chr9:96563315:T:C	96563315	NA,C	NA,T	NA,1	NA,inf	NA,inf	NA,0.579082	0.000196827	0.00039379
3	chr9:96542332:T:A	96542332	NA,A	NA,T	NA,1	NA,inf	NA,inf	NA,0.578776	0.000196802	0.000393739
3	chr9:96546500:A:C	96546500	NA,C	NA,A	NA,1	NA,inf	NA,inf	NA,0.578947	0.000196762	0.00039366
3	chr9:96078299:A:T	96078299	NA,T	NA,A	NA,1	NA,inf	NA,inf	NA,0.427286	0.000196662	0.000392703
3	chr9:96393888:G:T	96393888	NA,T	NA,G	NA,1	NA,-inf	NA,inf	NA,0.417189	0.000196517	0.000392537
3	chr9:96119999:G:A	96119999	NA,A	NA,G	NA,1	NA,inf	NA,inf	NA,0.459876	0.000196474	0.000392445
3	chr9:96537968:T:C	96537968	NA,C	NA,T	NA,1	NA,inf	NA,inf	NA,0.576029	0.000196164	0.00039246
3	chr9:96547175:A:G	96547175	NA,G	NA,A	NA,1	NA,inf	NA,inf	NA,0.575822	0.000196123	0.000392376
3	chr9:96021802:C:G	96021802	NA,G	NA,C	NA,1	NA,inf	NA,inf	NA,0.43055	0.000196016	0.000391436
3	chr9:95942855:G:A	95942855	NA,A	NA,G	NA,1	NA,inf	NA,inf	NA,0.441459	0.00019601	0.000391419
3	chr9:96527459:A:C	96527459	NA,C	NA,A	NA,1	NA,inf	NA,inf	NA,0.57527	0.000196008	0.000392146
3	chr9:96223758:T:C	96223758	C,C	T,T	1,1	inf,-inf	inf,inf	1.23414,0.863538	0.000195974	0.000391587
3	chr9:95864483:G:A	95864483	NA,A	NA,G	NA,1	NA,inf	NA,inf	NA,0.420716	0.000195846	0.000391021
3	chr9:96424869:A:G	96424869	NA,G	NA,A	NA,1	NA,-inf	NA,inf	NA,0.407013	0.00019578	0.000391057
3	chr9:96546858:T:C	96546858	NA,C	NA,T	NA,1	NA,inf	NA,inf	NA,0.574135	0.000195734	0.000391597
3	chr9:96019710:A:C	96019710	NA,C	NA,A	NA,1	NA,inf	NA,inf	NA,0.432558	0.000195694	0.000390765
3	chr9:95847535:A:G	95847535	NA,G	NA,A	NA,1	NA,-inf	NA,inf	NA,0.452246	0.000195685	0.00039054
3	chr9:96311716:G:C	96311716	NA,C	NA,G	NA,1	NA,inf	NA,inf	NA,0.440751	0.000195625	0.000390698
3	chr9:96191081:G:T	96191081	NA,T	NA,G	NA,1	NA,-inf	NA,inf	NA,0.435908	0.000195566	0.000390288
3	chr9:96559385:G:A	96559385	NA,A	NA,G	NA,1	NA,inf	NA,inf	NA,0.572508	0.000195377	0.000390881
3	chr9:95937381:T:C	95937381	NA,C	NA,T	NA,1	NA,-inf	NA,inf	NA,0.425105	0.000195343	0.00039002
3	chr9:96557108:G:A	96557108	NA,A	NA,G	NA,1	NA,inf	NA,inf	NA,0.571825	0.000195233	0.000390593
3	chr9:96395429:C:T	96395429	NA,T	NA,C	NA,1	NA,-inf	NA,inf	NA,0.404729	0.00019521	0.000389917
3	chr9:96546420:A:ATCT	96546420	NA,ATCT	NA,A	NA,1	NA,inf	NA,inf	NA,0.572449	0.000195205	0.00039054
3	chr9:96409538:G:A	96409538	NA,A	NA,G	NA,1	NA,inf	NA,inf	NA,0.460363	0.000195131	0.00038983
3	chr9:96768811:G:T	96768811	NA,T	NA,G	NA,1	NA,inf	NA,inf	NA,0.463933	0.000194588	0.000388756
3	chr9:96526349:C:T	96526349	NA,T	NA,C	NA,1	NA,inf	NA,inf	NA,0.568698	0.000194514	0.00038915
3	chr9:96528592:T:C	96528592	NA,C	NA,T	NA,1	NA,inf	NA,inf	NA,0.568153	0.000194394	0.000388909
3	chr9:96111323:G:C	96111323	NA,C	NA,G	NA,1	NA,inf	NA,inf	NA,0.460571	0.000194358	0.000388054
3	chr9:96164799:C:G	96164799	NA,G	NA,C	NA,1	NA,inf	NA,inf	NA,0.42512	0.000194328	0.000388054
3	chr9:96542675:G:C	96542675	NA,C	NA,G	NA,1	NA,inf	NA,inf	NA,0.567581	0.000194266	0.000388651
3	chr9:96547895:A:G	96547895	NA,G	NA,A	NA,1	NA,inf	NA,inf	NA,0.567562	0.000194254	0.000388627
3	chr9:96854922:A:T	96854922	NA,T	NA,A	NA,1	NA,inf	NA,inf	NA,0.452598	0.00019416	0.000388061
3	chr9:96543182:A:C	96543182	NA,C	NA,A	NA,1	NA,inf	NA,inf	NA,0.566921	0.0001941	0.00038832
3	chr9:96527981:C:A	96527981	NA,A	NA,C	NA,1	NA,inf	NA,inf	NA,0.566825	0.0001941	0.000388318
3	chr9:96050125:G:A	96050125	A,A	G,G	1,1	inf,-inf	inf,inf	0.877705,1.1969	0.00019362	0.000386728
3	chr9:96208900:T:A	96208900	NA,A	NA,T	NA,1	NA,inf	NA,inf	NA,0.408995	0.000193374	0.000386038
3	chr9:96113508:C:A	96113508	NA,A	NA,C	NA,1	NA,inf	NA,inf	NA,0.446913	0.000193315	0.000386132
3	chr9:96029062:T:C	96029062	NA,C	NA,T	NA,1	NA,inf	NA,inf	NA,0.423675	0.000193241	0.000385853
3	chr9:96122018:A:C	96122018	NA,C	NA,A	NA,1	NA,inf	NA,inf	NA,0.446418	0.000193231	0.000385963
3	chr9:96561812:A:G	96561812	NA,G	NA,A	NA,1	NA,inf	NA,inf	NA,0.563067	0.000193219	0.000386554
3	chr9:96529943:T:G	96529943	NA,G	NA,T	NA,1	NA,inf	NA,inf	NA,0.562664	0.00019317	0.000386454
3	chr9:96549750:T:C	96549750	NA,C	NA,T	NA,1	NA,inf	NA,inf	NA,0.561942	0.000192996	0.000386105
3	chr9:96542932:A:C	96542932	NA,C	NA,A	NA,1	NA,inf	NA,inf	NA,0.561917	0.000192995	0.000386104
3	chr9:96903387:G:A	96903387	A,NA	G,NA	1,NA	-inf,NA	inf,NA	1.29202,NA	0.000192974	0.000385355
3	chr9:96561577:C:T	96561577	NA,T	NA,C	NA,1	NA,inf	NA,inf	NA,0.56144	0.000192911	0.000385933
3	chr9:96208803:A:G	96208803	NA,G	NA,A	NA,1	NA,inf	NA,inf	NA,0.406752	0.000192808	0.000384909
3	chr9:96311075:G:C	96311075	C,C	G,G	1,1	inf,inf	inf,inf	1.36932,0.949577	0.000192698	0.000385395
3	chr9:96029144:A:C	96029144	NA,C	NA,A	NA,1	NA,inf	NA,inf	NA,0.421155	0.000192655	0.000384683
3	chr9:96643084:T:A	96643084	NA,A	NA,T	NA,1	NA,-inf	NA,inf	NA,0.385492	0.000192422	0.000384236
3	chr9:96410767:A:G	96410767	NA,G	NA,A	NA,1	NA,-inf	NA,inf	NA,0.401196	0.000192378	0.000384266
3	chr9:96421317:A:G	96421317	NA,G	NA,A	NA,1	NA,-inf	NA,inf	NA,0.362183	0.000192287	0.000383564
3	chr9:96532454:G:A	96532454	NA,A	NA,G	NA,1	NA,inf	NA,inf	NA,0.557748	0.000192084	0.000384275
3	chr9:96550905:C:G	96550905	NA,G	NA,C	NA,1	NA,inf	NA,inf	NA,0.55779	0.000192081	0.000384269
3	chr9:96390468:T:TA	96390468	NA,TA	NA,T	NA,1	NA,inf	NA,inf	NA,0.362259	0.000192069	0.000383339
3	chr9:96794668:G:A	96794668	NA,A	NA,G	NA,1	NA,-inf	NA,inf	NA,0.428087	0.000192055	0.000383551
3	chr9:96542931:A:C	96542931	NA,C	NA,A	NA,1	NA,inf	NA,inf	NA,0.557464	0.000192014	0.000384135
3	chr9:96281357:C:T	96281357	NA,T	NA,C	NA,1	NA,inf	NA,inf	NA,0.438428	0.000192006	0.000383555
3	chr9:95909914:G:A	95909914	NA,A	NA,G	NA,1	NA,inf	NA,inf	NA,0.421456	0.000191804	0.000382988
3	chr9:95887196:T:C	95887196	NA,C	NA,T	NA,1	NA,inf	NA,inf	NA,0.424564	0.000191771	0.000382954
3	chr9:96535271:C:A	96535271	NA,A	NA,C	NA,1	NA,inf	NA,inf	NA,0.556205	0.000191745	0.000383594
3	chr9:96556717:A:G	96556717	NA,G	NA,A	NA,1	NA,inf	NA,inf	NA,0.555809	0.000191665	0.000383435
3	chr9:96114459:G:C	96114459	NA,C	NA,G	NA,1	NA,inf	NA,inf	NA,0.439686	0.000191566	0.000382637
3	chr9:96636845:G:A	96636845	NA,A	NA,G	NA,1	NA,inf	NA,inf	NA,0.404687	0.000191432	0.000382389
3	chr9:96056679:C:G	96056679	NA,G	NA,C	NA,1	NA,inf	NA,inf	NA,0.404791	0.000191377	0.000382096
3	chr9:95869161:ATTATTG:A	95869161	NA,A	NA,ATTATTG	NA,1	NA,inf	NA,inf	NA,0.404131	0.000191181	0.000381692
3	chr9:96672013:T:G	96672013	NA,G	NA,T	NA,1	NA,inf	NA,inf	NA,0.436476	0.000191075	0.000381705
3	chr9:96293809:A:G	96293809	NA,G	NA,A	NA,1	NA,-inf	NA,inf	NA,0.496406	0.000190929	0.00038128
3	chr9:96554627:T:C	96554627	NA,C	NA,T	NA,1	NA,inf	NA,inf	NA,0.551389	0.000190695	0.000381488
3	chr9:96602670:G:A	96602670	NA,A	NA,G	NA,1	NA,inf	NA,inf	NA,0.400833	0.000190583	0.00038072
3	chr9:96089180:C:T	96089180	NA,T	NA,C	NA,1	NA,inf	NA,inf	NA,0.440826	0.000190391	0.000380132
3	chr9:96245125:G:A	96245125	A,A	G,G	1,1	-inf,inf	inf,inf	1.5186,0.177477	0.000190271	0.000379836
3	chr9:96153269:G:C	96153269	NA,C	NA,G	NA,1	NA,inf	NA,inf	NA,0.395589	0.000190206	0.000379798
3	chr9:96567344:G:A	96567344	NA,A	NA,G	NA,1	NA,inf	NA,inf	NA,0.548513	0.000190072	0.000380238
3	chr9:96380774:T:C	96380774	NA,C	NA,T	NA,1	NA,inf	NA,inf	NA,0.457264	0.00019001	0.000379651
3	chr9:95851263:T:TC	95851263	TC,NA	T,NA	1,NA	-inf,NA	inf,NA	0.79003,NA	0.000189913	0.000379183
3	chr9:96427508:G:A	96427508	NA,A	NA,G	NA,1	NA,-inf	NA,inf	NA,0.392196	0.000189907	0.000379314
3	chr9:96861099:T:A	96861099	NA,A	NA,T	NA,1	NA,inf	NA,inf	NA,0.403227	0.000189898	0.000379248
3	chr9:96669725:G:A	96669725	NA,A	NA,G	NA,1	NA,inf	NA,inf	NA,0.443498	0.000189836	0.000379251
3	chr9:96912298:G:A	96912298	NA,A	NA,G	NA,1	NA,-inf	NA,inf	NA,0.394317	0.000189649	0.000378639
3	chr9:96670181:G:A	96670181	NA,A	NA,G	NA,1	NA,inf	NA,inf	NA,0.399299	0.000189641	0.000378612
3	chr9:96513059:T:C	96513059	NA,C	NA,T	NA,1	NA,inf	NA,inf	NA,0.45832	0.00018951	0.000378616
3	chr9:96131481:G:A	96131481	NA,A	NA,G	NA,1	NA,-inf	NA,inf	NA,0.423136	0.000189505	0.000378303
3	chr9:96673030:T:C	96673030	NA,C	NA,T	NA,1	NA,-inf	NA,inf	NA,0.399266	0.000189371	0.000378197
3	chr9:96318435:G:A	96318435	NA,A	NA,G	NA,1	NA,inf	NA,inf	NA,0.415415	0.000189342	0.000378153
3	chr9:96125822:G:T	96125822	NA,T	NA,G	NA,1	NA,inf	NA,inf	NA,0.428827	0.000189107	0.000377723
3	chr9:96144595:C:T	96144595	NA,T	NA,C	NA,1	NA,-inf	NA,inf	NA,0.425099	0.00018902	0.000377354
3	chr9:96700408:G:A	96700408	NA,A	NA,G	NA,1	NA,-inf	NA,inf	NA,0.401257	0.000188969	0.000377443
3	chr9:96622543:T:C	96622543	NA,C	NA,T	NA,1	NA,-inf	NA,inf	NA,0.384921	0.000188921	0.000377056
3	chr9:96661593:C:T	96661593	NA,T	NA,C	NA,1	NA,-inf	NA,inf	NA,0.372658	0.000188896	0.000377194
3	chr9:96328295:G:A	96328295	NA,A	NA,G	NA,1	NA,-inf	NA,inf	NA,0.365439	0.00018877	0.000376905
3	chr9:96597459:G:A	96597459	NA,A	NA,G	NA,1	NA,-inf	NA,inf	NA,0.3709	0.000188747	0.000376919
3	chr9:96614516:TAAATC:T	96614516	NA,T	NA,TAAATC	NA,1	NA,-inf	NA,inf	NA,0.371556	0.000188701	0.000376822
3	chr9:96127912:A:G	96127912	NA,G	NA,A	NA,1	NA,inf	NA,inf	NA,0.404309	0.00018867	0.000376724
3	chr9:96620788:C:G	96620788	NA,G	NA,C	NA,1	NA,inf	NA,inf	NA,0.407258	0.000188655	0.000376836
3	chr9:96507736:A:C	96507736	NA,C	NA,A	NA,1	NA,inf	NA,inf	NA,0.389598	0.000188573	0.000376681
3	chr9:96247875:C:T	96247875	T,T	C,C	1,1	-inf,-inf	inf,inf	1.7474,0.0385978	0.000188441	0.000376403
3	chr9:96030633:C:T	96030633	NA,T	NA,C	NA,1	NA,inf	NA,inf	NA,0.394646	0.000188405	0.000376176
3	chr9:95844165:A:C	95844165	NA,C	NA,A	NA,1	NA,inf	NA,inf	NA,0.409927	0.000188048	0.000375548
3	chr9:96641114:A:G	96641114	NA,G	NA,A	NA,1	NA,-inf	NA,inf	NA,0.381017	0.000188016	0.000375251
3	chr9:96168220:G:C	96168220	NA,C	NA,G	NA,1	NA,inf	NA,inf	NA,0.434586	0.000188012	0.000375419
3	chr9:96658325:T:C	96658325	NA,C	NA,T	NA,1	NA,-inf	NA,inf	NA,0.384566	0.000187885	0.000375009
3	chr9:96216636:A:T	96216636	T,T	A,A	1,1	-inf,inf	inf,inf	1.48984,0.489343	0.000187835	0.000374976
3	chr9:96789355:A:G	96789355	G,NA	A,NA	1,NA	inf,NA	inf,NA	0.522698,NA	0.000187692	0.000374621
3	chr9:96699211:G:A	96699211	NA,A	NA,G	NA,1	NA,inf	NA,inf	NA,0.429258	0.000187492	0.000374402
3	chr9:96916358:C:T	96916358	NA,T	NA,C	NA,1	NA,inf	NA,inf	NA,0.464316	0.000187471	0.000374714
3	chr9:96436229:C:A	96436229	NA,A	NA,C	NA,1	NA,-inf	NA,inf	NA,0.380941	0.000187455	0.000374428
3	chr9:96706148:T:C	96706148	NA,C	NA,T	NA,1	NA,-inf	NA,inf	NA,0.404104	0.000187357	0.000374147
3	chr9:96090407:T:C	96090407	NA,C	NA,T	NA,1	NA,inf	NA,inf	NA,0.397441	0.0001873	0.000373992
3	chr9:96289156:G:A	96289156	NA,A	NA,G	NA,1	NA,inf	NA,inf	NA,0.397769	0.000187209	0.000373862
3	chr9:96043256:G:A	96043256	NA,A	NA,G	NA,1	NA,-inf	NA,inf	NA,0.379279	0.000187165	0.000373626
3	chr9:96360435:A:T	96360435	NA,T	NA,A	NA,1	NA,inf	NA,inf	NA,0.379289	0.000187116	0.000373771
3	chr9:96043587:C:G	96043587	NA,G	NA,C	NA,1	NA,-inf	NA,inf	NA,0.379526	0.000187026	0.000373347
3	chr9:96282614:G:A	96282614	NA,A	NA,G	NA,1	NA,inf	NA,inf	NA,0.401781	0.000186965	0.000373402
3	chr9:96286125:C:T	96286125	NA,T	NA,C	NA,1	NA,inf	NA,inf	NA,0.401554	0.000186913	0.000373297
3	chr9:96294742:C:T	96294742	NA,T	NA,C	NA,1	NA,-inf	NA,inf	NA,0.434718	0.000186842	0.000373176
3	chr9:95864713:C:T	95864713	NA,T	NA,C	NA,1	NA,inf	NA,inf	NA,0.383101	0.00018658	0.000372524
3	chr9:96661594:A:G	96661594	NA,G	NA,A	NA,1	NA,-inf	NA,inf	NA,0.363039	0.000186579	0.000372567
3	chr9:95896946:T:C	95896946	C,NA	T,NA	1,NA	-inf,NA	inf,NA	0.779299,NA	0.000186503	0.000372375
3	chr9:96124809:G:A	96124809	NA,A	NA,G	NA,1	NA,inf	NA,inf	NA,0.416314	0.00018619	0.000371893
3	chr9:96060464:A:G	96060464	NA,G	NA,A	NA,1	NA,inf	NA,inf	NA,0.393197	0.000185954	0.000371301
3	chr9:96892700:T:C	96892700	C,NA	T,NA	1,NA	inf,NA	inf,NA	0.520065,NA	0.000185877	0.000371001
3	chr9:96673824:C:T	96673824	NA,T	NA,C	NA,1	NA,-inf	NA,inf	NA,0.394939	0.000185677	0.000370842
3	chr9:96128457:A:G	96128457	NA,G	NA,A	NA,1	NA,inf	NA,inf	NA,0.397932	0.000185674	0.000370784
3	chr9:96342637:G:A	96342637	NA,A	NA,G	NA,1	NA,-inf	NA,inf	NA,0.360086	0.000185517	0.000370489
3	chr9:96142785:C:T	96142785	NA,T	NA,C	NA,1	NA,inf	NA,inf	NA,0.382165	0.000185502	0.000370423
3	chr9:96673412:G:A	96673412	NA,A	NA,G	NA,1	NA,inf	NA,inf	NA,0.338245	0.000185442	0.00037024
3	chr9:96499945:G:C	96499945	NA,C	NA,G	NA,1	NA,inf	NA,inf	NA,0.432416	0.000185168	0.00036989
3	chr9:96112103:T:C	96112103	NA,C	NA,T	NA,1	NA,inf	NA,inf	NA,0.410113	0.000184984	0.000369344
3	chr9:96672539:A:G	96672539	NA,G	NA,A	NA,1	NA,inf	NA,inf	NA,0.379833	0.000184953	0.000369256
3	chr9:96777783:C:A	96777783	NA,A	NA,C	NA,1	NA,inf	NA,inf	NA,0.39977	0.000184948	0.000369403
3	chr9:96023153:A:G	96023153	G,NA	A,NA	1,NA	inf,NA	inf,NA	0.764948,NA	0.000184859	0.000369147
3	chr9:96911940:C:T	96911940	NA,T	NA,C	NA,1	NA,inf	NA,inf	NA,0.451896	0.00018469	0.000369147
3	chr9:96715689:G:A	96715689	NA,A	NA,G	NA,1	NA,-inf	NA,inf	NA,0.344314	0.000184687	0.000368499
3	chr9:96770251:G:A	96770251	NA,A	NA,G	NA,1	NA,-inf	NA,inf	NA,0.397553	0.000184654	0.000368776
3	chr9:96785116:T:G	96785116	NA,G	NA,T	NA,1	NA,-inf	NA,inf	NA,0.394915	0.000184261	0.000367985
3	chr9:96042253:G:A	96042253	NA,A	NA,G	NA,1	NA,-inf	NA,inf	NA,0.366464	0.000184177	0.000367664
3	chr9:95990733:AGT:A	95990733	NA,A	NA,AGT	NA,1	NA,inf	NA,inf	NA,0.390472	0.000184167	0.000367756
3	chr9:96866256:C:T	96866256	NA,T	NA,C	NA,1	NA,-inf	NA,inf	NA,0.394551	0.000184071	0.000367578
3	chr9:96029165:G:A	96029165	NA,A	NA,G	NA,1	NA,inf	NA,inf	NA,0.385088	0.000184051	0.000367503
3	chr9:96669199:G:A	96669199	NA,A	NA,G	NA,1	NA,inf	NA,inf	NA,0.375553	0.000183983	0.000367321
3	chr9:96587546:T:TCA	96587546	NA,TCA	NA,T	NA,1	NA,-inf	NA,inf	NA,0.386057	0.000183845	0.000367256
3	chr9:96625715:G:A	96625715	A,A	G,G	1,1	inf,inf	inf,inf	2.0583,1.22479	0.000183721	0.000367809
3	chr9:96048021:C:T	96048021	NA,T	NA,C	NA,1	NA,inf	NA,inf	NA,0.371513	0.000183374	0.000366127
3	chr9:96803193:C:G	96803193	NA,G	NA,C	NA,1	NA,-inf	NA,inf	NA,0.365752	0.00018311	0.000365566
3	chr9:96047292:C:T	96047292	NA,T	NA,C	NA,1	NA,inf	NA,inf	NA,0.380315	0.000183007	0.000365418
3	chr9:96776351:G:C	96776351	NA,C	NA,G	NA,1	NA,inf	NA,inf	NA,0.407003	0.000182965	0.000365527
3	chr9:96768672:A:G	96768672	NA,G	NA,A	NA,1	NA,inf	NA,inf	NA,0.407003	0.000182965	0.000365527
3	chr9:96700846:G:A	96700846	NA,A	NA,G	NA,1	NA,-inf	NA,inf	NA,0.384162	0.000182823	0.000365091
3	chr9:96729057:C:G	96729057	NA,G	NA,C	NA,1	NA,inf	NA,inf	NA,0.416195	0.000182792	0.000365186
3	chr9:96220435:C:T	96220435	NA,T	NA,C	NA,1	NA,-inf	NA,inf	NA,0.350388	0.000182678	0.000364668
3	chr9:95831110:G:A	95831110	A,NA	G,NA	1,NA	-inf,NA	inf,NA	0.785871,NA	0.000182668	0.000364743
3	chr9:96770238:G:A	96770238	NA,A	NA,G	NA,1	NA,-inf	NA,inf	NA,0.38857	0.00018264	0.000364751
3	chr9:96472753:C:T	96472753	NA,T	NA,C	NA,1	NA,-inf	NA,inf	NA,0.322951	0.000182623	0.000364315
3	chr9:96284955:C:T	96284955	NA,T	NA,C	NA,1	NA,inf	NA,inf	NA,0.394388	0.000182372	0.000364168
3	chr9:96896831:T:C	96896831	NA,C	NA,T	NA,1	NA,-inf	NA,inf	NA,0.378492	0.000182167	0.00036379
3	chr9:96733747:T:C	96733747	NA,C	NA,T	NA,1	NA,-inf	NA,inf	NA,0.344857	0.000182117	0.000363527
3	chr9:96217038:G:A	96217038	NA,A	NA,G	NA,1	NA,inf	NA,inf	NA,0.354671	0.000181999	0.000363358
3	chr9:96295341:TG:T	96295341	NA,T	NA,TG	NA,1	NA,-inf	NA,inf	NA,0.412688	0.00018195	0.0003634
3	chr9:96662894:G:A	96662894	NA,A	NA,G	NA,1	NA,inf	NA,inf	NA,0.486437	0.000181572	0.000363107
3	chr9:96656433:C:A	96656433	NA,A	NA,C	NA,1	NA,inf	NA,inf	NA,0.365048	0.000181436	0.00036228
3	chr9:96156914:C:G	96156914	NA,G	NA,C	NA,1	NA,inf	NA,inf	NA,0.405956	0.000181433	0.000362285
3	chr9:96769356:G:T	96769356	NA,T	NA,G	NA,1	NA,-inf	NA,inf	NA,0.357372	0.000181404	0.000362157
3	chr9:96631570:A:G	96631570	NA,G	NA,A	NA,1	NA,-inf	NA,inf	NA,0.452072	0.000181385	0.000362373
3	chr9:96756642:A:G	96756642	NA,G	NA,A	NA,1	NA,inf	NA,inf	NA,0.396023	0.000181276	0.000362131
3	chr9:96807891:TAAA:T	96807891	NA,T	NA,TAAA	NA,1	NA,-inf	NA,inf	NA,0.381006	0.000181233	0.000361935
3	chr9:96675834:C:T	96675834	NA,T	NA,C	NA,1	NA,inf	NA,inf	NA,0.319394	0.000180999	0.000361369
3	chr9:95994527:T:C	95994527	NA,C	NA,T	NA,1	NA,inf	NA,inf	NA,0.375789	0.000180953	0.000361336
3	chr9:96585263:T:C	96585263	NA,C	NA,T	NA,1	NA,inf	NA,inf	NA,0.410772	0.000180756	0.000361134
3	chr9:96776964:A:G	96776964	G,G	A,A	1,1	inf,inf	inf,inf	1.19809,0.334143	0.000180534	0.000360784
3	chr9:96429393:G:A	96429393	NA,A	NA,G	NA,1	NA,-inf	NA,inf	NA,0.344465	0.00018048	0.000360469
3	chr9:96065358:G:C	96065358	NA,C	NA,G	NA,1	NA,inf	NA,inf	NA,0.354714	0.000179931	0.000359249
3	chr9:96863464:G:A	96863464	NA,A	NA,G	NA,1	NA,inf	NA,inf	NA,0.439005	0.000179929	0.000359646
3	chr9:96746866:C:G	96746866	NA,G	NA,C	NA,1	NA,inf	NA,inf	NA,0.36156	0.000179714	0.000358924
3	chr9:96890248:G:A	96890248	NA,A	NA,G	NA,1	NA,-inf	NA,inf	NA,0.337127	0.000179674	0.000358762
3	chr9:96144083:A:G	96144083	NA,G	NA,A	NA,1	NA,inf	NA,inf	NA,0.35616	0.000179672	0.000358779
3	chr9:96863109:AAGT:A	96863109	NA,A	NA,AAGT	NA,1	NA,-inf	NA,inf	NA,0.403921	0.00017958	0.000358588
3	chr9:96655701:G:A	96655701	NA,A	NA,G	NA,1	NA,-inf	NA,inf	NA,0.348063	0.00017953	0.000358343
3	chr9:96124442:A:C	96124442	NA,C	NA,A	NA,1	NA,inf	NA,inf	NA,0.356519	0.000179504	0.000358433
3	chr9:96827509:T:G	96827509	NA,G	NA,T	NA,1	NA,-inf	NA,inf	NA,0.350348	0.000179409	0.000358186
3	chr9:96705957:T:A	96705957	NA,A	NA,T	NA,1	NA,-inf	NA,inf	NA,0.358992	0.000179376	0.000358205
3	chr9:96205917:G:T	96205917	NA,T	NA,G	NA,1	NA,inf	NA,inf	NA,0.349698	0.000179337	0.000358027
3	chr9:95952797:A:C	95952797	NA,C	NA,A	NA,1	NA,inf	NA,inf	NA,0.353329	0.000179306	0.000358012
3	chr9:96797310:G:A	96797310	NA,A	NA,G	NA,1	NA,-inf	NA,inf	NA,0.371922	0.000179217	0.000357907
3	chr9:96825142:C:G	96825142	NA,G	NA,C	NA,1	NA,-inf	NA,inf	NA,0.348956	0.000179119	0.000357607
3	chr9:96413194:T:A	96413194	NA,A	NA,T	NA,1	NA,-inf	NA,inf	NA,0.350984	0.000179105	0.000357767
3	chr9:96592380:A:G	96592380	NA,G	NA,A	NA,1	NA,-inf	NA,inf	NA,0.324173	0.000179094	0.000357595
3	chr9:96651751:ATTATGCATGTT:A	96651751	NA,A	NA,ATTATGCATGTT	NA,1	NA,-inf	NA,inf	NA,0.345292	0.000179063	0.000357403
3	chr9:96371805:C:A	96371805	A,NA	C,NA	1,NA	-inf,NA	inf,NA	2.57128,NA	0.000178795	0.000357218
3	chr9:95922135:A:G	95922135	NA,G	NA,A	NA,1	NA,-inf	NA,inf	NA,0.357322	0.000178646	0.0003567
3	chr9:96231054:T:C	96231054	NA,C	NA,T	NA,1	NA,-inf	NA,inf	NA,0.335915	0.000178555	0.000356451
3	chr9:96810396:A:G	96810396	NA,G	NA,A	NA,1	NA,-inf	NA,inf	NA,0.346248	0.000178528	0.000356427
3	chr9:96502290:A:G	96502290	NA,G	NA,A	NA,1	NA,inf	NA,inf	NA,0.40608	0.000178491	0.000356577
3	chr9:96197046:G:C	96197046	NA,C	NA,G	NA,1	NA,inf	NA,inf	NA,0.353021	0.000178451	0.000356312
3	chr9:96475325:G:A	96475325	NA,A	NA,G	NA,1	NA,-inf	NA,inf	NA,0.440409	0.000178405	0.000356423
3	chr9:96804496:A:G	96804496	NA,G	NA,A	NA,1	NA,-inf	NA,inf	NA,0.345567	0.000178396	0.000356164
3	chr9:96869796:A:C	96869796	NA,C	NA,A	NA,1	NA,inf	NA,inf	NA,0.358925	0.000178353	0.000356144
3	chr9:95988348:G:A	95988348	NA,A	NA,G	NA,1	NA,-inf	NA,inf	NA,0.352439	0.000178263	0.000355925
3	chr9:96809571:T:C	96809571	NA,C	NA,T	NA,1	NA,-inf	NA,inf	NA,0.367053	0.000178261	0.000355996
3	chr9:96618781:C:T	96618781	NA,T	NA,C	NA,1	NA,inf	NA,inf	NA,0.281609	0.000178258	0.000355742
3	chr9:96199785:T:C	96199785	NA,C	NA,T	NA,1	NA,inf	NA,inf	NA,0.337675	0.000178232	0.000355853
3	chr9:96569712:C:T	96569712	T,NA	C,NA	1,NA	-inf,NA	inf,NA	3.26061,NA	0.000178212	0.000356444
3	chr9:96438950:G:A	96438950	NA,A	NA,G	NA,1	NA,-inf	NA,inf	NA,0.339643	0.000178072	0.000355676
3	chr9:96782999:C:T	96782999	NA,T	NA,C	NA,1	NA,-inf	NA,inf	NA,0.343537	0.000177937	0.000355246
3	chr9:96003699:G:A	96003699	NA,A	NA,G	NA,1	NA,inf	NA,inf	NA,0.359131	0.000177905	0.000355248
3	chr9:96713534:G:C	96713534	NA,C	NA,G	NA,1	NA,-inf	NA,inf	NA,0.321362	0.000177821	0.000355053
3	chr9:96309656:C:T	96309656	NA,T	NA,C	NA,1	NA,inf	NA,inf	NA,0.372998	0.000177645	0.000354833
3	chr9:96654421:T:C	96654421	NA,C	NA,T	NA,1	NA,-inf	NA,inf	NA,0.338638	0.000177538	0.000354364
3	chr9:95842969:A:G	95842969	G,NA	A,NA	1,NA	inf,NA	inf,NA	0.765671,NA	0.000177337	0.000354161
3	chr9:96872246:T:C	96872246	NA,C	NA,T	NA,1	NA,inf	NA,inf	NA,0.385127	0.000177321	0.00035423
3	chr9:96535708:AGGTAATCCCAAACCAGTTTACTGGACTTAATGATCAACATGGGGAATCAGTCAGCCCATGTTCCATAATACAAAGGTCTAAACAGCC:A	96535708	NA,A	NA,AGGTAATCCCAAACCAGTTTACTGGACTTAATGATCAACATGGGGAATCAGTCAGCCCATGTTCCATAATACAAAGGTCTAAACAGCC	NA,1	NA,inf	NA,inf	NA,0.481666	0.000177181	0.000354365
3	chr9:96776112:C:T	96776112	NA,T	NA,C	NA,1	NA,-inf	NA,inf	NA,0.362319	0.000177059	0.000353601
3	chr9:95856805:T:G	95856805	G,NA	T,NA	1,NA	inf,NA	inf,NA	0.732087,NA	0.000176828	0.000353115
3	chr9:96673400:C:T	96673400	NA,T	NA,C	NA,1	NA,-inf	NA,inf	NA,0.337253	0.000176808	0.000353098
3	chr9:96874660:G:C	96874660	NA,C	NA,G	NA,1	NA,inf	NA,inf	NA,0.417176	0.00017677	0.000353352
3	chr9:96185301:C:A	96185301	A,NA	C,NA	1,NA	-inf,NA	inf,NA	0.53041,NA	0.000176765	0.000353065
3	chr9:96288853:C:T	96288853	NA,T	NA,C	NA,1	NA,inf	NA,inf	NA,0.350425	0.000176718	0.000352906
3	chr9:96653536:T:C	96653536	NA,C	NA,T	NA,1	NA,-inf	NA,inf	NA,0.331654	0.000176647	0.000352582
3	chr9:96789437:T:A	96789437	NA,A	NA,T	NA,1	NA,-inf	NA,inf	NA,0.359169	0.000176573	0.000352626
3	chr9:96764593:A:G	96764593	NA,G	NA,A	NA,1	NA,-inf	NA,inf	NA,0.353456	0.00017655	0.000352578
3	chr9:96678447:C:G	96678447	NA,G	NA,C	NA,1	NA,-inf	NA,inf	NA,0.334067	0.000176403	0.000352118
3	chr9:96900032:T:C	96900032	NA,C	NA,T	NA,1	NA,-inf	NA,inf	NA,0.364537	0.000176384	0.000352244
3	chr9:96076407:G:A	96076407	A,A	G,G	1,1	-inf,inf	inf,inf	0.721183,0.975878	0.000176227	0.000351786
3	chr9:96115705:G:A	96115705	NA,A	NA,G	NA,1	NA,inf	NA,inf	NA,0.339859	0.000176176	0.000351786
3	chr9:96776835:C:T	96776835	NA,T	NA,C	NA,1	NA,-inf	NA,inf	NA,0.358015	0.000176167	0.000351819
3	chr9:95992038:A:G	95992038	NA,G	NA,A	NA,1	NA,inf	NA,inf	NA,0.344946	0.000176069	0.000351557
3	chr9:95885333:A:G	95885333	NA,G	NA,A	NA,1	NA,-inf	NA,inf	NA,0.323031	0.00017605	0.000351452
3	chr9:96078734:C:T	96078734	T,T	C,C	1,1	-inf,inf	inf,inf	0.833377,0.843164	0.000175946	0.000351223
3	chr9:96735881:T:C	96735881	NA,C	NA,T	NA,1	NA,inf	NA,inf	NA,0.335268	0.000175813	0.000350988
3	chr9:96771296:C:A	96771296	NA,A	NA,C	NA,1	NA,-inf	NA,inf	NA,0.355962	0.000175736	0.000350957
3	chr9:96732166:G:A	96732166	A,NA	G,NA	1,NA	inf,NA	inf,NA	0.489214,NA	0.000175556	0.000350407
3	chr9:96862419:T:C	96862419	NA,C	NA,T	NA,1	NA,inf	NA,inf	NA,0.416805	0.000175546	0.00035087
3	chr9:96420360:C:T	96420360	NA,T	NA,C	NA,1	NA,-inf	NA,inf	NA,0.321447	0.000175533	0.000350595
3	chr9:96775097:T:C	96775097	NA,C	NA,T	NA,1	NA,-inf	NA,inf	NA,0.348525	0.000175531	0.000350542
3	chr9:96420607:G:A	96420607	NA,A	NA,G	NA,1	NA,-inf	NA,inf	NA,0.325976	0.00017553	0.000350511
3	chr9:96030078:G:A	96030078	NA,A	NA,G	NA,1	NA,-inf	NA,inf	NA,0.339892	0.000175487	0.000350384
3	chr9:96636470:T:C	96636470	NA,C	NA,T	NA,1	NA,inf	NA,inf	NA,0.26973	0.000175457	0.000350158
3	chr9:96533512:A:G	96533512	NA,G	NA,A	NA,1	NA,inf	NA,inf	NA,0.307929	0.000175407	0.000350219
3	chr9:96774293:CCTGAAAAACTGTATTAATAATAAAA:C	96774293	NA,C	NA,CCTGAAAAACTGTATTAATAATAAAA	NA,1	NA,inf	NA,inf	NA,0.370663	0.000175353	0.000350305
3	chr9:96336049:T:C	96336049	NA,C	NA,T	NA,1	NA,inf	NA,inf	NA,0.334059	0.000175317	0.000350476
3	chr9:96215150:T:C	96215150	C,C	T,T	1,1	inf,-inf	inf,inf	0.451925,1.45818	0.000175291	0.000350121
3	chr9:96734784:G:A	96734784	A,NA	G,NA	1,NA	inf,NA	inf,NA	0.486327,NA	0.000175217	0.000349731
3	chr9:96707774:G:C	96707774	NA,C	NA,G	NA,1	NA,-inf	NA,inf	NA,0.348312	0.00017513	0.000349726
3	chr9:96069234:A:G	96069234	G,NA	A,NA	1,NA	inf,NA	inf,NA	1.00255,NA	0.000175089	0.000349508
3	chr9:96903826:T:A	96903826	A,NA	T,NA	1,NA	inf,NA	inf,NA	0.489965,NA	0.000175033	0.000349364
3	chr9:96509001:G:GCC	96509001	NA,GCC	NA,G	NA,1	NA,inf	NA,inf	NA,0.388602	0.000174978	0.000349552
3	chr9:96842039:A:G	96842039	NA,G	NA,A	NA,1	NA,-inf	NA,inf	NA,0.329378	0.000174934	0.000349255
3	chr9:96772236:A:G	96772236	NA,G	NA,A	NA,1	NA,-inf	NA,inf	NA,0.352004	0.000174906	0.000349299
3	chr9:96630303:C:T	96630303	T,NA	C,NA	1,NA	inf,NA	inf,NA	0.471677,NA	0.000174877	0.000349092
3	chr9:96504378:T:C	96504378	NA,C	NA,T	NA,1	NA,inf	NA,inf	NA,0.387907	0.000174849	0.000349295
3	chr9:95838611:G:A	95838611	A,NA	G,NA	1,NA	-inf,NA	inf,NA	0.713276,NA	0.000174787	0.000349014
3	chr9:96744509:C:G	96744509	NA,G	NA,C	NA,1	NA,inf	NA,inf	NA,0.326645	0.000174763	0.000349005
3	chr9:96047282:G:A	96047282	NA,A	NA,G	NA,1	NA,-inf	NA,inf	NA,0.338917	0.000174751	0.000348885
3	chr9:96055386:A:G	96055386	NA,G	NA,A	NA,1	NA,inf	NA,inf	NA,0.341584	0.000174698	0.000348827
3	chr9:96384956:A:T	96384956	NA,T	NA,A	NA,1	NA,-inf	NA,inf	NA,0.30312	0.000174692	0.000348677
3	chr9:95878300:C:T	95878300	NA,T	NA,C	NA,1	NA,inf	NA,inf	NA,0.334352	0.000174619	0.000348658
3	chr9:96077253:G:A	96077253	A,A	G,G	1,1	-inf,inf	inf,inf	1.18538,0.53133	0.000174581	0.000348649
3	chr9:96371031:T:C	96371031	C,C	T,T	1,1	inf,inf	inf,inf	2.62454,1.53603	0.000174574	0.0003521
3	chr9:96114118:A:G	96114118	NA,G	NA,A	NA,1	NA,inf	NA,inf	NA,0.333149	0.00017456	0.000348559
3	chr9:95949437:G:T	95949437	NA,T	NA,G	NA,1	NA,-inf	NA,inf	NA,0.332385	0.000174448	0.000348286
3	chr9:96465318:T:C	96465318	NA,C	NA,T	NA,1	NA,-inf	NA,inf	NA,0.323478	0.000174445	0.000348428
3	chr9:96753642:C:A	96753642	NA,A	NA,C	NA,1	NA,-inf	NA,inf	NA,0.324366	0.000174307	0.000347995
3	chr9:96476091:G:C	96476091	NA,C	NA,G	NA,1	NA,-inf	NA,inf	NA,0.322791	0.000174301	0.00034814
3	chr9:96782175:T:C	96782175	NA,C	NA,T	NA,1	NA,-inf	NA,inf	NA,0.326256	0.000174286	0.000347959
3	chr9:96812767:C:T	96812767	NA,T	NA,C	NA,1	NA,-inf	NA,inf	NA,0.32623	0.000174276	0.000347942
3	chr9:96669103:C:T	96669103	NA,T	NA,C	NA,1	NA,-inf	NA,inf	NA,0.324086	0.000174106	0.00034752
3	chr9:96695538:TAAC:T	96695538	NA,T	NA,TAAC	NA,1	NA,-inf	NA,inf	NA,0.335957	0.00017398	0.000347444
3	chr9:96783534:G:A	96783534	NA,A	NA,G	NA,1	NA,-inf	NA,inf	NA,0.324265	0.000173885	0.000347159
3	chr9:95909485:A:G	95909485	NA,G	NA,A	NA,1	NA,inf	NA,inf	NA,0.327005	0.000173839	0.000347096
3	chr9:96569160:T:A	96569160	NA,A	NA,T	NA,1	NA,-inf	NA,inf	NA,0.338829	0.000173749	0.000347073
3	chr9:96480137:C:T	96480137	NA,T	NA,C	NA,1	NA,-inf	NA,inf	NA,0.326028	0.000173727	0.000347016
3	chr9:96783452:G:C	96783452	NA,C	NA,G	NA,1	NA,-inf	NA,inf	NA,0.323108	0.000173648	0.000346687
3	chr9:96784421:T:C	96784421	NA,C	NA,T	NA,1	NA,-inf	NA,inf	NA,0.322883	0.000173603	0.000346598
3	chr9:95978841:G:A	95978841	NA,A	NA,G	NA,1	NA,inf	NA,inf	NA,0.326362	0.000173567	0.000346533
3	chr9:96729333:G:C	96729333	NA,C	NA,G	NA,1	NA,-inf	NA,inf	NA,0.30232	0.000173511	0.000346346
3	chr9:95846707:G:A	95846707	A,A	G,G	1,1	-inf,-inf	inf,inf	0.170475,1.40879	0.000173497	0.000346476
3	chr9:95979018:G:T	95979018	NA,T	NA,G	NA,1	NA,inf	NA,inf	NA,0.325768	0.000173445	0.00034629
3	chr9:96080586:A:G	96080586	G,G	A,A	1,1	-inf,inf	inf,inf	0.405187,1.45037	0.000173427	0.000346265
3	chr9:96061714:A:G	96061714	NA,G	NA,A	NA,1	NA,inf	NA,inf	NA,0.323917	0.00017339	0.000346193
3	chr9:96758868:T:C	96758868	NA,C	NA,T	NA,1	NA,-inf	NA,inf	NA,0.343711	0.000173244	0.00034598
3	chr9:96179817:T:C	96179817	NA,C	NA,T	NA,1	NA,-inf	NA,inf	NA,0.336769	0.000173195	0.000345678
3	chr9:96731054:T:C	96731054	NA,C	NA,T	NA,1	NA,-inf	NA,inf	NA,0.332966	0.000173089	0.000345658
3	chr9:96324196:T:C	96324196	NA,C	NA,T	NA,1	NA,inf	NA,inf	NA,0.258066	0.000173042	0.00034534
3	chr9:96177591:C:T	96177591	T,NA	C,NA	1,NA	-inf,NA	inf,NA	0.533485,NA	0.000172949	0.000345443
3	chr9:96143912:C:T	96143912	NA,T	NA,C	NA,1	NA,-inf	NA,inf	NA,0.332568	0.000172922	0.000345278
3	chr9:96400563:C:T	96400563	NA,T	NA,C	NA,1	NA,-inf	NA,inf	NA,0.313762	0.000172896	0.000345327
3	chr9:96267007:C:T	96267007	NA,T	NA,C	NA,1	NA,inf	NA,inf	NA,0.364202	0.000172805	0.000345021
3	chr9:96055304:T:A	96055304	NA,A	NA,T	NA,1	NA,inf	NA,inf	NA,0.347585	0.00017279	0.000345096
3	chr9:96636776:CCATT:C	96636776	NA,C	NA,CCATT	NA,1	NA,inf	NA,inf	NA,0.25619	0.000172611	0.000344487
3	chr9:96507593:T:G	96507593	NA,G	NA,T	NA,1	NA,inf	NA,inf	NA,0.376251	0.000172588	0.000344774
3	chr9:96840638:G:A	96840638	NA,A	NA,G	NA,1	NA,-inf	NA,inf	NA,0.334243	0.000172575	0.00034469
3	chr9:96234457:A:G	96234457	NA,G	NA,A	NA,1	NA,-inf	NA,inf	NA,0.271578	0.00017257	0.000344365
3	chr9:96800026:C:T	96800026	NA,T	NA,C	NA,1	NA,-inf	NA,inf	NA,0.339613	0.000172551	0.000344591
3	chr9:96189709:G:A	96189709	NA,A	NA,G	NA,1	NA,inf	NA,inf	NA,0.323437	0.000172456	0.000344342
3	chr9:96734606:C:T	96734606	T,NA	C,NA	1,NA	inf,NA	inf,NA	0.478286,NA	0.000172422	0.000344154
3	chr9:96540306:C:T	96540306	NA,T	NA,C	NA,1	NA,inf	NA,inf	NA,0.292307	0.000172307	0.000344026
3	chr9:96675052:G:C	96675052	NA,C	NA,G	NA,1	NA,-inf	NA,inf	NA,0.315107	0.00017222	0.000343932
3	chr9:96897589:G:A	96897589	NA,A	NA,G	NA,1	NA,inf	NA,inf	NA,0.348169	0.000172094	0.000343897
3	chr9:95908376:G:A	95908376	NA,A	NA,G	NA,1	NA,inf	NA,inf	NA,0.318421	0.000171947	0.000343299
3	chr9:96760226:C:T	96760226	NA,T	NA,C	NA,1	NA,-inf	NA,inf	NA,0.337106	0.000171923	0.000343342
3	chr9:96475269:A:G	96475269	NA,G	NA,A	NA,1	NA,-inf	NA,inf	NA,0.274015	0.000171739	0.000342637
3	chr9:96833188:C:T	96833188	NA,T	NA,C	NA,1	NA,-inf	NA,inf	NA,0.313201	0.000171694	0.000342787
3	chr9:96284822:CAG:C	96284822	NA,C	NA,CAG	NA,1	NA,inf	NA,inf	NA,0.335039	0.000171525	0.000342561
3	chr9:96887207:G:A	96887207	NA,A	NA,G	NA,1	NA,inf	NA,inf	NA,0.345141	0.000171412	0.000342531
3	chr9:96713018:C:T	96713018	T,NA	C,NA	1,NA	inf,NA	inf,NA	0.479955,NA	0.000171402	0.000342116
3	chr9:95956880:AC:A	95956880	NA,A	NA,AC	NA,1	NA,inf	NA,inf	NA,0.315497	0.000171368	0.000342143
3	chr9:95912786:C:A	95912786	NA,A	NA,C	NA,1	NA,inf	NA,inf	NA,0.315161	0.000171316	0.00034204
3	chr9:95893416:T:C	95893416	NA,C	NA,T	NA,1	NA,inf	NA,inf	NA,0.314338	0.000171154	0.000341717
3	chr9:96730168:G:A	96730168	NA,A	NA,G	NA,1	NA,-inf	NA,inf	NA,0.322874	0.000171093	0.000341671
3	chr9:96656376:T:C	96656376	NA,C	NA,T	NA,1	NA,-inf	NA,inf	NA,0.326314	0.000171008	0.000341535
3	chr9:96275976:A:G	96275976	NA,G	NA,A	NA,1	NA,inf	NA,inf	NA,0.381287	0.000170968	0.000341584
3	chr9:95838391:T:C	95838391	NA,C	NA,T	NA,1	NA,-inf	NA,inf	NA,0.338987	0.000170877	0.000341049
3	chr9:95912785:C:G	95912785	NA,G	NA,C	NA,1	NA,inf	NA,inf	NA,0.312848	0.000170859	0.000341127
3	chr9:96887235:A:C	96887235	NA,C	NA,A	NA,1	NA,-inf	NA,inf	NA,0.306085	0.000170743	0.000340844
3	chr9:96324163:C:T	96324163	NA,T	NA,C	NA,1	NA,inf	NA,inf	NA,0.357652	0.000170681	0.000340836
3	chr9:96477770:T:C	96477770	NA,C	NA,T	NA,1	NA,-inf	NA,inf	NA,0.268488	0.000170586	0.000340343
3	chr9:96206197:G:A	96206197	A,A	G,G	1,1	-inf,-inf	inf,inf	0.270913,1.16004	0.000170563	0.000340707
3	chr9:96756071:G:C	96756071	C,C	G,G	1,1	inf,-inf	inf,inf	0.982541,0.290141	0.000170431	0.000340197
3	chr9:96577852:T:C	96577852	NA,C	NA,T	NA,1	NA,inf	NA,inf	NA,0.360016	0.000170245	0.000340129
3	chr9:96844972:C:G	96844972	NA,G	NA,C	NA,1	NA,-inf	NA,inf	NA,0.306086	0.000170235	0.000339875
3	chr9:96680302:A:AACAAATTATCCAGTCTCAGATATTCAGTTATAGCAACAGAAAATATACTAAGGCACCTTGGATTCAGTC	96680302	NA,AACAAATTATCCAGTCTCAGATATTCAGTTATAGCAACAGAAAATATACTAAGGCACCTTGGATTCAGTC	NA,A	NA,1	NA,inf	NA,inf	NA,0.264443	0.000170234	0.000339857
3	chr9:95883120:A:G	95883120	NA,G	NA,A	NA,1	NA,inf	NA,inf	NA,0.311717	0.000170231	0.0003399
3	chr9:96661831:G:A	96661831	NA,A	NA,G	NA,1	NA,-inf	NA,inf	NA,0.288127	0.000170228	0.000339916
3	chr9:96623813:A:G	96623813	NA,G	NA,A	NA,1	NA,inf	NA,inf	NA,0.43752	0.000170041	0.000340004
3	chr9:96204010:A:G	96204010	NA,G	NA,A	NA,1	NA,inf	NA,inf	NA,0.316934	0.000169962	0.000339385
3	chr9:96009436:C:T	96009436	NA,T	NA,C	NA,1	NA,inf	NA,inf	NA,0.322037	0.000169944	0.000339352
3	chr9:96755915:A:G	96755915	NA,G	NA,A	NA,1	NA,-inf	NA,inf	NA,0.307309	0.000169941	0.000339263
3	chr9:95918553:G:A	95918553	A,NA	G,NA	1,NA	-inf,NA	inf,NA	0.723108,NA	0.000169906	0.000339241
3	chr9:96755546:T:C	96755546	NA,C	NA,T	NA,1	NA,-inf	NA,inf	NA,0.306896	0.000169863	0.000339108
3	chr9:96391588:G:A	96391588	NA,A	NA,G	NA,1	NA,-inf	NA,inf	NA,0.297207	0.000169602	0.000338745
3	chr9:96397629:A:C	96397629	NA,C	NA,A	NA,1	NA,-inf	NA,inf	NA,0.297031	0.000169566	0.000338672
3	chr9:96096730:A:G	96096730	NA,G	NA,A	NA,1	NA,inf	NA,inf	NA,0.318211	0.000169511	0.000338517
3	chr9:96285041:G:A	96285041	NA,A	NA,G	NA,1	NA,-inf	NA,inf	NA,0.39014	0.00016949	0.000338477
3	chr9:96079886:A:G	96079886	NA,G	NA,A	NA,1	NA,inf	NA,inf	NA,0.319926	0.00016933	0.000338132
3	chr9:96391203:C:T	96391203	NA,T	NA,C	NA,1	NA,-inf	NA,inf	NA,0.294987	0.000169185	0.000337911
3	chr9:96833254:ATAAC:A	96833254	NA,A	NA,ATAAC	NA,1	NA,-inf	NA,inf	NA,0.300442	0.000169157	0.000337724
3	chr9:96851822:G:A	96851822	NA,A	NA,G	NA,1	NA,inf	NA,inf	NA,0.362479	0.000169121	0.000337986
3	chr9:96181217:C:T	96181217	T,NA	C,NA	1,NA	-inf,NA	inf,NA	0.507118,NA	0.000168958	0.000337471
3	chr9:95859094:G:A	95859094	NA,A	NA,G	NA,1	NA,inf	NA,inf	NA,0.315423	0.000168949	0.000337355
3	chr9:96857210:G:A	96857210	NA,A	NA,G	NA,1	NA,inf	NA,inf	NA,0.342004	0.000168948	0.000337491
3	chr9:96504798:C:T	96504798	NA,T	NA,C	NA,1	NA,inf	NA,inf	NA,0.354734	0.000168944	0.000337477
3	chr9:96048587:C:T	96048587	NA,T	NA,C	NA,1	NA,inf	NA,inf	NA,0.298625	0.0001689	0.000337219
3	chr9:96272949:A:G	96272949	NA,G	NA,A	NA,1	NA,inf	NA,inf	NA,0.315664	0.000168783	0.000337066
3	chr9:96425998:ATC:A	96425998	NA,A	NA,ATC	NA,1	NA,-inf	NA,inf	NA,0.293072	0.000168778	0.000337097
3	chr9:96459484:T:C	96459484	C,C	T,T	1,1	-inf,inf	inf,inf	0.470725,1.10503	0.000168679	0.000337809
3	chr9:96360552:C:T	96360552	NA,T	NA,C	NA,1	NA,inf	NA,inf	NA,0.33904	0.000168664	0.000336912
3	chr9:96861103:A:T	96861103	NA,T	NA,A	NA,1	NA,-inf	NA,inf	NA,0.297754	0.000168447	0.000336281
3	chr9:96436047:AAAAAT:A	96436047	A,NA	AAAAAT,NA	1,NA	-inf,NA	inf,NA	0.426897,NA	0.000168439	0.000336174
3	chr9:96162667:AACGGAGACCAGCAAC:A	96162667	NA,A	NA,AACGGAGACCAGCAAC	NA,1	NA,-inf	NA,inf	NA,0.296352	0.00016838	0.000336199
3	chr9:96560047:T:A	96560047	NA,A	NA,T	NA,1	NA,inf	NA,inf	NA,0.273244	0.000168366	0.000336162
3	chr9:96183955:A:C	96183955	C,NA	A,NA	1,NA	-inf,NA	inf,NA	0.504928,NA	0.000168366	0.000336287
3	chr9:95913313:C:T	95913313	NA,T	NA,C	NA,1	NA,inf	NA,inf	NA,0.298773	0.000168279	0.000335996
3	chr9:96814817:T:C	96814817	NA,C	NA,T	NA,1	NA,-inf	NA,inf	NA,0.316904	0.000168245	0.000335989
3	chr9:96831485:G:A	96831485	NA,A	NA,G	NA,1	NA,inf	NA,inf	NA,0.329497	0.000168215	0.000335894
3	chr9:96196689:T:C	96196689	NA,C	NA,T	NA,1	NA,inf	NA,inf	NA,0.302735	0.000168133	0.000335716
3	chr9:96491345:A:G	96491345	NA,G	NA,A	NA,1	NA,-inf	NA,inf	NA,0.289507	0.000168094	0.000335657
3	chr9:96212044:A:G	96212044	G,G	A,A	1,1	inf,-inf	inf,inf	1.65858,0.403087	0.000168013	0.000335297
3	chr9:96430324:C:A	96430324	NA,A	NA,C	NA,1	NA,-inf	NA,inf	NA,0.28881	0.000167993	0.000335529
3	chr9:96180249:C:T	96180249	NA,T	NA,C	NA,1	NA,inf	NA,inf	NA,0.289624	0.000167971	0.000335343
3	chr9:96802726:G:A	96802726	A,A	G,G	1,1	inf,inf	inf,inf	0.782286,0.634304	0.000167955	0.000335458
3	chr9:96641909:G:T	96641909	NA,T	NA,G	NA,1	NA,inf	NA,inf	NA,0.257086	0.000167831	0.000335017
3	chr9:96305565:T:C	96305565	C,C	T,T	1,1	inf,inf	inf,inf	1.40759,0.832272	0.00016779	0.000335623
3	chr9:96019965:C:G	96019965	NA,G	NA,C	NA,1	NA,inf	NA,inf	NA,0.304034	0.000167719	0.000334901
3	chr9:96176200:A:G	96176200	G,NA	A,NA	1,NA	-inf,NA	inf,NA	0.517335,NA	0.000167664	0.000334886
3	chr9:96677524:G:A	96677524	NA,A	NA,G	NA,1	NA,-inf	NA,inf	NA,0.270422	0.000167664	0.000334532
3	chr9:96390405:G:C	96390405	NA,C	NA,G	NA,1	NA,inf	NA,inf	NA,0.337401	0.000167648	0.000334879
3	chr9:96561046:C:A	96561046	NA,A	NA,C	NA,1	NA,inf	NA,inf	NA,0.269418	0.000167625	0.000334682
3	chr9:96846124:T:C	96846124	NA,C	NA,T	NA,1	NA,inf	NA,inf	NA,0.373342	0.000167609	0.000334975
3	chr9:96756962:A:C	96756962	NA,C	NA,A	NA,1	NA,-inf	NA,inf	NA,0.292878	0.000167585	0.00033459
3	chr9:96177598:G:A	96177598	A,NA	G,NA	1,NA	-inf,NA	inf,NA	0.516174,NA	0.000167477	0.000334513
3	chr9:96682595:A:G	96682595	G,NA	A,NA	1,NA	inf,NA	inf,NA	1.00046,NA	0.000167433	0.000334247
3	chr9:96190250:C:T	96190250	T,NA	C,NA	1,NA	-inf,NA	inf,NA	0.503721,NA	0.000167286	0.000334131
3	chr9:95869894:T:C	95869894	C,NA	T,NA	1,NA	inf,NA	inf,NA	0.730828,NA	0.00016724	0.000333994
3	chr9:96761183:T:C	96761183	NA,C	NA,T	NA,1	NA,-inf	NA,inf	NA,0.312212	0.000167228	0.000333962
3	chr9:96516232:C:T	96516232	NA,T	NA,C	NA,1	NA,inf	NA,inf	NA,0.343778	0.000167221	0.000334046
3	chr9:96208277:A:G	96208277	G,G	A,A	1,1	-inf,-inf	inf,inf	0.44694,0.769005	0.000167201	0.000333691
3	chr9:96779383:G:C	96779383	NA,C	NA,G	NA,1	NA,-inf	NA,inf	NA,0.290124	0.00016718	0.000333777
3	chr9:96190463:AC:A	96190463	NA,A	NA,AC	NA,1	NA,inf	NA,inf	NA,0.2952	0.00016699	0.000333429
3	chr9:96080579:A:G	96080579	NA,G	NA,A	NA,1	NA,inf	NA,inf	NA,0.300484	0.000166972	0.0003334
3	chr9:95908011:C:T	95908011	T,T	C,C	1,1	inf,inf	inf,inf	1.20374,0.487976	0.000166933	0.000333289
3	chr9:96867591:C:T	96867591	NA,T	NA,C	NA,1	NA,-inf	NA,inf	NA,0.299405	0.000166885	0.000333227
3	chr9:96852308:A:T	96852308	NA,T	NA,A	NA,1	NA,-inf	NA,inf	NA,0.288383	0.000166883	0.000333185
3	chr9:96426616:A:G	96426616	NA,G	NA,A	NA,1	NA,-inf	NA,inf	NA,0.282195	0.000166714	0.000332973
3	chr9:96079194:C:T	96079194	NA,T	NA,C	NA,1	NA,inf	NA,inf	NA,0.299012	0.000166701	0.000332859
3	chr9:96202237:C:G	96202237	NA,G	NA,C	NA,1	NA,-inf	NA,inf	NA,0.288687	0.00016664	0.00033269
3	chr9:96537815:C:T	96537815	NA,T	NA,C	NA,1	NA,inf	NA,inf	NA,0.264261	0.000166638	0.000332711
3	chr9:96228392:T:G	96228392	G,G	T,T	1,1	-inf,-inf	inf,inf	1.60179,0.160638	0.000166633	0.000332718
3	chr9:96142609:G:T	96142609	NA,T	NA,G	NA,1	NA,inf	NA,inf	NA,0.320183	0.000166598	0.000332735
3	chr9:96307074:A:G	96307074	G,G	A,A	1,1	inf,inf	inf,inf	1.35045,0.83038	0.000166544	0.000332972
3	chr9:96162294:G:T	96162294	NA,T	NA,G	NA,1	NA,-inf	NA,inf	NA,0.290037	0.000166476	0.00033243
3	chr9:96145729:T:A	96145729	A,NA	T,NA	1,NA	-inf,NA	inf,NA	0.52436,NA	0.000166436	0.00033236
3	chr9:96836590:G:A	96836590	NA,A	NA,G	NA,1	NA,inf	NA,inf	NA,0.366239	0.000166385	0.000332523
3	chr9:96436072:GAAGAGAGAGA:G	96436072	NA,G	NA,GAAGAGAGAGA	NA,1	NA,-inf	NA,inf	NA,0.28158	0.000166319	0.000332188
3	chr9:96228040:T:A	96228040	A,A	T,T	1,1	-inf,-inf	inf,inf	1.60645,0.145776	0.000166186	0.000331824
3	chr9:96881390:T:C	96881390	NA,C	NA,T	NA,1	NA,-inf	NA,inf	NA,0.286688	0.000166167	0.000331764
3	chr9:95854875:T:G	95854875	NA,G	NA,T	NA,1	NA,inf	NA,inf	NA,0.287687	0.000166061	0.000331551
3	chr9:96762698:T:C	96762698	NA,C	NA,T	NA,1	NA,inf	NA,inf	NA,0.292992	0.000165996	0.000331513
3	chr9:96520992:G:A	96520992	NA,A	NA,G	NA,1	NA,inf	NA,inf	NA,0.260049	0.00016584	0.000331119
3	chr9:96669717:C:T	96669717	NA,T	NA,C	NA,1	NA,-inf	NA,inf	NA,0.26159	0.000165779	0.000331008
3	chr9:96414894:T:A	96414894	NA,A	NA,T	NA,1	NA,-inf	NA,inf	NA,0.276827	0.000165748	0.000331043
3	chr9:96423399:A:AT	96423399	NA,AT	NA,A	NA,1	NA,-inf	NA,inf	NA,0.276651	0.000165725	0.000330997
3	chr9:96424265:G:C	96424265	NA,C	NA,G	NA,1	NA,-inf	NA,inf	NA,0.276539	0.000165695	0.000330937
3	chr9:96794206:AT:A	96794206	NA,A	NA,AT	NA,1	NA,inf	NA,inf	NA,0.361831	0.000165668	0.000331088
3	chr9:95997976:C:T	95997976	NA,T	NA,C	NA,1	NA,inf	NA,inf	NA,0.302067	0.000165645	0.000330822
3	chr9:96798352:A:C	96798352	NA,C	NA,A	NA,1	NA,-inf	NA,inf	NA,0.280844	0.000165507	0.000330439
3	chr9:96579019:T:C	96579019	NA,C	NA,T	NA,1	NA,-inf	NA,inf	NA,0.238565	0.000165399	0.000330172
3	chr9:96216541:AAAG:A	96216541	A,A	AAAG,AAAG	1,1	-inf,inf	inf,inf	1.57641,0.269062	0.000165297	0.00033
3	chr9:96287359:G:A	96287359	NA,A	NA,G	NA,1	NA,inf	NA,inf	NA,0.303991	0.000165266	0.000330027
3	chr9:96894289:A:G	96894289	NA,G	NA,A	NA,1	NA,inf	NA,inf	NA,0.311694	0.000165221	0.00033014
3	chr9:96484730:G:A	96484730	A,A	G,G	1,1	inf,inf	inf,inf	2.8305,0.862389	0.000165218	0.000332811
3	chr9:96821763:C:T	96821763	NA,T	NA,C	NA,1	NA,inf	NA,inf	NA,0.358361	0.000165097	0.000329944
3	chr9:96882026:T:C	96882026	NA,C	NA,T	NA,1	NA,-inf	NA,inf	NA,0.280736	0.000165096	0.000329625
3	chr9:96291514:C:T	96291514	NA,T	NA,C	NA,1	NA,inf	NA,inf	NA,0.30313	0.000165091	0.000329677
3	chr9:96124853:G:A	96124853	NA,A	NA,G	NA,1	NA,inf	NA,inf	NA,0.281089	0.00016508	0.000329604
3	chr9:96147907:C:T	96147907	NA,T	NA,C	NA,1	NA,inf	NA,inf	NA,0.324343	0.000165058	0.000329707
3	chr9:96288040:A:G	96288040	NA,G	NA,A	NA,1	NA,inf	NA,inf	NA,0.302881	0.000165046	0.000329587
3	chr9:96402232:G:A	96402232	NA,A	NA,G	NA,1	NA,-inf	NA,inf	NA,0.27312	0.000165036	0.00032962
3	chr9:96734675:C:T	96734675	NA,T	NA,C	NA,1	NA,-inf	NA,inf	NA,0.290114	0.000165017	0.000329534
3	chr9:96183056:T:C	96183056	C,NA	T,NA	1,NA	-inf,NA	inf,NA	0.494304,NA	0.000165002	0.000329568
3	chr9:96737895:C:T	96737895	NA,T	NA,C	NA,1	NA,inf	NA,inf	NA,0.31573	0.000164953	0.000329513
3	chr9:96061304:G:A	96061304	NA,A	NA,G	NA,1	NA,inf	NA,inf	NA,0.294767	0.00016493	0.000329351
3	chr9:96902072:C:T	96902072	NA,T	NA,C	NA,1	NA,-inf	NA,inf	NA,0.305353	0.000164928	0.000329378
3	chr9:96064897:G:C	96064897	NA,C	NA,G	NA,1	NA,inf	NA,inf	NA,0.271853	0.000164877	0.000329187
3	chr9:96665075:A:G	96665075	NA,G	NA,A	NA,1	NA,-inf	NA,inf	NA,0.255422	0.00016487	0.000329215
3	chr9:95855656:A:G	95855656	NA,G	NA,A	NA,1	NA,inf	NA,inf	NA,0.28487	0.000164764	0.000328992
3	chr9:95910804:A:G	95910804	NA,G	NA,A	NA,1	NA,-inf	NA,inf	NA,0.266519	0.000164659	0.000328725
3	chr9:96654678:C:T	96654678	NA,T	NA,C	NA,1	NA,-inf	NA,inf	NA,0.254708	0.000164645	0.000328768
3	chr9:96631696:G:T	96631696	NA,T	NA,G	NA,1	NA,inf	NA,inf	NA,0.205151	0.000164605	0.000328497
3	chr9:96357127:G:A	96357127	NA,A	NA,G	NA,1	NA,-inf	NA,inf	NA,0.25793	0.000164578	0.000328692
3	chr9:95877391:C:T	95877391	NA,T	NA,C	NA,1	NA,inf	NA,inf	NA,0.279348	0.000164552	0.00032854
3	chr9:96190061:C:T	96190061	NA,T	NA,C	NA,1	NA,inf	NA,inf	NA,0.281525	0.000164519	0.000328496
3	chr9:96163957:C:G	96163957	NA,G	NA,C	NA,1	NA,inf	NA,inf	NA,0.317821	0.000164511	0.000328492
3	chr9:96793305:C:T	96793305	NA,T	NA,C	NA,1	NA,-inf	NA,inf	NA,0.277373	0.000164472	0.000328382
3	chr9:96665989:G:T	96665989	NA,T	NA,G	NA,1	NA,inf	NA,inf	NA,0.318666	0.000164452	0.000328522
3	chr9:96215531:G:A	96215531	NA,A	NA,G	NA,1	NA,-inf	NA,inf	NA,0.320518	0.000164431	0.000328361
3	chr9:96575483:C:T	96575483	NA,T	NA,C	NA,1	NA,inf	NA,inf	NA,0.318926	0.000164406	0.0003284
3	chr9:96059135:T:C	96059135	NA,C	NA,T	NA,1	NA,-inf	NA,inf	NA,0.274562	0.000164396	0.00032825
3	chr9:96749561:G:T	96749561	NA,T	NA,G	NA,1	NA,inf	NA,inf	NA,0.284028	0.000164381	0.000328286
3	chr9:96126823:G:C	96126823	NA,C	NA,G	NA,1	NA,inf	NA,inf	NA,0.282639	0.00016429	0.00032805
3	chr9:96240312:G:A	96240312	A,A	G,G	1,1	-inf,inf	inf,inf	1.63588,0.219722	0.000164243	0.000327922
3	chr9:95936548:T:C	95936548	NA,C	NA,T	NA,1	NA,inf	NA,inf	NA,0.276626	0.000164215	0.000327881
3	chr9:96916507:G:A	96916507	NA,A	NA,G	NA,1	NA,-inf	NA,inf	NA,0.275154	0.000164213	0.000327871
3	chr9:95936230:C:A	95936230	NA,A	NA,C	NA,1	NA,inf	NA,inf	NA,0.276277	0.000164152	0.000327757
3	chr9:96391557:A:G	96391557	NA,G	NA,A	NA,1	NA,inf	NA,inf	NA,0.297251	0.000164132	0.000327795
3	chr9:95906070:G:A	95906070	NA,A	NA,G	NA,1	NA,inf	NA,inf	NA,0.275702	0.00016405	0.000327552
3	chr9:96362203:G:A	96362203	NA,A	NA,G	NA,1	NA,inf	NA,inf	NA,0.308002	0.000163995	0.000327567
3	chr9:96826717:A:G	96826717	NA,G	NA,A	NA,1	NA,-inf	NA,inf	NA,0.292889	0.000163931	0.000327372
3	chr9:95902211:C:G	95902211	NA,G	NA,C	NA,1	NA,inf	NA,inf	NA,0.274833	0.000163897	0.000327247
3	chr9:96096328:T:C	96096328	NA,C	NA,T	NA,1	NA,inf	NA,inf	NA,0.285931	0.000163893	0.000327308
3	chr9:96521136:C:T	96521136	NA,T	NA,C	NA,1	NA,inf	NA,inf	NA,0.249248	0.00016384	0.000327126
3	chr9:96315120:T:C	96315120	NA,C	NA,T	NA,1	NA,-inf	NA,inf	NA,0.33963	0.000163803	0.000327177
3	chr9:96797142:C:T	96797142	NA,T	NA,C	NA,1	NA,inf	NA,inf	NA,0.350806	0.000163796	0.000327338
3	chr9:96604966:AG:A	96604966	NA,A	NA,AG	NA,1	NA,inf	NA,inf	NA,0.321026	0.000163783	0.000327187
3	chr9:96911486:G:A	96911486	NA,A	NA,G	NA,1	NA,inf	NA,inf	NA,0.345414	0.000163768	0.000327269
3	chr9:96586286:C:T	96586286	NA,T	NA,C	NA,1	NA,inf	NA,inf	NA,0.296297	0.000163741	0.00032704
3	chr9:96891636:T:G	96891636	NA,G	NA,T	NA,1	NA,-inf	NA,inf	NA,0.273301	0.000163726	0.00032689
3	chr9:96315392:C:T	96315392	NA,T	NA,C	NA,1	NA,-inf	NA,inf	NA,0.338896	0.000163674	0.000326918
3	chr9:96760388:A:G	96760388	NA,G	NA,A	NA,1	NA,inf	NA,inf	NA,0.273156	0.000163557	0.000326587
3	chr9:96878044:G:A	96878044	NA,A	NA,G	NA,1	NA,inf	NA,inf	NA,0.266306	0.000163416	0.000326377
3	chr9:96819158:T:C	96819158	NA,C	NA,T	NA,1	NA,-inf	NA,inf	NA,0.28958	0.000163385	0.00032628
3	chr9:95961887:C:T	95961887	T,T	C,C	1,1	-inf,-inf	inf,inf	0.0817877,1.4423	0.000163356	0.000326234
3	chr9:96749556:AG:A	96749556	NA,A	NA,AG	NA,1	NA,inf	NA,inf	NA,0.27817	0.000163335	0.000326197
3	chr9:96134674:T:C	96134674	NA,C	NA,T	NA,1	NA,-inf	NA,inf	NA,0.294998	0.000163122	0.000325659
3	chr9:96083381:C:A	96083381	NA,A	NA,C	NA,1	NA,-inf	NA,inf	NA,0.273164	0.000163085	0.000325632
3	chr9:96297636:C:T	96297636	NA,T	NA,C	NA,1	NA,-inf	NA,inf	NA,0.279332	0.000163046	0.000325509
3	chr9:96299088:G:T	96299088	NA,T	NA,G	NA,1	NA,-inf	NA,inf	NA,0.279238	0.000163031	0.000325478
3	chr9:96749345:T:G	96749345	NA,G	NA,T	NA,1	NA,-inf	NA,inf	NA,0.269476	0.00016296	0.000325335
3	chr9:96883700:G:A	96883700	NA,A	NA,G	NA,1	NA,-inf	NA,inf	NA,0.26873	0.000162943	0.000325327
3	chr9:96631776:C:G	96631776	NA,G	NA,C	NA,1	NA,inf	NA,inf	NA,0.253673	0.000162863	0.000325203
3	chr9:96233108:G:C	96233108	C,C	G,G	1,1	-inf,inf	inf,inf	1.60122,0.102342	0.000162829	0.000325071
3	chr9:96775759:G:A	96775759	NA,A	NA,G	NA,1	NA,inf	NA,inf	NA,0.274683	0.000162748	0.000325024
3	chr9:96903730:T:C	96903730	C,NA	T,NA	1,NA	inf,NA	inf,NA	0.451998,NA	0.000162738	0.00032483
3	chr9:96183871:G:A	96183871	A,NA	G,NA	1,NA	-inf,NA	inf,NA	0.486971,NA	0.000162711	0.000324991
3	chr9:96302506:T:A	96302506	NA,A	NA,T	NA,1	NA,-inf	NA,inf	NA,0.253015	0.000162696	0.000324759
3	chr9:96199266:C:T	96199266	NA,T	NA,C	NA,1	NA,-inf	NA,inf	NA,0.265901	0.000162622	0.000324675
3	chr9:96143639:T:C	96143639	NA,C	NA,T	NA,1	NA,inf	NA,inf	NA,0.282573	0.000162556	0.000324593
3	chr9:96632581:A:G	96632581	NA,G	NA,A	NA,1	NA,-inf	NA,inf	NA,0.260359	0.000162542	0.000324577
3	chr9:96594837:G:A	96594837	NA,A	NA,G	NA,1	NA,-inf	NA,inf	NA,0.222848	0.000162508	0.000324403
3	chr9:96379107:G:A	96379107	NA,A	NA,G	NA,1	NA,-inf	NA,inf	NA,0.258981	0.000162506	0.000324544
3	chr9:96817391:A:T	96817391	NA,T	NA,A	NA,1	NA,-inf	NA,inf	NA,0.2846	0.000162478	0.000324469
3	chr9:96669080:G:A	96669080	A,A	G,G	1,1	inf,inf	inf,inf	0.676957,1.18428	0.000162467	0.000325669
3	chr9:96312130:A:G	96312130	NA,G	NA,A	NA,1	NA,-inf	NA,inf	NA,0.2503	0.000162452	0.000324339
3	chr9:96071365:G:A	96071365	NA,A	NA,G	NA,1	NA,inf	NA,inf	NA,0.281672	0.000162389	0.00032427
3	chr9:96646034:C:T	96646034	NA,T	NA,C	NA,1	NA,inf	NA,inf	NA,0.296353	0.000162373	0.000324329
3	chr9:96594980:G:A	96594980	A,NA	G,NA	1,NA	inf,NA	inf,NA	1.18926,NA	0.000162353	0.000324073
3	chr9:96088714:G:A	96088714	NA,A	NA,G	NA,1	NA,inf	NA,inf	NA,0.273945	0.000162311	0.000324095
3	chr9:96496809:C:T	96496809	NA,T	NA,C	NA,1	NA,inf	NA,inf	NA,0.318516	0.000162311	0.000324224
3	chr9:96103938:G:A	96103938	NA,A	NA,G	NA,1	NA,inf	NA,inf	NA,0.281663	0.000162199	0.000323904
3	chr9:96601410:T:C	96601410	NA,C	NA,T	NA,1	NA,inf	NA,inf	NA,0.287553	0.00016206	0.000323681
3	chr9:96001710:G:A	96001710	NA,A	NA,G	NA,1	NA,inf	NA,inf	NA,0.27671	0.000162055	0.000323594
3	chr9:96776547:G:A	96776547	NA,A	NA,G	NA,1	NA,inf	NA,inf	NA,0.270055	0.000161954	0.000323438
3	chr9:96019315:C:T	96019315	NA,T	NA,C	NA,1	NA,inf	NA,inf	NA,0.271445	0.000161946	0.000323371
3	chr9:96548332:A:T	96548332	NA,T	NA,A	NA,1	NA,-inf	NA,inf	NA,0.190958	0.00016193	0.000323013
3	chr9:96815387:A:G	96815387	NA,G	NA,A	NA,1	NA,-inf	NA,inf	NA,0.260777	0.000161902	0.000323243
3	chr9:96530754:G:A	96530754	NA,A	NA,G	NA,1	NA,-inf	NA,inf	NA,0.213338	0.000161847	0.000323055
3	chr9:96523766:T:G	96523766	NA,G	NA,T	NA,1	NA,inf	NA,inf	NA,0.237522	0.000161733	0.000322921
3	chr9:96770547:G:A	96770547	NA,A	NA,G	NA,1	NA,inf	NA,inf	NA,0.268683	0.000161725	0.000322979
3	chr9:96872237:A:C	96872237	NA,C	NA,A	NA,1	NA,-inf	NA,inf	NA,0.26149	0.000161702	0.000322851
3	chr9:96599337:C:T	96599337	NA,T	NA,C	NA,1	NA,inf	NA,inf	NA,0.241709	0.000161697	0.000322888
3	chr9:96594001:A:G	96594001	NA,G	NA,A	NA,1	NA,-inf	NA,inf	NA,0.218496	0.000161688	0.000322768
3	chr9:96079583:T:C	96079583	NA,C	NA,T	NA,1	NA,-inf	NA,inf	NA,0.275019	0.000161688	0.000322885
3	chr9:96110026:T:C	96110026	NA,C	NA,T	NA,1	NA,-inf	NA,inf	NA,0.291505	0.000161647	0.000322687
3	chr9:96744451:C:A	96744451	NA,A	NA,C	NA,1	NA,-inf	NA,inf	NA,0.275863	0.000161594	0.000322704
3	chr9:96084926:C:T	96084926	NA,T	NA,C	NA,1	NA,-inf	NA,inf	NA,0.281652	0.000161586	0.000322695
3	chr9:96777006:C:T	96777006	NA,T	NA,C	NA,1	NA,inf	NA,inf	NA,0.337336	0.000161539	0.000322818
3	chr9:96822085:T:C	96822085	C,NA	T,NA	1,NA	inf,NA	inf,NA	0.046208,NA	0.000161466	0.000322264
3	chr9:96781550:T:G	96781550	NA,G	NA,T	NA,1	NA,-inf	NA,inf	NA,0.29635	0.000161414	0.000322365
3	chr9:96163066:G:A	96163066	NA,A	NA,G	NA,1	NA,inf	NA,inf	NA,0.253891	0.00016141	0.000322315
3	chr9:96761317:T:C	96761317	NA,C	NA,T	NA,1	NA,inf	NA,inf	NA,0.259569	0.000161393	0.000322296
3	chr9:96907963:C:T	96907963	NA,T	NA,C	NA,1	NA,-inf	NA,inf	NA,0.258802	0.00016131	0.000322068
3	chr9:96757223:G:A	96757223	NA,A	NA,G	NA,1	NA,inf	NA,inf	NA,0.258048	0.000161232	0.000321972
3	chr9:96694379:A:T	96694379	NA,T	NA,A	NA,1	NA,-inf	NA,inf	NA,0.263903	0.000161188	0.000321895
3	chr9:95990209:T:G	95990209	NA,G	NA,T	NA,1	NA,inf	NA,inf	NA,0.267629	0.000161178	0.000321823
3	chr9:96741210:GTT:G	96741210	NA,G	NA,GTT	NA,1	NA,-inf	NA,inf	NA,0.274332	0.000161107	0.00032172
3	chr9:96662391:C:T	96662391	NA,T	NA,C	NA,1	NA,-inf	NA,inf	NA,0.234214	0.000161025	0.000321537
3	chr9:96266647:G:C	96266647	NA,C	NA,G	NA,1	NA,inf	NA,inf	NA,0.297355	0.000160971	0.000321399
3	chr9:96108064:G:T	96108064	NA,T	NA,G	NA,1	NA,-inf	NA,inf	NA,0.286917	0.000160892	0.000321179
3	chr9:96181524:A:C	96181524	NA,C	NA,A	NA,1	NA,-inf	NA,inf	NA,0.275569	0.000160887	0.000321154
3	chr9:96916534:C:T	96916534	T,NA	C,NA	1,NA	-inf,NA	inf,NA	0.429332,NA	0.000160695	0.000320889
3	chr9:96926221:G:C	96926221	NA,C	NA,G	NA,1	NA,inf	NA,inf	NA,0.251331	0.000160625	0.000320786
3	chr9:96742877:C:A	96742877	NA,A	NA,C	NA,1	NA,inf	NA,inf	NA,0.270645	0.00016061	0.000320693
3	chr9:96665971:C:T	96665971	NA,T	NA,C	NA,1	NA,-inf	NA,inf	NA,0.211571	0.000160488	0.000320372
3	chr9:96831850:C:T	96831850	NA,T	NA,C	NA,1	NA,-inf	NA,inf	NA,0.254396	0.000160486	0.000320425
3	chr9:96640123:A:T	96640123	NA,T	NA,A	NA,1	NA,inf	NA,inf	NA,0.299082	0.000160411	0.000320436
3	chr9:96871131:G:A	96871131	A,A	G,G	1,1	inf,-inf	inf,inf	1.20926,0.0440519	0.00016041	0.000320144
3	chr9:96328038:A:C	96328038	NA,C	NA,A	NA,1	NA,inf	NA,inf	NA,0.198326	0.000160291	0.00031993
3	chr9:96633077:A:T	96633077	NA,T	NA,A	NA,1	NA,inf	NA,inf	NA,0.238771	0.000160275	0.000320036
3	chr9:96775487:A:G	96775487	NA,G	NA,A	NA,1	NA,inf	NA,inf	NA,0.253016	0.00016026	0.000320033
3	chr9:96004620:C:A	96004620	NA,A	NA,C	NA,1	NA,inf	NA,inf	NA,0.26207	0.000160115	0.000319702
3	chr9:96106047:G:A	96106047	NA,A	NA,G	NA,1	NA,-inf	NA,inf	NA,0.281733	0.000160065	0.000319529
3	chr9:96016542:G:A	96016542	NA,A	NA,G	NA,1	NA,inf	NA,inf	NA,0.265788	0.000160063	0.000319654
3	chr9:96706411:G:A	96706411	NA,A	NA,G	NA,1	NA,-inf	NA,inf	NA,0.264572	0.000159992	0.000319487
3	chr9:96863358:A:T	96863358	NA,T	NA,A	NA,1	NA,-inf	NA,inf	NA,0.258116	0.000159974	0.000319451
3	chr9:96304151:C:T	96304151	T,T	C,C	1,1	inf,inf	inf,inf	1.31668,0.838751	0.000159932	0.000319751
3	chr9:96060092:T:C	96060092	NA,C	NA,T	NA,1	NA,inf	NA,inf	NA,0.257383	0.000159833	0.000319168
3	chr9:96362843:TTC:T	96362843	NA,T	NA,TTC	NA,1	NA,-inf	NA,inf	NA,0.226706	0.000159797	0.000319123
3	chr9:96880405:C:T	96880405	NA,T	NA,C	NA,1	NA,-inf	NA,inf	NA,0.234404	0.000159655	0.000318791
3	chr9:96850931:G:C	96850931	NA,C	NA,G	NA,1	NA,-inf	NA,inf	NA,0.260677	0.000159526	0.000318568
3	chr9:96197845:C:T	96197845	NA,T	NA,C	NA,1	NA,-inf	NA,inf	NA,0.247464	0.000159492	0.000318432
3	chr9:95994405:C:T	95994405	NA,T	NA,C	NA,1	NA,-inf	NA,inf	NA,0.255214	0.000159242	0.000317962
3	chr9:96767535:G:A	96767535	NA,A	NA,G	NA,1	NA,inf	NA,inf	NA,0.246297	0.000159168	0.000317851
3	chr9:96168139:T:C	96168139	NA,C	NA,T	NA,1	NA,inf	NA,inf	NA,0.257184	0.000159084	0.000317665
3	chr9:96111769:T:C	96111769	C,C	T,T	1,1	inf,inf	inf,inf	0.627018,1.0461	0.000159016	0.000317492
3	chr9:96751932:A:C	96751932	NA,C	NA,A	NA,1	NA,inf	NA,inf	NA,0.320379	0.000158933	0.0003176
3	chr9:96824357:C:T	96824357	NA,T	NA,C	NA,1	NA,inf	NA,inf	NA,0.31916	0.000158909	0.000317549
3	chr9:96001056:T:C	96001056	NA,C	NA,T	NA,1	NA,inf	NA,inf	NA,0.254174	0.000158836	0.000317148
3	chr9:96689159:T:C	96689159	NA,C	NA,T	NA,1	NA,inf	NA,inf	NA,0.287493	0.000158791	0.00031719
3	chr9:96862893:G:T	96862893	NA,T	NA,G	NA,1	NA,-inf	NA,inf	NA,0.255471	0.000158749	0.000317014
3	chr9:96001709:C:T	96001709	NA,T	NA,C	NA,1	NA,inf	NA,inf	NA,0.253392	0.000158712	0.000316899
3	chr9:96445298:T:C	96445298	NA,C	NA,T	NA,1	NA,-inf	NA,inf	NA,0.235961	0.000158675	0.000316847
3	chr9:96364322:G:A	96364322	NA,A	NA,G	NA,1	NA,inf	NA,inf	NA,0.274921	0.000158618	0.000316818
3	chr9:96814142:G:C	96814142	NA,C	NA,G	NA,1	NA,inf	NA,inf	NA,0.299152	0.00015861	0.000316947
3	chr9:96716587:C:T	96716587	NA,T	NA,C	NA,1	NA,-inf	NA,inf	NA,0.239511	0.000158606	0.000316561
3	chr9:96771773:A:G	96771773	NA,G	NA,A	NA,1	NA,inf	NA,inf	NA,0.242825	0.000158602	0.00031672
3	chr9:96210012:A:T	96210012	NA,T	NA,A	NA,1	NA,inf	NA,inf	NA,0.249199	0.000158543	0.000316611
3	chr9:96020638:G:A	96020638	NA,A	NA,G	NA,1	NA,inf	NA,inf	NA,0.250669	0.000158498	0.000316486
3	chr9:96086582:C:A	96086582	NA,A	NA,C	NA,1	NA,inf	NA,inf	NA,0.274529	0.000158378	0.000316225
3	chr9:96377773:A:C	96377773	NA,C	NA,A	NA,1	NA,-inf	NA,inf	NA,0.230004	0.000158272	0.000316093
3	chr9:95888927:G:A	95888927	NA,A	NA,G	NA,1	NA,-inf	NA,inf	NA,0.246267	0.000158258	0.000315989
3	chr9:96854542:G:T	96854542	NA,T	NA,G	NA,1	NA,inf	NA,inf	NA,0.296239	0.000158193	0.000316111
3	chr9:96117048:G:A	96117048	NA,A	NA,G	NA,1	NA,inf	NA,inf	NA,0.240528	0.00015812	0.000315709
3	chr9:96195318:C:T	96195318	NA,T	NA,C	NA,1	NA,inf	NA,inf	NA,0.22598	0.000158109	0.000315682
3	chr9:96492123:C:T	96492123	NA,T	NA,C	NA,1	NA,inf	NA,inf	NA,0.282969	0.000158055	0.000315619
3	chr9:96769530:T:C	96769530	NA,C	NA,T	NA,1	NA,inf	NA,inf	NA,0.239198	0.000158023	0.000315564
3	chr9:96663224:G:A	96663224	NA,A	NA,G	NA,1	NA,-inf	NA,inf	NA,0.217178	0.000158	0.000315478
3	chr9:96630293:G:A	96630293	NA,A	NA,G	NA,1	NA,inf	NA,inf	NA,0.224701	0.000157987	0.000315467
3	chr9:96764628:G:A	96764628	NA,A	NA,G	NA,1	NA,inf	NA,inf	NA,0.245616	0.00015787	0.000315279
3	chr9:96762968:A:G	96762968	NA,G	NA,A	NA,1	NA,inf	NA,inf	NA,0.237642	0.000157789	0.000315096
3	chr9:96873992:T:C	96873992	NA,C	NA,T	NA,1	NA,-inf	NA,inf	NA,0.237346	0.000157746	0.000314954
3	chr9:96567843:A:G	96567843	NA,G	NA,A	NA,1	NA,inf	NA,inf	NA,0.225998	0.000157725	0.000314948
3	chr9:96845338:T:C	96845338	NA,C	NA,T	NA,1	NA,-inf	NA,inf	NA,0.23919	0.000157716	0.000314875
3	chr9:96632030:G:A	96632030	NA,A	NA,G	NA,1	NA,inf	NA,inf	NA,0.314127	0.00015753	0.000314762
3	chr9:96479412:AT:A	96479412	NA,A	NA,AT	NA,1	NA,inf	NA,inf	NA,0.272774	0.000157508	0.000314779
3	chr9:95918922:C:T	95918922	NA,T	NA,C	NA,1	NA,inf	NA,inf	NA,0.236034	0.00015745	0.000314377
3	chr9:96275832:G:A	96275832	NA,A	NA,G	NA,1	NA,-inf	NA,inf	NA,0.224677	0.000157448	0.000314354
3	chr9:96735452:A:T	96735452	NA,T	NA,A	NA,1	NA,inf	NA,inf	NA,0.24003	0.000157364	0.000314261
3	chr9:96362876:T:G	96362876	NA,G	NA,T	NA,1	NA,-inf	NA,inf	NA,0.210408	0.000157249	0.000313971
3	chr9:96673459:C:T	96673459	NA,T	NA,C	NA,1	NA,-inf	NA,inf	NA,0.228215	0.000157178	0.000313866
3	chr9:96854475:C:T	96854475	NA,T	NA,C	NA,1	NA,-inf	NA,inf	NA,0.245385	0.000157119	0.000313759
3	chr9:96088948:G:A	96088948	NA,A	NA,G	NA,1	NA,-inf	NA,inf	NA,0.252001	0.000157118	0.000313762
3	chr9:96760424:G:A	96760424	NA,A	NA,G	NA,1	NA,inf	NA,inf	NA,0.23293	0.000157046	0.000313612
3	chr9:96770011:T:C	96770011	NA,C	NA,T	NA,1	NA,inf	NA,inf	NA,0.239972	0.000157045	0.00031363
3	chr9:96308341:G:A	96308341	NA,A	NA,G	NA,1	NA,inf	NA,inf	NA,0.214781	0.000157015	0.000313425
3	chr9:96735521:G:A	96735521	NA,A	NA,G	NA,1	NA,inf	NA,inf	NA,0.237861	0.000157013	0.000313559
3	chr9:96743905:C:T	96743905	NA,T	NA,C	NA,1	NA,-inf	NA,inf	NA,0.247223	0.000156997	0.00031352
3	chr9:96094685:G:T	96094685	NA,T	NA,G	NA,1	NA,inf	NA,inf	NA,0.256272	0.00015695	0.000313378
3	chr9:96244796:C:T	96244796	NA,T	NA,C	NA,1	NA,inf	NA,inf	NA,0.213465	0.000156907	0.000313336
3	chr9:96194206:A:G	96194206	G,NA	A,NA	1,NA	-inf,NA	inf,NA	0.469132,NA	0.000156864	0.000313313
3	chr9:96057687:T:C	96057687	C,C	T,T	1,1	inf,-inf	inf,inf	1.06585,0.90176	0.000156862	0.000313276
3	chr9:96424013:T:C	96424013	NA,C	NA,T	NA,1	NA,-inf	NA,inf	NA,0.22215	0.000156813	0.000313128
3	chr9:96291207:C:A	96291207	NA,A	NA,C	NA,1	NA,inf	NA,inf	NA,0.267025	0.000156804	0.00031307
3	chr9:96759891:T:C	96759891	NA,C	NA,T	NA,1	NA,inf	NA,inf	NA,0.238259	0.00015678	0.000313101
3	chr9:96817580:CAA:C	96817580	NA,C	NA,CAA	NA,1	NA,-inf	NA,inf	NA,0.240624	0.000156778	0.000313029
3	chr9:96761487:A:ACACT	96761487	NA,ACACT	NA,A	NA,1	NA,inf	NA,inf	NA,0.237765	0.000156702	0.000312944
3	chr9:96553948:G:A	96553948	NA,A	NA,G	NA,1	NA,-inf	NA,inf	NA,0.183171	0.00015668	0.000312751
3	chr9:96023489:T:A	96023489	NA,A	NA,T	NA,1	NA,-inf	NA,inf	NA,0.223377	0.000156591	0.000312623
3	chr9:95955806:T:A	95955806	A,NA	T,NA	1,NA	-inf,NA	inf,NA	0.647039,NA	0.000156566	0.00031263
3	chr9:96887633:A:G	96887633	NA,G	NA,A	NA,1	NA,-inf	NA,inf	NA,0.229336	0.000156486	0.000312439
3	chr9:96587363:C:T	96587363	NA,T	NA,C	NA,1	NA,inf	NA,inf	NA,0.251409	0.000156479	0.000312528
3	chr9:96856237:C:T	96856237	NA,T	NA,C	NA,1	NA,-inf	NA,inf	NA,0.246609	0.000156402	0.000312331
3	chr9:96194784:G:A	96194784	NA,A	NA,G	NA,1	NA,inf	NA,inf	NA,0.216136	0.0001564	0.000312273
3	chr9:96473544:C:G	96473544	NA,G	NA,C	NA,1	NA,-inf	NA,inf	NA,0.221395	0.000156363	0.000312229
3	chr9:96666487:A:G	96666487	NA,G	NA,A	NA,1	NA,-inf	NA,inf	NA,0.187897	0.000156333	0.00031208
3	chr9:96344670:A:C	96344670	NA,C	NA,A	NA,1	NA,inf	NA,inf	NA,0.260449	0.000156326	0.000312237
3	chr9:96297348:T:C	96297348	NA,C	NA,T	NA,1	NA,-inf	NA,inf	NA,0.236652	0.00015628	0.000312004
3	chr9:95863657:C:T	95863657	NA,T	NA,C	NA,1	NA,inf	NA,inf	NA,0.229023	0.000156195	0.000311859
3	chr9:96030833:C:T	96030833	NA,T	NA,C	NA,1	NA,inf	NA,inf	NA,0.226148	0.000156159	0.000311793
3	chr9:96059244:T:C	96059244	NA,C	NA,T	NA,1	NA,inf	NA,inf	NA,0.228113	0.00015609	0.000311662
3	chr9:96840619:C:G	96840619	NA,G	NA,C	NA,1	NA,inf	NA,inf	NA,0.211161	0.000156036	0.00031152
3	chr9:96825087:C:T	96825087	NA,T	NA,C	NA,1	NA,-inf	NA,inf	NA,0.235633	0.000156019	0.000311513
3	chr9:96570032:A:G	96570032	NA,G	NA,A	NA,1	NA,inf	NA,inf	NA,0.203434	0.000156	0.000311473
3	chr9:95873901:G:C	95873901	C,C	G,G	1,1	-inf,-inf	inf,inf	0.150504,1.36293	0.000155986	0.00031151
3	chr9:96365984:G:A	96365984	NA,A	NA,G	NA,1	NA,inf	NA,inf	NA,0.195104	0.000155943	0.000311311
3	chr9:96130544:T:C	96130544	NA,C	NA,T	NA,1	NA,-inf	NA,inf	NA,0.21463	0.00015582	0.000311075
3	chr9:96399019:T:C	96399019	NA,C	NA,T	NA,1	NA,-inf	NA,inf	NA,0.215246	0.00015575	0.000311005
3	chr9:96353417:G:A	96353417	NA,A	NA,G	NA,1	NA,-inf	NA,inf	NA,0.201631	0.000155721	0.000310979
3	chr9:96569255:A:C	96569255	NA,C	NA,A	NA,1	NA,inf	NA,inf	NA,0.247332	0.000155684	0.000310934
3	chr9:95959257:C:T	95959257	T,NA	C,NA	1,NA	inf,NA	inf,NA	0.88012,NA	0.00015566	0.0003108
3	chr9:96717143:C:T	96717143	NA,T	NA,C	NA,1	NA,-inf	NA,inf	NA,0.220626	0.000155639	0.000310649
3	chr9:96052633:G:A	96052633	NA,A	NA,G	NA,1	NA,inf	NA,inf	NA,0.240377	0.000155566	0.000310643
3	chr9:96192066:G:A	96192066	NA,A	NA,G	NA,1	NA,inf	NA,inf	NA,0.209856	0.000155542	0.000310559
3	chr9:96257628:C:A	96257628	NA,A	NA,C	NA,1	NA,inf	NA,inf	NA,0.240159	0.000155528	0.000310586
3	chr9:96890484:G:A	96890484	A,NA	G,NA	1,NA	inf,NA	inf,NA	0.752584,NA	0.000155431	0.000310295
3	chr9:96030855:C:T	96030855	NA,T	NA,C	NA,1	NA,inf	NA,inf	NA,0.221329	0.00015542	0.000310318
3	chr9:96873266:C:A	96873266	A,A	C,C	1,1	inf,-inf	inf,inf	1.19175,0.0552477	0.000155386	0.000310118
3	chr9:96866949:AC:A	96866949	NA,A	NA,AC	NA,1	NA,-inf	NA,inf	NA,0.221973	0.00015537	0.000310213
3	chr9:96815401:C:A	96815401	NA,A	NA,C	NA,1	NA,inf	NA,inf	NA,0.206655	0.000155345	0.000310142
3	chr9:96774596:A:C	96774596	NA,C	NA,A	NA,1	NA,inf	NA,inf	NA,0.221588	0.000155337	0.000310196
3	chr9:96470436:C:G	96470436	NA,G	NA,C	NA,1	NA,-inf	NA,inf	NA,0.214725	0.000155314	0.000310134
3	chr9:96842169:A:G	96842169	NA,G	NA,A	NA,1	NA,-inf	NA,inf	NA,0.239183	0.000155308	0.000310145
3	chr9:96695374:T:C	96695374	NA,C	NA,T	NA,1	NA,inf	NA,inf	NA,0.195089	0.000155279	0.00030999
3	chr9:96225578:A:C	96225578	NA,C	NA,A	NA,1	NA,inf	NA,inf	NA,0.225817	0.000155271	0.000310054
3	chr9:96063588:A:G	96063588	NA,G	NA,A	NA,1	NA,-inf	NA,inf	NA,0.213598	0.000155249	0.00030994
3	chr9:96476166:T:C	96476166	NA,C	NA,T	NA,1	NA,-inf	NA,inf	NA,0.214212	0.000155235	0.000309978
3	chr9:95980464:A:G	95980464	NA,G	NA,A	NA,1	NA,inf	NA,inf	NA,0.2234	0.000155227	0.000309941
3	chr9:96899864:G:A	96899864	NA,A	NA,G	NA,1	NA,-inf	NA,inf	NA,0.244804	0.000155208	0.000309954
3	chr9:96004448:A:G	96004448	NA,G	NA,A	NA,1	NA,-inf	NA,inf	NA,0.232604	0.000155095	0.000309579
3	chr9:96159773:C:T	96159773	NA,T	NA,C	NA,1	NA,inf	NA,inf	NA,0.228385	0.000155093	0.000309696
3	chr9:96723337:A:C	96723337	NA,C	NA,A	NA,1	NA,-inf	NA,inf	NA,0.226224	0.000155081	0.000309694
3	chr9:96005486:G:A	96005486	NA,A	NA,G	NA,1	NA,inf	NA,inf	NA,0.221996	0.000155068	0.000309631
3	chr9:96600278:A:T	96600278	NA,T	NA,A	NA,1	NA,-inf	NA,inf	NA,0.290296	0.000155008	0.000309633
3	chr9:96110734:G:A	96110734	NA,A	NA,G	NA,1	NA,-inf	NA,inf	NA,0.218692	0.000154834	0.000309137
3	chr9:96843350:A:G	96843350	NA,G	NA,A	NA,1	NA,-inf	NA,inf	NA,0.235547	0.000154799	0.000309129
3	chr9:96707757:G:A	96707757	NA,A	NA,G	NA,1	NA,inf	NA,inf	NA,0.215321	0.000154682	0.000308817
3	chr9:96292883:T:C	96292883	NA,C	NA,T	NA,1	NA,inf	NA,inf	NA,0.252099	0.000154638	0.000308748
3	chr9:96135003:T:C	96135003	NA,C	NA,T	NA,1	NA,inf	NA,inf	NA,0.248482	0.000154638	0.000308774
3	chr9:96829446:T:C	96829446	NA,C	NA,T	NA,1	NA,inf	NA,inf	NA,0.272114	0.000154622	0.000308958
3	chr9:96085375:C:G	96085375	G,NA	C,NA	1,NA	-inf,NA	inf,NA	0.965899,NA	0.000154529	0.000308599
3	chr9:96359906:T:C	96359906	NA,C	NA,T	NA,1	NA,-inf	NA,inf	NA,0.206075	0.000154527	0.000308609
3	chr9:96837148:T:C	96837148	NA,C	NA,T	NA,1	NA,-inf	NA,inf	NA,0.232933	0.000154421	0.000308373
3	chr9:96146010:G:A	96146010	NA,A	NA,G	NA,1	NA,inf	NA,inf	NA,0.214822	0.000154407	0.000308313
3	chr9:96566320:G:A	96566320	NA,A	NA,G	NA,1	NA,inf	NA,inf	NA,0.23705	0.000154354	0.000308273
3	chr9:96301547:C:T	96301547	NA,T	NA,C	NA,1	NA,-inf	NA,inf	NA,0.224653	0.000154326	0.000308109
3	chr9:96011786:T:C	96011786	NA,C	NA,T	NA,1	NA,inf	NA,inf	NA,0.225213	0.000154305	0.000308114
3	chr9:96168169:T:C	96168169	NA,C	NA,T	NA,1	NA,inf	NA,inf	NA,0.225679	0.00015428	0.000308072
3	chr9:96078774:C:T	96078774	NA,T	NA,C	NA,1	NA,inf	NA,inf	NA,0.224059	0.000154246	0.000308034
3	chr9:96168823:G:A	96168823	NA,A	NA,G	NA,1	NA,inf	NA,inf	NA,0.225321	0.000154238	0.000307987
3	chr9:96669718:A:G	96669718	NA,G	NA,A	NA,1	NA,-inf	NA,inf	NA,0.175032	0.000154205	0.000307837
3	chr9:95993548:G:A	95993548	NA,A	NA,G	NA,1	NA,-inf	NA,inf	NA,0.20765	0.000154186	0.000307824
3	chr9:96877366:G:A	96877366	NA,A	NA,G	NA,1	NA,inf	NA,inf	NA,0.261909	0.000154114	0.000307907
3	chr9:96669404:T:C	96669404	NA,C	NA,T	NA,1	NA,-inf	NA,inf	NA,0.174391	0.0001541	0.000307629
3	chr9:96361984:G:A	96361984	NA,A	NA,G	NA,1	NA,-inf	NA,inf	NA,0.189962	0.000154054	0.000307594
3	chr9:96299679:A:G	96299679	NA,G	NA,A	NA,1	NA,inf	NA,inf	NA,0.230772	0.000153982	0.000307469
3	chr9:96416094:T:G	96416094	NA,G	NA,T	NA,1	NA,-inf	NA,inf	NA,0.203335	0.000153933	0.000307394
3	chr9:96109820:A:C	96109820	NA,C	NA,A	NA,1	NA,inf	NA,inf	NA,0.220272	0.000153761	0.000307025
3	chr9:96305931:T:C	96305931	C,C	T,T	1,1	inf,inf	inf,inf	1.32689,0.800549	0.00015374	0.000307364
3	chr9:96718793:G:A	96718793	A,NA	G,NA	1,NA	inf,NA	inf,NA	0.410927,NA	0.000153729	0.000306852
3	chr9:95972562:A:G	95972562	G,NA	A,NA	1,NA	inf,NA	inf,NA	0.647574,NA	0.000153696	0.000306932
3	chr9:96403714:GA:G	96403714	NA,G	NA,GA	NA,1	NA,-inf	NA,inf	NA,0.198572	0.000153671	0.000306854
3	chr9:96901729:T:C	96901729	NA,C	NA,T	NA,1	NA,-inf	NA,inf	NA,0.234263	0.000153666	0.000306875
3	chr9:96770447:G:A	96770447	NA,A	NA,G	NA,1	NA,inf	NA,inf	NA,0.209707	0.000153634	0.00030677
3	chr9:96667567:T:C	96667567	NA,C	NA,T	NA,1	NA,-inf	NA,inf	NA,0.170849	0.000153561	0.000306553
3	chr9:96669007:G:A	96669007	A,A	G,G	1,1	inf,inf	inf,inf	0.658698,1.16731	0.000153517	0.000307716
3	chr9:96927700:G:C	96927700	NA,C	NA,G	NA,1	NA,inf	NA,inf	NA,0.244588	0.000153512	0.00030672
3	chr9:96838684:T:C	96838684	NA,C	NA,T	NA,1	NA,-inf	NA,inf	NA,0.226455	0.000153499	0.000306531
3	chr9:96461793:G:A	96461793	NA,A	NA,G	NA,1	NA,-inf	NA,inf	NA,0.20242	0.000153493	0.000306498
3	chr9:96461307:G:A	96461307	NA,A	NA,G	NA,1	NA,-inf	NA,inf	NA,0.201745	0.000153395	0.000306302
3	chr9:96757362:T:C	96757362	NA,C	NA,T	NA,1	NA,-inf	NA,inf	NA,0.202507	0.000153383	0.000306248
3	chr9:96853844:G:A	96853844	NA,A	NA,G	NA,1	NA,-inf	NA,inf	NA,0.225741	0.000153378	0.000306289
3	chr9:95839080:T:C	95839080	NA,C	NA,T	NA,1	NA,inf	NA,inf	NA,0.21274	0.000153364	0.000306229
3	chr9:96351162:A:G	96351162	NA,G	NA,A	NA,1	NA,inf	NA,inf	NA,0.23889	0.000153347	0.000306277
3	chr9:96882914:A:T	96882914	T,NA	A,NA	1,NA	inf,NA	inf,NA	0.427771,NA	0.00015334	0.000306115
3	chr9:95837538:G:A	95837538	NA,A	NA,G	NA,1	NA,inf	NA,inf	NA,0.212144	0.000153279	0.00030606
3	chr9:96719252:G:A	96719252	NA,A	NA,G	NA,1	NA,-inf	NA,inf	NA,0.17409	0.000153232	0.000305826
3	chr9:96729450:G:T	96729450	NA,T	NA,G	NA,1	NA,inf	NA,inf	NA,0.212172	0.000153215	0.00030597
3	chr9:96308648:A:T	96308648	NA,T	NA,A	NA,1	NA,inf	NA,inf	NA,0.226952	0.000153196	0.000305825
3	chr9:96325082:C:G	96325082	NA,G	NA,C	NA,1	NA,inf	NA,inf	NA,0.242013	0.00015319	0.000305969
3	chr9:96669665:C:T	96669665	NA,T	NA,C	NA,1	NA,-inf	NA,inf	NA,0.168329	0.000153181	0.000305795
3	chr9:96905982:G:A	96905982	NA,A	NA,G	NA,1	NA,inf	NA,inf	NA,0.271536	0.000153153	0.000306004
3	chr9:96715576:G:T	96715576	NA,T	NA,G	NA,1	NA,inf	NA,inf	NA,0.184872	0.000153152	0.000305758
3	chr9:96456309:C:A	96456309	NA,A	NA,C	NA,1	NA,-inf	NA,inf	NA,0.200056	0.000153151	0.000305816
3	chr9:96583475:C:T	96583475	NA,T	NA,C	NA,1	NA,inf	NA,inf	NA,0.228163	0.000153137	0.000305844
3	chr9:96357567:T:A	96357567	NA,A	NA,T	NA,1	NA,-inf	NA,inf	NA,0.136959	0.000153122	0.000305495
3	chr9:96148890:C:T	96148890	T,NA	C,NA	1,NA	-inf,NA	inf,NA	0.617429,NA	0.000153111	0.000305728
3	chr9:95853125:G:A	95853125	A,A	G,G	1,1	-inf,-inf	inf,inf	0.149912,1.35439	0.000153012	0.000305569
3	chr9:96901423:C:T	96901423	NA,T	NA,C	NA,1	NA,-inf	NA,inf	NA,0.229105	0.000152982	0.000305508
3	chr9:96888521:A:C	96888521	NA,C	NA,A	NA,1	NA,-inf	NA,inf	NA,0.222076	0.000152923	0.00030538
3	chr9:96704530:G:A	96704530	A,NA	G,NA	1,NA	-inf,NA	inf,NA	0.318608,NA	0.000152909	0.000304976
3	chr9:96674439:C:T	96674439	NA,T	NA,C	NA,1	NA,inf	NA,inf	NA,0.20276	0.000152896	0.000305276
3	chr9:96029087:A:G	96029087	NA,G	NA,A	NA,1	NA,-inf	NA,inf	NA,0.198475	0.000152886	0.00030523
3	chr9:96320344:T:C	96320344	C,C	T,T	1,1	-inf,inf	inf,inf	1.80062,0.423315	0.000152877	0.000305048
3	chr9:96557590:T:C	96557590	NA,C	NA,T	NA,1	NA,inf	NA,inf	NA,0.245104	0.00015281	0.000305146
3	chr9:96682499:A:T	96682499	NA,T	NA,A	NA,1	NA,-inf	NA,inf	NA,0.207255	0.000152682	0.000304914
3	chr9:96795461:C:T	96795461	NA,T	NA,C	NA,1	NA,inf	NA,inf	NA,0.254768	0.000152621	0.000304922
3	chr9:96031150:A:G	96031150	NA,G	NA,A	NA,1	NA,inf	NA,inf	NA,0.214077	0.000152617	0.000304743
3	chr9:96357834:T:C	96357834	NA,C	NA,T	NA,1	NA,inf	NA,inf	NA,0.233609	0.000152608	0.0003048
3	chr9:96182595:G:A	96182595	NA,A	NA,G	NA,1	NA,inf	NA,inf	NA,0.189862	0.000152589	0.000304665
3	chr9:96762223:AAAG:A	96762223	NA,A	NA,AAAG	NA,1	NA,-inf	NA,inf	NA,0.200246	0.00015256	0.000304572
3	chr9:96125588:T:C	96125588	NA,C	NA,T	NA,1	NA,inf	NA,inf	NA,0.20476	0.000152487	0.000304481
3	chr9:96923210:G:A	96923210	NA,A	NA,G	NA,1	NA,inf	NA,inf	NA,0.229695	0.000152454	0.000304579
3	chr9:96050348:C:T	96050348	NA,T	NA,C	NA,1	NA,-inf	NA,inf	NA,0.209299	0.00015244	0.000304357
3	chr9:96853856:T:C	96853856	NA,C	NA,T	NA,1	NA,-inf	NA,inf	NA,0.218961	0.00015244	0.000304415
3	chr9:96112185:C:G	96112185	NA,G	NA,C	NA,1	NA,inf	NA,inf	NA,0.203244	0.00015241	0.000304316
3	chr9:96122554:G:A	96122554	NA,A	NA,G	NA,1	NA,inf	NA,inf	NA,0.204076	0.000152406	0.000304318
3	chr9:96781109:T:C	96781109	NA,C	NA,T	NA,1	NA,inf	NA,inf	NA,0.253611	0.000152382	0.000304447
3	chr9:96666901:T:G	96666901	NA,G	NA,T	NA,1	NA,-inf	NA,inf	NA,0.162448	0.000152378	0.000304193
3	chr9:96889631:T:C	96889631	NA,C	NA,T	NA,1	NA,inf	NA,inf	NA,0.202162	0.000152318	0.000304163
3	chr9:96112184:G:A	96112184	NA,A	NA,G	NA,1	NA,inf	NA,inf	NA,0.20248	0.000152303	0.000304103
3	chr9:96307653:A:G	96307653	G,G	A,A	1,1	inf,inf	inf,inf	1.32184,0.802991	0.000152303	0.000304492
3	chr9:96770190:A:G	96770190	NA,G	NA,A	NA,1	NA,inf	NA,inf	NA,0.206318	0.000152199	0.000303943
3	chr9:96749613:C:T	96749613	NA,T	NA,C	NA,1	NA,inf	NA,inf	NA,0.197968	0.000152194	0.000303918
3	chr9:96311287:G:A	96311287	NA,A	NA,G	NA,1	NA,-inf	NA,inf	NA,0.295247	0.000152082	0.000303732
3	chr9:96570281:T:C	96570281	NA,C	NA,T	NA,1	NA,inf	NA,inf	NA,0.221602	0.000152064	0.000303696
3	chr9:96345058:T:C	96345058	NA,C	NA,T	NA,1	NA,-inf	NA,inf	NA,0.18879	0.00015203	0.000303617
3	chr9:95854422:T:C	95854422	NA,C	NA,T	NA,1	NA,inf	NA,inf	NA,0.191085	0.00015192	0.000303333
3	chr9:96022582:G:A	96022582	NA,A	NA,G	NA,1	NA,inf	NA,inf	NA,0.211968	0.00015192	0.00030336
3	chr9:96887916:A:G	96887916	NA,G	NA,A	NA,1	NA,inf	NA,inf	NA,0.234329	0.000151886	0.000303468
3	chr9:96001884:C:T	96001884	NA,T	NA,C	NA,1	NA,inf	NA,inf	NA,0.207496	0.000151882	0.000303276
3	chr9:96455506:G:C	96455506	NA,C	NA,G	NA,1	NA,-inf	NA,inf	NA,0.190251	0.000151812	0.000303142
3	chr9:96787749:A:G	96787749	NA,G	NA,A	NA,1	NA,inf	NA,inf	NA,0.25038	0.000151758	0.000303217
3	chr9:96739943:A:G	96739943	NA,G	NA,A	NA,1	NA,-inf	NA,inf	NA,0.230692	0.000151747	0.000303049
3	chr9:96769267:T:G	96769267	NA,G	NA,T	NA,1	NA,inf	NA,inf	NA,0.235664	0.000151745	0.000303094
3	chr9:96442909:G:A	96442909	NA,A	NA,G	NA,1	NA,-inf	NA,inf	NA,0.18424	0.000151717	0.00030295
3	chr9:96882094:A:G	96882094	NA,G	NA,A	NA,1	NA,-inf	NA,inf	NA,0.213233	0.000151677	0.000302864
3	chr9:96114664:G:A	96114664	NA,A	NA,G	NA,1	NA,inf	NA,inf	NA,0.198128	0.000151591	0.00030269
3	chr9:96419694:CAAAT:C	96419694	NA,C	NA,CAAAT	NA,1	NA,inf	NA,inf	NA,0.212316	0.00015158	0.00030267
3	chr9:96687949:G:A	96687949	NA,A	NA,G	NA,1	NA,-inf	NA,inf	NA,0.200158	0.000151575	0.000302689
3	chr9:96183524:T:C	96183524	NA,C	NA,T	NA,1	NA,inf	NA,inf	NA,0.182415	0.000151549	0.000302589
3	chr9:96076895:G:A	96076895	NA,A	NA,G	NA,1	NA,-inf	NA,inf	NA,0.19864	0.000151534	0.000302506
3	chr9:96727038:A:G	96727038	NA,G	NA,A	NA,1	NA,-inf	NA,inf	NA,0.202019	0.000151486	0.000302504
3	chr9:96674612:C:G	96674612	NA,G	NA,C	NA,1	NA,inf	NA,inf	NA,0.191478	0.000151332	0.000302156
3	chr9:96669722:G:T	96669722	NA,T	NA,G	NA,1	NA,-inf	NA,inf	NA,0.155624	0.000151317	0.000302079
3	chr9:96667458:T:A	96667458	NA,A	NA,T	NA,1	NA,-inf	NA,inf	NA,0.155082	0.000151243	0.000301931
3	chr9:96386737:C:G	96386737	NA,G	NA,C	NA,1	NA,inf	NA,inf	NA,0.2194	0.000151242	0.000302068
3	chr9:96670196:A:G	96670196	NA,G	NA,A	NA,1	NA,inf	NA,inf	NA,0.190652	0.000151228	0.000301947
3	chr9:96702591:C:A	96702591	NA,A	NA,C	NA,1	NA,-inf	NA,inf	NA,0.197484	0.000151165	0.00030187
3	chr9:96700163:A:G	96700163	NA,G	NA,A	NA,1	NA,-inf	NA,inf	NA,0.197284	0.000151152	0.000301843
3	chr9:96103408:G:T	96103408	NA,T	NA,G	NA,1	NA,-inf	NA,inf	NA,0.195478	0.000151132	0.000301782
3	chr9:96690519:A:C	96690519	NA,C	NA,A	NA,1	NA,-inf	NA,inf	NA,0.196501	0.000151083	0.000301705
3	chr9:95921028:G:A	95921028	A,NA	G,NA	1,NA	inf,NA	inf,NA	0.858599,NA	0.00015108	0.000301657
3	chr9:96342381:C:T	96342381	NA,T	NA,C	NA,1	NA,-inf	NA,inf	NA,0.181551	0.000151028	0.000301615
3	chr9:96668032:A:C	96668032	NA,C	NA,A	NA,1	NA,-inf	NA,inf	NA,0.153492	0.000151013	0.000301473
3	chr9:96710908:C:T	96710908	NA,T	NA,C	NA,1	NA,-inf	NA,inf	NA,0.195977	0.000150956	0.000301453
3	chr9:96668999:A:G	96668999	NA,G	NA,A	NA,1	NA,-inf	NA,inf	NA,0.152748	0.00015091	0.000301266
3	chr9:96668702:T:C	96668702	NA,C	NA,T	NA,1	NA,inf	NA,inf	NA,0.188277	0.000150909	0.00030131
3	chr9:96247077:C:T	96247077	NA,T	NA,C	NA,1	NA,inf	NA,inf	NA,0.195219	0.000150759	0.000301028
3	chr9:96671483:A:G	96671483	NA,G	NA,A	NA,1	NA,-inf	NA,inf	NA,0.154333	0.000150734	0.000300865
3	chr9:96478218:C:T	96478218	NA,T	NA,C	NA,1	NA,-inf	NA,inf	NA,0.182363	0.000150688	0.000300897
3	chr9:95867168:T:C	95867168	C,C	T,T	1,1	-inf,-inf	inf,inf	0.155397,1.34185	0.000150682	0.000300917
3	chr9:96164884:G:A	96164884	NA,A	NA,G	NA,1	NA,inf	NA,inf	NA,0.195335	0.000150656	0.000300815
3	chr9:96212223:A:G	96212223	NA,G	NA,A	NA,1	NA,inf	NA,inf	NA,0.173686	0.000150627	0.000300738
3	chr9:96872305:G:A	96872305	NA,A	NA,G	NA,1	NA,-inf	NA,inf	NA,0.239557	0.000150604	0.000300788
3	chr9:96229344:C:T	96229344	NA,T	NA,C	NA,1	NA,inf	NA,inf	NA,0.203254	0.000150593	0.000300725
3	chr9:96295356:C:T	96295356	NA,T	NA,C	NA,1	NA,inf	NA,inf	NA,0.222243	0.000150577	0.000300644
3	chr9:96819211:T:C	96819211	NA,C	NA,T	NA,1	NA,-inf	NA,inf	NA,0.221617	0.00015056	0.000300675
3	chr9:96172513:C:T	96172513	NA,T	NA,C	NA,1	NA,-inf	NA,inf	NA,0.194905	0.000150549	0.000300626
3	chr9:96875305:G:A	96875305	NA,A	NA,G	NA,1	NA,-inf	NA,inf	NA,0.238856	0.000150519	0.000300618
3	chr9:96701972:G:A	96701972	NA,A	NA,G	NA,1	NA,-inf	NA,inf	NA,0.192587	0.000150516	0.000300573
3	chr9:96065863:A:G	96065863	NA,G	NA,A	NA,1	NA,-inf	NA,inf	NA,0.180376	0.000150498	0.000300461
3	chr9:96704089:C:G	96704089	NA,G	NA,C	NA,1	NA,-inf	NA,inf	NA,0.192073	0.000150496	0.000300534
3	chr9:95958849:T:G	95958849	NA,G	NA,T	NA,1	NA,-inf	NA,inf	NA,0.180335	0.000150436	0.000300341
3	chr9:96553714:A:T	96553714	NA,T	NA,A	NA,1	NA,inf	NA,inf	NA,0.230709	0.000150314	0.000300253
3	chr9:95954966:C:T	95954966	NA,T	NA,C	NA,1	NA,-inf	NA,inf	NA,0.179055	0.000150273	0.000300015
3	chr9:95949043:AAAAG:A	95949043	NA,A	NA,AAAAG	NA,1	NA,inf	NA,inf	NA,0.200961	0.000150271	0.000300071
3	chr9:96390653:G:T	96390653	T,NA	G,NA	1,NA	inf,NA	inf,NA	0.598872,NA	0.000150266	0.000299981
3	chr9:95844287:C:T	95844287	NA,T	NA,C	NA,1	NA,inf	NA,inf	NA,0.186895	0.000150236	0.000299964
3	chr9:96296306:G:A	96296306	NA,A	NA,G	NA,1	NA,inf	NA,inf	NA,0.205857	0.00015019	0.000299913
3	chr9:96841123:C:T	96841123	NA,T	NA,C	NA,1	NA,-inf	NA,inf	NA,0.193186	0.000150143	0.000299784
3	chr9:96841995:G:A	96841995	NA,A	NA,G	NA,1	NA,-inf	NA,inf	NA,0.193073	0.000150128	0.000299753
3	chr9:96494288:T:C	96494288	C,C	T,T	1,1	inf,inf	inf,inf	2.81767,0.80374	0.000150112	0.000302461
3	chr9:96039524:A:C	96039524	NA,C	NA,A	NA,1	NA,inf	NA,inf	NA,0.186671	0.000150108	0.000299718
3	chr9:96843007:C:T	96843007	NA,T	NA,C	NA,1	NA,-inf	NA,inf	NA,0.217439	0.000150039	0.000299633
3	chr9:96063759:C:G	96063759	NA,G	NA,C	NA,1	NA,inf	NA,inf	NA,0.201085	0.000150035	0.00029962
3	chr9:96187496:G:C	96187496	NA,C	NA,G	NA,1	NA,inf	NA,inf	NA,0.170873	0.000149986	0.00029947
3	chr9:96927827:A:AT	96927827	NA,AT	NA,A	NA,1	NA,-inf	NA,inf	NA,0.207596	0.000149935	0.000299407
3	chr9:96452134:G:C	96452134	NA,C	NA,G	NA,1	NA,-inf	NA,inf	NA,0.260766	0.000149925	0.00029946
3	chr9:96709952:C:T	96709952	NA,T	NA,C	NA,1	NA,-inf	NA,inf	NA,0.187563	0.000149865	0.000299272
3	chr9:96166188:T:C	96166188	NA,C	NA,T	NA,1	NA,inf	NA,inf	NA,0.189228	0.000149862	0.000299229
3	chr9:96748667:TTTTC:T	96748667	NA,T	NA,TTTTC	NA,1	NA,inf	NA,inf	NA,0.180588	0.000149862	0.000299259
3	chr9:96236688:G:T	96236688	NA,T	NA,G	NA,1	NA,-inf	NA,inf	NA,0.172931	0.000149771	0.000299013
3	chr9:95983744:T:C	95983744	NA,C	NA,T	NA,1	NA,inf	NA,inf	NA,0.184108	0.00014975	0.000299013
3	chr9:96385033:T:C	96385033	NA,C	NA,T	NA,1	NA,-inf	NA,inf	NA,0.170731	0.000149716	0.000298992
3	chr9:96872321:G:A	96872321	NA,A	NA,G	NA,1	NA,-inf	NA,inf	NA,0.197514	0.000149648	0.000298838
3	chr9:96806453:C:T	96806453	NA,T	NA,C	NA,1	NA,inf	NA,inf	NA,0.233327	0.000149613	0.000298918
3	chr9:96742086:G:A	96742086	NA,A	NA,G	NA,1	NA,inf	NA,inf	NA,0.185579	0.000149603	0.000298753
3	chr9:95929543:TAAAC:T	95929543	NA,T	NA,TAAAC	NA,1	NA,inf	NA,inf	NA,0.180799	0.000149517	0.00029854
3	chr9:96736571:C:T	96736571	NA,T	NA,C	NA,1	NA,inf	NA,inf	NA,0.184537	0.000149467	0.000298482
3	chr9:96008237:C:A	96008237	NA,A	NA,C	NA,1	NA,-inf	NA,inf	NA,0.17271	0.0001494	0.000298275
3	chr9:96687006:C:T	96687006	NA,T	NA,C	NA,1	NA,-inf	NA,inf	NA,0.243896	0.000149345	0.000298282
3	chr9:96847628:C:A	96847628	NA,A	NA,C	NA,1	NA,-inf	NA,inf	NA,0.22897	0.000149299	0.000298178
3	chr9:96573954:T:C	96573954	NA,C	NA,T	NA,1	NA,inf	NA,inf	NA,0.146252	0.000149289	0.000298036
3	chr9:96884420:T:C	96884420	NA,C	NA,T	NA,1	NA,inf	NA,inf	NA,0.224017	0.000149277	0.000298219
3	chr9:96522891:T:TA	96522891	NA,TA	NA,T	NA,1	NA,-inf	NA,inf	NA,0.245538	0.000149124	0.000297859
3	chr9:96168215:G:A	96168215	NA,A	NA,G	NA,1	NA,inf	NA,inf	NA,0.200397	0.000149119	0.000297801
3	chr9:96801660:T:C	96801660	NA,C	NA,T	NA,1	NA,inf	NA,inf	NA,0.180735	0.000149104	0.000297736
3	chr9:96605276:A:G	96605276	G,NA	A,NA	1,NA	inf,NA	inf,NA	1.11765,NA	0.000149098	0.000297622
3	chr9:96449185:A:C	96449185	NA,C	NA,A	NA,1	NA,-inf	NA,inf	NA,0.169528	0.000149046	0.000297616
3	chr9:96240776:G:A	96240776	NA,A	NA,G	NA,1	NA,inf	NA,inf	NA,0.175222	0.000149039	0.0002976
3	chr9:96294266:A:C	96294266	NA,C	NA,A	NA,1	NA,inf	NA,inf	NA,0.205746	0.000149016	0.000297527
3	chr9:95986059:G:A	95986059	NA,A	NA,G	NA,1	NA,inf	NA,inf	NA,0.190359	0.000148931	0.000297394
3	chr9:95937419:G:A	95937419	NA,A	NA,G	NA,1	NA,inf	NA,inf	NA,0.190359	0.000148931	0.000297394
3	chr9:96892963:G:A	96892963	NA,A	NA,G	NA,1	NA,-inf	NA,inf	NA,0.191313	0.000148907	0.000297357
3	chr9:96573965:G:A	96573965	NA,A	NA,G	NA,1	NA,-inf	NA,inf	NA,0.241703	0.000148893	0.000297398
3	chr9:95940459:T:G	95940459	NA,G	NA,T	NA,1	NA,-inf	NA,inf	NA,0.168316	0.000148877	0.00029723
3	chr9:96108562:G:A	96108562	NA,A	NA,G	NA,1	NA,-inf	NA,inf	NA,0.177725	0.000148803	0.000297131
3	chr9:96198184:C:T	96198184	NA,T	NA,C	NA,1	NA,-inf	NA,inf	NA,0.172974	0.000148786	0.000297064
3	chr9:96068521:G:A	96068521	NA,A	NA,G	NA,1	NA,inf	NA,inf	NA,0.167915	0.000148782	0.00029707
3	chr9:96018521:C:T	96018521	NA,T	NA,C	NA,1	NA,inf	NA,inf	NA,0.18284	0.000148722	0.000296956
3	chr9:96849497:C:T	96849497	NA,T	NA,C	NA,1	NA,-inf	NA,inf	NA,0.181703	0.000148694	0.000296891
3	chr9:95965535:C:T	95965535	NA,T	NA,C	NA,1	NA,-inf	NA,inf	NA,0.166393	0.000148646	0.000296769
3	chr9:95906564:C:T	95906564	T,NA	C,NA	1,NA	-inf,NA	inf,NA	0.628472,NA	0.000148594	0.000296703
3	chr9:96882780:T:G	96882780	NA,G	NA,T	NA,1	NA,-inf	NA,inf	NA,0.188451	0.000148571	0.000296686
3	chr9:96667098:G:A	96667098	NA,A	NA,G	NA,1	NA,-inf	NA,inf	NA,0.168179	0.000148558	0.000296578
3	chr9:96778427:G:A	96778427	A,A	G,G	1,1	inf,inf	inf,inf	0.995724,0.570689	0.000148543	0.000297054
3	chr9:96666792:G:A	96666792	NA,A	NA,G	NA,1	NA,-inf	NA,inf	NA,0.1346	0.00014851	0.000296479
3	chr9:96115992:G:T	96115992	NA,T	NA,G	NA,1	NA,-inf	NA,inf	NA,0.175738	0.000148486	0.000296503
3	chr9:95870724:T:C	95870724	NA,C	NA,T	NA,1	NA,inf	NA,inf	NA,0.173764	0.000148464	0.000296445
3	chr9:95921967:A:T	95921967	NA,T	NA,A	NA,1	NA,-inf	NA,inf	NA,0.164945	0.000148452	0.000296383
3	chr9:95952678:A:T	95952678	NA,T	NA,A	NA,1	NA,inf	NA,inf	NA,0.178716	0.000148443	0.000296419
3	chr9:96471316:C:T	96471316	NA,T	NA,C	NA,1	NA,-inf	NA,inf	NA,0.105039	0.000148412	0.000296129
3	chr9:96034323:T:C	96034323	NA,C	NA,T	NA,1	NA,-inf	NA,inf	NA,0.173973	0.000148399	0.000296322
3	chr9:96032305:G:A	96032305	NA,A	NA,G	NA,1	NA,-inf	NA,inf	NA,0.1738	0.000148378	0.00029628
3	chr9:96744179:G:C	96744179	NA,C	NA,G	NA,1	NA,inf	NA,inf	NA,0.162286	0.000148327	0.000296181
3	chr9:96074096:T:C	96074096	NA,C	NA,T	NA,1	NA,inf	NA,inf	NA,0.178547	0.000148319	0.000296189
3	chr9:96306784:T:G	96306784	G,G	T,T	1,1	inf,inf	inf,inf	1.30104,0.805746	0.000148269	0.000296428
3	chr9:96857893:T:C	96857893	NA,C	NA,T	NA,1	NA,inf	NA,inf	NA,0.158777	0.000148249	0.000295981
3	chr9:96856684:GT:G	96856684	NA,G	NA,GT	NA,1	NA,-inf	NA,inf	NA,0.168972	0.000148202	0.000295912
3	chr9:96574016:G:A	96574016	NA,A	NA,G	NA,1	NA,-inf	NA,inf	NA,0.235509	0.000148201	0.000296012
3	chr9:95830971:G:A	95830971	NA,A	NA,G	NA,1	NA,-inf	NA,inf	NA,0.162058	0.000148198	0.000295875
3	chr9:96673672:T:C	96673672	NA,C	NA,T	NA,1	NA,inf	NA,inf	NA,0.207752	0.000148101	0.000295805
3	chr9:96200795:T:C	96200795	NA,C	NA,T	NA,1	NA,-inf	NA,inf	NA,0.180795	0.000148002	0.000295514
3	chr9:96762264:C:T	96762264	NA,T	NA,C	NA,1	NA,inf	NA,inf	NA,0.157303	0.000147995	0.00029549
3	chr9:96051273:C:T	96051273	NA,T	NA,C	NA,1	NA,inf	NA,inf	NA,0.181982	0.000147937	0.000295404
3	chr9:96698812:C:G	96698812	NA,G	NA,C	NA,1	NA,-inf	NA,inf	NA,0.171778	0.0001479	0.000295346
3	chr9:96067239:G:T	96067239	NA,T	NA,G	NA,1	NA,inf	NA,inf	NA,0.180019	0.000147843	0.00029522
3	chr9:96698704:C:T	96698704	NA,T	NA,C	NA,1	NA,-inf	NA,inf	NA,0.171136	0.000147822	0.000295191
3	chr9:96711900:C:T	96711900	T,NA	C,NA	1,NA	inf,NA	inf,NA	0.390265,NA	0.00014779	0.000295
3	chr9:96679558:A:T	96679558	NA,T	NA,A	NA,1	NA,-inf	NA,inf	NA,0.162014	0.000147697	0.00029494
3	chr9:96677004:G:A	96677004	NA,A	NA,G	NA,1	NA,-inf	NA,inf	NA,0.142691	0.00014766	0.00029481
3	chr9:96030189:A:G	96030189	NA,G	NA,A	NA,1	NA,inf	NA,inf	NA,0.175383	0.000147655	0.000294835
3	chr9:96486391:A:G	96486391	G,NA	A,NA	1,NA	inf,NA	inf,NA	1.03772,NA	0.000147643	0.000294747
3	chr9:95975204:A:G	95975204	NA,G	NA,A	NA,1	NA,inf	NA,inf	NA,0.157633	0.000147635	0.000294779
3	chr9:96676240:G:T	96676240	NA,T	NA,G	NA,1	NA,inf	NA,inf	NA,0.162319	0.00014761	0.000294726
3	chr9:96868304:A:G	96868304	NA,G	NA,A	NA,1	NA,inf	NA,inf	NA,0.210019	0.000147586	0.000294832
3	chr9:96169568:A:G	96169568	NA,G	NA,A	NA,1	NA,inf	NA,inf	NA,0.170786	0.000147583	0.00029468
3	chr9:96692533:G:A	96692533	NA,A	NA,G	NA,1	NA,-inf	NA,inf	NA,0.169273	0.000147582	0.000294711
3	chr9:96021544:A:T	96021544	NA,T	NA,A	NA,1	NA,inf	NA,inf	NA,0.173206	0.000147556	0.000294627
3	chr9:95876390:G:A	95876390	NA,A	NA,G	NA,1	NA,-inf	NA,inf	NA,0.156964	0.000147531	0.000294545
3	chr9:96244417:C:G	96244417	NA,G	NA,C	NA,1	NA,inf	NA,inf	NA,0.14647	0.000147515	0.000294573
3	chr9:96675148:T:G	96675148	NA,G	NA,T	NA,1	NA,-inf	NA,inf	NA,0.205757	0.000147503	0.000294576
3	chr9:96547918:C:T	96547918	NA,T	NA,C	NA,1	NA,inf	NA,inf	NA,0.206264	0.000147484	0.000294588
3	chr9:96679380:T:C	96679380	NA,C	NA,T	NA,1	NA,-inf	NA,inf	NA,0.159611	0.000147402	0.000294351
3	chr9:96029476:G:A	96029476	NA,A	NA,G	NA,1	NA,inf	NA,inf	NA,0.164183	0.000147367	0.000294249
3	chr9:96120757:A:T	96120757	NA,T	NA,A	NA,1	NA,inf	NA,inf	NA,0.163957	0.000147337	0.000294203
3	chr9:96666204:T:G	96666204	NA,G	NA,T	NA,1	NA,-inf	NA,inf	NA,0.125384	0.000147336	0.000294139
3	chr9:96684250:C:G	96684250	NA,G	NA,C	NA,1	NA,-inf	NA,inf	NA,0.162148	0.000147298	0.000294145
3	chr9:96742300:G:A	96742300	NA,A	NA,G	NA,1	NA,-inf	NA,inf	NA,0.167054	0.000147277	0.000294041
3	chr9:96656985:C:T	96656985	NA,T	NA,C	NA,1	NA,-inf	NA,inf	NA,0.140059	0.000147271	0.000294074
3	chr9:96560739:C:T	96560739	NA,T	NA,C	NA,1	NA,inf	NA,inf	NA,0.18321	0.000147229	0.000294031
3	chr9:95950872:T:C	95950872	NA,C	NA,T	NA,1	NA,inf	NA,inf	NA,0.166525	0.000147229	0.000293992
3	chr9:95948543:CTCAG:C	95948543	NA,C	NA,CTCAG	NA,1	NA,inf	NA,inf	NA,0.166496	0.000147226	0.000293986
3	chr9:96118515:T:G	96118515	NA,G	NA,T	NA,1	NA,-inf	NA,inf	NA,0.163012	0.000147208	0.000293942
3	chr9:96785875:A:T	96785875	NA,T	NA,A	NA,1	NA,inf	NA,inf	NA,0.170053	0.000147207	0.000293932
3	chr9:96093873:C:T	96093873	NA,T	NA,C	NA,1	NA,inf	NA,inf	NA,0.176225	0.000147199	0.000293939
3	chr9:96622317:G:T	96622317	NA,T	NA,G	NA,1	NA,inf	NA,inf	NA,0.186545	0.00014719	0.000293959
3	chr9:95954565:A:G	95954565	NA,G	NA,A	NA,1	NA,inf	NA,inf	NA,0.175412	0.000147165	0.000293866
3	chr9:96061881:G:A	96061881	NA,A	NA,G	NA,1	NA,inf	NA,inf	NA,0.174675	0.000147109	0.00029375
3	chr9:96043919:C:T	96043919	NA,T	NA,C	NA,1	NA,inf	NA,inf	NA,0.174848	0.000147108	0.000293754
3	chr9:95987551:T:C	95987551	NA,C	NA,T	NA,1	NA,-inf	NA,inf	NA,0.153863	0.000147107	0.0002937
3	chr9:95948553:T:G	95948553	NA,G	NA,T	NA,1	NA,inf	NA,inf	NA,0.165259	0.000147082	0.0002937
```
