## Supplementary material for "Characterization of shared and ancestry-specific signals driving complex traits using multi-ancestry fine-mapping": susiex_nc3.cs80.snp

```
BP	SNP	PIP(CS1)	LogBF(CS1,Pop1)	LogBF(CS1,Pop2)	PIP(CS2)	LogBF(CS2,Pop1)	LogBF(CS2,Pop2)	PIP(CS3)	LogBF(CS3,Pop1)	LogBF(CS3,Pop2)
95827732	chr9:95827732:T:C	7.78055e-10	-1.67081	-0.902675	3.64609e-05	-1.69752	-0.899545	3.65832e-05	-1.69778	-0.899087
95827862	chr9:95827862:A:G	6.49652e-10	-1.67564	-1.07821	3.1387e-05	-1.6916	-1.05532	3.14648e-05	-1.69159	-1.056
95827999	chr9:95827999:GT:G	2.90563e-09	-2.22283e-10	-1.25588	0.000139027	-2.22283e-10	-1.25864	0.000139484	-2.22283e-10	-1.25851
95828499	chr9:95828499:C:T	8.59815e-09	-2.22283e-10	-0.170981	0.000440314	-2.22283e-10	-0.105817	0.000441276	-2.22283e-10	-0.106784
95828646	chr9:95828646:A:G	4.85326e-09	-2.22283e-10	-0.742877	0.000236022	-2.22283e-10	-0.729383	0.000236729	-2.22283e-10	-0.729539
95829471	chr9:95829471:T:C	4.74798e-09	-2.22283e-10	-0.764808	0.000238307	-2.22283e-10	-0.719746	0.000239016	-2.22283e-10	-0.719923
95830138	chr9:95830138:C:T	7.45229e-09	-2.22283e-10	-0.314007	0.000379785	-2.22283e-10	-0.2537	0.000380644	-2.22283e-10	-0.254591
95830629	chr9:95830629:T:C	5.13338e-10	-1.88514	-1.10421	2.49177e-05	-1.8557	-1.12203	2.50091e-05	-1.8556	-1.12162
95830971	chr9:95830971:G:A	3.07333e-09	-2.22283e-10	-1.19977	0.000147696	-2.22283e-10	-1.19815	0.000148198	-2.22283e-10	-1.19791
95831110	chr9:95831110:G:A	3.88417e-09	-0.965617	-2.98501e-10	0.000182105	-0.988724	-2.98501e-10	0.000182668	-0.988786	-2.98501e-10
95831462	chr9:95831462:C:G	9.73708e-10	-1.46032	-0.888848	4.72562e-05	-1.45854	-0.879185	4.74473e-05	-1.45856	-0.878273
95831522	chr9:95831522:C:T	3.02737e-09	-2.22283e-10	-1.21483	0.000145841	-2.22283e-10	-1.21079	0.000146285	-2.22283e-10	-1.2109
95831713	chr9:95831713:C:G	1.35171e-09	-1.76541	-0.255752	7.02838e-05	-1.74243	-0.198332	7.06105e-05	-1.74232	-0.19696
95832060	chr9:95832060:A:G	5.50586e-10	-1.68073	-1.23856	2.57341e-05	-1.70653	-1.23896	2.58136e-05	-1.70678	-1.23877
95832331	chr9:95832331:G:A	1.33554e-08	0.269393	-2.98501e-10	0.000749221	0.425728	-2.98501e-10	0.000751833	0.426059	-2.98501e-10
95832517	chr9:95832517:C:T	2.8444e-09	-2.22283e-10	-1.27718	0.000136526	-2.22283e-10	-1.27679	0.000136959	-2.22283e-10	-1.27678
95832845	chr9:95832845:T:C	2.91674e-09	-2.22283e-10	-1.25206	0.00014031	-2.22283e-10	-1.24945	0.000140742	-2.22283e-10	-1.24953
95833062	chr9:95833062:T:C	8.05012e-09	-2.22283e-10	-0.23684	0.000391546	-2.22283e-10	-0.223203	0.00039277	-2.22283e-10	-0.223232
95833249	chr9:95833249:G:T	9.06481e-10	-1.47541	-0.9453	4.39613e-05	-1.47357	-0.93643	4.41362e-05	-1.47359	-0.935585
95833293	chr9:95833293:T:G	6.08285e-10	-1.64838	-1.17125	2.8418e-05	-1.67848	-1.1678	2.85077e-05	-1.67876	-1.16752
95833522	chr9:95833522:C:T	3.01989e-09	-2.22283e-10	-1.21731	0.000145456	-2.22283e-10	-1.21343	0.000145899	-2.22283e-10	-1.21354
95833556	chr9:95833556:G:A	2.49755e-09	-1.40722	-2.98501e-10	9.73641e-05	-1.61485	-2.98501e-10	9.76828e-05	-1.61473	-2.98501e-10
95833707	chr9:95833707:G:GA	6.87355e-10	-1.62729	-1.07014	3.31807e-05	-1.64461	-1.04673	3.32624e-05	-1.6446	-1.04743
95834463	chr9:95834463:A:G	1.41479e-09	-1.78838	-0.187162	7.36867e-05	-1.7667	-0.126785	7.40319e-05	-1.76659	-0.125367
95834919	chr9:95834919:C:A	4.79549e-09	-2.22283e-10	-0.754851	0.000239991	-2.22283e-10	-0.712704	0.000240667	-2.22283e-10	-0.713039
95834920	chr9:95834920:T:C	1.36414e-09	-1.75916	-0.252838	7.09925e-05	-1.73527	-0.195462	7.13228e-05	-1.73515	-0.194088
95835693	chr9:95835693:G:T	8.01102e-09	-2.22283e-10	-0.241709	0.000389639	-2.22283e-10	-0.228084	0.000390857	-2.22283e-10	-0.228112
95836062	chr9:95836062:ATGCATGAATCAGTGTCCC:A	5.44865e-10	-1.68961	-1.24013	2.54862e-05	-1.71457	-1.2406	2.5565e-05	-1.71483	-1.24041
95836685	chr9:95836685:T:C	1.42937e-09	-1.47978	-0.485515	7.33923e-05	-1.46156	-0.435929	7.3686e-05	-1.46161	-0.435034
95836991	chr9:95836991:T:C	6.51295e-10	-1.72829	-1.02303	3.04405e-05	-1.7495	-1.02803	3.05433e-05	-1.74973	-1.02758
95837325	chr9:95837325:T:C	1.2505e-09	-1.82352	-0.275465	6.46746e-05	-1.80512	-0.218815	6.49726e-05	-1.80504	-0.217454
95837406	chr9:95837406:T:C	6.09681e-08	-2.22283e-10	1.78782	0.00370235	-2.22283e-10	2.02342	0.00372652	-2.22283e-10	2.02677
95837538	chr9:95837538:G:A	3.15672e-09	-2.22283e-10	-1.17299	0.000152801	-2.22283e-10	-1.16417	0.000153279	-2.22283e-10	-1.1642
95837576	chr9:95837576:C:T	6.30262e-09	-2.22283e-10	-0.481563	0.000317881	-2.22283e-10	-0.431629	0.00031861	-2.22283e-10	-0.432488
95838391	chr9:95838391:T:C	3.44388e-09	-2.22283e-10	-1.08593	0.000170198	-2.22283e-10	-1.05635	0.000170877	-2.22283e-10	-1.05551
95838543	chr9:95838543:C:T	9.4722e-10	-1.50449	-0.872264	4.60543e-05	-1.50158	-0.861901	4.62391e-05	-1.50161	-0.861019
95838602	chr9:95838602:T:C	6.00377e-10	-1.66112	-1.1716	2.80741e-05	-1.69019	-1.16827	2.81629e-05	-1.69045	-1.168
95838611	chr9:95838611:G:A	3.46432e-09	-1.08001	-2.98501e-10	0.000174254	-1.03279	-2.98501e-10	0.000174787	-1.03289	-2.98501e-10
95839080	chr9:95839080:T:C	3.15841e-09	-2.22283e-10	-1.17246	0.000152886	-2.22283e-10	-1.16361	0.000153364	-2.22283e-10	-1.16364
95839208	chr9:95839208:G:A	4.35866e-09	-2.22283e-10	-0.850363	0.000211602	-2.22283e-10	-0.838596	0.000212249	-2.22283e-10	-0.838693
95839465	chr9:95839465:C:T	4.22392e-09	-2.22283e-10	-0.881764	0.000205016	-2.22283e-10	-0.87022	0.000205642	-2.22283e-10	-0.870319
95839592	chr9:95839592:CTGCCTCTAGCA:C	5.01379e-10	-1.7418	-1.27112	2.33566e-05	-1.7676	-1.27483	2.34313e-05	-1.76764	-1.27474
95839637	chr9:95839637:G:A	5.91837e-09	-2.22283e-10	-0.544466	0.000288601	-2.22283e-10	-0.528261	0.000289375	-2.22283e-10	-0.52873
95839715	chr9:95839715:T:C	1.77572e-09	-1.72684	-0.0214814	0.000105455	-1.55265	0.0176308	0.000105768	-1.55244	0.0172324
95840123	chr9:95840123:T:C	2.93284e-09	-2.22283e-10	-1.24656	0.000141113	-2.22283e-10	-1.24375	0.000141547	-2.22283e-10	-1.24382
95840724	chr9:95840724:G:T	8.03793e-09	-1.42388	1.18553	0.000455503	-1.39974	1.32784	0.00045706	-1.39984	1.3282
95840813	chr9:95840813:C:T	4.84496e-09	-2.22283e-10	-0.744589	0.000243394	-2.22283e-10	-0.698623	0.000244116	-2.22283e-10	-0.698813
95841010	chr9:95841010:G:A	3.00346e-09	-2.22283e-10	-1.22276	0.000145698	-2.22283e-10	-1.21177	0.000146215	-2.22283e-10	-1.21138
95841023	chr9:95841023:T:C	1.10626e-09	-1.71154	-0.51	6.42629e-05	-1.53896	-0.491363	6.45086e-05	-1.53869	-0.490965
95841196	chr9:95841196:C:A	1.91171e-09	-1.67453	-2.98501e-10	8.28416e-05	-1.77637	-2.98501e-10	8.31064e-05	-1.77633	-2.98501e-10
95841352	chr9:95841352:T:C	5.60802e-10	-1.81608	-1.08484	2.79343e-05	-1.75986	-1.10359	2.80396e-05	-1.75969	-1.10315
95842203	chr9:95842203:G:A	7.22266e-09	-2.22283e-10	-0.345304	0.000368143	-2.22283e-10	-0.284834	0.000368964	-2.22283e-10	-0.285756
95842916	chr9:95842916:T:C	2.8392e-09	-2.22283e-10	-1.279	0.000136251	-2.22283e-10	-1.2788	0.000136682	-2.22283e-10	-1.2788
95842969	chr9:95842969:A:G	3.73572e-09	-1.00459	-2.98501e-10	0.000176851	-1.018	-2.98501e-10	0.000177337	-1.0184	-2.98501e-10
95843687	chr9:95843687:A:G	2.31079e-09	-1.48494	-2.98501e-10	0.000105998	-1.52989	-2.98501e-10	0.000106337	-1.52984	-2.98501e-10
95844165	chr9:95844165:A:C	3.8597e-09	-2.22283e-10	-0.971939	0.000187532	-2.22283e-10	-0.959357	0.000188048	-2.22283e-10	-0.95976
95844193	chr9:95844193:T:G	7.57712e-09	-2.22283e-10	-0.297394	0.000386837	-2.22283e-10	-0.235302	0.000387691	-2.22283e-10	-0.236246
95844270	chr9:95844270:T:C	7.19016e-10	-1.63624	-1.01616	3.47469e-05	-1.65326	-0.99195	3.48318e-05	-1.65325	-0.992672
95844287	chr9:95844287:C:T	3.09891e-09	-2.22283e-10	-1.19148	0.000149748	-2.22283e-10	-1.18435	0.000150236	-2.22283e-10	-1.18425
95844305	chr9:95844305:G:A	6.98025e-09	-2.22283e-10	-0.379442	0.000355454	-2.22283e-10	-0.31991	0.000356252	-2.22283e-10	-0.320816
95844450	chr9:95844450:G:A	3.03227e-09	-2.22283e-10	-1.21321	0.000145475	-2.22283e-10	-1.2133	0.000145929	-2.22283e-10	-1.21334
95844483	chr9:95844483:G:A	8.03424e-09	-2.22283e-10	-0.238816	0.000390773	-2.22283e-10	-0.225178	0.000391995	-2.22283e-10	-0.225206
95844856	chr9:95844856:G:A	2.83967e-09	-2.22283e-10	-1.27884	0.000136229	-2.22283e-10	-1.27896	0.000136661	-2.22283e-10	-1.27895
95844924	chr9:95844924:G:C	2.86243e-09	-2.22283e-10	-1.27086	0.000137121	-2.22283e-10	-1.27244	0.000137564	-2.22283e-10	-1.27236
95845051	chr9:95845051:C:T	2.83983e-09	-2.22283e-10	-1.27879	0.00013639	-2.22283e-10	-1.27779	0.00013682	-2.22283e-10	-1.27779
95845154	chr9:95845154:T:C	2.89506e-09	-2.22283e-10	-1.25952	0.000139215	-2.22283e-10	-1.25728	0.000139646	-2.22283e-10	-1.25734
95845707	chr9:95845707:G:T	3.80556e-09	-1.57253	0.586467	0.000216415	-1.46028	0.644173	0.000217125	-1.46002	0.644035
95845805	chr9:95845805:T:C	1.63537e-09	-1.83066	-2.98501e-10	8.92697e-05	-1.70164	-2.98501e-10	8.95288e-05	-1.7019	-2.98501e-10
95846707	chr9:95846707:G:A	3.00806e-09	-1.81664	0.595409	0.000173006	-1.68305	0.643073	0.000173497	-1.68289	0.64259
95846938	chr9:95846938:G:T	1.93627e-09	-1.44557	-0.216195	0.000100237	-1.42597	-0.159799	0.000100655	-1.42602	-0.158737
95847043	chr9:95847043:C:T	2.4867e-09	-1.82208	0.41051	0.000142089	-1.69273	0.455876	0.000142496	-1.69257	0.455424
95847065	chr9:95847065:A:C	8.57905e-10	-1.71384	-0.761946	4.00201e-05	-1.73541	-0.768513	4.01625e-05	-1.73565	-0.767873
95847169	chr9:95847169:C:T	5.13077e-09	-2.22283e-10	-0.687273	0.000258418	-2.22283e-10	-0.638726	0.000259179	-2.22283e-10	-0.638936
95847220	chr9:95847220:C:A	1.80135e-08	-2.22283e-10	0.568593	0.00101394	-2.22283e-10	0.728289	0.00101969	-2.22283e-10	0.730795
95847407	chr9:95847407:A:G	1.58562e-09	-1.86155	-2.98501e-10	7.54991e-05	-1.86919	-2.98501e-10	7.5738e-05	-1.86918	-2.98501e-10
95847535	chr9:95847535:A:G	3.9301e-09	-2.22283e-10	-0.953864	0.000194889	-2.22283e-10	-0.920877	0.000195685	-2.22283e-10	-0.919947
95847873	chr9:95847873:G:A	1.90118e-09	-1.46611	-0.213939	9.82148e-05	-1.4486	-0.157546	9.86248e-05	-1.44865	-0.156481
95848094	chr9:95848094:G:A	1.85409e-09	-1.47089	-0.234248	9.57125e-05	-1.45353	-0.178423	9.61111e-05	-1.45358	-0.177368
95848332	chr9:95848332:G:A	2.93241e-09	-2.22283e-10	-1.2467	0.000141094	-2.22283e-10	-1.24388	0.000141529	-2.22283e-10	-1.24395
95848471	chr9:95848471:G:A	5.87615e-09	-2.22283e-10	-0.551626	0.000286599	-2.22283e-10	-0.535221	0.000287374	-2.22283e-10	-0.53567
95848683	chr9:95848683:A:T	6.30849e-09	-2.22283e-10	-0.480631	0.000318201	-2.22283e-10	-0.430622	0.000318931	-2.22283e-10	-0.431481
95848716	chr9:95848716:C:T	2.91101e-09	-2.22283e-10	-1.25403	0.00014002	-2.22283e-10	-1.25152	0.000140452	-2.22283e-10	-1.25159
95848968	chr9:95848968:A:G	2.07203e-09	-1.43664	-0.157356	0.000138794	-1.1539	-0.106414	0.000139084	-1.15377	-0.107611
95849862	chr9:95849862:C:T	7.82078e-09	-2.22283e-10	-0.265744	0.000391343	-2.22283e-10	-0.223721	0.000392425	-2.22283e-10	-0.22411
95850162	chr9:95850162:G:A	2.96027e-09	-2.22283e-10	-1.23725	0.0001422	-2.22283e-10	-1.23607	0.000142674	-2.22283e-10	-1.2359
95850234	chr9:95850234:A:G	6.9747e-09	-1.54891	1.16867	0.00039399	-1.52706	1.31008	0.000395341	-1.52714	1.31044
95850274	chr9:95850274:A:G	2.94263e-09	-2.22283e-10	-1.24322	0.000141341	-2.22283e-10	-1.24213	0.00014181	-2.22283e-10	-1.24196
95851200	chr9:95851200:T:C	6.29447e-09	-2.22283e-10	-0.482857	0.000317442	-2.22283e-10	-0.433011	0.000318171	-2.22283e-10	-0.433867
95851263	chr9:95851263:T:TC	3.95167e-09	-0.948389	-2.98501e-10	0.000189302	-0.949964	-2.98501e-10	0.000189913	-0.949888	-2.98501e-10
95851289	chr9:95851289:G:A	5.42341e-09	-2.22283e-10	-0.631802	0.00026603	-2.22283e-10	-0.609698	0.000266736	-2.22283e-10	-0.610198
95851337	chr9:95851337:A:G	3.50439e-08	-1.64505	2.87912	0.00221697	-1.55214	3.06273	0.00222722	-1.55189	3.06395
95851350	chr9:95851350:C:T	1.15981e-08	-2.22283e-10	0.128317	0.000604543	-2.22283e-10	0.211167	0.000605616	-2.22283e-10	0.209791
95851382	chr9:95851382:C:T	4.60457e-10	-1.82774	-1.27033	2.32174e-05	-1.7745	-1.2739	2.32963e-05	-1.77434	-1.27383
95851473	chr9:95851473:T:A	4.41437e-09	-2.22283e-10	-0.837663	0.000215498	-2.22283e-10	-0.820354	0.000216165	-2.22283e-10	-0.820412
95851501	chr9:95851501:G:A	1.20507e-09	-1.8383	-0.297689	6.61176e-05	-1.72519	-0.276681	6.63688e-05	-1.725	-0.276225
95851644	chr9:95851644:T:C	2.94576e-09	-2.22283e-10	-1.24216	0.000140746	-2.22283e-10	-1.24635	0.000141205	-2.22283e-10	-1.24624
95852134	chr9:95852134:T:C	5.52984e-10	-1.82952	-1.08543	2.74411e-05	-1.77711	-1.10415	2.75442e-05	-1.77695	-1.10372
95852897	chr9:95852897:T:G	6.96554e-09	-1.53701	1.15546	0.000392809	-1.51643	1.29644	0.000394157	-1.51651	1.29681
95853125	chr9:95853125:G:A	2.68132e-09	-1.83371	0.497488	0.000152578	-1.70986	0.54423	0.000153012	-1.7097	0.543768
95853340	chr9:95853340:A:G	2.91449e-09	-2.22283e-10	-1.25283	0.000140191	-2.22283e-10	-1.2503	0.000140624	-2.22283e-10	-1.25037
95853549	chr9:95853549:TTCATGTGCTATG:T	1.43516e-08	0.341333	-2.98501e-10	0.000978487	0.692702	-2.98501e-10	0.000981368	0.692492	-2.98501e-10
95853821	chr9:95853821:C:T	8.04209e-09	-2.22283e-10	-0.237839	0.00039116	-2.22283e-10	-0.224188	0.000392383	-2.22283e-10	-0.224216
95853844	chr9:95853844:A:C	8.98815e-09	-1.54553	1.41891	0.000510949	-1.52512	1.56808	0.000512713	-1.5252	1.56846
95854422	chr9:95854422:T:C	3.14482e-09	-2.22283e-10	-1.17677	0.000151433	-2.22283e-10	-1.17316	0.00015192	-2.22283e-10	-1.1731
95854461	chr9:95854461:G:A	6.60738e-10	-1.79582	-0.941105	3.1701e-05	-1.81741	-0.919545	3.18181e-05	-1.81736	-0.919062
95854875	chr9:95854875:T:G	3.41499e-09	-2.22283e-10	-1.09435	0.000165514	-2.22283e-10	-1.08425	0.000166061	-2.22283e-10	-1.0841
95854952	chr9:95854952:C:CT	7.78783e-09	-2.22283e-10	-0.269966	0.000392763	-2.22283e-10	-0.220098	0.000394723	-2.22283e-10	-0.218272
95855263	chr9:95855263:G:A	5.08973e-09	-2.22283e-10	-0.695302	0.000256142	-2.22283e-10	-0.647574	0.0002569	-2.22283e-10	-0.647769
95855656	chr9:95855656:A:G	3.38962e-09	-2.22283e-10	-1.10181	0.000164251	-2.22283e-10	-1.09191	0.000164764	-2.22283e-10	-1.09194
95855987	chr9:95855987:G:T	1.5839e-09	-1.86264	-2.98501e-10	8.20551e-05	-1.78591	-2.98501e-10	8.23278e-05	-1.78575	-2.98501e-10
95856694	chr9:95856694:A:G	9.11872e-09	-0.112198	-2.98501e-10	0.000248978	-0.675941	-2.98501e-10	0.000249734	-0.676057	-2.98501e-10
95856805	chr9:95856805:T:G	3.58018e-09	-1.04711	-2.98501e-10	0.000176314	-1.02104	-2.98501e-10	0.000176828	-1.02128	-2.98501e-10
95856912	chr9:95856912:C:T	1.528e-09	-1.89857	-2.98501e-10	7.51328e-05	-1.87405	-2.98501e-10	7.53706e-05	-1.87404	-2.98501e-10
95857242	chr9:95857242:G:A	4.05817e-09	-2.22283e-10	-0.921795	0.00019934	-2.22283e-10	-0.898293	0.000199916	-2.22283e-10	-0.898559
95857477	chr9:95857477:TC:T	5.20418e-09	-2.22283e-10	-0.673066	0.000262149	-2.22283e-10	-0.624392	0.000262924	-2.22283e-10	-0.624592
95857698	chr9:95857698:G:A	8.33778e-10	-1.55205	-0.952266	4.04477e-05	-1.5503	-0.942992	4.06091e-05	-1.55033	-0.942135
95858489	chr9:95858489:C:CGATT	2.83856e-09	-2.22283e-10	-1.27923	0.000136194	-2.22283e-10	-1.27923	0.000136624	-2.22283e-10	-1.27922
95859068	chr9:95859068:T:C	7.521e-10	-1.58223	-1.02519	3.64429e-05	-1.58068	-1.01688	3.65846e-05	-1.5807	-1.01612
95859094	chr9:95859094:G:A	3.48238e-09	-2.22283e-10	-1.07481	0.000168431	-2.22283e-10	-1.06678	0.000168949	-2.22283e-10	-1.06686
95859876	chr9:95859876:T:G	7.43235e-09	-2.22283e-10	-0.316685	0.000361313	-2.22283e-10	-0.303562	0.000362443	-2.22283e-10	-0.303589
95860149	chr9:95860149:A:C	7.9144e-10	-1.69858	-0.857846	3.68741e-05	-1.72184	-0.863957	3.70027e-05	-1.72209	-0.863377
95861022	chr9:95861022:T:G	1.74763e-09	-1.76427	-2.98501e-10	9.43504e-05	-1.64629	-2.98501e-10	9.46718e-05	-1.64604	-2.98501e-10
95861170	chr9:95861170:G:A	8.09005e-09	-2.22283e-10	-0.231893	0.000393504	-2.22283e-10	-0.218214	0.000394734	-2.22283e-10	-0.218243
95861200	chr9:95861200:ATTTAT:A	2.34543e-09	-1.47006	-2.98501e-10	0.000108589	-1.50574	-2.98501e-10	0.0001089	-1.50603	-2.98501e-10
95861285	chr9:95861285:G:A	5.76784e-10	-1.82964	-1.04318	2.79711e-05	-1.83998	-1.02215	2.80701e-05	-1.83995	-1.0218
95862418	chr9:95862418:T:G	1.59517e-09	-1.85555	-2.98501e-10	7.52221e-05	-1.87286	-2.98501e-10	7.54529e-05	-1.87295	-2.98501e-10
95862845	chr9:95862845:G:A	2.881e-09	-2.22283e-10	-1.26439	0.000138321	-2.22283e-10	-1.26373	0.000138772	-2.22283e-10	-1.26362
95863203	chr9:95863203:TTTG:T	8.71648e-09	-2.22283e-10	-0.157312	0.000424458	-2.22283e-10	-0.142492	0.000425788	-2.22283e-10	-0.142514
95863657	chr9:95863657:C:T	3.21795e-09	-2.22283e-10	-1.15378	0.000155685	-2.22283e-10	-1.14547	0.000156195	-2.22283e-10	-1.14535
95863668	chr9:95863668:G:A	6.91286e-09	-2.22283e-10	-0.389144	0.000345997	-2.22283e-10	-0.346874	0.000346924	-2.22283e-10	-0.347348
95863858	chr9:95863858:G:A	6.31665e-09	-2.22283e-10	-0.479338	0.000319516	-2.22283e-10	-0.426498	0.000320398	-2.22283e-10	-0.426892
95863979	chr9:95863979:C:T	8.0124e-09	-2.22283e-10	-0.241537	0.000389709	-2.22283e-10	-0.227906	0.000390927	-2.22283e-10	-0.227933
95864023	chr9:95864023:C:T	6.02425e-09	-2.22283e-10	-0.526735	0.00029393	-2.22283e-10	-0.509964	0.000294722	-2.22283e-10	-0.510422
95864038	chr9:95864038:G:A	6.85159e-09	-2.22283e-10	-0.398047	0.000332748	-2.22283e-10	-0.385922	0.000333782	-2.22283e-10	-0.385969
95864113	chr9:95864113:G:A	7.0841e-10	-1.61106	-1.0562	3.43148e-05	-1.60938	-1.04835	3.44467e-05	-1.6094	-1.04764
95864148	chr9:95864148:G:A	4.49341e-09	-2.22283e-10	-0.819915	0.000218283	-2.22283e-10	-0.807511	0.000218949	-2.22283e-10	-0.807617
95864192	chr9:95864192:T:C	3.04038e-09	-2.22283e-10	-1.21054	0.000145877	-2.22283e-10	-1.21054	0.000146354	-2.22283e-10	-1.21043
95864195	chr9:95864195:G:A	7.4346e-10	-1.64347	-0.975494	3.60521e-05	-1.64188	-0.966459	3.61949e-05	-1.6419	-0.965633
95864396	chr9:95864396:C:T	1.33503e-09	-1.73933	-0.294241	6.42429e-05	-1.76801	-0.262627	6.4443e-05	-1.7682	-0.262476
95864410	chr9:95864410:C:CA	5.70408e-10	-1.73967	-1.14426	2.66981e-05	-1.76123	-1.14748	2.67856e-05	-1.76145	-1.14715
95864483	chr9:95864483:G:A	4.02153e-09	-2.22283e-10	-0.930865	0.000195209	-2.22283e-10	-0.919234	0.000195846	-2.22283e-10	-0.919127
95864713	chr9:95864713:C:T	3.83512e-09	-2.22283e-10	-0.978327	0.000185975	-2.22283e-10	-0.967693	0.00018658	-2.22283e-10	-0.967594
95865171	chr9:95865171:GA:G	2.34466e-09	-1.47039	-2.98501e-10	9.43396e-05	-1.6464	-2.98501e-10	9.46554e-05	-1.64621	-2.98501e-10
95865464	chr9:95865464:A:G	6.25398e-09	-2.22283e-10	-0.489309	0.000315474	-2.22283e-10	-0.43923	0.000316199	-2.22283e-10	-0.440082
95865794	chr9:95865794:A:G	1.19459e-09	-1.84991	-0.294814	6.5106e-05	-1.74361	-0.273676	6.53521e-05	-1.74344	-0.273229
95865894	chr9:95865894:G:A	2.95971e-09	-2.22283e-10	-1.23744	0.000142472	-2.22283e-10	-1.23416	0.000142909	-2.22283e-10	-1.23425
95866280	chr9:95866280:G:C	8.0226e-10	-1.68336	-0.85949	3.73433e-05	-1.70756	-0.865589	3.74731e-05	-1.70782	-0.865009
95866942	chr9:95866942:A:G	1.02938e-09	-1.89631	-0.397268	5.15439e-05	-1.87867	-0.372205	5.17217e-05	-1.87865	-0.371933
95867168	chr9:95867168:T:C	2.63377e-09	-1.82929	0.475177	0.000150255	-1.70293	0.521953	0.000150682	-1.70277	0.521487
95867487	chr9:95867487:C:T	8.04628e-09	-2.22283e-10	-0.237317	0.000391365	-2.22283e-10	-0.223665	0.000392589	-2.22283e-10	-0.223693
95867603	chr9:95867603:T:G	4.6326e-09	-2.22283e-10	-0.789409	0.000224211	-2.22283e-10	-0.780719	0.000224901	-2.22283e-10	-0.780796
95867728	chr9:95867728:G:C	1.54874e-09	-1.88508	-2.98501e-10	7.69396e-05	-1.85029	-2.98501e-10	7.71901e-05	-1.85018	-2.98501e-10
95867894	chr9:95867894:C:T	7.32062e-10	-1.60219	-1.03223	3.54707e-05	-1.60053	-1.02407	3.56083e-05	-1.60055	-1.02333
95868461	chr9:95868461:T:C	1.15589e-09	-1.84077	-0.336889	6.33836e-05	-1.72775	-0.316356	6.36232e-05	-1.72756	-0.315919
95868574	chr9:95868574:T:C	7.0672e-10	-1.59903	-1.07062	3.42055e-05	-1.59788	-1.06304	3.43361e-05	-1.5979	-1.06235
95868913	chr9:95868913:T:A	2.96248e-09	-2.22283e-10	-1.2365	0.000142612	-2.22283e-10	-1.23318	0.00014305	-2.22283e-10	-1.23326
95868945	chr9:95868945:C:T	4.76138e-09	-0.761991	-2.98501e-10	0.000269018	-0.598526	-2.98501e-10	0.000269802	-0.598767	-2.98501e-10
95869161	chr9:95869161:ATTATTG:A	3.91571e-09	-2.22283e-10	-0.957531	0.000190543	-2.22283e-10	-0.943425	0.000191181	-2.22283e-10	-0.943233
95869488	chr9:95869488:G:A	5.30203e-09	-2.22283e-10	-0.654438	0.000267478	-2.22283e-10	-0.604269	0.00026827	-2.22283e-10	-0.604463
95869593	chr9:95869593:T:C	5.84875e-10	-1.82692	-1.03196	2.83607e-05	-1.83799	-1.01031	2.84614e-05	-1.83796	-1.00995
95869766	chr9:95869766:A:AC	2.85236e-09	-2.22283e-10	-1.27438	0.000136918	-2.22283e-10	-1.27392	0.000137342	-2.22283e-10	-1.27398
95869894	chr9:95869894:T:C	3.52576e-09	-1.06243	-2.98501e-10	0.000166779	-1.07664	-2.98501e-10	0.00016724	-1.07703	-2.98501e-10
95870579	chr9:95870579:A:G	9.4452e-09	-2.22283e-10	-0.0770203	0.000461755	-2.22283e-10	-0.0582717	0.000462966	-2.22283e-10	-0.0588025
95870724	chr9:95870724:T:C	3.05677e-09	-2.22283e-10	-1.20517	0.000148	-2.22283e-10	-1.19609	0.000148464	-2.22283e-10	-1.19611
95870878	chr9:95870878:C:CA	4.10041e-09	-2.22283e-10	-0.91144	0.000196267	-2.22283e-10	-0.913832	0.000196888	-2.22283e-10	-0.913821
95871032	chr9:95871032:T:C	5.50145e-09	-2.22283e-10	-0.617517	0.000277924	-2.22283e-10	-0.565959	0.000278744	-2.22283e-10	-0.56616
95871254	chr9:95871254:A:G	1.64245e-09	-1.82634	-2.98501e-10	8.8836e-05	-1.70651	-2.98501e-10	8.91248e-05	-1.70642	-2.98501e-10
95871542	chr9:95871542:T:C	2.05029e-09	-1.8302	0.225655	0.000116617	-1.70279	0.26838	0.000116952	-1.70263	0.267943
95871561	chr9:95871561:T:G	7.24164e-10	-1.51237	-1.1329	3.62604e-05	-1.49885	-1.10373	3.63456e-05	-1.49884	-1.10454
95872163	chr9:95872163:C:T	7.78231e-10	-1.645	-0.928259	3.90724e-05	-1.65848	-0.869404	3.91434e-05	-1.65848	-0.870742
95872309	chr9:95872309:AGGTC:A	6.07562e-09	-2.22283e-10	-0.518244	0.000308067	-2.22283e-10	-0.462988	0.000308972	-2.22283e-10	-0.463203
95872351	chr9:95872351:C:T	2.98518e-09	-2.22283e-10	-1.22887	0.000144269	-2.22283e-10	-1.22162	0.000144722	-2.22283e-10	-1.22164
95872417	chr9:95872417:C:T	3.17517e-08	-2.22283e-10	1.13542	0.00177439	-2.22283e-10	1.2879	0.00178083	-2.22283e-10	1.28838
95872626	chr9:95872626:CTG:C	1.5978e-09	-1.8539	-2.98501e-10	8.33379e-05	-1.7704	-2.98501e-10	8.36232e-05	-1.77013	-2.98501e-10
95873061	chr9:95873061:C:T	6.63917e-10	-1.59511	-1.13702	3.22039e-05	-1.59188	-1.12933	3.23231e-05	-1.59191	-1.12876
95873100	chr9:95873100:A:G	8.84124e-09	-2.22283e-10	-0.1431	0.000432008	-2.22283e-10	-0.124863	0.000433147	-2.22283e-10	-0.125379
95873393	chr9:95873393:C:T	6.358e-10	-1.81037	-0.965032	3.08735e-05	-1.82267	-0.94074	3.09847e-05	-1.82263	-0.940332
95873652	chr9:95873652:G:A	6.36763e-09	-2.22283e-10	-0.471301	0.000318092	-2.22283e-10	-0.430964	0.000318952	-2.22283e-10	-0.431414
95873761	chr9:95873761:C:T	1.16528e-08	0.133015	-2.98501e-10	0.00075975	0.439683	-2.98501e-10	0.000761994	0.439483	-2.98501e-10
95873798	chr9:95873798:C:T	5.68043e-09	-2.22283e-10	-0.585501	0.000287321	-2.22283e-10	-0.532707	0.000288167	-2.22283e-10	-0.532916
95873901	chr9:95873901:G:C	2.72802e-09	-1.83332	0.514367	0.000155546	-1.70785	0.561488	0.000155986	-1.7077	0.561009
95875148	chr9:95875148:C:T	8.6689e-10	-1.89094	-0.574429	4.35039e-05	-1.86844	-0.552019	4.36526e-05	-1.86841	-0.551783
95875696	chr9:95875696:C:T	2.96146e-09	-2.22283e-10	-1.23685	0.000142559	-2.22283e-10	-1.23355	0.000142996	-2.22283e-10	-1.23364
95876024	chr9:95876024:C:T	6.89035e-10	-1.72227	-0.972718	3.21622e-05	-1.74422	-0.978291	3.22724e-05	-1.74446	-0.977787
95876390	chr9:95876390:G:A	3.05914e-09	-2.22283e-10	-1.20439	0.000147033	-2.22283e-10	-1.20265	0.000147531	-2.22283e-10	-1.20242
95876560	chr9:95876560:T:G	6.48171e-10	-1.61621	-1.13992	3.14377e-05	-1.61296	-1.13234	3.15539e-05	-1.61299	-1.13177
95877165	chr9:95877165:C:G	6.10257e-10	-1.81551	-1.0009	2.9613e-05	-1.82694	-0.978149	2.97191e-05	-1.82691	-0.977757
95877228	chr9:95877228:A:G	6.82077e-09	-2.22283e-10	-0.402555	0.000345913	-2.22283e-10	-0.34712	0.00034686	-2.22283e-10	-0.347535
95877391	chr9:95877391:C:T	3.38434e-09	-2.22283e-10	-1.10337	0.000164011	-2.22283e-10	-1.09337	0.000164552	-2.22283e-10	-1.09323
95878300	chr9:95878300:C:T	3.55819e-09	-2.22283e-10	-1.05328	0.000174066	-2.22283e-10	-1.03387	0.000174619	-2.22283e-10	-1.03385
95878333	chr9:95878333:G:C	4.1044e-09	-2.22283e-10	-0.910467	0.000201682	-2.22283e-10	-0.886614	0.000202262	-2.22283e-10	-0.886889
95878336	chr9:95878336:A:T	1.6161e-09	-1.84251	-2.98501e-10	8.47893e-05	-1.75314	-2.98501e-10	8.5073e-05	-1.75295	-2.98501e-10
95878389	chr9:95878389:T:C	6.74104e-10	-1.78493	-0.931971	3.04584e-05	-1.85094	-0.926001	3.05269e-05	-1.85101	-0.92684
95878776	chr9:95878776:G:A	1.66261e-09	-1.81414	-2.98501e-10	8.84859e-05	-1.71046	-2.98501e-10	8.87842e-05	-1.71025	-2.98501e-10
95878871	chr9:95878871:G:A	3.02389e-09	-2.22283e-10	-1.21598	0.000145712	-2.22283e-10	-1.21167	0.000146156	-2.22283e-10	-1.21178
95878884	chr9:95878884:A:G	6.33964e-10	-1.81088	-0.967415	2.8913e-05	-1.86728	-0.961731	2.89796e-05	-1.86734	-0.962527
95878954	chr9:95878954:G:A	7.34316e-09	-2.22283e-10	-0.328758	0.000356866	-2.22283e-10	-0.315945	0.000357985	-2.22283e-10	-0.315965
95879148	chr9:95879148:A:G	5.60847e-09	-2.22283e-10	-0.59825	0.000283555	-2.22283e-10	-0.545899	0.00028439	-2.22283e-10	-0.546107
95879361	chr9:95879361:C:T	2.99755e-09	-2.22283e-10	-1.22473	0.000144023	-2.22283e-10	-1.22333	0.000144506	-2.22283e-10	-1.22313
95879467	chr9:95879467:A:T	1.66694e-09	-1.81154	-2.98501e-10	7.88979e-05	-1.82515	-2.98501e-10	7.9149e-05	-1.82512	-2.98501e-10
95879742	chr9:95879742:G:A	1.62995e-09	-1.83398	-2.98501e-10	8.59248e-05	-1.73983	-2.98501e-10	8.6213e-05	-1.73963	-2.98501e-10
95880057	chr9:95880057:G:C	2.87642e-09	-2.22283e-10	-1.26598	0.000138233	-2.22283e-10	-1.26436	0.000138663	-2.22283e-10	-1.26441
95880765	chr9:95880765:A:G	1.64073e-09	-1.82738	-2.98501e-10	8.67998e-05	-1.7297	-2.98501e-10	8.70915e-05	-1.7295	-2.98501e-10
95881229	chr9:95881229:G:A	7.54313e-09	-2.22283e-10	-0.30189	0.000366819	-2.22283e-10	-0.288438	0.000367964	-2.22283e-10	-0.288471
95881309	chr9:95881309:A:T	1.52626e-09	-1.89971	-2.98501e-10	7.47775e-05	-1.87879	-2.98501e-10	7.50142e-05	-1.87878	-2.98501e-10
95881460	chr9:95881460:A:G	1.00202e-08	-2.22283e-10	-0.0179226	0.000509247	-2.22283e-10	0.0396267	0.000511895	-2.22283e-10	0.0416649
95882009	chr9:95882009:C:T	4.1556e-09	-2.22283e-10	-0.898071	0.000201823	-2.22283e-10	-0.885915	0.000202482	-2.22283e-10	-0.885803
95882266	chr9:95882266:C:T	1.92152e-09	-1.66941	-2.98501e-10	9.37791e-05	-1.65236	-2.98501e-10	9.40468e-05	-1.65266	-2.98501e-10
95883120	chr9:95883120:A:G	3.47011e-09	-2.22283e-10	-1.07834	0.000169694	-2.22283e-10	-1.05931	0.000170231	-2.22283e-10	-1.0593
95883144	chr9:95883144:A:G	8.54073e-10	-1.88772	-0.592546	4.29619e-05	-1.863	-0.569987	4.31086e-05	-1.86297	-0.569758
95884912	chr9:95884912:T:C	2.87848e-09	-2.22283e-10	-1.26526	0.000138345	-2.22283e-10	-1.26356	0.000138774	-2.22283e-10	-1.26361
95885101	chr9:95885101:G:T	2.9449e-09	-2.22283e-10	-1.24245	0.000141292	-2.22283e-10	-1.24247	0.000141734	-2.22283e-10	-1.2425
95885117	chr9:95885117:T:G	6.40904e-09	-2.22283e-10	-0.464819	0.000324307	-2.22283e-10	-0.411616	0.0003252	-2.22283e-10	-0.412015
95885284	chr9:95885284:A:G	1.62072e-09	-1.83966	-2.98501e-10	8.51712e-05	-1.74864	-2.98501e-10	8.54563e-05	-1.74845	-2.98501e-10
95885333	chr9:95885333:A:G	3.68569e-09	-2.22283e-10	-1.01807	0.000175429	-2.22283e-10	-1.02607	0.00017605	-2.22283e-10	-1.02569
95885594	chr9:95885594:A:G	2.50595e-09	-1.40386	-2.98501e-10	0.00011651	-1.43533	-2.98501e-10	0.000116877	-1.43533	-2.98501e-10
95885660	chr9:95885660:G:C	4.41864e-09	-2.22283e-10	-0.836695	0.000214645	-2.22283e-10	-0.824321	0.000215365	-2.22283e-10	-0.824122
95885993	chr9:95885993:A:G	5.36349e-09	-2.22283e-10	-0.642912	0.00027264	-2.22283e-10	-0.585152	0.000273402	-2.22283e-10	-0.585513
95886868	chr9:95886868:A:G	3.29477e-08	-2.22283e-10	1.17239	0.0018438	-2.22283e-10	1.32628	0.00185047	-2.22283e-10	1.32674
95887134	chr9:95887134:A:G	2.95799e-09	-1.23802	-2.98501e-10	0.000113267	-1.46356	-2.98501e-10	0.000113636	-1.46345	-2.98501e-10
95887196	chr9:95887196:T:C	3.89631e-09	-2.22283e-10	-0.962498	0.000191217	-2.22283e-10	-0.939899	0.000191771	-2.22283e-10	-0.940155
95887603	chr9:95887603:C:G	2.89485e-09	-2.22283e-10	-1.25959	0.000139015	-2.22283e-10	-1.25872	0.000139471	-2.22283e-10	-1.2586
95887710	chr9:95887710:T:G	8.98545e-10	-1.60481	-0.824695	4.21413e-05	-1.63023	-0.822047	4.22685e-05	-1.6305	-0.82191
95887764	chr9:95887764:A:G	9.34536e-10	-1.47048	-0.919751	4.24448e-05	-1.53587	-0.909235	4.25497e-05	-1.53592	-0.909857
95887885	chr9:95887885:A:G	1.57685e-09	-1.8671	-2.98501e-10	8.14816e-05	-1.79293	-2.98501e-10	8.17519e-05	-1.79277	-2.98501e-10
95888658	chr9:95888658:C:G	2.29096e-09	-1.85754	0.363988	0.000127323	-1.75637	0.409792	0.000127681	-1.75624	0.409321
95888739	chr9:95888739:C:T	1.8548e-09	-1.85941	0.154659	0.00010262	-1.75989	0.197621	0.000102912	-1.75976	0.197183
95888927	chr9:95888927:G:A	3.29529e-09	-2.22283e-10	-1.13003	0.000157752	-2.22283e-10	-1.13228	0.000158258	-2.22283e-10	-1.13223
95889459	chr9:95889459:G:A	2.83945e-09	-2.22283e-10	-1.27892	0.000136203	-2.22283e-10	-1.27916	0.000136633	-2.22283e-10	-1.27915
95889621	chr9:95889621:C:T	3.02874e-09	-2.22283e-10	-1.21438	0.000145534	-2.22283e-10	-1.2129	0.000146024	-2.22283e-10	-1.21268
95889966	chr9:95889966:C:T	6.86804e-10	-1.75916	-0.939069	3.27132e-05	-1.78731	-0.918218	3.28067e-05	-1.78746	-0.918366
95890181	chr9:95890181:T:G	4.40297e-09	-2.22283e-10	-0.840247	0.000215131	-2.22283e-10	-0.82206	0.000215719	-2.22283e-10	-0.822479
95890638	chr9:95890638:A:G	4.44951e-09	-2.22283e-10	-0.829733	0.000221347	-2.22283e-10	-0.793576	0.000221955	-2.22283e-10	-0.793978
95890877	chr9:95890877:C:T	1.62478e-09	-1.83716	-2.98501e-10	7.59357e-05	-1.86342	-2.98501e-10	7.61755e-05	-1.86342	-2.98501e-10
95891060	chr9:95891060:A:G	7.32902e-09	-2.22283e-10	-0.330686	0.00035641	-2.22283e-10	-0.317224	0.000357521	-2.22283e-10	-0.31726
95891314	chr9:95891314:A:G	7.4941e-09	-2.22283e-10	-0.308411	0.000377196	-2.22283e-10	-0.26054	0.000378274	-2.22283e-10	-0.260837
95891946	chr9:95891946:C:T	6.83008e-10	-1.76658	-0.937197	3.25558e-05	-1.79406	-0.91629	3.26489e-05	-1.7942	-0.916438
95892136	chr9:95892136:G:A	2.96748e-09	-2.22283e-10	-1.23481	0.000143726	-2.22283e-10	-1.2254	0.000144162	-2.22283e-10	-1.22552
95892512	chr9:95892512:C:T	9.46231e-10	-1.35261	-1.02519	4.61014e-05	-1.34564	-1.01682	4.62813e-05	-1.34566	-1.01606
95892597	chr9:95892597:A:T	4.8821e-09	-2.22283e-10	-0.736953	0.000232508	-2.22283e-10	-0.74438	0.000233241	-2.22283e-10	-0.744384
95892890	chr9:95892890:T:G	1.57624e-09	-1.86748	-2.98501e-10	8.14173e-05	-1.79372	-2.98501e-10	8.16873e-05	-1.79356	-2.98501e-10
95893031	chr9:95893031:T:G	1.46715e-09	-1.90025	-0.0389576	7.43903e-05	-1.88874	0.00475835	7.46298e-05	-1.88873	0.00481285
95893416	chr9:95893416:T:C	3.51667e-09	-2.22283e-10	-1.06501	0.000170589	-2.22283e-10	-1.05405	0.000171154	-2.22283e-10	-1.05389
95893511	chr9:95893511:G:T	1.1911e-09	-1.33857	-0.809077	5.8314e-05	-1.33417	-0.793291	5.85559e-05	-1.33419	-0.792285
95893925	chr9:95893925:G:A	1.58215e-09	-1.86374	-2.98501e-10	8.19494e-05	-1.7872	-2.98501e-10	8.22216e-05	-1.78704	-2.98501e-10
95894062	chr9:95894062:C:T	5.7941e-09	-2.22283e-10	-0.565687	0.000291008	-2.22283e-10	-0.519955	0.000291695	-2.22283e-10	-0.520747
95894091	chr9:95894091:C:A	1.64581e-09	-1.901	0.0767045	8.34408e-05	-1.89108	0.121911	8.37099e-05	-1.89107	0.121972
95894106	chr9:95894106:T:TA	6.81902e-09	-2.22283e-10	-0.402811	0.000344432	-2.22283e-10	-0.351408	0.000345476	-2.22283e-10	-0.351533
95894238	chr9:95894238:G:A	4.9474e-09	-2.22283e-10	-0.723665	0.000239557	-2.22283e-10	-0.714514	0.000240293	-2.22283e-10	-0.714595
95894443	chr9:95894443:C:T	2.83859e-09	-2.22283e-10	-1.27922	0.000136193	-2.22283e-10	-1.27923	0.000136623	-2.22283e-10	-1.27923
95894715	chr9:95894715:C:T	1.77344e-09	-1.7496	-2.98501e-10	7.95979e-05	-1.81632	-2.98501e-10	7.98429e-05	-1.81639	-2.98501e-10
95894876	chr9:95894876:G:A	7.26104e-09	-2.22283e-10	-0.340004	0.000351766	-2.22283e-10	-0.33034	0.000353026	-2.22283e-10	-0.329914
95894880	chr9:95894880:G:A	8.13202e-10	-1.6273	-0.902009	3.81701e-05	-1.65151	-0.899741	3.82855e-05	-1.65177	-0.899613
95895790	chr9:95895790:G:A	5.82496e-10	-1.66213	-1.20083	2.72606e-05	-1.67759	-1.21028	2.73479e-05	-1.67786	-1.20996
95895792	chr9:95895792:T:G	7.7735e-10	-1.59577	-0.978622	3.64431e-05	-1.61732	-0.980234	3.65518e-05	-1.6176	-0.980125
95895887	chr9:95895887:C:T	3.04105e-09	-2.22283e-10	-1.21032	0.000146518	-2.22283e-10	-1.20616	0.000146964	-2.22283e-10	-1.20627
95895888	chr9:95895888:G:A	1.66244e-09	-1.87726	0.0630183	8.98409e-05	-1.79716	0.101895	9.01597e-05	-1.79703	0.102159
95895896	chr9:95895896:T:C	8.8494e-09	-2.22283e-10	-0.142177	0.00044698	-2.22283e-10	-0.0907924	0.000449261	-2.22283e-10	-0.0888518
95896624	chr9:95896624:A:G	1.75782e-09	-1.86402	0.105568	9.67597e-05	-1.76877	0.147695	9.70355e-05	-1.76865	0.147266
95896946	chr9:95896946:T:C	3.87987e-09	-0.966726	-2.98501e-10	0.000185903	-0.968082	-2.98501e-10	0.000186503	-0.968008	-2.98501e-10
95897211	chr9:95897211:T:C	6.51341e-10	-1.6879	-1.06335	3.12658e-05	-1.70666	-1.04412	3.13773e-05	-1.7066	-1.04377
95898044	chr9:95898044:TCA:T	6.54223e-09	-2.22283e-10	-0.44425	0.000317834	-2.22283e-10	-0.431778	0.000318825	-2.22283e-10	-0.431812
95898311	chr9:95898311:A:G	1.57314e-09	-1.86945	-2.98501e-10	8.1118e-05	-1.7974	-2.98501e-10	8.13868e-05	-1.79724	-2.98501e-10
95898874	chr9:95898874:A:G	1.41463e-09	-1.90123	-0.0744262	7.15083e-05	-1.89217	-0.0313219	7.17384e-05	-1.89216	-0.0312675
95899214	chr9:95899214:C:T	7.33448e-09	-2.22283e-10	-0.329941	0.000356677	-2.22283e-10	-0.316475	0.000357789	-2.22283e-10	-0.316511
95899602	chr9:95899602:G:A	1.96608e-09	-1.64648	-2.98501e-10	0.000102447	-1.56396	-2.98501e-10	0.000102785	-1.56382	-2.98501e-10
95899604	chr9:95899604:G:A	2.17151e-09	-1.5471	-2.98501e-10	0.000117819	-1.42416	-2.98501e-10	0.000118223	-1.42388	-2.98501e-10
95899606	chr9:95899606:G:A	7.51055e-10	-1.83659	-0.772217	3.54227e-05	-1.88288	-0.743072	3.55351e-05	-1.88297	-0.742964
95899864	chr9:95899864:G:T	1.44013e-09	-1.90071	-0.0570877	7.29227e-05	-1.89017	-0.0137346	7.31576e-05	-1.89016	-0.0136786
95899891	chr9:95899891:C:T	4.88347e-09	-2.22283e-10	-0.736672	0.000232571	-2.22283e-10	-0.74411	0.000233304	-2.22283e-10	-0.744114
95899894	chr9:95899894:C:T	5.66506e-09	-2.22283e-10	-0.58821	0.000284311	-2.22283e-10	-0.543237	0.000284986	-2.22283e-10	-0.544014
95900004	chr9:95900004:G:A	1.6615e-09	-1.8824	0.0675942	8.93136e-05	-1.80771	0.10656	8.96299e-05	-1.80759	0.106823
95900036	chr9:95900036:CTTAA:C	2.83936e-09	-2.22283e-10	-1.27895	0.000136261	-2.22283e-10	-1.27873	0.000136692	-2.22283e-10	-1.27872
95900857	chr9:95900857:C:T	1.10723e-09	-1.29805	-0.922609	5.39498e-05	-1.29632	-0.908935	5.4166e-05	-1.29634	-0.908058
95901235	chr9:95901235:G:A	1.08212e-09	-1.39537	-0.848233	5.43347e-05	-1.415	-0.783145	5.44262e-05	-1.41499	-0.784619
95902082	chr9:95902082:G:T	6.65012e-10	-1.63301	-1.09747	3.12094e-05	-1.65388	-1.09871	3.13027e-05	-1.65414	-1.09862
95902154	chr9:95902154:CTGAA:C	6.688e-10	-1.65829	-1.06651	3.19987e-05	-1.67946	-1.04815	3.21126e-05	-1.6794	-1.04781
95902211	chr9:95902211:C:G	3.37752e-09	-2.22283e-10	-1.10539	0.000163373	-2.22283e-10	-1.09727	0.000163897	-2.22283e-10	-1.09722
95902364	chr9:95902364:T:C	6.10708e-09	-2.22283e-10	-0.513079	0.000306859	-2.22283e-10	-0.466917	0.000307785	-2.22283e-10	-0.467055
95902404	chr9:95902404:C:T	4.48709e-10	-1.84488	-1.27902	2.18143e-05	-1.83219	-1.27855	2.18818e-05	-1.83224	-1.27856
95902439	chr9:95902439:C:A	7.48691e-10	-1.51664	-1.09532	3.45788e-05	-1.55435	-1.09571	3.46799e-05	-1.55464	-1.09565
95902530	chr9:95902530:G:A	1.54419e-09	-1.88803	-2.98501e-10	7.31007e-05	-1.90147	-2.98501e-10	7.33304e-05	-1.90148	-2.98501e-10
95902665	chr9:95902665:G:A	9.24087e-10	-1.3407	-1.06077	4.4877e-05	-1.33627	-1.05311	4.50493e-05	-1.33629	-1.0524
95902783	chr9:95902783:A:G	1.64784e-09	-1.82306	-2.98501e-10	8.75083e-05	-1.72157	-2.98501e-10	8.7812e-05	-1.72126	-2.98501e-10
95903523	chr9:95903523:CTT:C	1.56622e-09	-1.87386	-2.98501e-10	8.04886e-05	-1.80519	-2.98501e-10	8.07548e-05	-1.80504	-2.98501e-10
95903631	chr9:95903631:TTAGAAAA:T	1.04351e-09	-1.35932	-0.920619	5.0835e-05	-1.35778	-0.906942	5.10389e-05	-1.35781	-0.906062
95903798	chr9:95903798:C:A	1.19977e-09	-1.37258	-0.767822	5.84683e-05	-1.37296	-0.751856	5.87129e-05	-1.37299	-0.750801
95903803	chr9:95903803:A:G	1.5981e-09	-1.85372	-2.98501e-10	8.00326e-05	-1.81087	-2.98501e-10	8.02863e-05	-1.81086	-2.98501e-10
95904100	chr9:95904100:ATTATG:A	1.56883e-09	-1.8722	-2.98501e-10	8.07357e-05	-1.80213	-2.98501e-10	8.10029e-05	-1.80197	-2.98501e-10
95904189	chr9:95904189:A:T	1.95323e-09	-1.85829	0.20525	0.000108245	-1.75774	0.248836	0.000108553	-1.75761	0.248392
95904461	chr9:95904461:G:A	7.33448e-09	-2.22283e-10	-0.329941	0.000356677	-2.22283e-10	-0.316475	0.000357789	-2.22283e-10	-0.316511
95904677	chr9:95904677:TTA:T	2.86507e-09	-2.22283e-10	-1.26994	0.000137266	-2.22283e-10	-1.27138	0.000137697	-2.22283e-10	-1.2714
95905641	chr9:95905641:A:G	1.76906e-09	-1.87524	0.123159	9.63671e-05	-1.79061	0.165474	9.66404e-05	-1.7905	0.165042
95905696	chr9:95905696:G:A	5.21827e-09	-2.22283e-10	-0.670361	0.000254591	-2.22283e-10	-0.653649	0.000255442	-2.22283e-10	-0.653459
95905759	chr9:95905759:AAC:A	4.33984e-09	-2.22283e-10	-0.854691	0.000210722	-2.22283e-10	-0.842765	0.000211365	-2.22283e-10	-0.842867
95905792	chr9:95905792:C:A	4.33478e-09	-2.22283e-10	-0.855857	0.000210473	-2.22283e-10	-0.843948	0.000211115	-2.22283e-10	-0.84405
95905928	chr9:95905928:T:G	8.90241e-10	-1.29245	-1.14634	4.4092e-05	-1.28863	-1.1184	4.41975e-05	-1.28861	-1.11918
95905939	chr9:95905939:C:T	6.68373e-09	-2.22283e-10	-0.422852	0.000337002	-2.22283e-10	-0.373217	0.000337873	-2.22283e-10	-0.373785
95906070	chr9:95906070:G:A	3.38059e-09	-2.22283e-10	-1.10448	0.000163526	-2.22283e-10	-1.09634	0.00016405	-2.22283e-10	-1.09629
95906180	chr9:95906180:A:T	4.91835e-09	-2.22283e-10	-0.729554	0.000234158	-2.22283e-10	-0.737312	0.000234893	-2.22283e-10	-0.737327
95906564	chr9:95906564:C:T	2.99492e-09	-1.22561	-2.98501e-10	0.000148128	-1.19523	-2.98501e-10	0.000148594	-1.19524	-2.98501e-10
95906575	chr9:95906575:T:C	6.99899e-09	-2.22283e-10	-0.376762	0.000340248	-2.22283e-10	-0.36363	0.000341309	-2.22283e-10	-0.363666
95907053	chr9:95907053:C:G	1.53319e-09	-1.89518	-2.98501e-10	7.54516e-05	-1.86981	-2.98501e-10	7.56956e-05	-1.86973	-2.98501e-10
95907757	chr9:95907757:A:G	6.69947e-09	-2.22283e-10	-0.420499	0.000335865	-2.22283e-10	-0.376596	0.000336815	-2.22283e-10	-0.376921
95907933	chr9:95907933:G:C	6.45893e-09	-2.22283e-10	-0.457064	0.00032669	-2.22283e-10	-0.404294	0.000327433	-2.22283e-10	-0.405172
95907978	chr9:95907978:A:G	6.74867e-10	-1.76925	-0.946516	3.21725e-05	-1.79607	-0.926126	3.22644e-05	-1.79621	-0.926278
95907986	chr9:95907986:C:G	6.59475e-08	-2.22283e-10	1.86633	0.00402705	-2.22283e-10	2.10748	0.00405351	-2.22283e-10	2.11088
95908011	chr9:95908011:C:T	3.55137e-09	-0.262293	-0.792902	0.00016638	-0.259391	-0.819638	0.000166933	-0.259884	-0.818978
95908362	chr9:95908362:A:G	6.62695e-09	-2.22283e-10	-0.431382	0.000333778	-2.22283e-10	-0.38283	0.000334649	-2.22283e-10	-0.383373
95908376	chr9:95908376:G:A	3.53248e-09	-2.22283e-10	-1.06053	0.000171379	-2.22283e-10	-1.04943	0.000171947	-2.22283e-10	-1.04927
95908558	chr9:95908558:A:T	4.67915e-09	-2.22283e-10	-0.779412	0.000233185	-2.22283e-10	-0.741473	0.00023382	-2.22283e-10	-0.741904
95908762	chr9:95908762:A:T	3.03906e-09	-2.22283e-10	-1.21098	0.000146035	-2.22283e-10	-1.20946	0.000146528	-2.22283e-10	-1.20924
95909122	chr9:95909122:G:A	6.62041e-10	-1.6442	-1.09076	3.162e-05	-1.66603	-1.07349	3.1732e-05	-1.66596	-1.07317
95909485	chr9:95909485:A:G	3.57718e-09	-2.22283e-10	-1.04795	0.000173283	-2.22283e-10	-1.03838	0.000173839	-2.22283e-10	-1.03832
95909749	chr9:95909749:A:G	1.76891e-09	-1.75216	-2.98501e-10	0.000101123	-1.57697	-2.98501e-10	0.000101431	-1.57708	-2.98501e-10
95909809	chr9:95909809:T:C	5.93558e-09	-2.22283e-10	-0.541562	0.000297988	-2.22283e-10	-0.496251	0.000298888	-2.22283e-10	-0.496386
95909914	chr9:95909914:G:A	3.94769e-09	-2.22283e-10	-0.949397	0.000191217	-2.22283e-10	-0.939895	0.000191804	-2.22283e-10	-0.939983
95909941	chr9:95909941:G:A	1.55695e-09	-1.8798	-2.98501e-10	7.95937e-05	-1.81637	-2.98501e-10	7.98563e-05	-1.81623	-2.98501e-10
95910078	chr9:95910078:A:G	2.84346e-08	-2.22283e-10	1.02508	0.00158339	-2.22283e-10	1.17402	0.00158914	-2.22283e-10	1.17449
95910759	chr9:95910759:C:T	6.6758e-10	-1.64931	-1.07731	3.19269e-05	-1.67054	-1.05931	3.20404e-05	-1.67048	-1.05898
95910804	chr9:95910804:A:G	3.4424e-09	-2.22283e-10	-1.08636	0.00016409	-2.22283e-10	-1.09289	0.000164659	-2.22283e-10	-1.09258
95910840	chr9:95910840:TC:T	3.02011e-09	-2.22283e-10	-1.21723	0.000145139	-2.22283e-10	-1.21561	0.000145627	-2.22283e-10	-1.21541
95912055	chr9:95912055:G:A	1.6441e-09	-1.82533	-2.98501e-10	7.79942e-05	-1.83667	-2.98501e-10	7.82417e-05	-1.83665	-2.98501e-10
95912258	chr9:95912258:A:G	5.78458e-10	-1.66182	-1.2081	2.70648e-05	-1.67805	-1.21702	2.7151e-05	-1.67832	-1.21672
95912456	chr9:95912456:A:G	6.71179e-09	-2.22283e-10	-0.418662	0.000336137	-2.22283e-10	-0.375786	0.000337091	-2.22283e-10	-0.376103
95912785	chr9:95912785:C:G	3.51079e-09	-2.22283e-10	-1.06669	0.000170294	-2.22283e-10	-1.05578	0.000170859	-2.22283e-10	-1.05562
95912786	chr9:95912786:C:A	3.51996e-09	-2.22283e-10	-1.06408	0.00017075	-2.22283e-10	-1.05311	0.000171316	-2.22283e-10	-1.05295
95913313	chr9:95913313:C:T	3.46511e-09	-2.22283e-10	-1.07978	0.000167741	-2.22283e-10	-1.07088	0.000168279	-2.22283e-10	-1.07083
95913350	chr9:95913350:G:A	1.59724e-09	-1.87584	0.0215916	8.64382e-05	-1.79391	0.0600386	8.67445e-05	-1.79378	0.0602963
95913486	chr9:95913486:C:T	6.69993e-10	-1.63482	-1.0882	3.14548e-05	-1.65531	-1.08944	3.15488e-05	-1.65557	-1.08935
95913562	chr9:95913562:T:G	6.70693e-09	-2.22283e-10	-0.419386	0.000338113	-2.22283e-10	-0.369926	0.000338984	-2.22283e-10	-0.370502
95913600	chr9:95913600:T:C	9.3257e-10	-1.33389	-1.05845	4.53794e-05	-1.32746	-1.05079	4.55537e-05	-1.32748	-1.05008
95914275	chr9:95914275:A:G	4.06424e-09	-2.22283e-10	-0.920301	0.000198084	-2.22283e-10	-0.904614	0.000198631	-2.22283e-10	-0.905007
95914510	chr9:95914510:C:T	2.84026e-08	-2.22283e-10	1.02395	0.00158184	-2.22283e-10	1.17304	0.00158758	-2.22283e-10	1.17351
95914709	chr9:95914709:G:A	2.93067e-09	-2.22283e-10	-1.2473	0.000141749	-2.22283e-10	-1.23925	0.000142181	-2.22283e-10	-1.23935
95914800	chr9:95914800:A:C	6.10089e-09	-2.22283e-10	-0.514093	0.00030654	-2.22283e-10	-0.467958	0.000307465	-2.22283e-10	-0.468095
95914885	chr9:95914885:TA:T	6.55345e-10	-1.77047	-0.974653	3.12168e-05	-1.79737	-0.954981	3.13063e-05	-1.79751	-0.955126
95915202	chr9:95915202:C:A	1.45637e-09	-1.89653	-0.0500528	7.42316e-05	-1.87958	-0.00653395	7.44711e-05	-1.87957	-0.00647829
95915217	chr9:95915217:A:C	6.92824e-09	-2.22283e-10	-0.386922	0.000349591	-2.22283e-10	-0.336541	0.000350489	-2.22283e-10	-0.337125
95915567	chr9:95915567:A:C	1.59353e-09	-1.85657	-2.98501e-10	8.27987e-05	-1.77689	-2.98501e-10	8.30742e-05	-1.77672	-2.98501e-10
95916982	chr9:95916982:G:C	2.39094e-09	-1.84337	0.392534	0.000134411	-1.73139	0.438986	0.000134789	-1.73125	0.438508
95917093	chr9:95917093:A:G	6.57825e-09	-2.22283e-10	-0.438759	0.000331433	-2.22283e-10	-0.38988	0.000332289	-2.22283e-10	-0.390449
95917201	chr9:95917201:A:G	1.7568e-09	-1.75903	-2.98501e-10	8.52968e-05	-1.74717	-2.98501e-10	8.55456e-05	-1.74741	-2.98501e-10
95917359	chr9:95917359:G:T	9.04257e-10	-1.37558	-1.04759	4.39398e-05	-1.37086	-1.03962	4.41094e-05	-1.37088	-1.0389
95917587	chr9:95917587:T:C	1.77874e-09	-1.74662	-2.98501e-10	7.99861e-05	-1.81145	-2.98501e-10	8.0233e-05	-1.81152	-2.98501e-10
95917850	chr9:95917850:G:A	4.34701e-09	-2.22283e-10	-0.85304	0.000211076	-2.22283e-10	-0.841089	0.00021172	-2.22283e-10	-0.841192
95917898	chr9:95917898:A:G	2.90645e-08	1.04699	-2.98501e-10	0.00243814	1.60569	-2.98501e-10	0.00244716	1.60623	-2.98501e-10
95918152	chr9:95918152:T:C	6.06125e-09	-2.22283e-10	-0.520611	0.000304486	-2.22283e-10	-0.474681	0.000305405	-2.22283e-10	-0.474818
95918303	chr9:95918303:C:A	8.44293e-09	-2.22283e-10	-0.189198	0.000425931	-2.22283e-10	-0.139027	0.000428084	-2.22283e-10	-0.137136
95918374	chr9:95918374:G:A	6.73381e-09	-2.22283e-10	-0.415387	0.000337261	-2.22283e-10	-0.37245	0.000338217	-2.22283e-10	-0.372767
95918553	chr9:95918553:G:A	3.53117e-09	-1.0609	-2.98501e-10	0.00016936	-1.06128	-2.98501e-10	0.000169906	-1.06121	-2.98501e-10
95918922	chr9:95918922:C:T	3.24768e-09	-2.22283e-10	-1.14459	0.000156948	-2.22283e-10	-1.13739	0.00015745	-2.22283e-10	-1.13735
95918988	chr9:95918988:T:C	5.91606e-10	-1.79812	-1.04933	2.91741e-05	-1.77281	-1.04722	2.92672e-05	-1.77288	-1.0471
95919013	chr9:95919013:C:T	4.67746e-09	-2.22283e-10	-0.779773	0.000227806	-2.22283e-10	-0.764809	0.000228485	-2.22283e-10	-0.764983
95919157	chr9:95919157:G:A	1.77082e-09	-1.75109	-2.98501e-10	8.60171e-05	-1.73876	-2.98501e-10	8.62674e-05	-1.739	-2.98501e-10
95919166	chr9:95919166:C:T	6.79536e-10	-1.74664	-0.962233	3.23013e-05	-1.77594	-0.942256	3.23932e-05	-1.7761	-0.942407
95919213	chr9:95919213:A:G	1.52326e-09	-1.90168	-2.98501e-10	7.46272e-05	-1.8808	-2.98501e-10	7.48713e-05	-1.88068	-2.98501e-10
95919480	chr9:95919480:C:T	4.4434e-09	-2.22283e-10	-0.831107	0.000221001	-2.22283e-10	-0.795139	0.000221607	-2.22283e-10	-0.795548
95919947	chr9:95919947:G:A	7.49077e-10	-1.61403	-0.997412	3.51246e-05	-1.63921	-0.995194	3.52296e-05	-1.63948	-0.995091
95920864	chr9:95920864:A:T	8.8705e-09	-0.139796	-2.98501e-10	0.000325692	-0.407353	-2.98501e-10	0.000326452	-0.408171	-2.98501e-10
95920934	chr9:95920934:G:A	1.79188e-09	-1.86348	0.124215	9.86666e-05	-1.76811	0.166547	9.89475e-05	-1.76798	0.166115
95921018	chr9:95921018:G:A	1.48055e-09	-1.90152	-0.0285997	7.4796e-05	-1.89378	0.0152337	7.50368e-05	-1.89377	0.0152899
95921028	chr9:95921028:G:A	4.45835e-09	-0.827749	-2.98501e-10	0.000150595	-1.17871	-2.98501e-10	0.00015108	-1.17864	-2.98501e-10
95921070	chr9:95921070:C:T	5.58561e-10	-1.87687	-1.02805	2.78129e-05	-1.84833	-1.01947	2.78923e-05	-1.84835	-1.01976
95921689	chr9:95921689:G:A	8.67502e-10	-1.39523	-1.06943	4.2123e-05	-1.39078	-1.06193	4.22842e-05	-1.3908	-1.06124
95921967	chr9:95921967:A:T	3.07851e-09	-2.22283e-10	-1.19808	0.00014795	-2.22283e-10	-1.19643	0.000148452	-2.22283e-10	-1.19619
95922135	chr9:95922135:A:G	3.7208e-09	-2.22283e-10	-1.00859	0.000178082	-2.22283e-10	-1.01106	0.000178646	-2.22283e-10	-1.01105
95922634	chr9:95922634:C:T	1.62584e-09	-1.90125	0.0647445	8.23686e-05	-1.8922	0.110094	8.2634e-05	-1.89219	0.110153
95922904	chr9:95922904:A:AT	1.58433e-09	-1.86237	-2.98501e-10	7.46379e-05	-1.88066	-2.98501e-10	7.48716e-05	-1.88068	-2.98501e-10
95923515	chr9:95923515:A:G	5.70667e-10	-1.81494	-1.06854	2.80726e-05	-1.79186	-1.06665	2.81623e-05	-1.79193	-1.06654
95923583	chr9:95923583:G:C	1.49254e-09	-1.90152	-0.0205339	7.54051e-05	-1.89385	0.0234162	7.56478e-05	-1.89384	0.0234719
95923828	chr9:95923828:T:C	3.83911e-09	-0.977286	-2.98501e-10	0.000119597	-1.40918	-2.98501e-10	0.000120016	-1.40883	-2.98501e-10
95923942	chr9:95923942:GGGTGGGA:G	6.51881e-10	-1.69172	-1.0587	3.21056e-05	-1.63718	-1.08709	3.22285e-05	-1.63725	-1.08635
95924199	chr9:95924199:TG:T	1.53874e-09	-1.89157	-2.98501e-10	7.62258e-05	-1.85961	-2.98501e-10	7.64673e-05	-1.85959	-2.98501e-10
95924808	chr9:95924808:C:T	1.63447e-09	-1.83121	-2.98501e-10	7.64561e-05	-1.85659	-2.98501e-10	7.66976e-05	-1.85659	-2.98501e-10
95925743	chr9:95925743:T:G	4.18899e-09	-2.22283e-10	-0.890068	0.000205921	-2.22283e-10	-0.865811	0.000206512	-2.22283e-10	-0.866095
95925831	chr9:95925831:T:TATA	6.73443e-10	-1.75726	-0.960622	3.20486e-05	-1.78544	-0.940617	3.214e-05	-1.78559	-0.940767
95926729	chr9:95926729:C:A	6.89583e-09	-2.22283e-10	-0.39161	0.000335142	-2.22283e-10	-0.37875	0.000336188	-2.22283e-10	-0.378785
95927102	chr9:95927102:A:G	7.00877e-09	-2.22283e-10	-0.375366	0.000340803	-2.22283e-10	-0.362001	0.000341867	-2.22283e-10	-0.362032
95927171	chr9:95927171:T:C	4.36769e-09	-2.22283e-10	-0.848294	0.000208719	-2.22283e-10	-0.852315	0.000209361	-2.22283e-10	-0.852395
95927765	chr9:95927765:T:C	4.64162e-09	-2.22283e-10	-0.787464	0.000221749	-2.22283e-10	-0.791761	0.000222429	-2.22283e-10	-0.791846
95928511	chr9:95928511:C:T	2.84794e-08	-2.22283e-10	1.02665	0.00158597	-2.22283e-10	1.17565	0.00159173	-2.22283e-10	1.17612
95928855	chr9:95928855:T:C	1.42281e-09	-1.89691	-0.0729846	7.2451e-05	-1.88059	-0.0298018	7.26854e-05	-1.88058	-0.0297365
95928975	chr9:95928975:G:A	1.4954e-09	-1.90044	-0.0196919	7.58156e-05	-1.88932	0.0243172	7.60601e-05	-1.88931	0.0243762
95929529	chr9:95929529:A:G	9.38264e-10	-1.32585	-1.0604	4.55356e-05	-1.32207	-1.05274	4.57104e-05	-1.3221	-1.05203
95929543	chr9:95929543:TAAAC:T	3.08829e-09	-2.22283e-10	-1.19491	0.000149042	-2.22283e-10	-1.18908	0.000149517	-2.22283e-10	-1.18904
95930617	chr9:95930617:G:A	6.58399e-10	-1.68703	-1.05345	3.16877e-05	-1.70375	-1.03363	3.18009e-05	-1.70369	-1.03327
95930753	chr9:95930753:G:A	1.713e-09	-1.88454	0.10026	9.18552e-05	-1.81273	0.139642	9.21807e-05	-1.81262	0.139912
95931019	chr9:95931019:A:G	9.2691e-10	-1.35262	-1.04581	4.50225e-05	-1.34822	-1.03793	4.51964e-05	-1.34824	-1.0372
95931131	chr9:95931131:T:C	7.0719e-09	-2.22283e-10	-0.366398	0.000357473	-2.22283e-10	-0.314246	0.000358556	-2.22283e-10	-0.314371
95931245	chr9:95931245:C:T	4.31454e-09	-2.22283e-10	-0.860536	0.000212283	-2.22283e-10	-0.835385	0.00021289	-2.22283e-10	-0.835679
95931466	chr9:95931466:C:T	2.85859e-08	-2.22283e-10	1.03039	0.0015921	-2.22283e-10	1.1795	0.00159788	-2.22283e-10	1.17998
95931534	chr9:95931534:G:A	2.84996e-09	-2.22283e-10	-1.27522	0.000136796	-2.22283e-10	-1.27481	0.00013722	-2.22283e-10	-1.27487
95931728	chr9:95931728:A:G	1.08714e-09	-1.31797	-0.921008	5.29877e-05	-1.31586	-0.907384	5.32002e-05	-1.31589	-0.906505
95931794	chr9:95931794:C:T	8.08038e-09	-2.22283e-10	-0.233088	0.000406416	-2.22283e-10	-0.185928	0.000408472	-2.22283e-10	-0.184031
95931839	chr9:95931839:C:T	4.58524e-09	-2.22283e-10	-0.799686	0.000221911	-2.22283e-10	-0.791031	0.000222593	-2.22283e-10	-0.791108
95932172	chr9:95932172:TCTC:T	6.208e-08	-2.22283e-10	1.8059	0.00377909	-2.22283e-10	2.04393	0.00380383	-2.22283e-10	2.04731
95932191	chr9:95932191:G:A	2.94293e-09	-2.22283e-10	-1.24312	0.000142403	-2.22283e-10	-1.23465	0.000142836	-2.22283e-10	-1.23476
95932339	chr9:95932339:T:C	6.71614e-10	-1.75817	-0.962431	3.19682e-05	-1.78609	-0.94247	3.20595e-05	-1.78624	-0.94262
95932341	chr9:95932341:G:A	4.22379e-09	-2.22283e-10	-0.881796	0.000207675	-2.22283e-10	-0.85733	0.000208271	-2.22283e-10	-0.857616
95932359	chr9:95932359:T:C	6.44784e-10	-1.68875	-1.07262	3.09023e-05	-1.70865	-1.05383	3.10122e-05	-1.70859	-1.05348
95932553	chr9:95932553:T:G	7.64759e-10	-1.63404	-0.956683	3.59131e-05	-1.65753	-0.95467	3.60212e-05	-1.65779	-0.954558
95932775	chr9:95932775:T:C	2.93492e-09	-2.22283e-10	-1.24585	0.000141972	-2.22283e-10	-1.23767	0.000142405	-2.22283e-10	-1.23778
95932901	chr9:95932901:C:G	6.90709e-09	-2.22283e-10	-0.38998	0.000335692	-2.22283e-10	-0.377111	0.000336739	-2.22283e-10	-0.377146
95933017	chr9:95933017:C:T	6.75665e-10	-1.75326	-0.961328	3.21394e-05	-1.78188	-0.941344	3.2231e-05	-1.78203	-0.941495
95933169	chr9:95933169:T:C	4.55196e-09	-2.22283e-10	-0.806969	0.000226058	-2.22283e-10	-0.772515	0.000226675	-2.22283e-10	-0.772937
95933800	chr9:95933800:C:T	2.96905e-09	-2.22283e-10	-1.23429	0.000143472	-2.22283e-10	-1.22717	0.000143921	-2.22283e-10	-1.22719
95934267	chr9:95934267:T:C	2.99269e-09	-2.22283e-10	-1.22635	0.00014357	-2.22283e-10	-1.22649	0.000144018	-2.22283e-10	-1.22652
95934827	chr9:95934827:G:A	6.28328e-10	-1.69526	-1.09196	3.0104e-05	-1.71466	-1.07399	3.02106e-05	-1.7146	-1.07366
95935116	chr9:95935116:G:A	6.53807e-10	-1.76287	-0.984595	3.11121e-05	-1.79045	-0.965263	3.12012e-05	-1.79059	-0.965405
95935504	chr9:95935504:C:T	6.63352e-09	-2.22283e-10	-0.430393	0.000334638	-2.22283e-10	-0.380256	0.000335655	-2.22283e-10	-0.380371
95935681	chr9:95935681:T:A	6.67555e-10	-1.75107	-0.975587	3.1737e-05	-1.77986	-0.955962	3.18276e-05	-1.78002	-0.956106
95935899	chr9:95935899:T:C	6.37197e-09	-2.22283e-10	-0.470619	0.000309436	-2.22283e-10	-0.458554	0.000310394	-2.22283e-10	-0.458612
95935973	chr9:95935973:A:G	4.49268e-09	-2.22283e-10	-0.820079	0.000223054	-2.22283e-10	-0.785891	0.000223666	-2.22283e-10	-0.786302
95936189	chr9:95936189:GAGA:G	4.64598e-09	-2.22283e-10	-0.786526	0.000225875	-2.22283e-10	-0.773323	0.000226637	-2.22283e-10	-0.773106
95936197	chr9:95936197:G:C	2.8392e-09	-2.22283e-10	-1.279	0.000136251	-2.22283e-10	-1.27881	0.000136682	-2.22283e-10	-1.2788
95936230	chr9:95936230:C:A	3.38264e-09	-2.22283e-10	-1.10387	0.000163628	-2.22283e-10	-1.09571	0.000164152	-2.22283e-10	-1.09566
95936276	chr9:95936276:G:A	6.93908e-09	-2.22283e-10	-0.385359	0.000350506	-2.22283e-10	-0.333927	0.000351571	-2.22283e-10	-0.334044
95936528	chr9:95936528:C:T	1.52354e-09	-1.90149	-2.98501e-10	7.70943e-05	-1.84828	-2.98501e-10	7.73372e-05	-1.84828	-2.98501e-10
95936548	chr9:95936548:T:C	3.38389e-09	-2.22283e-10	-1.1035	0.00016369	-2.22283e-10	-1.09533	0.000164215	-2.22283e-10	-1.09528
95936914	chr9:95936914:G:A	7.92929e-10	-1.62366	-0.930895	3.7209e-05	-1.64798	-0.928774	3.73209e-05	-1.64824	-0.928658
95937172	chr9:95937172:G:A	4.05106e-09	-2.22283e-10	-0.923548	0.000197707	-2.22283e-10	-0.906517	0.000198255	-2.22283e-10	-0.906903
95937381	chr9:95937381:T:C	4.03882e-09	-2.22283e-10	-0.926576	0.000194711	-2.22283e-10	-0.921788	0.000195343	-2.22283e-10	-0.9217
95937419	chr9:95937419:G:A	3.06487e-09	-2.22283e-10	-1.20252	0.000148482	-2.22283e-10	-1.19284	0.000148931	-2.22283e-10	-1.19297
95937691	chr9:95937691:GTTTCA:G	6.52396e-09	-2.22283e-10	-0.447046	0.000328714	-2.22283e-10	-0.398116	0.000329566	-2.22283e-10	-0.398678
95937946	chr9:95937946:A:G	6.75069e-09	-2.22283e-10	-0.412883	0.000328091	-2.22283e-10	-0.400014	0.000329115	-2.22283e-10	-0.400048
95938114	chr9:95938114:C:T	8.7822e-10	-1.30186	-1.15053	4.34422e-05	-1.29889	-1.12299	4.35467e-05	-1.29887	-1.12375
95938979	chr9:95938979:AT:A	5.91654e-10	-1.81588	-1.03148	2.90931e-05	-1.79336	-1.02944	2.91863e-05	-1.79343	-1.02932
95939247	chr9:95939247:T:C	1.56257e-09	-1.8989	0.0227025	7.94791e-05	-1.88525	0.0674399	7.97353e-05	-1.88524	0.0674964
95939519	chr9:95939519:T:C	7.17102e-10	-1.48422	-1.17085	3.48449e-05	-1.49075	-1.15165	3.49346e-05	-1.49077	-1.15221
95939738	chr9:95939738:T:C	9.38238e-10	-1.32744	-1.05884	4.55524e-05	-1.32326	-1.05118	4.57273e-05	-1.32329	-1.05047
95939749	chr9:95939749:G:A	8.00344e-09	-2.22283e-10	-0.242656	0.000403455	-2.22283e-10	-0.193242	0.000404603	-2.22283e-10	-0.193548
95939819	chr9:95939819:A:G	2.8386e-09	-2.22283e-10	-1.27922	0.000136206	-2.22283e-10	-1.27914	0.000136636	-2.22283e-10	-1.27914
95939945	chr9:95939945:C:A	1.87784e-09	-1.6924	-2.98501e-10	0.000110041	-1.49245	-2.98501e-10	0.000110375	-1.49257	-2.98501e-10
95939958	chr9:95939958:G:A	6.56682e-10	-1.7772	-0.965884	3.13127e-05	-1.80328	-0.945998	3.14025e-05	-1.80342	-0.946146
95939980	chr9:95939980:C:T	1.02394e-09	-1.35668	-0.942195	4.98349e-05	-1.35212	-0.932468	5.0034e-05	-1.35215	-0.931605
95940088	chr9:95940088:G:A	3.0464e-09	-2.22283e-10	-1.20857	0.00014639	-2.22283e-10	-1.20703	0.000146885	-2.22283e-10	-1.20681
95940375	chr9:95940375:G:A	1.72404e-09	-1.77785	-2.98501e-10	7.93221e-05	-1.81979	-2.98501e-10	7.95686e-05	-1.81984	-2.98501e-10
95940459	chr9:95940459:T:G	3.08723e-09	-2.22283e-10	-1.19525	0.000148372	-2.22283e-10	-1.19358	0.000148877	-2.22283e-10	-1.19334
95941964	chr9:95941964:G:C	1.5393e-09	-1.8912	-2.98501e-10	7.76401e-05	-1.84122	-2.98501e-10	7.78944e-05	-1.8411	-2.98501e-10
95942855	chr9:95942855:G:A	3.98447e-09	-2.22283e-10	-0.940124	0.000195444	-2.22283e-10	-0.91803	0.00019601	-2.22283e-10	-0.918292
95943247	chr9:95943247:G:T	9.00701e-10	-1.22921	-1.1979	4.43641e-05	-1.22551	-1.17537	4.44769e-05	-1.22549	-1.17599
95943350	chr9:95943350:G:A	5.14432e-09	-2.22283e-10	-0.684635	0.000250698	-2.22283e-10	-0.669057	0.000251346	-2.22283e-10	-0.669625
95943566	chr9:95943566:G:A	5.00026e-09	-2.22283e-10	-0.713038	0.000250016	-2.22283e-10	-0.671783	0.000250622	-2.22283e-10	-0.672511
95943798	chr9:95943798:G:A	5.87422e-10	-1.80644	-1.0481	2.89225e-05	-1.78248	-1.04621	2.9015e-05	-1.78255	-1.04609
95943946	chr9:95943946:A:G	6.61521e-10	-1.65621	-1.07953	3.10835e-05	-1.67581	-1.08082	3.11768e-05	-1.67606	-1.08073
95943961	chr9:95943961:T:C	1.79615e-09	-1.86197	0.125083	9.90381e-05	-1.76527	0.167471	9.93202e-05	-1.76515	0.167039
95944085	chr9:95944085:A:G	1.16264e-09	-1.27292	-0.898913	5.6802e-05	-1.26912	-0.884617	5.70308e-05	-1.26915	-0.883717
95944132	chr9:95944132:C:T	7.28155e-10	-1.64028	-0.999484	3.41799e-05	-1.66376	-0.997905	3.42828e-05	-1.66402	-0.997796
95944588	chr9:95944588:C:G	2.91098e-08	-2.22283e-10	1.04855	0.0016222	-2.22283e-10	1.19823	0.0016281	-2.22283e-10	1.19871
95944705	chr9:95944705:C:T	1.63723e-09	-1.89965	0.0701306	8.3198e-05	-1.88836	0.116279	8.34664e-05	-1.88835	0.11634
95944975	chr9:95944975:T:A	5.82834e-10	-1.80589	-1.05649	2.8694e-05	-1.78202	-1.05459	2.87856e-05	-1.7821	-1.05448
95945220	chr9:95945220:T:C	7.32925e-10	-1.67351	-0.959727	3.44743e-05	-1.69539	-0.957699	3.45787e-05	-1.69563	-0.957587
95945797	chr9:95945797:T:C	7.03631e-10	-1.63139	-1.04263	3.37367e-05	-1.65229	-1.02243	3.38576e-05	-1.65222	-1.02207
95946028	chr9:95946028:A:T	2.94192e-09	-2.22283e-10	-1.24346	0.000142356	-2.22283e-10	-1.23498	0.000142789	-2.22283e-10	-1.23509
95946159	chr9:95946159:A:G	7.36044e-09	-2.22283e-10	-0.326407	0.000357949	-2.22283e-10	-0.312916	0.000359065	-2.22283e-10	-0.312952
95946227	chr9:95946227:C:G	1.54386e-09	-1.88824	-2.98501e-10	7.81611e-05	-1.83453	-2.98501e-10	7.84177e-05	-1.83441	-2.98501e-10
95946258	chr9:95946258:G:A	2.35835e-09	-1.46456	-2.98501e-10	8.61587e-05	-1.73712	-2.98501e-10	8.64258e-05	-1.73717	-2.98501e-10
95946304	chr9:95946304:G:A	2.84491e-09	-2.22283e-10	-1.277	0.000136536	-2.22283e-10	-1.27672	0.000136967	-2.22283e-10	-1.27671
95948179	chr9:95948179:T:C	8.01401e-09	-2.22283e-10	-0.241337	0.000403997	-2.22283e-10	-0.191897	0.000405147	-2.22283e-10	-0.192204
95948543	chr9:95948543:CTCAG:C	3.04641e-09	-2.22283e-10	-1.20856	0.000146779	-2.22283e-10	-1.20438	0.000147226	-2.22283e-10	-1.20449
95948553	chr9:95948553:T:G	3.04355e-09	-2.22283e-10	-1.2095	0.000146636	-2.22283e-10	-1.20535	0.000147082	-2.22283e-10	-1.20546
95948665	chr9:95948665:T:C	1.52322e-09	-1.9017	-2.98501e-10	7.5028e-05	-1.87544	-2.98501e-10	7.5263e-05	-1.87547	-2.98501e-10
95948678	chr9:95948678:G:C	1.53609e-09	-1.89329	-2.98501e-10	7.72389e-05	-1.8464	-2.98501e-10	7.74916e-05	-1.84629	-2.98501e-10
95948936	chr9:95948936:T:G	1.53013e-09	-1.89718	-2.98501e-10	7.50809e-05	-1.87474	-2.98501e-10	7.53233e-05	-1.87467	-2.98501e-10
95949043	chr9:95949043:AAAAG:A	3.09116e-09	-2.22283e-10	-1.19398	0.000149819	-2.22283e-10	-1.18388	0.000150271	-2.22283e-10	-1.18402
95949083	chr9:95949083:A:G	1.73591e-09	-1.87943	0.108435	9.41136e-05	-1.79932	0.15052	9.43804e-05	-1.79921	0.150091
95949437	chr9:95949437:G:T	3.62246e-09	-2.22283e-10	-1.03537	0.000173865	-2.22283e-10	-1.03503	0.000174448	-2.22283e-10	-1.03483
95949452	chr9:95949452:AAAGC:A	1.60598e-09	-1.84879	-2.98501e-10	7.62729e-05	-1.85899	-2.98501e-10	7.65118e-05	-1.85901	-2.98501e-10
95949900	chr9:95949900:T:C	6.64943e-10	-1.66962	-1.06096	3.19225e-05	-1.68838	-1.04161	3.20363e-05	-1.68832	-1.04127
95950039	chr9:95950039:G:A	1.61713e-09	-1.8966	0.0547281	8.2537e-05	-1.87994	0.0998773	8.28034e-05	-1.87992	0.0999356
95950071	chr9:95950071:A:G	2.92452e-09	-2.22283e-10	-1.2494	0.00014141	-2.22283e-10	-1.24164	0.000141842	-2.22283e-10	-1.24174
95950117	chr9:95950117:G:A	4.45038e-09	-2.22283e-10	-0.829537	0.000216244	-2.22283e-10	-0.816899	0.000216971	-2.22283e-10	-0.816692
95950515	chr9:95950515:G:A	5.10742e-09	-2.22283e-10	-0.691833	0.000255585	-2.22283e-10	-0.649749	0.000256202	-2.22283e-10	-0.65049
95950542	chr9:95950542:G:A	4.61602e-10	-1.88773	-1.20785	2.30131e-05	-1.86006	-1.19718	2.30811e-05	-1.86008	-1.19736
95950872	chr9:95950872:T:C	3.04646e-09	-2.22283e-10	-1.20855	0.000146782	-2.22283e-10	-1.20436	0.000147229	-2.22283e-10	-1.20447
95951008	chr9:95951008:G:A	7.08669e-10	-1.4895	-1.17739	3.44462e-05	-1.4953	-1.15861	3.45354e-05	-1.49532	-1.15915
95951161	chr9:95951161:C:T	1.25673e-09	-1.25148	-0.842534	6.14452e-05	-1.24771	-0.827448	6.16965e-05	-1.24774	-0.826485
95951398	chr9:95951398:A:G	6.99347e-10	-1.63405	-1.04608	3.35257e-05	-1.65491	-1.02608	3.36457e-05	-1.65485	-1.02573
95951633	chr9:95951633:A:G	6.52334e-09	-2.22283e-10	-0.44714	0.000328613	-2.22283e-10	-0.398426	0.000329462	-2.22283e-10	-0.398993
95951755	chr9:95951755:G:GA	4.66896e-10	-1.80655	-1.27762	2.27867e-05	-1.79064	-1.27649	2.28568e-05	-1.79071	-1.2765
95951785	chr9:95951785:G:A	1.56624e-09	-1.87385	-2.98501e-10	7.48062e-05	-1.87841	-2.98501e-10	7.50415e-05	-1.87841	-2.98501e-10
95951838	chr9:95951838:AG:A	1.54926e-09	-1.88475	-2.98501e-10	7.87624e-05	-1.82687	-2.98501e-10	7.90215e-05	-1.82674	-2.98501e-10
95951840	chr9:95951840:G:C	2.83887e-09	-2.22283e-10	-1.27912	0.000136293	-2.22283e-10	-1.2785	0.000136723	-2.22283e-10	-1.2785
95952029	chr9:95952029:G:A	6.73018e-10	-1.63861	-1.0799	3.1585e-05	-1.65943	-1.08119	3.16796e-05	-1.65969	-1.0811
95952296	chr9:95952296:A:G	7.92641e-10	-1.59774	-0.957176	3.71266e-05	-1.62382	-0.955156	3.72377e-05	-1.62409	-0.955045
95952609	chr9:95952609:G:A	6.66767e-09	-2.22283e-10	-0.425257	0.000336418	-2.22283e-10	-0.37495	0.000337439	-2.22283e-10	-0.37507
95952653	chr9:95952653:G:A	9.78933e-09	-0.041235	-2.98501e-10	0.000331996	-0.388181	-2.98501e-10	0.000332991	-0.38834	-2.98501e-10
95952678	chr9:95952678:A:T	3.08616e-09	-2.22283e-10	-1.1956	0.000147995	-2.22283e-10	-1.19613	0.000148443	-2.22283e-10	-1.19626
95952773	chr9:95952773:A:G	6.94351e-10	-1.52248	-1.16482	3.37445e-05	-1.5295	-1.14498	3.38308e-05	-1.52952	-1.14556
95952797	chr9:95952797:A:C	3.68592e-09	-2.22283e-10	-1.01801	0.000178734	-2.22283e-10	-1.0074	0.000179306	-2.22283e-10	-1.00736
95952843	chr9:95952843:A:C	6.97276e-09	-2.22283e-10	-0.380517	0.000352353	-2.22283e-10	-0.328672	0.00035342	-2.22283e-10	-0.328797
95953158	chr9:95953158:A:G	1.8308e-09	-1.87544	0.157664	9.97316e-05	-1.79133	0.200511	0.000100014	-1.79122	0.200074
95953343	chr9:95953343:G:A	4.33631e-09	-2.22283e-10	-0.855505	0.000210899	-2.22283e-10	-0.841928	0.000211583	-2.22283e-10	-0.841837
95953348	chr9:95953348:A:G	6.72081e-10	-1.65486	-1.06505	3.22397e-05	-1.67434	-1.04577	3.23546e-05	-1.67427	-1.04543
95953427	chr9:95953427:A:T	6.38975e-10	-1.65873	-1.11169	3.05966e-05	-1.67776	-1.09465	3.07044e-05	-1.6777	-1.09435
95953611	chr9:95953611:A:G	8.5758e-09	-2.22283e-10	-0.173583	0.000432793	-2.22283e-10	-0.123047	0.000434986	-2.22283e-10	-0.121142
95953754	chr9:95953754:A:C	6.27997e-09	-2.22283e-10	-0.485162	0.000316005	-2.22283e-10	-0.437547	0.000316826	-2.22283e-10	-0.438101
95953769	chr9:95953769:T:C	1.20315e-07	-2.22283e-10	2.46759	0.00748992	-2.22283e-10	2.72801	0.00754252	-2.22283e-10	2.73186
95953882	chr9:95953882:C:A	6.84987e-09	-2.22283e-10	-0.398298	0.000345972	-2.22283e-10	-0.346949	0.00034702	-2.22283e-10	-0.347073
95954123	chr9:95954123:G:A	6.72765e-10	-1.49682	-1.22206	3.25258e-05	-1.50307	-1.2082	3.26142e-05	-1.50309	-1.20862
95954151	chr9:95954151:G:A	2.85363e-08	-2.22283e-10	1.02865	0.00158922	-2.22283e-10	1.17769	0.00159499	-2.22283e-10	1.17817
95954166	chr9:95954166:G:A	5.25225e-09	-2.22283e-10	-0.663871	0.000261849	-2.22283e-10	-0.625538	0.000262592	-2.22283e-10	-0.625853
95954462	chr9:95954462:G:A	4.38869e-09	-2.22283e-10	-0.843496	0.000217708	-2.22283e-10	-0.810152	0.000218307	-2.22283e-10	-0.810553
95954565	chr9:95954565:A:G	3.03039e-09	-2.22283e-10	-1.21384	0.00014672	-2.22283e-10	-1.20478	0.000147165	-2.22283e-10	-1.2049
95954839	chr9:95954839:A:G	8.52022e-09	-2.22283e-10	-0.180085	0.000429976	-2.22283e-10	-0.129576	0.000432155	-2.22283e-10	-0.127672
95954966	chr9:95954966:C:T	3.11534e-09	-2.22283e-10	-1.18619	0.000149762	-2.22283e-10	-1.18426	0.000150273	-2.22283e-10	-1.184
95955086	chr9:95955086:C:T	1.54669e-09	-1.88641	-2.98501e-10	7.84813e-05	-1.83045	-2.98501e-10	7.87392e-05	-1.83031	-2.98501e-10
95955806	chr9:95955806:T:A	3.11188e-09	-1.1873	-2.98501e-10	0.000156086	-1.1429	-2.98501e-10	0.000156566	-1.14298	-2.98501e-10
95956119	chr9:95956119:G:A	2.92057e-09	-2.22283e-10	-1.25075	0.000140509	-2.22283e-10	-1.24804	0.000140941	-2.22283e-10	-1.24811
95956197	chr9:95956197:C:T	1.83278e-09	-1.71669	-2.98501e-10	0.000106339	-1.52667	-2.98501e-10	0.000106663	-1.52678	-2.98501e-10
95956251	chr9:95956251:A:G	6.796e-10	-1.62118	-1.08759	3.31211e-05	-1.63033	-1.06281	3.32016e-05	-1.63034	-1.06352
95956391	chr9:95956391:T:C	6.32684e-10	-1.65316	-1.12715	3.02397e-05	-1.67299	-1.11116	3.03457e-05	-1.67293	-1.11087
95956569	chr9:95956569:C:T	7.23254e-10	-1.64463	-1.00189	3.39707e-05	-1.66454	-1.00327	3.40728e-05	-1.66479	-1.00317
95956880	chr9:95956880:AC:A	3.52088e-09	-2.22283e-10	-1.06382	0.000170802	-2.22283e-10	-1.0528	0.000171368	-2.22283e-10	-1.05264
95957081	chr9:95957081:G:A	7.40409e-09	-2.22283e-10	-0.320495	0.000360086	-2.22283e-10	-0.306963	0.000361209	-2.22283e-10	-0.306999
95957517	chr9:95957517:C:A	1.58135e-09	-1.8985	0.0342473	8.0509e-05	-1.88442	0.0794795	8.07699e-05	-1.8844	0.0795523
95957688	chr9:95957688:C:G	9.86612e-09	-2.22283e-10	-0.0334211	0.00050363	-2.22283e-10	0.028536	0.000504868	-2.22283e-10	0.0278418
95958238	chr9:95958238:G:A	9.31639e-10	-1.32402	-1.06932	4.52091e-05	-1.32022	-1.06179	4.5382e-05	-1.32024	-1.0611
95958326	chr9:95958326:G:T	1.81981e-09	-1.8737	0.149904	9.92653e-05	-1.7881	0.192592	9.95467e-05	-1.78799	0.192158
95958426	chr9:95958426:G:C	4.83997e-09	-2.22283e-10	-0.74562	0.000230516	-2.22283e-10	-0.752987	0.000231242	-2.22283e-10	-0.752991
95958529	chr9:95958529:C:T	2.09051e-09	-1.58512	-2.98501e-10	9.64038e-05	-1.62476	-2.98501e-10	9.67112e-05	-1.62473	-2.98501e-10
95958637	chr9:95958637:G:A	1.7574e-09	-1.88204	0.123345	9.45351e-05	-1.80752	0.163182	9.48707e-05	-1.80739	0.163454
95958849	chr9:95958849:T:G	3.11919e-09	-2.22283e-10	-1.18495	0.000149924	-2.22283e-10	-1.18318	0.000150436	-2.22283e-10	-1.18292
95959066	chr9:95959066:C:T	8.40819e-09	-2.22283e-10	-0.193321	0.000424139	-2.22283e-10	-0.143244	0.000426281	-2.22283e-10	-0.141356
95959257	chr9:95959257:C:T	4.62856e-09	-0.790283	-2.98501e-10	0.00015516	-1.14885	-2.98501e-10	0.00015566	-1.14878	-2.98501e-10
95960174	chr9:95960174:G:T	7.32747e-09	-2.22283e-10	-0.330897	0.000356335	-2.22283e-10	-0.317434	0.000357446	-2.22283e-10	-0.31747
95960364	chr9:95960364:A:G	1.04584e-09	-1.27936	-0.998345	5.09666e-05	-1.27552	-0.986616	5.11655e-05	-1.27555	-0.985843
95961189	chr9:95961189:G:C	4.5941e-09	-2.22283e-10	-0.797755	0.000223225	-2.22283e-10	-0.785125	0.000223905	-2.22283e-10	-0.785234
95961214	chr9:95961214:C:T	4.10135e-09	-2.22283e-10	-0.911211	0.000197735	-2.22283e-10	-0.906378	0.000198341	-2.22283e-10	-0.906467
95961602	chr9:95961602:G:A	4.3402e-09	-2.22283e-10	-0.854607	0.000207377	-2.22283e-10	-0.858767	0.000208013	-2.22283e-10	-0.858854
95961887	chr9:95961887:C:T	2.99759e-09	-1.87907	0.654352	0.000162902	-1.79952	0.699363	0.000163356	-1.79941	0.698884
95961972	chr9:95961972:T:C	6.16712e-09	-2.22283e-10	-0.503296	0.000310242	-2.22283e-10	-0.455952	0.000311053	-2.22283e-10	-0.456491
95962146	chr9:95962146:A:G	6.00832e-10	-1.79847	-1.0335	2.96075e-05	-1.77378	-1.0315	2.97022e-05	-1.77386	-1.03138
95962389	chr9:95962389:C:T	6.05319e-10	-1.77148	-1.05305	2.98269e-05	-1.74677	-1.05113	2.99218e-05	-1.74685	-1.05101
95963027	chr9:95963027:G:C	7.34911e-09	-2.22283e-10	-0.327948	0.000357396	-2.22283e-10	-0.314461	0.000358511	-2.22283e-10	-0.314497
95963283	chr9:95963283:T:G	5.79655e-10	-1.88822	-0.979628	2.94895e-05	-1.82603	-0.983245	2.95873e-05	-1.82592	-0.983192
95963455	chr9:95963455:T:C	3.05047e-09	-2.22283e-10	-1.20723	0.000146586	-2.22283e-10	-1.2057	0.000147081	-2.22283e-10	-1.20547
95963467	chr9:95963467:C:A	6.06591e-10	-1.8025	-1.01993	2.98806e-05	-1.77825	-1.01785	2.99763e-05	-1.77832	-1.01773
95963530	chr9:95963530:T:C	5.80983e-10	-1.80677	-1.05879	2.8598e-05	-1.78308	-1.05688	2.86893e-05	-1.78316	-1.05677
95963999	chr9:95963999:A:G	3.03725e-09	-2.22283e-10	-1.21157	0.000145942	-2.22283e-10	-1.2101	0.000146434	-2.22283e-10	-1.20988
95964058	chr9:95964058:C:T	1.06331e-07	-2.22283e-10	2.34403	0.00659012	-2.22283e-10	2.60002	0.0066361	-2.22283e-10	2.60382
95964061	chr9:95964061:A:G	1.04567e-09	-1.27368	-1.00419	5.09507e-05	-1.26991	-0.992541	5.11491e-05	-1.26994	-0.991775
95964114	chr9:95964114:G:C	1.54925e-09	-1.88475	-2.98501e-10	7.87614e-05	-1.82688	-2.98501e-10	7.90205e-05	-1.82675	-2.98501e-10
95964713	chr9:95964713:G:A	1.06048e-09	-1.46478	-0.799029	6.04054e-05	-1.31914	-0.773089	6.05587e-05	-1.31895	-0.773889
95964753	chr9:95964753:C:A	4.75264e-10	-1.80321	-1.2632	2.15949e-05	-1.85662	-1.26423	2.16593e-05	-1.85676	-1.26426
95965058	chr9:95965058:C:T	2.84794e-08	-2.22283e-10	1.02665	0.00158597	-2.22283e-10	1.17565	0.00159173	-2.22283e-10	1.17612
95965175	chr9:95965175:A:C	2.98735e-09	-2.22283e-10	-1.22814	0.000143331	-2.22283e-10	-1.22815	0.000143779	-2.22283e-10	-1.22818
95965282	chr9:95965282:T:C	6.54051e-10	-1.64769	-1.0994	3.07275e-05	-1.66749	-1.10066	3.08194e-05	-1.66774	-1.10057
95965404	chr9:95965404:T:C	4.43632e-09	-0.832703	-2.98501e-10	0.000144247	-1.22178	-2.98501e-10	0.000144692	-1.22185	-2.98501e-10
95965501	chr9:95965501:T:C	6.69003e-09	-2.22283e-10	-0.42191	0.000337572	-2.22283e-10	-0.371526	0.000338598	-2.22283e-10	-0.371641
95965535	chr9:95965535:C:T	3.0824e-09	-2.22283e-10	-1.19682	0.000148143	-2.22283e-10	-1.19513	0.000148646	-2.22283e-10	-1.19489
95966136	chr9:95966136:C:G	1.64568e-09	-1.82437	-2.98501e-10	8.73191e-05	-1.72374	-2.98501e-10	8.76219e-05	-1.72342	-2.98501e-10
95966154	chr9:95966154:ATTAC:A	7.35023e-09	-2.22283e-10	-0.327796	0.000357449	-2.22283e-10	-0.314312	0.000358564	-2.22283e-10	-0.314348
95966282	chr9:95966282:T:C	3.03345e-09	-2.22283e-10	-1.21283	0.000145758	-2.22283e-10	-1.21136	0.000146249	-2.22283e-10	-1.21114
95966384	chr9:95966384:G:T	7.25551e-10	-1.62144	-1.02191	3.40471e-05	-1.64227	-1.02329	3.41489e-05	-1.64253	-1.02319
95966906	chr9:95966906:C:G	1.13472e-09	-1.24246	-0.95368	5.53945e-05	-1.23796	-0.940861	5.56135e-05	-1.23799	-0.940035
95967100	chr9:95967100:A:C	9.51296e-10	-1.30386	-1.0686	4.61948e-05	-1.29931	-1.06112	4.63714e-05	-1.29934	-1.06043
95967619	chr9:95967619:G:C	6.52323e-08	-2.22283e-10	1.85543	0.00398171	-2.22283e-10	2.09616	0.00400785	-2.22283e-10	2.09956
95967679	chr9:95967679:T:C	2.83518e-08	-2.22283e-10	1.02216	0.00157863	-2.22283e-10	1.17101	0.00158436	-2.22283e-10	1.17148
95968978	chr9:95968978:A:G	7.09977e-09	-2.22283e-10	-0.362465	0.000358949	-2.22283e-10	-0.310125	0.000360037	-2.22283e-10	-0.310249
95969323	chr9:95969323:G:A	9.4515e-10	-1.30228	-1.07666	4.58563e-05	-1.29851	-1.06928	4.6031e-05	-1.29854	-1.0686
95969446	chr9:95969446:A:G	7.33301e-09	-2.22283e-10	-0.330142	0.000356606	-2.22283e-10	-0.316673	0.000357718	-2.22283e-10	-0.316709
95969703	chr9:95969703:C:T	6.66115e-10	-1.63801	-1.09081	3.12845e-05	-1.6581	-1.09208	3.1378e-05	-1.65836	-1.09199
95970902	chr9:95970902:T:A	1.06768e-09	-1.25761	-0.999428	5.20316e-05	-1.25378	-0.987674	5.22345e-05	-1.25381	-0.986903
95971500	chr9:95971500:A:C	4.59505e-10	-1.82509	-1.27504	2.10401e-05	-1.87267	-1.2742	2.11044e-05	-1.87278	-1.27419
95971987	chr9:95971987:C:G	1.5474e-09	-1.88595	-2.98501e-10	7.85689e-05	-1.82933	-2.98501e-10	7.88271e-05	-1.8292	-2.98501e-10
95972388	chr9:95972388:C:T	4.95069e-10	-1.74937	-1.27621	2.41574e-05	-1.73401	-1.27471	2.42312e-05	-1.73409	-1.27473
95972562	chr9:95972562:A:G	3.08853e-09	-1.19483	-2.98501e-10	0.000153256	-1.16119	-2.98501e-10	0.000153696	-1.16148	-2.98501e-10
95972609	chr9:95972609:A:T	1.97629e-09	-1.8781	0.23679	0.000107488	-1.79667	0.280737	0.000107791	-1.79655	0.28029
95972827	chr9:95972827:G:C	6.2207e-09	-2.22283e-10	-0.494645	0.000303719	-2.22283e-10	-0.477203	0.000304531	-2.22283e-10	-0.477684
95972944	chr9:95972944:A:G	6.77842e-09	-2.22283e-10	-0.408784	0.000342161	-2.22283e-10	-0.358024	0.000343201	-2.22283e-10	-0.358139
95973154	chr9:95973154:C:T	1.79509e-09	-1.73748	-2.98501e-10	0.000103445	-1.55427	-2.98501e-10	0.00010376	-1.55437	-2.98501e-10
95973604	chr9:95973604:A:G	6.8826e-10	-1.41691	-1.27921	3.52652e-05	-1.35133	-1.27908	3.53758e-05	-1.35134	-1.27909
95973777	chr9:95973777:G:A	1.66463e-09	-1.81292	-2.98501e-10	8.50043e-05	-1.7506	-2.98501e-10	8.52741e-05	-1.75058	-2.98501e-10
95973816	chr9:95973816:A:G	7.72452e-09	-0.278128	-2.98501e-10	0.000268892	-0.598995	-2.98501e-10	0.000269702	-0.599138	-2.98501e-10
95974355	chr9:95974355:C:G	5.8614e-09	-2.22283e-10	-0.55414	0.000295198	-2.22283e-10	-0.505658	0.000296145	-2.22283e-10	-0.505604
95974480	chr9:95974480:G:T	7.89803e-10	-1.57229	-0.986207	3.86367e-05	-1.55088	-0.98822	3.87516e-05	-1.55116	-0.988123
95974882	chr9:95974882:G:A	4.63695e-10	-1.81209	-1.27897	2.13863e-05	-1.85142	-1.27914	2.14508e-05	-1.85156	-1.27914
95974936	chr9:95974936:T:C	4.12022e-09	-0.906621	-2.98501e-10	0.000126064	-1.35651	-2.98501e-10	0.000126508	-1.35615	-2.98501e-10
95975047	chr9:95975047:T:A	6.68085e-10	-1.45179	-1.27407	3.08057e-05	-1.49074	-1.27487	3.09045e-05	-1.49074	-1.27481
95975204	chr9:95975204:A:G	3.05805e-09	-2.22283e-10	-1.20475	0.000147162	-2.22283e-10	-1.20177	0.000147635	-2.22283e-10	-1.20171
95975255	chr9:95975255:C:T	5.89519e-10	-1.88488	-0.966093	3.01301e-05	-1.81797	-0.969809	3.02303e-05	-1.81786	-0.969754
95976003	chr9:95976003:G:A	6.23729e-09	-2.22283e-10	-0.491981	0.000313862	-2.22283e-10	-0.444353	0.00031468	-2.22283e-10	-0.4449
95976431	chr9:95976431:A:G	6.36335e-10	-1.73449	-1.04007	3.23355e-05	-1.6795	-1.03764	3.24389e-05	-1.67958	-1.03752
95977048	chr9:95977048:CTT:C	2.58489e-08	-2.22283e-10	0.929739	0.00143571	-2.22283e-10	1.07611	0.00144087	-2.22283e-10	1.07655
95977131	chr9:95977131:A:G	1.55774e-09	-1.87929	-2.98501e-10	7.96753e-05	-1.81535	-2.98501e-10	7.99382e-05	-1.8152	-2.98501e-10
95977216	chr9:95977216:G:A	6.77653e-10	-1.59447	-1.11718	3.13986e-05	-1.66726	-1.07928	3.14681e-05	-1.66728	-1.0802
95977290	chr9:95977290:T:C	6.74071e-10	-1.44446	-1.27249	3.10651e-05	-1.48389	-1.27333	3.11651e-05	-1.4839	-1.27326
95977331	chr9:95977331:A:G	4.6474e-10	-1.81045	-1.27836	2.14201e-05	-1.85029	-1.27869	2.14845e-05	-1.85043	-1.27869
95978841	chr9:95978841:G:A	3.56497e-09	-2.22283e-10	-1.05137	0.000172993	-2.22283e-10	-1.04006	0.000173567	-2.22283e-10	-1.03989
95978984	chr9:95978984:A:G	6.34244e-10	-1.59309	-1.18476	3.09115e-05	-1.57546	-1.18672	3.09975e-05	-1.57569	-1.18686
95979018	chr9:95979018:G:T	3.56252e-09	-2.22283e-10	-1.05206	0.000172871	-2.22283e-10	-1.04076	0.000173445	-2.22283e-10	-1.04059
95979100	chr9:95979100:T:C	2.86172e-09	-2.22283e-10	-1.2711	0.000137539	-2.22283e-10	-1.2694	0.000137974	-2.22283e-10	-1.26939
95979774	chr9:95979774:A:G	1.63765e-09	-1.82926	-2.98501e-10	8.9629e-05	-1.69763	-2.98501e-10	8.98888e-05	-1.69788	-2.98501e-10
95979893	chr9:95979893:T:A	6.4036e-10	-1.5784	-1.18985	3.12131e-05	-1.56067	-1.19179	3.12999e-05	-1.56091	-1.19193
95980464	chr9:95980464:A:G	3.20344e-09	-2.22283e-10	-1.1583	0.000154735	-2.22283e-10	-1.15159	0.000155227	-2.22283e-10	-1.15157
95980664	chr9:95980664:T:A	2.83924e-09	-2.22283e-10	-1.27899	0.000136253	-2.22283e-10	-1.27879	0.000136684	-2.22283e-10	-1.27878
95981935	chr9:95981935:A:G	4.20865e-09	-2.22283e-10	-0.885385	0.00020456	-2.22283e-10	-0.872445	0.00020523	-2.22283e-10	-0.872325
95982238	chr9:95982238:A:G	2.88479e-09	-2.22283e-10	-1.26307	0.000138422	-2.22283e-10	-1.263	0.000138856	-2.22283e-10	-1.26302
95983127	chr9:95983127:A:G	7.88615e-10	-1.53541	-1.0246	3.86116e-05	-1.51327	-1.02648	3.87254e-05	-1.51357	-1.02639
95983203	chr9:95983203:A:G	4.63958e-10	-1.83945	-1.25104	2.14968e-05	-1.87444	-1.25097	2.15619e-05	-1.87454	-1.25099
95983729	chr9:95983729:T:G	2.99001e-09	-2.22283e-10	-1.22725	0.000143958	-2.22283e-10	-1.22379	0.000144398	-2.22283e-10	-1.22388
95983744	chr9:95983744:T:C	3.08184e-09	-2.22283e-10	-1.197	0.000149282	-2.22283e-10	-1.18747	0.00014975	-2.22283e-10	-1.18749
95983799	chr9:95983799:C:T	3.00387e-09	-2.22283e-10	-1.22262	0.00014433	-2.22283e-10	-1.2212	0.000144814	-2.22283e-10	-1.22101
95983820	chr9:95983820:A:T	1.22428e-09	-0.894181	-1.22599	6.12369e-05	-0.853592	-1.22496	6.14108e-05	-0.853774	-1.2251
95983860	chr9:95983860:G:A	4.67196e-09	-2.22283e-10	-0.780948	0.000226322	-2.22283e-10	-0.771348	0.00022703	-2.22283e-10	-0.771373
95984071	chr9:95984071:CCTTT:C	8.96007e-10	-1.51974	-0.912589	4.38667e-05	-1.49746	-0.914694	4.39962e-05	-1.49776	-0.914594
95984132	chr9:95984132:T:C	1.2598e-09	-0.869888	-1.22169	6.30201e-05	-0.82927	-1.22058	6.31987e-05	-0.829454	-1.22072
95984168	chr9:95984168:A:G	1.5471e-09	-1.88615	-2.98501e-10	7.67648e-05	-1.85256	-2.98501e-10	7.70145e-05	-1.85246	-2.98501e-10
95984327	chr9:95984327:A:G	4.78895e-10	-1.90035	-1.15845	2.31534e-05	-1.88774	-1.16342	2.32273e-05	-1.8877	-1.16343
95984470	chr9:95984470:G:C	2.43028e-09	-1.8694	0.434877	0.00013401	-1.7782	0.482813	0.000134387	-1.77808	0.482348
95984531	chr9:95984531:C:A	7.28131e-10	-1.47771	-1.16209	3.34521e-05	-1.52096	-1.16223	3.35646e-05	-1.52095	-1.16204
95984840	chr9:95984840:G:A	4.12403e-09	-2.22283e-10	-0.905697	0.000198147	-2.22283e-10	-0.904295	0.000198818	-2.22283e-10	-0.904067
95985259	chr9:95985259:C:T	4.665e-10	-1.80678	-1.27824	2.14816e-05	-1.84751	-1.2786	2.15461e-05	-1.84765	-1.27861
95985738	chr9:95985738:A:G	1.98704e-09	-1.88344	0.247555	0.000108105	-1.80277	0.292566	0.000108408	-1.80267	0.292117
95985752	chr9:95985752:G:A	4.75046e-10	-1.78926	-1.27761	2.17832e-05	-1.83409	-1.27808	2.18482e-05	-1.83425	-1.27809
95986059	chr9:95986059:G:A	3.06487e-09	-2.22283e-10	-1.20252	0.000148482	-2.22283e-10	-1.19284	0.000148931	-2.22283e-10	-1.19297
95986194	chr9:95986194:A:G	4.38126e-10	-1.88578	-1.262	2.2307e-05	-1.82564	-1.26276	2.2382e-05	-1.82551	-1.26269
95987099	chr9:95987099:G:A	5.56882e-09	-2.22283e-10	-0.605345	0.00027024	-2.22283e-10	-0.593995	0.000271086	-2.22283e-10	-0.59402
95987132	chr9:95987132:G:A	2.8802e-09	-2.22283e-10	-1.26467	0.000138512	-2.22283e-10	-1.26235	0.00013895	-2.22283e-10	-1.26234
95987189	chr9:95987189:C:T	6.92488e-09	-0.387407	-2.98501e-10	0.000207647	-0.857466	-2.98501e-10	0.000208416	-0.856918	-2.98501e-10
95987327	chr9:95987327:C:G	4.68811e-10	-1.80198	-1.2781	2.15589e-05	-1.84403	-1.27848	2.16236e-05	-1.84418	-1.27849
95987382	chr9:95987382:A:G	2.5767e-08	-2.22283e-10	0.926569	0.0014914	-2.22283e-10	1.11416	0.00150082	-2.22283e-10	1.11731
95987388	chr9:95987388:G:A	5.50155e-09	-2.22283e-10	-0.617498	0.000266935	-2.22283e-10	-0.606301	0.000267773	-2.22283e-10	-0.606316
95987526	chr9:95987526:T:C	2.76261e-08	-2.22283e-10	0.996235	0.00153591	-2.22283e-10	1.14357	0.00154128	-2.22283e-10	1.14391
95987551	chr9:95987551:T:C	3.0507e-09	-2.22283e-10	-1.20716	0.000146612	-2.22283e-10	-1.20552	0.000147107	-2.22283e-10	-1.2053
95987647	chr9:95987647:G:A	4.80866e-09	-2.22283e-10	-0.752108	0.000232964	-2.22283e-10	-0.742423	0.000233689	-2.22283e-10	-0.742465
95987743	chr9:95987743:G:C	2.86988e-09	-2.22283e-10	-1.26826	0.000137968	-2.22283e-10	-1.26628	0.000138404	-2.22283e-10	-1.26628
95988212	chr9:95988212:G:A	2.03936e-09	-1.60989	-2.98501e-10	8.51896e-05	-1.74843	-2.98501e-10	8.54705e-05	-1.74828	-2.98501e-10
95988224	chr9:95988224:A:G	5.6483e-09	-2.22283e-10	-0.591173	0.000284145	-2.22283e-10	-0.543822	0.000285058	-2.22283e-10	-0.543764
95988324	chr9:95988324:G:A	6.71291e-10	-1.44772	-1.27336	3.09594e-05	-1.48649	-1.27414	3.10589e-05	-1.48649	-1.27408
95988340	chr9:95988340:T:C	6.7067e-10	-1.44801	-1.27399	3.09242e-05	-1.48704	-1.27473	3.10234e-05	-1.48704	-1.27467
95988348	chr9:95988348:G:A	3.68263e-09	-2.22283e-10	-1.0189	0.00017769	-2.22283e-10	-1.01326	0.000178263	-2.22283e-10	-1.0132
95988425	chr9:95988425:G:A	6.13108e-10	-1.59695	-1.21479	2.98774e-05	-1.5797	-1.2165	2.99614e-05	-1.57993	-1.21661
95988546	chr9:95988546:A:T	9.31648e-10	-1.50653	-0.886801	4.56071e-05	-1.48421	-0.889035	4.57418e-05	-1.48451	-0.888928
95989458	chr9:95989458:T:C	1.13279e-08	0.104741	-2.98501e-10	0.000634433	0.259426	-2.98501e-10	0.00063664	0.259749	-2.98501e-10
95989814	chr9:95989814:C:T	2.99804e-09	-2.22283e-10	-1.22457	0.000143453	-2.22283e-10	-1.2273	0.000143899	-2.22283e-10	-1.22735
95990027	chr9:95990027:C:T	5.56576e-09	-2.22283e-10	-0.605894	0.00026998	-2.22283e-10	-0.594957	0.000270822	-2.22283e-10	-0.594995
95990209	chr9:95990209:T:G	3.30878e-09	-2.22283e-10	-1.12595	0.000160668	-2.22283e-10	-1.11396	0.000161178	-2.22283e-10	-1.11395
95990214	chr9:95990214:G:A	5.88261e-10	-1.68525	-1.16787	2.64999e-05	-1.74394	-1.17222	2.65744e-05	-1.74419	-1.17231
95990733	chr9:95990733:AGT:A	3.73684e-09	-2.22283e-10	-1.00429	0.000183618	-2.22283e-10	-0.980446	0.000184167	-2.22283e-10	-0.98061
95990836	chr9:95990836:G:A	2.87179e-09	-2.22283e-10	-1.26759	0.000137424	-2.22283e-10	-1.27024	0.000137859	-2.22283e-10	-1.27022
95990857	chr9:95990857:A:G	8.07215e-09	-0.234108	-2.98501e-10	0.000299027	-0.492772	-2.98501e-10	0.000299731	-0.493568	-2.98501e-10
95991199	chr9:95991199:A:G	6.45055e-10	-1.51002	-1.25093	2.9928e-05	-1.54708	-1.24743	3.00152e-05	-1.5471	-1.24765
95991880	chr9:95991880:T:C	2.86721e-09	-2.22283e-10	-1.26919	0.000137691	-2.22283e-10	-1.26829	0.000138129	-2.22283e-10	-1.26827
95992038	chr9:95992038:A:G	3.57041e-09	-2.22283e-10	-1.04985	0.000175515	-2.22283e-10	-1.02558	0.000176069	-2.22283e-10	-1.02558
95992126	chr9:95992126:A:T	7.91407e-09	-2.22283e-10	-0.253886	0.000400716	-2.22283e-10	-0.200052	0.00040171	-2.22283e-10	-0.200724
95992353	chr9:95992353:G:A	4.49014e-09	-1.8878	1.06716	0.000244709	-1.82058	1.12734	0.000245374	-1.82048	1.12681
95992869	chr9:95992869:T:A	1.52332e-09	-1.90163	-2.98501e-10	7.47891e-05	-1.87863	-2.98501e-10	7.50235e-05	-1.87865	-2.98501e-10
95993139	chr9:95993139:T:C	5.53923e-09	-2.22283e-10	-0.610671	0.000277577	-2.22283e-10	-0.567207	0.000278202	-2.22283e-10	-0.568108
95993548	chr9:95993548:G:A	3.19701e-09	-2.22283e-10	-1.16031	0.000153659	-2.22283e-10	-1.15857	0.000154186	-2.22283e-10	-1.1583
95994366	chr9:95994366:C:T	2.08413e-08	-2.22283e-10	0.714409	0.00114755	-2.22283e-10	0.852079	0.00115159	-2.22283e-10	0.852444
95994381	chr9:95994381:CCTT:C	1.52413e-09	-1.90111	-2.98501e-10	7.53523e-05	-1.87113	-2.98501e-10	7.55964e-05	-1.87105	-2.98501e-10
95994405	chr9:95994405:C:T	3.31802e-09	-2.22283e-10	-1.12316	0.000158742	-2.22283e-10	-1.12602	0.000159242	-2.22283e-10	-1.12603
95994527	chr9:95994527:T:C	3.6734e-09	-2.22283e-10	-1.02141	0.000180413	-2.22283e-10	-0.99806	0.000180953	-2.22283e-10	-0.99822
95994537	chr9:95994537:C:T	1.78126e-08	-2.22283e-10	0.557378	0.000973755	-2.22283e-10	0.687854	0.000977165	-2.22283e-10	0.6882
95994788	chr9:95994788:TC:T	6.69779e-10	-1.53867	-1.18466	3.15865e-05	-1.57032	-1.17025	3.16696e-05	-1.57035	-1.17075
95994994	chr9:95994994:A:G	8.5711e-10	-1.50769	-0.969028	4.18905e-05	-1.48694	-0.971309	4.20135e-05	-1.48724	-0.971219
95995512	chr9:95995512:A:G	6.97449e-09	-2.22283e-10	-0.380269	0.000351874	-2.22283e-10	-0.330033	0.000352623	-2.22283e-10	-0.331055
95995561	chr9:95995561:A:G	5.10725e-09	-2.22283e-10	-0.691866	0.000250201	-2.22283e-10	-0.671041	0.000250868	-2.22283e-10	-0.67153
95997045	chr9:95997045:C:T	5.43511e-09	-2.22283e-10	-0.629648	0.000263413	-2.22283e-10	-0.619582	0.000264219	-2.22283e-10	-0.619677
95997058	chr9:95997058:C:T	2.2208e-09	-1.8596	0.334943	0.000123364	-1.75903	0.38087	0.000123714	-1.75891	0.380421
95997144	chr9:95997144:GGCAA:G	5.79662e-09	-2.22283e-10	-0.565253	0.000290816	-2.22283e-10	-0.520615	0.000291459	-2.22283e-10	-0.521556
95997150	chr9:95997150:G:C	5.72049e-09	-2.22283e-10	-0.578472	0.000286877	-2.22283e-10	-0.534253	0.000287513	-2.22283e-10	-0.535186
95997151	chr9:95997151:TCAGTTGTTAA:T	5.89668e-09	-2.22283e-10	-0.548139	0.000295995	-2.22283e-10	-0.502963	0.000296646	-2.22283e-10	-0.503915
95997321	chr9:95997321:T:C	7.23122e-10	-1.52003	-1.12668	3.41824e-05	-1.55306	-1.10853	3.42682e-05	-1.55309	-1.10915
95997674	chr9:95997674:T:C	7.0876e-10	-1.53882	-1.12795	3.35329e-05	-1.57086	-1.10992	3.3617e-05	-1.57089	-1.11053
95997675	chr9:95997675:T:G	5.78017e-09	-2.22283e-10	-0.568094	0.000289952	-2.22283e-10	-0.523591	0.000290593	-2.22283e-10	-0.52453
95997815	chr9:95997815:GAGTTA:G	4.14673e-09	-1.88856	0.988355	0.000225624	-1.82189	1.04745	0.000226239	-1.82179	1.04693
95997976	chr9:95997976:C:T	3.40388e-09	-2.22283e-10	-1.09761	0.000165201	-2.22283e-10	-1.08614	0.000165645	-2.22283e-10	-1.08661
95998003	chr9:95998003:T:C	2.8729e-09	-2.22283e-10	-1.26721	0.00013807	-2.22283e-10	-1.26554	0.000138499	-2.22283e-10	-1.26559
95998005	chr9:95998005:T:C	2.31992e-08	-2.22283e-10	0.821588	0.00128191	-2.22283e-10	0.962797	0.00128644	-2.22283e-10	0.963178
95998350	chr9:95998350:A:G	1.17678e-08	0.142837	-2.98501e-10	0.000773724	0.45791	-2.98501e-10	0.000776009	0.457709	-2.98501e-10
95998529	chr9:95998529:A:G	7.37564e-09	-2.22283e-10	-0.324345	0.000372637	-2.22283e-10	-0.272702	0.000373566	-2.22283e-10	-0.27336
95998798	chr9:95998798:C:T	5.11875e-09	-2.22283e-10	-0.689618	0.000250776	-2.22283e-10	-0.668744	0.000251444	-2.22283e-10	-0.669234
95999451	chr9:95999451:A:ATGG	4.14203e-09	-2.22283e-10	-0.901341	0.00020139	-2.22283e-10	-0.888064	0.00020206	-2.22283e-10	-0.88789
95999918	chr9:95999918:C:G	2.85046e-09	-2.22283e-10	-1.27505	0.000136706	-2.22283e-10	-1.27547	0.000137145	-2.22283e-10	-1.27542
96000073	chr9:96000073:G:A	2.89333e-09	-2.22283e-10	-1.26012	0.000139672	-2.22283e-10	-1.25401	0.000140114	-2.22283e-10	-1.254
96000178	chr9:96000178:C:T	1.52397e-09	-1.90121	-2.98501e-10	7.52639e-05	-1.87231	-2.98501e-10	7.55076e-05	-1.87222	-2.98501e-10
96000533	chr9:96000533:A:G	1.20927e-09	-1.47159	-0.660916	6.01618e-05	-1.51251	-0.583756	6.02441e-05	-1.51253	-0.585519
96000619	chr9:96000619:C:T	6.73964e-10	-1.59802	-1.11909	3.23758e-05	-1.59019	-1.1257	3.24756e-05	-1.59011	-1.12585
96000778	chr9:96000778:G:A	2.33174e-09	-1.86444	0.388531	0.000129041	-1.76769	0.434521	0.000129404	-1.76757	0.434053
96001056	chr9:96001056:T:C	3.26753e-09	-2.22283e-10	-1.13849	0.000158334	-2.22283e-10	-1.1286	0.000158836	-2.22283e-10	-1.12858
96001263	chr9:96001263:G:T	1.64497e-09	-1.8248	-2.98501e-10	9.03669e-05	-1.68943	-2.98501e-10	9.06283e-05	-1.68969	-2.98501e-10
96001311	chr9:96001311:C:T	6.89211e-09	-2.22283e-10	-0.39215	0.000347555	-2.22283e-10	-0.342381	0.000348297	-2.22283e-10	-0.343399
96001547	chr9:96001547:T:C	4.24475e-09	-2.22283e-10	-0.876845	0.000206475	-2.22283e-10	-0.863126	0.000207164	-2.22283e-10	-0.862944
96001707	chr9:96001707:G:A	6.60078e-09	-2.22283e-10	-0.435339	0.000313778	-2.22283e-10	-0.44462	0.000314764	-2.22283e-10	-0.444631
96001709	chr9:96001709:C:T	3.26505e-09	-2.22283e-10	-1.13925	0.000158209	-2.22283e-10	-1.12939	0.000158712	-2.22283e-10	-1.12937
96001710	chr9:96001710:G:A	3.30877e-09	-2.22283e-10	-1.12595	0.000161562	-2.22283e-10	-1.10842	0.000162055	-2.22283e-10	-1.10852
96001754	chr9:96001754:C:T	1.5283e-09	-1.89837	-2.98501e-10	7.6318e-05	-1.8584	-2.98501e-10	7.65666e-05	-1.85829	-2.98501e-10
96001774	chr9:96001774:C:T	1.52914e-09	-1.89782	-2.98501e-10	7.64528e-05	-1.85663	-2.98501e-10	7.67019e-05	-1.85653	-2.98501e-10
96001884	chr9:96001884:C:T	3.11637e-09	-2.22283e-10	-1.18586	0.000151414	-2.22283e-10	-1.17329	0.000151882	-2.22283e-10	-1.17335
96001892	chr9:96001892:A:T	2.83923e-09	-2.22283e-10	-1.27899	0.000136194	-2.22283e-10	-1.27923	0.000136624	-2.22283e-10	-1.27923
96001918	chr9:96001918:C:T	1.08395e-09	-1.20047	-1.04145	5.29889e-05	-1.18946	-1.03377	5.31929e-05	-1.18949	-1.03304
96001977	chr9:96001977:T:C	5.75773e-09	-2.22283e-10	-0.571985	0.000288832	-2.22283e-10	-0.527459	0.000289473	-2.22283e-10	-0.528392
96002092	chr9:96002092:G:A	2.91934e-09	-2.22283e-10	-1.25117	0.000140684	-2.22283e-10	-1.24679	0.000141129	-2.22283e-10	-1.24678
96002380	chr9:96002380:G:A	8.57024e-10	-1.55272	-0.924098	4.18452e-05	-1.53279	-0.926538	4.1969e-05	-1.53308	-0.926447
96002382	chr9:96002382:A:G	4.96408e-09	-2.22283e-10	-0.7203	0.000247243	-2.22283e-10	-0.682935	0.000247821	-2.22283e-10	-0.683748
96002571	chr9:96002571:G:A	5.10305e-09	-2.22283e-10	-0.692689	0.000247194	-2.22283e-10	-0.683133	0.000247951	-2.22283e-10	-0.683224
96002860	chr9:96002860:TTTTTCAG:T	4.32652e-09	-2.22283e-10	-0.857764	0.000214737	-2.22283e-10	-0.823894	0.000215415	-2.22283e-10	-0.823887
96003496	chr9:96003496:C:T	1.08142e-09	-0.970118	-1.27413	5.37373e-05	-0.934022	-1.27518	5.38968e-05	-0.934176	-1.27521
96003699	chr9:96003699:G:A	3.65899e-09	-2.22283e-10	-1.02534	0.000177371	-2.22283e-10	-1.01506	0.000177905	-2.22283e-10	-1.01521
96004009	chr9:96004009:T:C	8.85079e-10	-1.52416	-0.920442	4.32362e-05	-1.50371	-0.922916	4.33636e-05	-1.50401	-0.922823
96004198	chr9:96004198:G:A	7.28199e-10	-1.85554	-0.784173	3.65975e-05	-1.81873	-0.774597	3.66971e-05	-1.81875	-0.775011
96004448	chr9:96004448:A:G	3.18404e-09	-2.22283e-10	-1.16438	0.000154505	-2.22283e-10	-1.15308	0.000155095	-2.22283e-10	-1.15242
96004620	chr9:96004620:C:A	3.29295e-09	-2.22283e-10	-1.13074	0.000159609	-2.22283e-10	-1.12058	0.000160115	-2.22283e-10	-1.12056
96004827	chr9:96004827:A:G	7.0128e-09	-2.22283e-10	-0.374791	0.000353812	-2.22283e-10	-0.324541	0.000354562	-2.22283e-10	-0.325571
96005358	chr9:96005358:T:G	7.75255e-10	-1.32743	-1.24966	3.56116e-05	-1.37957	-1.24107	3.57112e-05	-1.37962	-1.24137
96005448	chr9:96005448:G:A	1.61597e-09	-1.84259	-2.98501e-10	7.57607e-05	-1.86573	-2.98501e-10	7.6e-05	-1.86572	-2.98501e-10
96005486	chr9:96005486:G:A	3.18583e-09	-2.22283e-10	-1.16381	0.000154583	-2.22283e-10	-1.15257	0.000155068	-2.22283e-10	-1.15259
96005552	chr9:96005552:C:T	1.75866e-09	-1.75798	-2.98501e-10	7.92992e-05	-1.82008	-2.98501e-10	7.95443e-05	-1.82014	-2.98501e-10
96006035	chr9:96006035:C:G	5.39162e-09	-2.22283e-10	-0.637682	0.000264273	-2.22283e-10	-0.616323	0.000265048	-2.22283e-10	-0.616543
96006205	chr9:96006205:AC:A	5.21082e-09	-2.22283e-10	-0.671791	0.000255353	-2.22283e-10	-0.650659	0.000256031	-2.22283e-10	-0.651158
96006297	chr9:96006297:G:A	1.52415e-09	-1.90109	-2.98501e-10	7.53552e-05	-1.87109	-2.98501e-10	7.55994e-05	-1.87101	-2.98501e-10
96006312	chr9:96006312:G:A	1.90048e-09	-1.68042	-2.98501e-10	8.88819e-05	-1.706	-2.98501e-10	8.91608e-05	-1.70601	-2.98501e-10
96006498	chr9:96006498:C:T	5.63117e-09	-2.22283e-10	-0.59421	0.000282956	-2.22283e-10	-0.548014	0.000283894	-2.22283e-10	-0.547855
96007466	chr9:96007466:A:G	9.80669e-10	-1.07108	-1.27096	4.8667e-05	-1.03599	-1.27231	4.88114e-05	-1.03614	-1.27235
96007957	chr9:96007957:C:T	7.94661e-10	-1.59214	-0.960224	3.87212e-05	-1.5747	-0.962217	3.88361e-05	-1.57497	-0.962133
96008237	chr9:96008237:C:A	3.0983e-09	-2.22283e-10	-1.19167	0.000148894	-2.22283e-10	-1.19007	0.0001494	-2.22283e-10	-1.18983
96008476	chr9:96008476:T:C	1.21656e-09	-1.41223	-0.714271	5.91566e-05	-1.44445	-0.668667	5.92541e-05	-1.4445	-0.670119
96008646	chr9:96008646:T:C	7.99829e-10	-1.45827	-1.08762	3.91672e-05	-1.43959	-1.08588	3.92798e-05	-1.43954	-1.08621
96008767	chr9:96008767:C:T	5.74602e-09	-2.22283e-10	-0.574021	0.000288259	-2.22283e-10	-0.529445	0.0002889	-2.22283e-10	-0.530375
96008979	chr9:96008979:C:T	1.84051e-09	-1.71249	-2.98501e-10	8.11454e-05	-1.79706	-2.98501e-10	8.14052e-05	-1.79702	-2.98501e-10
96009230	chr9:96009230:C:T	3.8655e-09	-0.970437	-2.98501e-10	0.00012964	-1.32855	-2.98501e-10	0.00013003	-1.32869	-2.98501e-10
96009326	chr9:96009326:A:G	6.73326e-10	-1.56781	-1.15024	3.28555e-05	-1.54948	-1.15171	3.29519e-05	-1.54976	-1.15164
96009436	chr9:96009436:C:T	3.46e-09	-2.22283e-10	-1.08126	0.000169433	-2.22283e-10	-1.06085	0.000169944	-2.22283e-10	-1.06099
96009538	chr9:96009538:T:G	5.86979e-09	-2.22283e-10	-0.552709	0.000293628	-2.22283e-10	-0.510991	0.00029429	-2.22283e-10	-0.51189
96010656	chr9:96010656:C:T	6.08946e-10	-1.59476	-1.2238	2.96322e-05	-1.57911	-1.22533	2.97157e-05	-1.57934	-1.22544
96011147	chr9:96011147:C:T	2.90277e-09	-2.22283e-10	-1.25686	0.000139806	-2.22283e-10	-1.25305	0.00014025	-2.22283e-10	-1.25303
96011786	chr9:96011786:T:C	3.15973e-09	-2.22283e-10	-1.17204	0.00015383	-2.22283e-10	-1.15746	0.000154305	-2.22283e-10	-1.15753
96012953	chr9:96012953:T:C	1.52535e-09	-1.9003	-2.98501e-10	7.40863e-05	-1.88807	-2.98501e-10	7.43242e-05	-1.88802	-2.98501e-10
96013177	chr9:96013177:G:A	8.35813e-10	-1.54204	-0.959843	4.08013e-05	-1.52324	-0.961346	4.09214e-05	-1.52354	-0.961265
96013829	chr9:96013829:A:G	9.21972e-10	-1.46911	-0.934658	4.50573e-05	-1.44841	-0.936958	4.5189e-05	-1.44873	-0.936867
96014476	chr9:96014476:G:T	4.54747e-09	-2.22283e-10	-0.807957	0.000225917	-2.22283e-10	-0.773139	0.000226538	-2.22283e-10	-0.773541
96014746	chr9:96014746:C:T	2.95533e-09	-2.22283e-10	-1.23892	0.000141951	-2.22283e-10	-1.23782	0.000142423	-2.22283e-10	-1.23766
96015333	chr9:96015333:G:A	2.85581e-09	-2.22283e-10	-1.27317	0.000136861	-2.22283e-10	-1.27434	0.000137294	-2.22283e-10	-1.27433
96015360	chr9:96015360:G:T	1.54742e-09	-1.88594	-2.98501e-10	7.89205e-05	-1.82487	-2.98501e-10	7.91804e-05	-1.82473	-2.98501e-10
96015399	chr9:96015399:G:A	2.99861e-09	-2.22283e-10	-1.22438	0.000145311	-2.22283e-10	-1.21443	0.000145762	-2.22283e-10	-1.21448
96015880	chr9:96015880:C:T	2.94257e-09	-2.22283e-10	-1.24324	0.000141724	-2.22283e-10	-1.23942	0.000142176	-2.22283e-10	-1.23939
96015973	chr9:96015973:A:G	1.52681e-09	-1.89935	-2.98501e-10	7.6011e-05	-1.86243	-2.98501e-10	7.62581e-05	-1.86233	-2.98501e-10
96016038	chr9:96016038:A:C	1.52658e-09	-1.8995	-2.98501e-10	7.59496e-05	-1.86324	-2.98501e-10	7.61964e-05	-1.86314	-2.98501e-10
96016542	chr9:96016542:G:A	3.28993e-09	-2.22283e-10	-1.13166	0.000159613	-2.22283e-10	-1.12055	0.000160063	-2.22283e-10	-1.12089
96016713	chr9:96016713:T:C	6.55542e-09	-2.22283e-10	-0.442236	0.000330013	-2.22283e-10	-0.394174	0.000330715	-2.22283e-10	-0.395197
96016904	chr9:96016904:TTTTGTGTG:T	1.53586e-09	-1.89344	-2.98501e-10	7.74322e-05	-1.8439	-2.98501e-10	7.76856e-05	-1.84379	-2.98501e-10
96016926	chr9:96016926:T:C	6.68745e-09	-2.22283e-10	-0.422295	0.000336665	-2.22283e-10	-0.374217	0.000337382	-2.22283e-10	-0.375239
96017700	chr9:96017700:A:G	1.54502e-09	-1.88749	-2.98501e-10	7.51373e-05	-1.87399	-2.98501e-10	7.53724e-05	-1.87401	-2.98501e-10
96017945	chr9:96017945:A:G	1.52327e-09	-1.90167	-2.98501e-10	7.48647e-05	-1.87762	-2.98501e-10	7.51065e-05	-1.87755	-2.98501e-10
96018026	chr9:96018026:A:G	1.58787e-09	-1.86013	-2.98501e-10	7.47614e-05	-1.879	-2.98501e-10	7.49974e-05	-1.879	-2.98501e-10
96018521	chr9:96018521:C:T	3.06703e-09	-2.22283e-10	-1.20182	0.000148253	-2.22283e-10	-1.19439	0.000148722	-2.22283e-10	-1.19437
96018648	chr9:96018648:T:C	1.52332e-09	-1.90164	-2.98501e-10	7.45326e-05	-1.88207	-2.98501e-10	7.47728e-05	-1.882	-2.98501e-10
96018897	chr9:96018897:G:A	8.6591e-10	-1.62042	-0.84608	4.59602e-05	-1.53078	-0.834748	4.60897e-05	-1.53063	-0.835233
96019114	chr9:96019114:CTGGCAACTAA:C	4.92465e-10	-1.90133	-1.12952	2.44431e-05	-1.88499	-1.11197	2.45219e-05	-1.88494	-1.11194
96019315	chr9:96019315:C:T	3.29238e-09	-2.22283e-10	-1.13092	0.000161448	-2.22283e-10	-1.10912	0.000161946	-2.22283e-10	-1.10919
96019554	chr9:96019554:A:G	8.75258e-10	-1.5491	-0.90666	4.26884e-05	-1.53033	-0.909051	4.28149e-05	-1.53062	-0.908954
96019579	chr9:96019579:G:A	6.5871e-10	-1.59154	-1.14845	3.21239e-05	-1.57243	-1.15127	3.22185e-05	-1.57237	-1.15154
96019710	chr9:96019710:A:C	3.9376e-09	-2.22283e-10	-0.951957	0.000195105	-2.22283e-10	-0.91977	0.000195694	-2.22283e-10	-0.919901
96019965	chr9:96019965:C:G	3.40242e-09	-2.22283e-10	-1.09804	0.000167206	-2.22283e-10	-1.07408	0.000167719	-2.22283e-10	-1.07416
96020143	chr9:96020143:C:G	5.20625e-09	-2.22283e-10	-0.672667	0.000253895	-2.22283e-10	-0.656386	0.000254741	-2.22283e-10	-0.656209
96020275	chr9:96020275:C:T	4.19298e-09	-2.22283e-10	-0.889117	0.000200205	-2.22283e-10	-0.893963	0.000200847	-2.22283e-10	-0.89391
96020358	chr9:96020358:GGATAA:G	6.35156e-09	-2.22283e-10	-0.473827	0.000319317	-2.22283e-10	-0.427121	0.000319998	-2.22283e-10	-0.428139
96020631	chr9:96020631:G:A	4.28286e-09	-2.22283e-10	-0.867908	0.000212453	-2.22283e-10	-0.834583	0.000213121	-2.22283e-10	-0.834595
96020638	chr9:96020638:G:A	3.22717e-09	-2.22283e-10	-1.15092	0.00015801	-2.22283e-10	-1.13065	0.000158498	-2.22283e-10	-1.13072
96021512	chr9:96021512:C:T	2.98656e-09	-2.22283e-10	-1.22841	0.00014453	-2.22283e-10	-1.21982	0.000144985	-2.22283e-10	-1.21982
96021544	chr9:96021544:A:T	3.04397e-09	-2.22283e-10	-1.20936	0.00014709	-2.22283e-10	-1.20226	0.000147556	-2.22283e-10	-1.20225
96021802	chr9:96021802:C:G	4.07152e-09	-2.22283e-10	-0.91851	0.000195454	-2.22283e-10	-0.917982	0.000196016	-2.22283e-10	-0.918256
96022582	chr9:96022582:G:A	3.14024e-09	-2.22283e-10	-1.17823	0.00015146	-2.22283e-10	-1.17298	0.00015192	-2.22283e-10	-1.1731
96022674	chr9:96022674:C:A	2.18458e-08	-2.22283e-10	0.761479	0.0011695	-2.22283e-10	0.871022	0.0011715	-2.22283e-10	0.869583
96023153	chr9:96023153:A:G	3.78482e-09	-0.99153	-2.98501e-10	0.000184319	-0.976637	-2.98501e-10	0.000184859	-0.976864	-2.98501e-10
96023235	chr9:96023235:G:A	6.07034e-09	-2.22283e-10	-0.519113	0.000302941	-2.22283e-10	-0.479768	0.000303872	-2.22283e-10	-0.479848
96023489	chr9:96023489:T:A	3.24753e-09	-2.22283e-10	-1.14463	0.000156053	-2.22283e-10	-1.14311	0.000156591	-2.22283e-10	-1.14282
96023994	chr9:96023994:A:G	8.29483e-10	-1.45008	-1.0594	4.00734e-05	-1.46823	-1.03436	4.01586e-05	-1.46832	-1.0353
96024229	chr9:96024229:A:G	2.98316e-09	-2.22283e-10	-1.22954	0.000141941	-2.22283e-10	-1.2379	0.000142387	-2.22283e-10	-1.23791
96024429	chr9:96024429:G:A	5.86089e-10	-1.61929	-1.23753	2.70011e-05	-1.65923	-1.23819	2.70795e-05	-1.65938	-1.23829
96025277	chr9:96025277:G:A	1.53989e-09	-1.89082	-2.98501e-10	7.78668e-05	-1.83831	-2.98501e-10	7.81221e-05	-1.83818	-2.98501e-10
96025778	chr9:96025778:T:C	5.81181e-10	-1.63193	-1.23329	2.6789e-05	-1.67132	-1.23399	2.68668e-05	-1.67146	-1.2341
96026019	chr9:96026019:G:A	1.5713e-09	-1.87062	-2.98501e-10	8.09883e-05	-1.799	-2.98501e-10	8.12565e-05	-1.79884	-2.98501e-10
96027655	chr9:96027655:C:T	5.61087e-09	-2.22283e-10	-0.597821	0.000270629	-2.22283e-10	-0.592557	0.000271469	-2.22283e-10	-0.592609
96027668	chr9:96027668:C:A	2.03099e-08	-2.22283e-10	0.688583	0.00114993	-2.22283e-10	0.854148	0.0011567	-2.22283e-10	0.856869
96027716	chr9:96027716:T:A	9.53665e-09	-2.22283e-10	-0.0673856	0.000498495	-2.22283e-10	0.0182885	0.000499347	-2.22283e-10	0.0168453
96027736	chr9:96027736:C:T	2.98893e-09	-1.22761	-2.98501e-10	0.000142222	-1.23592	-2.98501e-10	0.000142681	-1.23585	-2.98501e-10
96027996	chr9:96027996:G:A	4.65672e-09	-2.22283e-10	-0.784217	0.000227424	-2.22283e-10	-0.76649	0.000228046	-2.22283e-10	-0.766907
96028200	chr9:96028200:C:T	1.55359e-09	-1.88196	-2.98501e-10	7.31123e-05	-1.90131	-2.98501e-10	7.33436e-05	-1.9013	-2.98501e-10
96028478	chr9:96028478:A:G	8.56317e-10	-1.5517	-0.925939	3.9333e-05	-1.59433	-0.92691	3.9453e-05	-1.59454	-0.926802
96028620	chr9:96028620:G:T	7.80738e-10	-1.58628	-0.983763	3.592e-05	-1.62722	-0.984792	3.60296e-05	-1.62742	-0.984694
96028941	chr9:96028941:T:G	6.33044e-09	-2.22283e-10	-0.477158	0.000323574	-2.22283e-10	-0.413878	0.000324263	-2.22283e-10	-0.414902
96029055	chr9:96029055:A:G	4.70086e-09	-2.22283e-10	-0.774781	0.000227825	-2.22283e-10	-0.764728	0.000228532	-2.22283e-10	-0.764778
96029062	chr9:96029062:T:C	3.99685e-09	-2.22283e-10	-0.937021	0.000192645	-2.22283e-10	-0.932454	0.000193241	-2.22283e-10	-0.932516
96029087	chr9:96029087:A:G	3.17294e-09	-2.22283e-10	-1.16787	0.000152364	-2.22283e-10	-1.16703	0.000152886	-2.22283e-10	-1.16676
96029144	chr9:96029144:A:C	3.9833e-09	-2.22283e-10	-0.940418	0.000192061	-2.22283e-10	-0.935493	0.000192655	-2.22283e-10	-0.935554
96029165	chr9:96029165:G:A	3.80779e-09	-2.22283e-10	-0.985477	0.000183483	-2.22283e-10	-0.981186	0.000184051	-2.22283e-10	-0.981243
96029476	chr9:96029476:G:A	3.04521e-09	-2.22283e-10	-1.20896	0.0001469	-2.22283e-10	-1.20355	0.000147367	-2.22283e-10	-1.20353
96029647	chr9:96029647:G:C	4.83974e-10	-1.76909	-1.27916	2.25042e-05	-1.80047	-1.27913	2.25728e-05	-1.80058	-1.27912
96029803	chr9:96029803:T:C	4.98129e-09	-2.22283e-10	-0.716839	0.000243301	-2.22283e-10	-0.699006	0.000243941	-2.22283e-10	-0.699529
96029878	chr9:96029878:A:G	4.39151e-09	-2.22283e-10	-0.842855	0.000214199	-2.22283e-10	-0.826398	0.000214774	-2.22283e-10	-0.826869
96030018	chr9:96030018:G:A	5.26721e-09	-2.22283e-10	-0.661027	0.000250853	-2.22283e-10	-0.66844	0.000251627	-2.22283e-10	-0.668506
96030078	chr9:96030078:G:A	3.63793e-09	-2.22283e-10	-1.03111	0.000174924	-2.22283e-10	-1.02895	0.000175487	-2.22283e-10	-1.02889
96030189	chr9:96030189:A:G	3.05335e-09	-2.22283e-10	-1.20629	0.000147198	-2.22283e-10	-1.20152	0.000147655	-2.22283e-10	-1.20158
96030259	chr9:96030259:A:G	1.66553e-09	-0.736604	-1.07578	6.37904e-05	-0.983497	-1.05421	6.39155e-05	-0.983768	-1.05512
96030480	chr9:96030480:G:A	2.94464e-09	-2.22283e-10	-1.24254	0.0001409	-2.22283e-10	-1.24526	0.000141311	-2.22283e-10	-1.24549
96030627	chr9:96030627:G:A	1.52321e-09	-1.90171	-2.98501e-10	7.52508e-05	-1.87248	-2.98501e-10	7.5495e-05	-1.87239	-2.98501e-10
96030633	chr9:96030633:C:T	3.86698e-09	-2.22283e-10	-0.970054	0.000187802	-2.22283e-10	-0.957918	0.000188405	-2.22283e-10	-0.957859
96030801	chr9:96030801:G:A	1.62697e-08	-2.22283e-10	0.466779	0.000883887	-2.22283e-10	0.591024	0.000885245	-2.22283e-10	0.589409
96030833	chr9:96030833:C:T	3.19128e-09	-2.22283e-10	-1.1621	0.000155655	-2.22283e-10	-1.14566	0.000156159	-2.22283e-10	-1.14558
96030855	chr9:96030855:C:T	3.17725e-09	-2.22283e-10	-1.16651	0.000154919	-2.22283e-10	-1.1504	0.00015542	-2.22283e-10	-1.15033
96031146	chr9:96031146:A:G	1.59769e-08	-2.22283e-10	0.448616	0.000867113	-2.22283e-10	0.571864	0.00086846	-2.22283e-10	0.570266
96031150	chr9:96031150:A:G	3.15274e-09	-2.22283e-10	-1.17425	0.000152147	-2.22283e-10	-1.16846	0.000152617	-2.22283e-10	-1.16853
96031858	chr9:96031858:G:A	1.52321e-09	-1.90171	-2.98501e-10	7.52851e-05	-1.87202	-2.98501e-10	7.55296e-05	-1.87193	-2.98501e-10
96032166	chr9:96032166:C:T	2.36271e-09	-0.714679	-0.74804	8.98771e-05	-0.97919	-0.715673	9.01819e-05	-0.979315	-0.715311
96032305	chr9:96032305:G:A	3.09585e-09	-2.22283e-10	-1.19246	0.000147921	-2.22283e-10	-1.19663	0.000148378	-2.22283e-10	-1.19669
96032333	chr9:96032333:C:T	6.72817e-09	-2.22283e-10	-0.416225	0.000337241	-2.22283e-10	-0.372509	0.00033797	-2.22283e-10	-0.373497
96032397	chr9:96032397:G:A	3.88239e-09	-0.114244	-0.851834	0.000129456	-0.505279	-0.824685	0.000129829	-0.505667	-0.82457
96032692	chr9:96032692:C:T	7.27234e-09	-2.22283e-10	-0.338449	0.000380439	-2.22283e-10	-0.25198	0.000381269	-2.22283e-10	-0.252951
96032757	chr9:96032757:G:GC	2.92028e-09	-2.22283e-10	-1.25085	0.000140464	-2.22283e-10	-1.24836	0.000140907	-2.22283e-10	-1.24835
96032882	chr9:96032882:T:C	6.48954e-10	-1.69607	-1.05885	2.98952e-05	-1.73578	-1.05983	2.99866e-05	-1.73595	-1.05975
96033013	chr9:96033013:T:C	2.47246e-09	-1.41731	-2.98501e-10	0.000110131	-1.49164	-2.98501e-10	0.000110442	-1.49196	-2.98501e-10
96033023	chr9:96033023:G:A	7.42591e-10	-1.59181	-1.02833	3.54029e-05	-1.63568	-0.99083	3.5478e-05	-1.63571	-0.991832
96033268	chr9:96033268:G:A	1.52335e-09	-1.90162	-2.98501e-10	7.52407e-05	-1.87261	-2.98501e-10	7.54764e-05	-1.87264	-2.98501e-10
96033431	chr9:96033431:G:A	5.38294e-10	-1.67292	-1.26896	2.51825e-05	-1.70505	-1.26211	2.52597e-05	-1.7051	-1.26215
96034323	chr9:96034323:T:C	3.09631e-09	-2.22283e-10	-1.19232	0.000147942	-2.22283e-10	-1.19649	0.000148399	-2.22283e-10	-1.19655
96034545	chr9:96034545:G:A	4.98134e-09	-2.22283e-10	-0.716828	0.000240593	-2.22283e-10	-0.710197	0.000241329	-2.22283e-10	-0.710293
96034716	chr9:96034716:G:A	2.85304e-09	-2.22283e-10	-1.27414	0.000137033	-2.22283e-10	-1.27309	0.000137469	-2.22283e-10	-1.27306
96034839	chr9:96034839:A:G	2.06025e-08	-2.22283e-10	0.702886	0.00116577	-2.22283e-10	0.867835	0.00117256	-2.22283e-10	0.870493
96036266	chr9:96036266:G:A	3.79444e-08	-2.22283e-10	1.31359	0.00219264	-2.22283e-10	1.49956	0.00220649	-2.22283e-10	1.5027
96036356	chr9:96036356:A:G	1.52734e-09	-1.899	-2.98501e-10	7.4119e-05	-1.88763	-2.98501e-10	7.43576e-05	-1.88757	-2.98501e-10
96036659	chr9:96036659:G:A	1.13918e-08	-2.22283e-10	0.110369	0.000586493	-2.22283e-10	0.180855	0.000587253	-2.22283e-10	0.179001
96036766	chr9:96036766:T:A	6.59755e-10	-1.45936	-1.27905	2.74246e-05	-1.60293	-1.27893	2.75099e-05	-1.60298	-1.27893
96036912	chr9:96036912:G:A	6.07388e-09	-2.22283e-10	-0.518531	0.000288976	-2.22283e-10	-0.52696	0.000289868	-2.22283e-10	-0.52703
96036968	chr9:96036968:G:A	4.80211e-10	-1.89799	-1.15807	2.31179e-05	-1.89004	-1.16266	2.31961e-05	-1.88998	-1.16249
96036997	chr9:96036997:A:G	7.93636e-10	-1.56923	-0.984424	3.78365e-05	-1.61621	-0.943822	3.79136e-05	-1.61624	-0.944906
96037055	chr9:96037055:T:C	1.53219e-09	-1.89583	-2.98501e-10	7.37499e-05	-1.89263	-2.98501e-10	7.39864e-05	-1.89257	-2.98501e-10
96037193	chr9:96037193:G:A	9.21963e-09	-1.37952	1.27832	0.000370691	-1.6304	1.35247	0.000371478	-1.63052	1.35156
96037314	chr9:96037314:A:G	7.53834e-09	-1.27885	0.976324	0.000293598	-1.55752	1.04643	0.00029424	-1.55766	1.0456
96037508	chr9:96037508:G:A	3.01766e-09	-2.22283e-10	-1.21804	0.000145316	-2.22283e-10	-1.2144	0.000145758	-2.22283e-10	-1.21451
96037593	chr9:96037593:G:A	1.68143e-08	-2.22283e-10	0.499701	0.00088748	-2.22283e-10	0.59508	0.000888589	-2.22283e-10	0.593179
96037613	chr9:96037613:A:G	1.52553e-09	-1.90018	-2.98501e-10	7.45245e-05	-1.88218	-2.98501e-10	7.47623e-05	-1.88214	-2.98501e-10
96037766	chr9:96037766:C:T	1.41345e-09	-0.718754	-1.25774	6.04429e-05	-0.838028	-1.25358	6.06174e-05	-0.838079	-1.25379
96038101	chr9:96038101:G:A	2.92306e-08	-2.22283e-10	1.05269	0.00158448	-2.22283e-10	1.17471	0.0015857	-2.22283e-10	1.17233
96038484	chr9:96038484:T:A	5.54063e-10	-1.63496	-1.27804	2.69658e-05	-1.62083	-1.27791	2.70467e-05	-1.621	-1.27789
96038514	chr9:96038514:C:T	4.35931e-09	-0.769256	-0.0809586	0.000213335	-0.831037	0.000596682	0.00021414	-0.831029	0.00120558
96038927	chr9:96038927:A:G	3.06578e-09	-2.22283e-10	-1.20223	0.00014658	-2.22283e-10	-1.20573	0.00014699	-2.22283e-10	-1.20609
96038995	chr9:96038995:G:A	5.50768e-10	-1.64257	-1.2764	2.68029e-05	-1.6286	-1.27619	2.68837e-05	-1.62877	-1.27616
96039271	chr9:96039271:G:A	7.41272e-10	-1.53512	-1.08679	3.61892e-05	-1.51688	-1.08766	3.62963e-05	-1.51713	-1.08761
96039524	chr9:96039524:A:C	3.10103e-09	-2.22283e-10	-1.19079	0.00014963	-2.22283e-10	-1.18514	0.000150108	-2.22283e-10	-1.1851
96040231	chr9:96040231:C:T	5.74395e-09	-2.22283e-10	-0.574381	0.000277499	-2.22283e-10	-0.567487	0.000278343	-2.22283e-10	-0.567602
96040233	chr9:96040233:TC:T	5.72506e-10	-1.60686	-1.2734	2.78842e-05	-1.59215	-1.2731	2.79683e-05	-1.59232	-1.27306
96040417	chr9:96040417:C:T	6.50133e-10	-1.68938	-1.06373	3.11158e-05	-1.72685	-1.02874	3.11839e-05	-1.72687	-1.02969
96040460	chr9:96040460:G:A	1.54669e-09	-1.88641	-2.98501e-10	7.96742e-05	-1.81536	-2.98501e-10	7.99381e-05	-1.8152	-2.98501e-10
96040718	chr9:96040718:C:T	2.91137e-09	-2.22283e-10	-1.2539	0.000140036	-2.22283e-10	-1.25141	0.000140483	-2.22283e-10	-1.25137
96041007	chr9:96041007:C:T	1.10695e-08	-2.22283e-10	0.0816685	0.000569391	-2.22283e-10	0.151261	0.000570139	-2.22283e-10	0.149425
96041021	chr9:96041021:T:C	2.40019e-09	-1.44698	-2.98501e-10	9.46074e-05	-1.64357	-2.98501e-10	9.49164e-05	-1.64346	-2.98501e-10
96041110	chr9:96041110:G:A	2.97182e-09	-2.22283e-10	-1.23335	0.000142597	-2.22283e-10	-1.23328	0.000143052	-2.22283e-10	-1.23325
96041126	chr9:96041126:C:T	6.74679e-10	-1.65141	-1.06463	3.21288e-05	-1.69387	-1.02969	3.21991e-05	-1.69389	-1.03063
96041412	chr9:96041412:C:T	2.83146e-09	-1.28173	-2.98501e-10	0.000108967	-1.50226	-2.98501e-10	0.000109338	-1.50201	-2.98501e-10
96041538	chr9:96041538:A:C	9.37039e-09	-0.0849727	-2.98501e-10	0.000438711	-0.109464	-2.98501e-10	0.000440171	-0.109291	-2.98501e-10
96041992	chr9:96041992:G:A	6.09296e-10	-1.58233	-1.23565	2.87163e-05	-1.61589	-1.21995	2.87928e-05	-1.61594	-1.22039
96041996	chr9:96041996:G:A	2.91499e-09	-2.22283e-10	-1.25266	0.000139425	-2.22283e-10	-1.25578	0.000139874	-2.22283e-10	-1.25571
96042204	chr9:96042204:T:A	1.52356e-09	-1.90148	-2.98501e-10	7.56837e-05	-1.86674	-2.98501e-10	7.59301e-05	-1.86664	-2.98501e-10
96042253	chr9:96042253:G:A	3.81759e-09	-2.22283e-10	-0.982908	0.000183516	-2.22283e-10	-0.981002	0.000184177	-2.22283e-10	-0.980557
96042416	chr9:96042416:C:G	3.03785e-08	-2.22283e-10	1.09121	0.00173763	-2.22283e-10	1.26697	0.0017484	-2.22283e-10	1.27
96042810	chr9:96042810:G:A	4.50933e-09	-2.22283e-10	-0.816378	0.000221599	-2.22283e-10	-0.792438	0.000222312	-2.22283e-10	-0.792374
96042978	chr9:96042978:G:A	3.34609e-09	-1.45805	0.343317	0.000135236	-1.6873	0.40101	0.000135554	-1.6874	0.400314
96043148	chr9:96043148:G:A	1.52754e-09	-1.89887	-2.98501e-10	7.31103e-05	-1.90134	-2.98501e-10	7.33411e-05	-1.90133	-2.98501e-10
96043153	chr9:96043153:G:A	6.02392e-10	-1.62331	-1.20607	2.86156e-05	-1.65323	-1.18613	2.86887e-05	-1.65328	-1.18667
96043256	chr9:96043256:G:A	3.87872e-09	-2.22283e-10	-0.967023	0.000186492	-2.22283e-10	-0.964919	0.000187165	-2.22283e-10	-0.964464
96043529	chr9:96043529:A:G	1.52662e-09	-1.89947	-2.98501e-10	7.42542e-05	-1.88581	-2.98501e-10	7.44935e-05	-1.88574	-2.98501e-10
96043587	chr9:96043587:C:G	3.87477e-09	-2.22283e-10	-0.968041	0.000186352	-2.22283e-10	-0.965666	0.000187026	-2.22283e-10	-0.965208
96043592	chr9:96043592:C:T	2.16339e-09	-1.55085	-2.98501e-10	8.17767e-05	-1.78931	-2.98501e-10	8.20308e-05	-1.78936	-2.98501e-10
96043843	chr9:96043843:T:C	2.85451e-09	-2.22283e-10	-1.27363	0.000137101	-2.22283e-10	-1.27259	0.000137538	-2.22283e-10	-1.27256
96043919	chr9:96043919:C:T	3.02515e-09	-2.22283e-10	-1.21557	0.000146665	-2.22283e-10	-1.20516	0.000147108	-2.22283e-10	-1.20529
96043990	chr9:96043990:G:A	1.03254e-08	-2.22283e-10	0.0120821	0.000501734	-2.22283e-10	0.0247637	0.000503246	-2.22283e-10	0.0246245
96044037	chr9:96044037:C:A	1.62985e-09	-0.718973	-1.11506	6.27973e-05	-0.930768	-1.12263	6.29913e-05	-0.930975	-1.12248
96044077	chr9:96044077:C:A	4.08031e-09	-0.916354	-2.98501e-10	0.000142553	-1.2336	-2.98501e-10	0.000143009	-1.23355	-2.98501e-10
96044182	chr9:96044182:G:A	4.87737e-09	-2.22283e-10	-0.737921	0.000240497	-2.22283e-10	-0.710598	0.000241517	-2.22283e-10	-0.709517
96044561	chr9:96044561:A:G	2.52845e-08	-2.22283e-10	0.907664	0.00134621	-2.22283e-10	1.01174	0.00134971	-2.22283e-10	1.01119
96044820	chr9:96044820:C:T	1.52566e-09	-1.9001	-2.98501e-10	7.61689e-05	-1.86035	-2.98501e-10	7.64176e-05	-1.86024	-2.98501e-10
96045474	chr9:96045474:G:A	1.6245e-09	-1.83733	-2.98501e-10	7.72888e-05	-1.84576	-2.98501e-10	7.75309e-05	-1.84578	-2.98501e-10
96046340	chr9:96046340:G:A	2.8557e-09	-2.22283e-10	-1.27321	0.000137552	-2.22283e-10	-1.2693	0.000137983	-2.22283e-10	-1.26933
96046454	chr9:96046454:G:A	8.71304e-10	-1.69254	-0.767752	4.341e-05	-1.66239	-0.760224	4.35305e-05	-1.66257	-0.760422
96046558	chr9:96046558:C:T	1.04352e-09	-1.8845	-0.395432	5.07787e-05	-1.87826	-0.387574	5.09293e-05	-1.87827	-0.387743
96046817	chr9:96046817:A:C	4.37655e-09	-2.22283e-10	-0.846267	0.00021248	-2.22283e-10	-0.834456	0.000213106	-2.22283e-10	-0.834667
96047001	chr9:96047001:C:T	2.89411e-09	-2.22283e-10	-1.25985	0.000138089	-2.22283e-10	-1.26541	0.000138521	-2.22283e-10	-1.26543
96047282	chr9:96047282:G:A	3.64492e-09	-2.22283e-10	-1.02919	0.000174161	-2.22283e-10	-1.03333	0.000174751	-2.22283e-10	-1.03309
96047292	chr9:96047292:C:T	3.81227e-09	-2.22283e-10	-0.984302	0.000182441	-2.22283e-10	-0.986879	0.000183007	-2.22283e-10	-0.986931
96048021	chr9:96048021:C:T	3.75808e-09	-2.22283e-10	-0.99862	0.000182783	-2.22283e-10	-0.985008	0.000183374	-2.22283e-10	-0.984926
96048587	chr9:96048587:C:T	3.48438e-09	-2.22283e-10	-1.07424	0.000168344	-2.22283e-10	-1.0673	0.0001689	-2.22283e-10	-1.06715
96049435	chr9:96049435:TG:T	3.11889e-08	-2.22283e-10	1.11753	0.00171483	-2.22283e-10	1.25377	0.00172095	-2.22283e-10	1.25417
96049712	chr9:96049712:C:A	2.84088e-09	-2.22283e-10	-1.27841	0.000136584	-2.22283e-10	-1.27637	0.000137015	-2.22283e-10	-1.27637
96050125	chr9:96050125:G:A	5.76365e-09	-0.795223	0.224267	0.00019314	-1.17596	0.246065	0.00019362	-1.17607	0.245515
96050251	chr9:96050251:C:T	2.85032e-09	-2.22283e-10	-1.27509	0.000137288	-2.22283e-10	-1.27122	0.000137721	-2.22283e-10	-1.27123
96050254	chr9:96050254:C:T	2.8493e-09	-2.22283e-10	-1.27546	0.000137223	-2.22283e-10	-1.2717	0.000137656	-2.22283e-10	-1.2717
96050270	chr9:96050270:C:T	1.22622e-09	-0.839371	-1.27922	5.32988e-05	-0.93816	-1.27923	5.34465e-05	-0.938542	-1.27923
96050348	chr9:96050348:C:T	3.17204e-09	-2.22283e-10	-1.16815	0.000151937	-2.22283e-10	-1.16984	0.00015244	-2.22283e-10	-1.16969
96050570	chr9:96050570:G:A	1.5256e-09	-1.90014	-2.98501e-10	7.34366e-05	-1.89688	-2.98501e-10	7.36708e-05	-1.89685	-2.98501e-10
96050655	chr9:96050655:G:A	1.53765e-09	-1.89227	-2.98501e-10	7.30932e-05	-1.90157	-2.98501e-10	7.33243e-05	-1.90156	-2.98501e-10
96050686	chr9:96050686:G:A	1.4054e-08	0.320379	-2.98501e-10	0.000673124	0.318624	-2.98501e-10	0.000675209	0.318568	-2.98501e-10
96050730	chr9:96050730:A:G	3.04397e-09	-2.22283e-10	-1.20936	0.000146585	-2.22283e-10	-1.2057	0.000147034	-2.22283e-10	-1.20579
96051273	chr9:96051273:C:T	3.06216e-09	-2.22283e-10	-1.20341	0.000147486	-2.22283e-10	-1.19957	0.000147937	-2.22283e-10	-1.19967
96051292	chr9:96051292:C:T	1.62687e-09	-0.706727	-1.12914	9.19551e-05	-0.540374	-1.13163	9.22444e-05	-0.54042	-1.13159
96051294	chr9:96051294:T:C	4.66831e-09	-2.22283e-10	-0.78173	0.000226659	-2.22283e-10	-0.76986	0.000227397	-2.22283e-10	-0.769759
96051807	chr9:96051807:C:T	7.67816e-10	-1.33431	-1.25242	3.44763e-05	-1.40114	-1.25189	3.45727e-05	-1.40144	-1.25195
96052633	chr9:96052633:G:A	3.21741e-09	-2.22283e-10	-1.15395	0.000155098	-2.22283e-10	-1.14925	0.000155566	-2.22283e-10	-1.14939
96052863	chr9:96052863:G:C	5.36562e-10	-1.73471	-1.21039	2.50194e-05	-1.75319	-1.22046	2.51003e-05	-1.75334	-1.22024
96053266	chr9:96053266:GT:G	2.83877e-09	-2.22283e-10	-1.27916	0.000136228	-2.22283e-10	-1.27898	0.000136658	-2.22283e-10	-1.27898
96053355	chr9:96053355:G:A	7.62885e-10	-1.32245	-1.27072	3.39907e-05	-1.39676	-1.27046	3.40863e-05	-1.39707	-1.27049
96053371	chr9:96053371:C:T	5.56514e-10	-1.64798	-1.26061	2.62416e-05	-1.65958	-1.26638	2.63272e-05	-1.6596	-1.26626
96053560	chr9:96053560:G:A	2.87975e-09	-2.22283e-10	-1.26482	0.000138332	-2.22283e-10	-1.26365	0.000138753	-2.22283e-10	-1.26376
96053695	chr9:96053695:T:C	2.95724e-09	-2.22283e-10	-1.23827	0.000142288	-2.22283e-10	-1.23545	0.000142727	-2.22283e-10	-1.23552
96053793	chr9:96053793:G:T	3.05335e-09	-2.22283e-10	-1.20629	0.000146447	-2.22283e-10	-1.20664	0.000146943	-2.22283e-10	-1.20641
96054027	chr9:96054027:C:T	4.33096e-10	-1.89425	-1.26508	2.06397e-05	-1.90112	-1.26497	2.07038e-05	-1.90111	-1.26503
96054028	chr9:96054028:G:A	9.06516e-09	-2.22283e-10	-0.118089	0.000451569	-2.22283e-10	-0.0805773	0.000453111	-2.22283e-10	-0.0803192
96054085	chr9:96054085:C:T	2.96091e-09	-2.22283e-10	-1.23703	0.000142073	-2.22283e-10	-1.23696	0.000142547	-2.22283e-10	-1.23678
96054202	chr9:96054202:T:C	4.67009e-10	-1.90164	-1.1823	2.2505e-05	-1.89989	-1.17968	2.25716e-05	-1.89988	-1.17988
96054469	chr9:96054469:A:G	2.91338e-09	-2.22283e-10	-1.25321	0.000140014	-2.22283e-10	-1.25156	0.000140459	-2.22283e-10	-1.25154
96054524	chr9:96054524:A:G	1.62914e-09	-1.83448	-2.98501e-10	8.44482e-05	-1.75717	-2.98501e-10	8.47164e-05	-1.75715	-2.98501e-10
96054571	chr9:96054571:G:A	5.31681e-09	-2.22283e-10	-0.651655	0.000259478	-2.22283e-10	-0.634633	0.000260263	-2.22283e-10	-0.634761
96054610	chr9:96054610:G:A	5.75715e-09	-2.22283e-10	-0.572085	0.000281288	-2.22283e-10	-0.553928	0.000282125	-2.22283e-10	-0.554106
96054749	chr9:96054749:C:T	4.74234e-09	-2.22283e-10	-0.765997	0.000231155	-2.22283e-10	-0.750216	0.000231927	-2.22283e-10	-0.750034
96055215	chr9:96055215:A:G	6.85924e-10	-1.42287	-1.27665	3.08624e-05	-1.48657	-1.2772	3.0951e-05	-1.48687	-1.27718
96055304	chr9:96055304:T:A	3.54279e-09	-2.22283e-10	-1.05761	0.000172333	-2.22283e-10	-1.04388	0.00017279	-2.22283e-10	-1.04438
96055386	chr9:96055386:A:G	3.63906e-09	-2.22283e-10	-1.0308	0.000174156	-2.22283e-10	-1.03336	0.000174698	-2.22283e-10	-1.0334
96055512	chr9:96055512:G:T	2.84497e-09	-2.22283e-10	-1.27698	0.000136677	-2.22283e-10	-1.27569	0.000137108	-2.22283e-10	-1.27569
96055606	chr9:96055606:G:A	5.30522e-09	-2.22283e-10	-0.653836	0.00026103	-2.22283e-10	-0.628668	0.000261609	-2.22283e-10	-0.629603
96055612	chr9:96055612:C:T	5.38325e-10	-1.82969	-1.11213	2.64573e-05	-1.81721	-1.10056	2.65419e-05	-1.81714	-1.10059
96055997	chr9:96055997:C:T	2.83951e-09	-2.22283e-10	-1.2789	0.000136208	-2.22283e-10	-1.27912	0.000136638	-2.22283e-10	-1.27912
96056054	chr9:96056054:G:A	1.05376e-08	-2.22283e-10	0.0324204	0.000516974	-2.22283e-10	0.0546875	0.000518455	-2.22283e-10	0.054398
96056214	chr9:96056214:C:G	1.92894e-09	-1.19171	-0.473849	9.59069e-05	-1.21754	-0.41239	9.60423e-05	-1.21777	-0.413893
96056263	chr9:96056263:G:C	2.87722e-09	-2.22283e-10	-1.2657	0.000138037	-2.22283e-10	-1.26579	0.000138478	-2.22283e-10	-1.26574
96056364	chr9:96056364:A:G	1.14837e-09	-1.44922	-0.734965	4.89869e-05	-1.57415	-0.727599	4.91327e-05	-1.57434	-0.727589
96056679	chr9:96056679:C:G	3.93812e-09	-2.22283e-10	-0.951825	0.000190752	-2.22283e-10	-0.942333	0.000191377	-2.22283e-10	-0.942212
96056949	chr9:96056949:T:C	5.74873e-10	-1.64696	-1.22917	2.69423e-05	-1.66072	-1.23889	2.70327e-05	-1.66074	-1.23867
96057423	chr9:96057423:T:G	4.73633e-10	-1.79085	-1.279	2.24305e-05	-1.80476	-1.27813	2.25016e-05	-1.80476	-1.27811
96057462	chr9:96057462:T:C	7.64623e-10	-1.86147	-0.729429	3.5132e-05	-1.89359	-0.740607	3.52504e-05	-1.89363	-0.740348
96057470	chr9:96057470:G:C	4.79471e-10	-1.77857	-1.27903	2.26924e-05	-1.79308	-1.2782	2.27643e-05	-1.79308	-1.27819
96057496	chr9:96057496:A:G	5.03424e-10	-1.73478	-1.27407	2.28565e-05	-1.79219	-1.27188	2.29276e-05	-1.79228	-1.27183
96057518	chr9:96057518:C:T	1.03808e-08	-2.22283e-10	0.0174335	0.000552749	-2.22283e-10	0.121598	0.000554684	-2.22283e-10	0.121943
96057613	chr9:96057613:A:G	7.65909e-10	-1.84916	-0.740059	3.49897e-05	-1.88766	-0.750589	3.5107e-05	-1.88772	-0.750334
96057687	chr9:96057687:T:C	4.99889e-09	-0.45945	-0.25386	0.000156433	-0.909831	-0.230844	0.000156862	-0.909956	-0.231133
96058681	chr9:96058681:A:T	1.6272e-09	-1.48799	-0.347679	7.08449e-05	-1.59643	-0.336379	7.10512e-05	-1.59661	-0.336447
96058835	chr9:96058835:A:G	5.51451e-10	-1.73604	-1.18169	2.52195e-05	-1.7928	-1.17289	2.53005e-05	-1.79288	-1.17275
96058838	chr9:96058838:T:C	3.02309e-09	-2.22283e-10	-1.21625	0.000145024	-2.22283e-10	-1.21641	0.000145512	-2.22283e-10	-1.2162
96058903	chr9:96058903:G:A	4.56988e-10	-1.90101	-1.20461	2.19666e-05	-1.89612	-1.20766	2.20399e-05	-1.89612	-1.20749
96059129	chr9:96059129:G:A	8.04506e-10	-1.46553	-1.07452	3.5361e-05	-1.54662	-1.08108	3.54823e-05	-1.54666	-1.08076
96059135	chr9:96059135:T:C	3.4249e-09	-2.22283e-10	-1.09145	0.000163877	-2.22283e-10	-1.09419	0.000164396	-2.22283e-10	-1.09418
96059193	chr9:96059193:A:G	2.84066e-09	-2.22283e-10	-1.27849	0.000136241	-2.22283e-10	-1.27888	0.000136674	-2.22283e-10	-1.27886
96059196	chr9:96059196:C:T	2.13436e-09	-0.762962	-0.801401	7.16075e-05	-1.12967	-0.792438	7.18365e-05	-1.1299	-0.792159
96059244	chr9:96059244:T:C	3.22904e-09	-2.22283e-10	-1.15034	0.000155592	-2.22283e-10	-1.14607	0.00015609	-2.22283e-10	-1.14602
96059325	chr9:96059325:A:G	7.6961e-10	-1.86099	-0.723412	3.53667e-05	-1.89334	-0.734193	3.54859e-05	-1.89339	-0.733934
96059908	chr9:96059908:G:A	4.89849e-10	-1.76557	-1.27061	2.23797e-05	-1.81729	-1.26786	2.24498e-05	-1.81736	-1.26781
96059938	chr9:96059938:G:C	2.89011e-09	-2.22283e-10	-1.26123	0.000139684	-2.22283e-10	-1.25392	0.000140125	-2.22283e-10	-1.25392
96060092	chr9:96060092:T:C	3.30289e-09	-2.22283e-10	-1.12773	0.000159357	-2.22283e-10	-1.12216	0.000159833	-2.22283e-10	-1.12233
96060464	chr9:96060464:A:G	3.8759e-09	-2.22283e-10	-0.967749	0.000185378	-2.22283e-10	-0.970911	0.000185954	-2.22283e-10	-0.970954
96060664	chr9:96060664:G:A	5.04155e-10	-1.78322	-1.22418	2.31968e-05	-1.83075	-1.21854	2.32713e-05	-1.83082	-1.21842
96061125	chr9:96061125:G:A	1.72616e-09	-1.32026	-0.456362	8.54003e-05	-1.32023	-0.425728	8.55617e-05	-1.32045	-0.426765
96061180	chr9:96061180:C:T	2.5718e-09	-1.37792	-2.98501e-10	0.000115653	-1.44271	-2.98501e-10	0.000116029	-1.44261	-2.98501e-10
96061304	chr9:96061304:G:A	3.36875e-09	-2.22283e-10	-1.10799	0.000164444	-2.22283e-10	-1.09073	0.00016493	-2.22283e-10	-1.09093
96061714	chr9:96061714:A:G	3.56753e-09	-2.22283e-10	-1.05065	0.000172829	-2.22283e-10	-1.04101	0.00017339	-2.22283e-10	-1.04091
96061881	chr9:96061881:G:A	3.04553e-09	-2.22283e-10	-1.20885	0.00014666	-2.22283e-10	-1.20519	0.000147109	-2.22283e-10	-1.20528
96061950	chr9:96061950:T:C	4.68156e-09	-2.22283e-10	-0.778896	0.000228356	-2.22283e-10	-0.762401	0.000228842	-2.22283e-10	-0.763422
96061970	chr9:96061970:G:A	4.72413e-09	-2.22283e-10	-0.769845	0.000230466	-2.22283e-10	-0.7532	0.000230955	-2.22283e-10	-0.754231
96062024	chr9:96062024:T:TAAA	3.02923e-09	-2.22283e-10	-1.21422	0.000145854	-2.22283e-10	-1.2107	0.000146302	-2.22283e-10	-1.21078
96062193	chr9:96062193:C:A	9.73699e-10	-1.23405	-1.11513	4.40484e-05	-1.30363	-1.10438	4.41827e-05	-1.30365	-1.10448
96062374	chr9:96062374:C:T	4.90957e-09	-2.22283e-10	-0.731341	0.000239648	-2.22283e-10	-0.714134	0.000240147	-2.22283e-10	-0.715202
96062398	chr9:96062398:C:A	7.86346e-10	-1.30867	-1.25421	3.88384e-05	-1.2845	-1.24939	3.89687e-05	-1.28436	-1.24934
96062417	chr9:96062417:C:T	2.84128e-09	-2.22283e-10	-1.27827	0.000136535	-2.22283e-10	-1.27673	0.000136962	-2.22283e-10	-1.27675
96062866	chr9:96062866:T:C	1.52322e-09	-1.9017	-2.98501e-10	7.3868e-05	-1.89103	-2.98501e-10	7.41049e-05	-1.89097	-2.98501e-10
96063146	chr9:96063146:T:C	2.97957e-09	-2.22283e-10	-1.23075	0.000142712	-2.22283e-10	-1.23247	0.000143191	-2.22283e-10	-1.23227
96063281	chr9:96063281:C:T	2.99819e-09	-2.22283e-10	-1.22452	0.000144815	-2.22283e-10	-1.21785	0.00014524	-2.22283e-10	-1.21807
96063404	chr9:96063404:TC:T	4.78945e-10	-1.78745	-1.27125	2.18888e-05	-1.83887	-1.26846	2.19535e-05	-1.83893	-1.2686
96063588	chr9:96063588:A:G	3.22355e-09	-2.22283e-10	-1.15205	0.000154712	-2.22283e-10	-1.15174	0.000155249	-2.22283e-10	-1.15142
96063759	chr9:96063759:C:G	3.09224e-09	-2.22283e-10	-1.19363	0.000149604	-2.22283e-10	-1.18531	0.000150035	-2.22283e-10	-1.18558
96063909	chr9:96063909:A:G	1.0068e-08	-2.22283e-10	-0.0131645	0.00053542	-2.22283e-10	0.0897464	0.000537284	-2.22283e-10	0.0900718
96063970	chr9:96063970:T:C	4.814e-10	-1.78845	-1.26513	2.20246e-05	-1.83965	-1.2615	2.20888e-05	-1.83971	-1.26167
96064277	chr9:96064277:C:A	2.84135e-09	-2.22283e-10	-1.27825	0.000136259	-2.22283e-10	-1.27875	0.000136685	-2.22283e-10	-1.27877
96064897	chr9:96064897:G:C	3.40561e-09	-2.22283e-10	-1.0971	0.000164333	-2.22283e-10	-1.09141	0.000164877	-2.22283e-10	-1.09125
96065018	chr9:96065018:C:T	2.87965e-09	-2.22283e-10	-1.26486	0.000138034	-2.22283e-10	-1.2658	0.000138465	-2.22283e-10	-1.26584
96065019	chr9:96065019:C:T	1.2733e-09	-0.802504	-1.27841	4.34791e-05	-1.1428	-1.27822	4.36083e-05	-1.14295	-1.27826
96065119	chr9:96065119:C:A	9.49276e-09	-2.22283e-10	-0.0719979	0.000465722	-2.22283e-10	-0.0497171	0.000467139	-2.22283e-10	-0.0498282
96065169	chr9:96065169:C:T	6.2522e-10	-1.80827	-0.983908	3.10677e-05	-1.81884	-0.938297	3.11233e-05	-1.81901	-0.939493
96065251	chr9:96065251:G:A	3.0076e-09	-1.05151	-0.169874	0.000105855	-1.38085	-0.150384	0.00010616	-1.38082	-0.150685
96065299	chr9:96065299:G:A	2.2918e-09	-1.49319	-2.98501e-10	0.000115279	-1.44595	-2.98501e-10	0.000115641	-1.44596	-2.98501e-10
96065347	chr9:96065347:G:A	1.80169e-09	-0.91866	-0.815145	6.7783e-05	-1.17302	-0.803978	6.79664e-05	-1.17312	-0.80432
96065358	chr9:96065358:G:C	3.69819e-09	-2.22283e-10	-1.01468	0.000179347	-2.22283e-10	-1.00399	0.000179931	-2.22283e-10	-1.00388
96065532	chr9:96065532:C:T	8.60985e-10	-1.56944	-0.902763	4.09739e-05	-1.57938	-0.900987	4.10796e-05	-1.57927	-0.901678
96065863	chr9:96065863:A:G	3.12502e-09	-2.22283e-10	-1.18309	0.000149983	-2.22283e-10	-1.18278	0.000150498	-2.22283e-10	-1.18251
96066088	chr9:96066088:GAA:G	4.20187e-09	-2.22283e-10	-0.886998	0.000204495	-2.22283e-10	-0.87276	0.000205134	-2.22283e-10	-0.872792
96066100	chr9:96066100:C:T	4.80052e-10	-1.83271	-1.22368	2.31848e-05	-1.82735	-1.22246	2.32509e-05	-1.82734	-1.22277
96066115	chr9:96066115:C:T	9.49276e-09	-2.22283e-10	-0.0719979	0.000465722	-2.22283e-10	-0.0497171	0.000467139	-2.22283e-10	-0.0498282
96066228	chr9:96066228:A:G	1.5782e-09	-1.02569	-0.840552	5.65198e-05	-1.32615	-0.832562	5.66688e-05	-1.32643	-0.832797
96066274	chr9:96066274:G:A	1.57762e-09	-1.86661	-2.98501e-10	8.00781e-05	-1.8103	-2.98501e-10	8.03427e-05	-1.81015	-2.98501e-10
96066425	chr9:96066425:A:G	1.63229e-09	-1.83254	-2.98501e-10	8.48797e-05	-1.75207	-2.98501e-10	8.51638e-05	-1.75188	-2.98501e-10
96066477	chr9:96066477:A:G	2.94747e-09	-2.22283e-10	-1.24158	0.000141629	-2.22283e-10	-1.24009	0.000142052	-2.22283e-10	-1.24026
96066607	chr9:96066607:A:G	6.87926e-10	-1.89911	-0.797496	3.33549e-05	-1.89631	-0.789792	3.34531e-05	-1.89628	-0.790033
96066642	chr9:96066642:C:T	9.22552e-10	-1.50773	-0.895405	5.41205e-05	-1.3178	-0.884292	5.42496e-05	-1.31773	-0.885128
96066697	chr9:96066697:G:A	1.92306e-09	-1.66861	-2.98501e-10	0.000104792	-1.54133	-2.98501e-10	0.000105152	-1.54105	-2.98501e-10
96066781	chr9:96066781:A:G	4.8306e-09	-2.22283e-10	-0.747557	0.000234167	-2.22283e-10	-0.73727	0.000234974	-2.22283e-10	-0.736981
96066798	chr9:96066798:C:T	4.18111e-09	-2.22283e-10	-0.891951	0.000204078	-2.22283e-10	-0.874805	0.000204641	-2.22283e-10	-0.8752
96066909	chr9:96066909:G:A	2.85421e-09	-2.22283e-10	-1.27373	0.000137149	-2.22283e-10	-1.27224	0.000137594	-2.22283e-10	-1.27215
96067239	chr9:96067239:G:T	3.04261e-09	-2.22283e-10	-1.20981	0.000147396	-2.22283e-10	-1.20018	0.000147843	-2.22283e-10	-1.2003
96067570	chr9:96067570:C:T	2.92428e-09	-2.22283e-10	-1.24948	0.000141642	-2.22283e-10	-1.24	0.000142089	-2.22283e-10	-1.24
96067600	chr9:96067600:A:AC	1.54927e-09	-1.81913	-0.0656211	8.08154e-05	-1.80541	0.00427098	8.08869e-05	-1.8055	0.00209868
96067710	chr9:96067710:C:T	2.94814e-09	-2.22283e-10	-1.24135	0.000141655	-2.22283e-10	-1.23991	0.000142106	-2.22283e-10	-1.23988
96068014	chr9:96068014:TAC:T	6.2605e-09	-2.22283e-10	-0.488268	0.000302355	-2.22283e-10	-0.481704	0.000303273	-2.22283e-10	-0.481823
96068054	chr9:96068054:ATATATATATATG:A	6.63938e-10	-1.84991	-0.882186	3.13817e-05	-1.89247	-0.854606	3.1464e-05	-1.89255	-0.85506
96068378	chr9:96068378:C:CA	1.16327e-09	-0.983981	-1.18731	6.01497e-05	-0.918721	-1.17775	6.03664e-05	-0.918012	-1.17801
96068521	chr9:96068521:G:A	3.04663e-09	-2.22283e-10	-1.20849	0.000148307	-2.22283e-10	-1.19402	0.000148782	-2.22283e-10	-1.19397
96068694	chr9:96068694:C:T	1.12529e-09	-1.13518	-1.06931	5.81871e-05	-1.0745	-1.05515	5.8386e-05	-1.07384	-1.05553
96068711	chr9:96068711:C:T	1.21022e-09	-0.96734	-1.16439	6.25678e-05	-0.903322	-1.15373	6.2792e-05	-0.9026	-1.15403
96068770	chr9:96068770:T:C	6.11914e-09	-2.22283e-10	-0.511107	0.000316721	-2.22283e-10	-0.435285	0.000317748	-2.22283e-10	-0.435196
96068927	chr9:96068927:C:CT	9.84381e-09	-2.22283e-10	-0.0356844	0.000480317	-2.22283e-10	-0.0188599	0.000481775	-2.22283e-10	-0.0189771
96069234	chr9:96069234:A:G	5.89401e-09	-0.548591	-2.98501e-10	0.000174444	-1.0317	-2.98501e-10	0.000175089	-1.03116	-2.98501e-10
96069586	chr9:96069586:A:G	4.96462e-09	-2.22283e-10	-0.720191	0.000242508	-2.22283e-10	-0.702272	0.000243265	-2.22283e-10	-0.702304
96069633	chr9:96069633:T:C	1.668e-09	-0.740207	-1.07069	6.86629e-05	-0.919301	-1.0448	6.87788e-05	-0.919831	-1.04573
96069642	chr9:96069642:C:T	4.49761e-09	-2.22283e-10	-0.818982	0.000214445	-2.22283e-10	-0.825254	0.000215191	-2.22283e-10	-0.824931
96070351	chr9:96070351:A:G	1.84826e-09	-0.715369	-0.992914	6.66682e-05	-0.998545	-0.995033	6.68738e-05	-0.99881	-0.994838
96070481	chr9:96070481:A:G	1.57531e-08	0.434513	-2.98501e-10	0.00197271	1.39386	-2.98501e-10	0.00198006	1.39443	-2.98501e-10
96070729	chr9:96070729:T:C	1.31489e-09	-1.08542	-0.963356	5.5644e-05	-1.20938	-0.964956	5.58157e-05	-1.20961	-0.964793
96070988	chr9:96070988:A:G	1.10886e-09	-1.12291	-1.09629	4.72401e-05	-1.24048	-1.09758	4.73854e-05	-1.24071	-1.09743
96071365	chr9:96071365:G:A	3.35303e-09	-2.22283e-10	-1.11266	0.000161904	-2.22283e-10	-1.1063	0.000162389	-2.22283e-10	-1.10646
96071376	chr9:96071376:G:T	3.0262e-09	-2.22283e-10	-1.21522	0.000145214	-2.22283e-10	-1.2151	0.000145662	-2.22283e-10	-1.21516
96071918	chr9:96071918:A:G	6.08741e-10	-1.80326	-1.01563	3.14261e-05	-1.76178	-0.98389	3.15126e-05	-1.76146	-0.984607
96071957	chr9:96071957:T:C	8.81159e-10	-1.84265	-0.606395	4.71328e-05	-1.79963	-0.540707	4.71853e-05	-1.79975	-0.542623
96072267	chr9:96072267:G:C	7.94278e-10	-1.7945	-0.758352	4.05064e-05	-1.79111	-0.700732	4.05748e-05	-1.79082	-0.702487
96072371	chr9:96072371:T:C	9.88316e-10	-1.89938	-0.434902	5.19318e-05	-1.88409	-0.35928	5.19786e-05	-1.88415	-0.361472
96072594	chr9:96072594:G:A	1.78296e-09	-1.79197	0.0477208	9.71579e-05	-1.77828	0.161315	9.73382e-05	-1.77802	0.159759
96072672	chr9:96072672:G:A	2.99317e-09	-2.22283e-10	-1.22619	0.000144336	-2.22283e-10	-1.22116	0.000144792	-2.22283e-10	-1.22116
96072785	chr9:96072785:G:A	1.72622e-09	-1.80737	0.0307745	9.39277e-05	-1.79455	0.143771	9.41008e-05	-1.79431	0.142221
96072840	chr9:96072840:C:T	1.83994e-08	-2.22283e-10	0.58979	0.000985971	-2.22283e-10	0.700321	0.000990374	-2.22283e-10	0.701627
96072887	chr9:96072887:T:A	5.64591e-10	-1.61884	-1.27534	2.67426e-05	-1.62992	-1.27713	2.68346e-05	-1.62968	-1.27708
96072941	chr9:96072941:T:C	1.41746e-09	-1.72127	-0.252391	7.40523e-05	-1.71492	-0.173617	7.41317e-05	-1.71454	-0.176076
96073028	chr9:96073028:C:T	9.63045e-09	-0.0575971	-2.98501e-10	0.000375388	-0.265345	-2.98501e-10	0.000376332	-0.265983	-2.98501e-10
96073201	chr9:96073201:C:T	1.55722e-08	-2.22283e-10	0.422959	0.000782908	-2.22283e-10	0.46971	0.000784087	-2.22283e-10	0.468065
96073657	chr9:96073657:C:T	2.86363e-09	-2.22283e-10	-1.27044	0.000137991	-2.22283e-10	-1.26612	0.000138451	-2.22283e-10	-1.26594
96073828	chr9:96073828:C:T	2.92663e-09	-2.22283e-10	-1.24867	0.000140942	-2.22283e-10	-1.24496	0.000141369	-2.22283e-10	-1.24508
96073829	chr9:96073829:T:G	2.86127e-09	-2.22283e-10	-1.27126	0.000137343	-2.22283e-10	-1.27082	0.000137778	-2.22283e-10	-1.27081
96074096	chr9:96074096:T:C	3.08512e-09	-2.22283e-10	-1.19594	0.000147889	-2.22283e-10	-1.19685	0.000148319	-2.22283e-10	-1.19709
96074286	chr9:96074286:C:T	1.54013e-09	-1.89066	-2.98501e-10	7.58488e-05	-1.86456	-2.98501e-10	7.60939e-05	-1.86449	-2.98501e-10
96074324	chr9:96074324:A:G	1.529e-09	-1.89791	-2.98501e-10	7.47645e-05	-1.87896	-2.98501e-10	7.50049e-05	-1.8789	-2.98501e-10
96074484	chr9:96074484:T:A	5.38574e-10	-1.66643	-1.27493	2.91491e-05	-1.54833	-1.27255	2.92488e-05	-1.54805	-1.27257
96074566	chr9:96074566:G:T	1.40489e-09	-0.731073	-1.2515	6.61208e-05	-0.759695	-1.24213	6.63456e-05	-0.759154	-1.24242
96074867	chr9:96074867:G:A	1.56597e-09	-1.87402	-2.98501e-10	7.83152e-05	-1.83256	-2.98501e-10	7.85705e-05	-1.83246	-2.98501e-10
96075326	chr9:96075326:T:G	9.22924e-09	-2.22283e-10	-0.100151	0.000482234	-2.22283e-10	-0.0148759	0.00048381	-2.22283e-10	-0.0147627
96075978	chr9:96075978:C:T	1.37133e-09	-0.967142	-1.0396	4.44558e-05	-1.37506	-1.02375	4.45853e-05	-1.37504	-1.02401
96076407	chr9:96076407:G:A	2.92185e-09	-1.05252	-0.197789	0.000175587	-0.861422	-0.163749	0.000176227	-0.86097	-0.163713
96076469	chr9:96076469:A:G	8.22173e-10	-1.44938	-1.06896	3.26416e-05	-1.64674	-1.06098	3.27379e-05	-1.64659	-1.06133
96076717	chr9:96076717:G:A	4.2942e-09	-2.22283e-10	-0.865262	0.000208357	-2.22283e-10	-0.854053	0.000208978	-2.22283e-10	-0.854227
96076895	chr9:96076895:G:A	3.10227e-09	-2.22283e-10	-1.19039	0.000150992	-2.22283e-10	-1.17608	0.000151534	-2.22283e-10	-1.17564
96077165	chr9:96077165:T:G	8.41133e-10	-1.48468	-1.01085	3.37709e-05	-1.67201	-1.00169	3.38685e-05	-1.67187	-1.0021
96077253	chr9:96077253:G:A	3.47672e-09	-0.236268	-0.840171	0.000174095	-0.210673	-0.823034	0.000174581	-0.210197	-0.82387
96077515	chr9:96077515:T:G	6.34732e-10	-1.52254	-1.25454	3.25558e-05	-1.46265	-1.2477	3.26508e-05	-1.46273	-1.24785
96077562	chr9:96077562:A:G	4.06067e-09	-2.22283e-10	-0.921178	0.000196904	-2.22283e-10	-0.91059	0.000197494	-2.22283e-10	-0.910749
96078299	chr9:96078299:A:T	4.04385e-09	-2.22283e-10	-0.925329	0.000196075	-2.22283e-10	-0.914808	0.000196662	-2.22283e-10	-0.914966
96078514	chr9:96078514:T:C	7.82834e-10	-1.49974	-1.06762	3.15017e-05	-1.68365	-1.05961	3.15942e-05	-1.68352	-1.05997
96078734	chr9:96078734:C:T	2.88681e-09	-0.862798	-0.399576	0.000175305	-0.640963	-0.385814	0.000175946	-0.640485	-0.385793
96078760	chr9:96078760:T:G	8.26269e-09	-2.22283e-10	-0.210777	0.000405505	-2.22283e-10	-0.188172	0.000407184	-2.22283e-10	-0.18719
96078774	chr9:96078774:C:T	3.20937e-09	-2.22283e-10	-1.15645	0.000153808	-2.22283e-10	-1.1576	0.000154246	-2.22283e-10	-1.15791
96079194	chr9:96079194:C:T	3.46643e-09	-2.22283e-10	-1.0794	0.000166182	-2.22283e-10	-1.08022	0.000166701	-2.22283e-10	-1.08026
96079335	chr9:96079335:T:C	7.11543e-10	-1.44471	-1.21813	2.8115e-05	-1.64243	-1.21458	2.82035e-05	-1.64228	-1.21473
96079583	chr9:96079583:T:C	3.33467e-09	-2.22283e-10	-1.11816	0.00016122	-2.22283e-10	-1.11053	0.000161688	-2.22283e-10	-1.11079
96079886	chr9:96079886:A:G	3.49494e-09	-2.22283e-10	-1.07121	0.000168827	-2.22283e-10	-1.06443	0.00016933	-2.22283e-10	-1.06461
96079948	chr9:96079948:G:T	3.03234e-09	-2.22283e-10	-1.21319	0.000145968	-2.22283e-10	-1.20992	0.000146392	-2.22283e-10	-1.21017
96080179	chr9:96080179:C:A	9.04647e-09	-2.22283e-10	-0.120152	0.000433889	-2.22283e-10	-0.120518	0.000435264	-2.22283e-10	-0.120504
96080579	chr9:96080579:A:G	3.47206e-09	-2.22283e-10	-1.07778	0.000166453	-2.22283e-10	-1.0786	0.000166972	-2.22283e-10	-1.07863
96080586	chr9:96080586:A:G	4.00844e-09	-1.53016	0.596038	0.000172864	-1.68625	0.645446	0.000173427	-1.68617	0.645466
96080772	chr9:96080772:A:C	1.53808e-09	-1.89199	-2.98501e-10	7.30834e-05	-1.90171	-2.98501e-10	7.33138e-05	-1.90171	-2.98501e-10
96080775	chr9:96080775:C:A	1.49882e-08	-2.22283e-10	0.384734	0.00074357	-2.22283e-10	0.418157	0.000746683	-2.22283e-10	0.419186
96081356	chr9:96081356:G:A	1.39434e-09	-1.79088	-0.199232	7.9951e-05	-1.70782	-0.10407	8.00384e-05	-1.70774	-0.106204
96081834	chr9:96081834:G:A	1.52585e-09	-1.89998	-2.98501e-10	7.49525e-05	-1.87645	-2.98501e-10	7.5189e-05	-1.87645	-2.98501e-10
96082090	chr9:96082090:T:C	2.37024e-09	-0.683286	-0.776251	0.000118937	-0.674142	-0.740573	0.000119348	-0.673726	-0.740689
96082165	chr9:96082165:C:T	4.14186e-09	-2.22283e-10	-0.901383	0.000201132	-2.22283e-10	-0.889343	0.000201731	-2.22283e-10	-0.889522
96082628	chr9:96082628:C:T	2.40594e-08	-2.22283e-10	0.857999	0.00129482	-2.22283e-10	0.972821	0.00130121	-2.22283e-10	0.974598
96083049	chr9:96083049:A:G	2.85497e-09	-2.22283e-10	-1.27347	0.000137052	-2.22283e-10	-1.27295	0.000137485	-2.22283e-10	-1.27294
96083244	chr9:96083244:T:C	5.77435e-09	-2.22283e-10	-0.569102	0.00029501	-2.22283e-10	-0.506297	0.000296011	-2.22283e-10	-0.50606
96083370	chr9:96083370:G:A	4.22653e-09	-2.22283e-10	-0.881147	0.00020472	-2.22283e-10	-0.87166	0.000205319	-2.22283e-10	-0.871889
96083381	chr9:96083381:C:A	3.37948e-09	-2.22283e-10	-1.10481	0.000162569	-2.22283e-10	-1.1022	0.000163085	-2.22283e-10	-1.10218
96084110	chr9:96084110:CTCTT:C	5.76322e-10	-1.60474	-1.26887	3.06172e-05	-1.49656	-1.27519	3.07133e-05	-1.49664	-1.27512
96084429	chr9:96084429:T:C	2.86615e-09	-2.22283e-10	-1.26956	0.00013786	-2.22283e-10	-1.26707	0.000138296	-2.22283e-10	-1.26706
96084748	chr9:96084748:T:C	5.95442e-10	-1.64712	-1.19386	3.23024e-05	-1.54188	-1.17629	3.23981e-05	-1.542	-1.17636
96084809	chr9:96084809:G:A	2.81176e-09	-0.358627	-0.930088	8.32055e-05	-0.837542	-0.934451	8.35305e-05	-0.83701	-0.934233
96084926	chr9:96084926:C:T	3.32945e-09	-2.22283e-10	-1.11972	0.000161132	-2.22283e-10	-1.11108	0.000161586	-2.22283e-10	-1.11142
96085187	chr9:96085187:CT:C	5.81371e-10	-1.69184	-1.17305	3.23771e-05	-1.56182	-1.15404	3.24724e-05	-1.56196	-1.15411
96085375	chr9:96085375:C:G	5.30945e-09	-0.65304	-2.98501e-10	0.000154089	-1.15578	-2.98501e-10	0.000154529	-1.15607	-2.98501e-10
96085409	chr9:96085409:A:G	5.84041e-10	-1.67536	-1.18496	3.26285e-05	-1.54111	-1.16701	3.27245e-05	-1.54125	-1.16708
96085578	chr9:96085578:A:T	5.84249e-09	-2.22283e-10	-0.55737	0.000296831	-2.22283e-10	-0.500142	0.000297571	-2.22283e-10	-0.500804
96085628	chr9:96085628:C:T	5.63067e-10	-1.70712	-1.18976	2.99388e-05	-1.59559	-1.19856	3.00386e-05	-1.5957	-1.19827
96086483	chr9:96086483:G:A	5.0336e-09	-2.22283e-10	-0.706392	0.000254471	-2.22283e-10	-0.65412	0.000255119	-2.22283e-10	-0.654724
96086582	chr9:96086582:C:A	3.20364e-09	-2.22283e-10	-1.15824	0.000157869	-2.22283e-10	-1.13154	0.000158378	-2.22283e-10	-1.13147
96086674	chr9:96086674:T:C	4.88997e-09	-2.22283e-10	-0.735341	0.000247609	-2.22283e-10	-0.681456	0.000248274	-2.22283e-10	-0.681922
96086727	chr9:96086727:C:T	5.76167e-10	-1.62185	-1.25203	3.1232e-05	-1.49823	-1.25363	3.13254e-05	-1.49837	-1.25366
96086883	chr9:96086883:C:T	4.55526e-09	-2.22283e-10	-0.806245	0.00022629	-2.22283e-10	-0.771489	0.00022719	-2.22283e-10	-0.770668
96087272	chr9:96087272:C:T	4.46959e-09	-2.22283e-10	-0.82523	0.000225227	-2.22283e-10	-0.776197	0.000225839	-2.22283e-10	-0.776634
96087331	chr9:96087331:C:T	4.47201e-09	-2.22283e-10	-0.82469	0.000225355	-2.22283e-10	-0.775629	0.000225967	-2.22283e-10	-0.776066
96087629	chr9:96087629:C:T	5.67891e-10	-1.70258	-1.18578	3.05335e-05	-1.60757	-1.16691	3.06247e-05	-1.60766	-1.16699
96087690	chr9:96087690:C:T	4.66462e-09	-2.22283e-10	-0.782521	0.000235573	-2.22283e-10	-0.731284	0.000236209	-2.22283e-10	-0.731738
96088316	chr9:96088316:G:A	2.86247e-09	-2.22283e-10	-1.27084	0.000137662	-2.22283e-10	-1.2685	0.000138098	-2.22283e-10	-1.2685
96088320	chr9:96088320:C:T	4.45066e-09	-2.22283e-10	-0.829476	0.000224212	-2.22283e-10	-0.780715	0.000224821	-2.22283e-10	-0.781149
96088697	chr9:96088697:A:G	2.86326e-09	-2.22283e-10	-1.27057	0.000137706	-2.22283e-10	-1.26819	0.000138141	-2.22283e-10	-1.26818
96088714	chr9:96088714:G:A	3.37164e-09	-2.22283e-10	-1.10713	0.000161806	-2.22283e-10	-1.1069	0.000162311	-2.22283e-10	-1.10694
96088948	chr9:96088948:G:A	3.23951e-09	-2.22283e-10	-1.14711	0.000156666	-2.22283e-10	-1.13919	0.000157118	-2.22283e-10	-1.13946
96089011	chr9:96089011:A:C	6.25869e-09	-2.22283e-10	-0.488557	0.000305586	-2.22283e-10	-0.471075	0.000306317	-2.22283e-10	-0.471835
96089061	chr9:96089061:A:G	4.5034e-09	-2.22283e-10	-0.817696	0.000223613	-2.22283e-10	-0.783388	0.000224501	-2.22283e-10	-0.782575
96089180	chr9:96089180:C:T	3.79563e-09	-2.22283e-10	-0.988678	0.000189774	-2.22283e-10	-0.947471	0.000190391	-2.22283e-10	-0.947378
96089222	chr9:96089222:C:T	5.20982e-10	-1.71286	-1.26171	2.71914e-05	-1.62452	-1.26588	2.72786e-05	-1.62459	-1.26576
96089235	chr9:96089235:T:C	5.22108e-09	-2.22283e-10	-0.669823	0.000260814	-2.22283e-10	-0.6295	0.000261879	-2.22283e-10	-0.628571
96089261	chr9:96089261:A:T	4.55345e-09	-2.22283e-10	-0.806642	0.000229674	-2.22283e-10	-0.756645	0.000230296	-2.22283e-10	-0.757089
96089485	chr9:96089485:T:C	5.44568e-10	-1.71931	-1.21098	2.90552e-05	-1.62934	-1.19477	2.91424e-05	-1.62942	-1.19484
96089495	chr9:96089495:T:C	7.03026e-10	-1.74854	-0.926346	4.04185e-05	-1.60126	-0.892755	4.04983e-05	-1.60154	-0.893657
96089879	chr9:96089879:T:C	6.23978e-09	-2.22283e-10	-0.491582	0.000317919	-2.22283e-10	-0.431509	0.000318699	-2.22283e-10	-0.432207
96090021	chr9:96090021:A:G	5.20068e-10	-1.72211	-1.25421	2.7071e-05	-1.63553	-1.25931	2.71586e-05	-1.63559	-1.25917
96090117	chr9:96090117:G:A	2.1668e-09	-1.54928	-2.98501e-10	0.000125991	-1.3571	-2.98501e-10	0.000126377	-1.35718	-2.98501e-10
96090220	chr9:96090220:C:G	2.87214e-09	-2.22283e-10	-1.26747	0.000138169	-2.22283e-10	-1.26483	0.000138606	-2.22283e-10	-1.26482
96090407	chr9:96090407:T:C	3.88897e-09	-2.22283e-10	-0.964383	0.000186723	-2.22283e-10	-0.963679	0.0001873	-2.22283e-10	-0.963742
96090796	chr9:96090796:C:T	5.22964e-10	-1.79512	-1.17565	2.55682e-05	-1.79589	-1.15607	2.56331e-05	-1.79608	-1.15649
96091182	chr9:96091182:T:C	4.27334e-09	-2.22283e-10	-0.870131	0.000211803	-2.22283e-10	-0.837647	0.000212638	-2.22283e-10	-0.836864
96091315	chr9:96091315:G:A	5.0963e-09	-2.22283e-10	-0.694013	0.000254378	-2.22283e-10	-0.654485	0.000255413	-2.22283e-10	-0.653575
96091737	chr9:96091737:A:G	6.895e-10	-1.72622	-0.968101	3.97078e-05	-1.5695	-0.942259	3.97886e-05	-1.56978	-0.943096
96091909	chr9:96091909:C:T	4.79557e-10	-1.79245	-1.26497	2.31401e-05	-1.79352	-1.25822	2.32049e-05	-1.79371	-1.25839
96091927	chr9:96091927:T:C	1.7771e-09	-0.793401	-0.954145	0.000141523	-0.25459	-0.986256	0.000142115	-0.254378	-0.985437
96093873	chr9:96093873:C:T	3.04792e-09	-2.22283e-10	-1.20807	0.000146758	-2.22283e-10	-1.20452	0.000147199	-2.22283e-10	-1.20467
96093977	chr9:96093977:G:A	2.90827e-09	-2.22283e-10	-1.25497	0.000140175	-2.22283e-10	-1.25042	0.000140592	-2.22283e-10	-1.2506
96094061	chr9:96094061:T:C	4.64951e-09	-2.22283e-10	-0.785766	0.000231121	-2.22283e-10	-0.750364	0.000232045	-2.22283e-10	-0.749523
96094119	chr9:96094119:T:C	7.84524e-10	-1.66315	-0.902053	4.26036e-05	-1.54918	-0.892191	4.27459e-05	-1.54927	-0.891908
96094462	chr9:96094462:C:T	5.81076e-10	-1.64541	-1.21999	3.14636e-05	-1.52195	-1.22253	3.15574e-05	-1.52208	-1.22257
96094685	chr9:96094685:G:T	3.1986e-09	-2.22283e-10	-1.15981	0.000156448	-2.22283e-10	-1.14058	0.00015695	-2.22283e-10	-1.14053
96094690	chr9:96094690:G:A	4.91945e-10	-1.84389	-1.18802	2.40268e-05	-1.84552	-1.16862	2.40891e-05	-1.84565	-1.16904
96094744	chr9:96094744:TA:T	7.76215e-10	-1.70663	-0.869223	4.18102e-05	-1.60111	-0.859053	4.19508e-05	-1.6012	-0.858756
96094799	chr9:96094799:C:G	6.17366e-09	-2.22283e-10	-0.502235	0.000314374	-2.22283e-10	-0.442722	0.000315148	-2.22283e-10	-0.443414
96094805	chr9:96094805:A:G	3.00977e-09	-2.22283e-10	-1.22066	0.000144382	-2.22283e-10	-1.22084	0.000144852	-2.22283e-10	-1.22074
96095072	chr9:96095072:G:A	2.96387e-09	-2.22283e-10	-1.23603	0.000141826	-2.22283e-10	-1.23871	0.000142265	-2.22283e-10	-1.23877
96095386	chr9:96095386:G:A	3.04752e-09	-2.22283e-10	-1.2082	0.000145693	-2.22283e-10	-1.2118	0.000146143	-2.22283e-10	-1.21187
96095671	chr9:96095671:G:A	5.06467e-10	-1.78508	-1.21774	2.59923e-05	-1.7094	-1.2261	2.60792e-05	-1.70945	-1.22587
96095704	chr9:96095704:T:C	5.05769e-10	-1.72599	-1.27822	2.66635e-05	-1.63561	-1.2744	2.67445e-05	-1.63565	-1.27447
96095986	chr9:96095986:T:C	9.02432e-10	-1.56646	-0.858725	5.03757e-05	-1.44651	-0.827283	5.04628e-05	-1.4469	-0.828319
96096002	chr9:96096002:C:T	2.97721e-09	-2.22283e-10	-1.23154	0.000142332	-2.22283e-10	-1.23514	0.000142776	-2.22283e-10	-1.23518
96096075	chr9:96096075:A:T	4.22553e-09	-2.22283e-10	-0.881383	0.000212468	-2.22283e-10	-0.834513	0.000213166	-2.22283e-10	-0.834385
96096152	chr9:96096152:C:A	1.76378e-09	-1.75507	-2.98501e-10	9.37236e-05	-1.65296	-2.98501e-10	9.40413e-05	-1.65272	-2.98501e-10
96096328	chr9:96096328:T:C	3.36591e-09	-2.22283e-10	-1.10883	0.000163439	-2.22283e-10	-1.09687	0.000163893	-2.22283e-10	-1.09724
96096353	chr9:96096353:CT:C	2.05131e-09	-1.60405	-2.98501e-10	9.1429e-05	-1.67774	-2.98501e-10	9.17122e-05	-1.6778	-2.98501e-10
96096383	chr9:96096383:C:T	8.00625e-10	-1.60592	-0.938969	4.36291e-05	-1.48228	-0.935306	4.37751e-05	-1.48239	-0.934995
96096450	chr9:96096450:G:A	2.85164e-09	-2.22283e-10	-1.27463	0.000136823	-2.22283e-10	-1.27462	0.000137255	-2.22283e-10	-1.27461
96096453	chr9:96096453:G:A	1.28452e-09	-0.817391	-1.25475	4.74355e-05	-1.07373	-1.2602	4.75841e-05	-1.07393	-1.26002
96096480	chr9:96096480:C:T	3.24051e-09	-1.1468	-2.98501e-10	0.000133388	-1.30004	-2.98501e-10	0.000133766	-1.30037	-2.98501e-10
96096730	chr9:96096730:A:G	3.42342e-09	-2.22283e-10	-1.09189	0.000169031	-2.22283e-10	-1.06322	0.000169511	-2.22283e-10	-1.06354
96096792	chr9:96096792:T:A	2.84015e-09	-2.22283e-10	-1.27867	0.000136216	-2.22283e-10	-1.27907	0.000136645	-2.22283e-10	-1.27907
96096898	chr9:96096898:T:C	4.5131e-10	-1.89466	-1.22347	2.13246e-05	-1.8986	-1.23484	2.1397e-05	-1.89863	-1.23457
96097238	chr9:96097238:T:C	6.16761e-09	-2.22283e-10	-0.503216	0.000313515	-2.22283e-10	-0.445458	0.000314298	-2.22283e-10	-0.446114
96097656	chr9:96097656:G:C	6.09552e-10	-1.6395	-1.17806	3.22477e-05	-1.53112	-1.18874	3.23566e-05	-1.53121	-1.18843
96098699	chr9:96098699:G:C	6.98898e-10	-1.40934	-1.27144	3.86727e-05	-1.27153	-1.26664	3.87704e-05	-1.27199	-1.26681
96098880	chr9:96098880:A:G	2.90779e-09	-2.22283e-10	-1.25513	0.000138632	-2.22283e-10	-1.26149	0.000139076	-2.22283e-10	-1.26144
96099020	chr9:96099020:T:A	9.58404e-09	-0.0624284	-2.98501e-10	0.0019463	1.38038	-2.98501e-10	0.0019544	1.38138	-2.98501e-10
96099104	chr9:96099104:C:T	6.66731e-09	-2.22283e-10	-0.425311	0.000316594	-2.22283e-10	-0.435684	0.000317702	-2.22283e-10	-0.435342
96099135	chr9:96099135:T:G	5.12195e-10	-1.85078	-1.1408	2.40715e-05	-1.85974	-1.15253	2.41607e-05	-1.85987	-1.15185
96099238	chr9:96099238:G:A	2.02842e-09	-1.61527	-2.98501e-10	9.05823e-05	-1.68705	-2.98501e-10	9.0863e-05	-1.6871	-2.98501e-10
96100288	chr9:96100288:C:G	4.5451e-09	-2.22283e-10	-0.808479	0.000219451	-2.22283e-10	-0.802179	0.000220151	-2.22283e-10	-0.802142
96100579	chr9:96100579:C:A	6.59239e-10	-1.63126	-1.10794	3.53204e-05	-1.51624	-1.11261	3.54259e-05	-1.51638	-1.11263
96101472	chr9:96101472:G:A	6.2814e-09	-2.22283e-10	-0.484934	0.000320246	-2.22283e-10	-0.424216	0.000321584	-2.22283e-10	-0.423196
96101585	chr9:96101585:C:A	1.84852e-09	-1.70814	-2.98501e-10	0.000104805	-1.5412	-2.98501e-10	0.000105128	-1.54128	-2.98501e-10
96101630	chr9:96101630:C:G	2.86018e-09	-2.22283e-10	-1.27164	0.000137232	-2.22283e-10	-1.27163	0.000137664	-2.22283e-10	-1.27164
96101663	chr9:96101663:G:A	1.55519e-09	-1.88093	-2.98501e-10	9.17915e-05	-1.67379	-2.98501e-10	9.20831e-05	-1.67376	-2.98501e-10
96102085	chr9:96102085:T:C	4.56578e-10	-1.83483	-1.2717	2.15193e-05	-1.84871	-1.27564	2.15863e-05	-1.84884	-1.27556
96102317	chr9:96102317:T:G	6.23813e-10	-1.60749	-1.18694	3.40459e-05	-1.47402	-1.19158	3.41484e-05	-1.47417	-1.19157
96102488	chr9:96102488:A:G	4.62044e-09	-2.22283e-10	-0.792038	0.000228151	-2.22283e-10	-0.763296	0.000228723	-2.22283e-10	-0.763941
96102608	chr9:96102608:GC:G	2.84205e-09	-2.22283e-10	-1.278	0.000136276	-2.22283e-10	-1.27863	0.000136705	-2.22283e-10	-1.27863
96102669	chr9:96102669:G:A	1.13235e-08	0.104354	-2.98501e-10	0.00251614	1.63718	-2.98501e-10	0.00252673	1.63823	-2.98501e-10
96103408	chr9:96103408:G:T	3.15542e-09	-2.22283e-10	-1.17341	0.000150669	-2.22283e-10	-1.17822	0.000151132	-2.22283e-10	-1.1783
96103433	chr9:96103433:G:A	4.98071e-09	-2.22283e-10	-0.716955	0.0002373	-2.22283e-10	-0.72398	0.000238016	-2.22283e-10	-0.724117
96103641	chr9:96103641:C:A	1.08065e-08	-2.22283e-10	0.0576225	0.000512144	-2.22283e-10	0.0453005	0.000513981	-2.22283e-10	0.0457304
96103663	chr9:96103663:G:A	2.84292e-09	-2.22283e-10	-1.2777	0.000136326	-2.22283e-10	-1.27826	0.000136755	-2.22283e-10	-1.27826
96103938	chr9:96103938:G:A	3.35353e-09	-2.22283e-10	-1.11251	0.000161727	-2.22283e-10	-1.10739	0.000162199	-2.22283e-10	-1.10763
96104136	chr9:96104136:A:G	2.85391e-09	-2.22283e-10	-1.27384	0.000136731	-2.22283e-10	-1.27529	0.000137162	-2.22283e-10	-1.2753
96104490	chr9:96104490:A:T	1.29609e-08	-2.22283e-10	0.239406	0.000606859	-2.22283e-10	0.214992	0.000609173	-2.22283e-10	0.215646
96104731	chr9:96104731:C:T	2.42529e-09	-1.43658	-2.98501e-10	8.92135e-05	-1.70227	-2.98501e-10	8.95249e-05	-1.70194	-2.98501e-10
96104970	chr9:96104970:A:G	8.22683e-09	-0.215127	-2.98501e-10	0.000215262	-0.82145	-2.98501e-10	0.000215865	-0.821802	-2.98501e-10
96105203	chr9:96105203:T:C	9.90958e-10	-1.20737	-1.12424	4.42256e-05	-1.30262	-1.10138	4.4339e-05	-1.30268	-1.10191
96105413	chr9:96105413:C:T	2.80312e-09	-1.29179	-2.98501e-10	0.000114551	-1.45229	-2.98501e-10	0.000114898	-1.45241	-2.98501e-10
96105531	chr9:96105531:T:C	6.40522e-10	-1.51503	-1.25297	3.50732e-05	-1.39096	-1.24491	3.51595e-05	-1.39138	-1.24518
96105566	chr9:96105566:T:C	6.87974e-10	-1.45956	-1.23697	3.81811e-05	-1.32407	-1.22689	3.82715e-05	-1.32451	-1.22724
96106047	chr9:96106047:G:A	3.26569e-09	-2.22283e-10	-1.13906	0.000159487	-2.22283e-10	-1.12134	0.000160065	-2.22283e-10	-1.12088
96106090	chr9:96106090:G:A	5.53972e-10	-1.65586	-1.25731	2.95784e-05	-1.54504	-1.26122	2.9673e-05	-1.54513	-1.26108
96106212	chr9:96106212:A:G	2.84704e-09	-2.22283e-10	-1.27625	0.000136462	-2.22283e-10	-1.27726	0.000136892	-2.22283e-10	-1.27726
96106404	chr9:96106404:T:TAAG	5.09323e-09	-2.22283e-10	-0.694616	0.000257497	-2.22283e-10	-0.642297	0.000258162	-2.22283e-10	-0.642869
96107702	chr9:96107702:G:A	4.67141e-10	-1.83455	-1.2491	2.19221e-05	-1.84733	-1.25848	2.19926e-05	-1.84746	-1.25828
96108064	chr9:96108064:G:T	3.28158e-09	-2.22283e-10	-1.1342	0.00016031	-2.22283e-10	-1.1162	0.000160892	-2.22283e-10	-1.11572
96108562	chr9:96108562:G:A	3.10506e-09	-2.22283e-10	-1.1895	0.000148347	-2.22283e-10	-1.19375	0.000148803	-2.22283e-10	-1.19383
96108745	chr9:96108745:C:G	8.16401e-09	-0.222792	-2.98501e-10	0.00161693	1.19498	-2.98501e-10	0.00162364	1.19597	-2.98501e-10
96108749	chr9:96108749:A:T	6.06267e-09	-2.22283e-10	-0.520377	0.000308691	-2.22283e-10	-0.460965	0.000309478	-2.22283e-10	-0.461568
96109820	chr9:96109820:A:C	3.19499e-09	-2.22283e-10	-1.16094	0.000153284	-2.22283e-10	-1.16101	0.000153761	-2.22283e-10	-1.16106
96110026	chr9:96110026:T:C	3.29593e-09	-2.22283e-10	-1.12984	0.000161062	-2.22283e-10	-1.11152	0.000161647	-2.22283e-10	-1.11104
96110149	chr9:96110149:G:C	4.34389e-10	-1.88664	-1.2697	2.05947e-05	-1.89368	-1.2746	2.06605e-05	-1.89373	-1.27451
96110549	chr9:96110549:G:A	6.8335e-10	-1.43238	-1.27089	3.84634e-05	-1.28126	-1.26234	3.85759e-05	-1.28135	-1.26247
96110603	chr9:96110603:T:C	4.10329e-09	-2.22283e-10	-0.910739	0.000206182	-2.22283e-10	-0.864546	0.000206846	-2.22283e-10	-0.864479
96110630	chr9:96110630:C:A	9.53133e-10	-1.0932	-1.27733	4.20069e-05	-1.17682	-1.27866	4.21372e-05	-1.17688	-1.27864
96110634	chr9:96110634:G:T	1.33361e-09	-1.17227	-0.862366	6.11814e-05	-1.25429	-0.825173	6.13192e-05	-1.25437	-0.825995
96110637	chr9:96110637:C:G	1.35068e-09	-1.16125	-0.860666	6.19479e-05	-1.24362	-0.823387	6.20872e-05	-1.2437	-0.824211
96110734	chr9:96110734:G:A	3.21208e-09	-2.22283e-10	-1.15561	0.000154323	-2.22283e-10	-1.15426	0.000154834	-2.22283e-10	-1.1541
96111323	chr9:96111323:G:C	3.86645e-09	-2.22283e-10	-0.97019	0.000193729	-2.22283e-10	-0.926843	0.000194358	-2.22283e-10	-0.926752
96111769	chr9:96111769:T:C	2.69516e-09	-1.22927	-0.101797	0.000158499	-1.10625	-0.0213125	0.000159016	-1.10584	-0.021606
96111984	chr9:96111984:C:T	3.01786e-09	-2.22283e-10	-1.21798	0.00014629	-2.22283e-10	-1.20771	0.000146749	-2.22283e-10	-1.20773
96112103	chr9:96112103:T:C	3.72726e-09	-2.22283e-10	-1.00686	0.00018439	-2.22283e-10	-0.97625	0.000184984	-2.22283e-10	-0.976185
96112184	chr9:96112184:G:A	3.15752e-09	-2.22283e-10	-1.17274	0.00015182	-2.22283e-10	-1.17061	0.000152303	-2.22283e-10	-1.17058
96112185	chr9:96112185:C:G	3.1597e-09	-2.22283e-10	-1.17205	0.000151926	-2.22283e-10	-1.16991	0.00015241	-2.22283e-10	-1.16988
96112221	chr9:96112221:A:G	1.59457e-09	-1.01452	-0.841406	8.99282e-05	-0.879201	-0.815094	9.02484e-05	-0.878686	-0.815204
96112357	chr9:96112357:A:G	2.04585e-09	-1.05418	-0.55254	0.000115436	-0.9302	-0.514386	0.000115823	-0.929722	-0.514669
96112366	chr9:96112366:C:T	5.20029e-09	-2.22283e-10	-0.673812	0.000252631	-2.22283e-10	-0.661375	0.000253325	-2.22283e-10	-0.661783
96112451	chr9:96112451:C:T	1.03243e-09	-1.89674	-0.393872	5.55818e-05	-1.87625	-0.2992	5.56505e-05	-1.87618	-0.301183
96112478	chr9:96112478:T:A	3.3677e-09	-1.17099	0.0626958	0.000200164	-1.04283	0.148663	0.000200819	-1.04241	0.148362
96112555	chr9:96112555:G:A	1.34071e-09	-1.11546	-0.913868	7.41938e-05	-0.996666	-0.889959	7.44553e-05	-0.996185	-0.890071
96112602	chr9:96112602:G:A	5.27205e-09	-2.22283e-10	-0.660109	0.000263446	-2.22283e-10	-0.619459	0.000263965	-2.22283e-10	-0.620638
96112978	chr9:96112978:T:C	1.11141e-09	-0.937661	-1.27923	5.40147e-05	-0.924854	-1.27919	5.42095e-05	-0.9244	-1.2792
96113118	chr9:96113118:A:G	4.75881e-09	-2.22283e-10	-0.76253	0.000236126	-2.22283e-10	-0.728939	0.000236692	-2.22283e-10	-0.729697
96113321	chr9:96113321:G:A	5.20029e-09	-2.22283e-10	-0.673812	0.000252631	-2.22283e-10	-0.661375	0.000253325	-2.22283e-10	-0.661783
96113358	chr9:96113358:G:A	5.2351e-09	-2.22283e-10	-0.667142	0.000254341	-2.22283e-10	-0.654628	0.000255039	-2.22283e-10	-0.655038
96113508	chr9:96113508:C:A	3.91485e-09	-2.22283e-10	-0.95775	0.000192851	-2.22283e-10	-0.931389	0.000193315	-2.22283e-10	-0.932136
96113643	chr9:96113643:C:A	1.56635e-09	-1.87378	-2.98501e-10	7.38327e-05	-1.8915	-2.98501e-10	7.40686e-05	-1.89146	-2.98501e-10
96113992	chr9:96113992:C:G	1.09401e-09	-0.953454	-1.27922	5.31641e-05	-0.940705	-1.27922	5.33557e-05	-0.940254	-1.27922
96114118	chr9:96114118:A:G	3.54375e-09	-2.22283e-10	-1.05734	0.000174026	-2.22283e-10	-1.0341	0.00017456	-2.22283e-10	-1.03419
96114190	chr9:96114190:C:T	9.75201e-10	-1.0985	-1.24914	5.16449e-05	-0.998058	-1.25086	5.18455e-05	-0.997476	-1.25071
96114217	chr9:96114217:C:T	3.62216e-09	-1.03546	-2.98501e-10	0.00013539	-1.28515	-2.98501e-10	0.000135828	-1.28507	-2.98501e-10
96114383	chr9:96114383:T:C	1.8291e-09	-1.7187	-2.98501e-10	8.91337e-05	-1.70317	-2.98501e-10	8.94095e-05	-1.70323	-2.98501e-10
96114459	chr9:96114459:G:C	3.88077e-09	-2.22283e-10	-0.966495	0.000191104	-2.22283e-10	-0.940487	0.000191566	-2.22283e-10	-0.941224
96114610	chr9:96114610:C:T	5.46591e-09	-2.22283e-10	-0.623996	0.000265655	-2.22283e-10	-0.611108	0.000266381	-2.22283e-10	-0.611529
96114664	chr9:96114664:G:A	3.11067e-09	-2.22283e-10	-1.18769	0.000151119	-2.22283e-10	-1.17524	0.000151591	-2.22283e-10	-1.17527
96114924	chr9:96114924:T:C	1.08559e-09	-1.56459	-0.675813	5.15653e-05	-1.59571	-0.654748	5.17557e-05	-1.59573	-0.654194
96114954	chr9:96114954:G:A	1.60723e-09	-1.84801	-2.98501e-10	8.91504e-05	-1.70298	-2.98501e-10	8.94305e-05	-1.70299	-2.98501e-10
96115011	chr9:96115011:G:A	2.93413e-09	-2.22283e-10	-1.24612	0.00014185	-2.22283e-10	-1.23853	0.000142294	-2.22283e-10	-1.23856
96115245	chr9:96115245:A:G	1.26056e-09	-0.840468	-1.25051	6.14782e-05	-0.826448	-1.24817	6.16932e-05	-0.82597	-1.24831
96115621	chr9:96115621:C:T	1.21205e-09	-0.852744	-1.27747	5.88592e-05	-0.841294	-1.27686	5.90708e-05	-0.840817	-1.2769
96115635	chr9:96115635:G:A	3.01227e-09	-2.22283e-10	-1.21983	0.000146271	-2.22283e-10	-1.20784	0.000146722	-2.22283e-10	-1.20791
96115662	chr9:96115662:A:G	5.5511e-09	-2.22283e-10	-0.608532	0.000269855	-2.22283e-10	-0.595422	0.000270591	-2.22283e-10	-0.595846
96115705	chr9:96115705:G:A	3.61214e-09	-2.22283e-10	-1.03823	0.000175637	-2.22283e-10	-1.02488	0.000176176	-2.22283e-10	-1.02497
96115900	chr9:96115900:G:C	7.07606e-09	-2.22283e-10	-0.365811	0.000328941	-2.22283e-10	-0.397428	0.000330109	-2.22283e-10	-0.397033
96115992	chr9:96115992:G:T	3.0958e-09	-2.22283e-10	-1.19248	0.000148035	-2.22283e-10	-1.19586	0.000148486	-2.22283e-10	-1.19596
96116150	chr9:96116150:A:G	4.04903e-09	-2.22283e-10	-0.924049	0.000203478	-2.22283e-10	-0.877745	0.00020414	-2.22283e-10	-0.877649
96116166	chr9:96116166:G:T	5.13748e-09	-2.22283e-10	-0.685965	0.000249559	-2.22283e-10	-0.673612	0.000250245	-2.22283e-10	-0.674015
96116170	chr9:96116170:G:A	4.09884e-09	-2.22283e-10	-0.911824	0.00019836	-2.22283e-10	-0.903224	0.000198938	-2.22283e-10	-0.903461
96116296	chr9:96116296:C:T	3.99806e-09	-2.22283e-10	-0.936717	0.000200768	-2.22283e-10	-0.891158	0.00020142	-2.22283e-10	-0.891062
96116599	chr9:96116599:A:G	1.18824e-09	-0.885386	-1.26467	5.79263e-05	-0.871132	-1.263	5.81307e-05	-0.870661	-1.2631
96116679	chr9:96116679:C:T	9.34941e-10	-1.14299	-1.24681	4.49621e-05	-1.13623	-1.25126	4.51302e-05	-1.13581	-1.2511
96117048	chr9:96117048:G:A	3.27196e-09	-2.22283e-10	-1.13714	0.000157611	-2.22283e-10	-1.13318	0.00015812	-2.22283e-10	-1.1331
96117094	chr9:96117094:A:G	2.84147e-09	-2.22283e-10	-1.27821	0.000136269	-2.22283e-10	-1.27868	0.000136698	-2.22283e-10	-1.27868
96117128	chr9:96117128:G:T	1.1028e-09	-0.946784	-1.27789	5.92891e-05	-0.832631	-1.27825	5.95153e-05	-0.832001	-1.27822
96117159	chr9:96117159:C:G	2.96019e-09	-2.22283e-10	-1.23727	0.000141736	-2.22283e-10	-1.23934	0.000142173	-2.22283e-10	-1.23941
96117213	chr9:96117213:T:TG	4.25311e-09	-2.22283e-10	-0.874878	0.000214344	-2.22283e-10	-0.825723	0.000215041	-2.22283e-10	-0.825627
96117318	chr9:96117318:C:A	4.79923e-09	-2.22283e-10	-0.754072	0.000243579	-2.22283e-10	-0.697863	0.000244368	-2.22283e-10	-0.697781
96117359	chr9:96117359:G:T	4.84031e-10	-1.90125	-1.14689	2.3259e-05	-1.90164	-1.14498	2.33344e-05	-1.90164	-1.14489
96117424	chr9:96117424:C:T	2.89801e-09	-2.22283e-10	-1.2585	0.000138675	-2.22283e-10	-1.26118	0.000139129	-2.22283e-10	-1.26105
96117452	chr9:96117452:G:A	9.18449e-10	-1.16639	-1.24121	4.41862e-05	-1.15886	-1.24604	4.43518e-05	-1.15844	-1.24586
96117604	chr9:96117604:C:T	4.45758e-10	-1.87324	-1.25726	2.0804e-05	-1.9009	-1.25726	2.08708e-05	-1.90091	-1.25719
96117785	chr9:96117785:C:T	5.81567e-09	-2.22283e-10	-0.561972	0.0002913	-2.22283e-10	-0.518952	0.000291907	-2.22283e-10	-0.520018
96117875	chr9:96117875:C:T	1.00381e-09	-1.90164	-0.417085	5.33191e-05	-1.89316	-0.323847	5.33846e-05	-1.89313	-0.325807
96118033	chr9:96118033:T:C	4.88544e-09	-2.22283e-10	-0.736268	0.000242497	-2.22283e-10	-0.702317	0.000243027	-2.22283e-10	-0.703282
96118166	chr9:96118166:C:T	2.88386e-09	-2.22283e-10	-1.2634	0.000138582	-2.22283e-10	-1.26184	0.00013902	-2.22283e-10	-1.26184
96118515	chr9:96118515:T:G	3.06992e-09	-2.22283e-10	-1.20088	0.000146753	-2.22283e-10	-1.20455	0.000147208	-2.22283e-10	-1.20461
96119105	chr9:96119105:A:G	4.27583e-09	-2.22283e-10	-0.869548	0.00021572	-2.22283e-10	-0.819326	0.000216416	-2.22283e-10	-0.819254
96119284	chr9:96119284:G:A	4.00651e-09	-2.22283e-10	-0.934606	0.00019753	-2.22283e-10	-0.907414	0.000198	-2.22283e-10	-0.908186
96119421	chr9:96119421:G:A	2.8491e-09	-2.22283e-10	-1.27552	0.000136802	-2.22283e-10	-1.27477	0.000137234	-2.22283e-10	-1.27477
96119508	chr9:96119508:C:T	1.75844e-09	-1.7581	-2.98501e-10	7.47289e-05	-1.87944	-2.98501e-10	7.49734e-05	-1.87932	-2.98501e-10
96119562	chr9:96119562:G:A	6.39621e-10	-1.49098	-1.27843	3.93783e-05	-1.24196	-1.27813	3.95116e-05	-1.24173	-1.27813
96119639	chr9:96119639:C:A	5.46169e-09	-2.22283e-10	-0.624769	0.00026545	-2.22283e-10	-0.611881	0.000266175	-2.22283e-10	-0.612301
96119916	chr9:96119916:A:G	3.30062e-09	-1.20581	0.0773936	0.000197829	-1.07059	0.164685	0.000198475	-1.07018	0.164393
96119950	chr9:96119950:C:T	1.45206e-09	-1.40878	-0.540757	8.30245e-05	-1.24804	-0.526128	8.3386e-05	-1.24736	-0.525619
96119951	chr9:96119951:G:A	4.47344e-10	-1.86298	-1.26398	2.16565e-05	-1.84929	-1.26871	2.17263e-05	-1.84931	-1.26862
96119999	chr9:96119999:G:A	3.97709e-09	-2.22283e-10	-0.941977	0.000196006	-2.22283e-10	-0.915162	0.000196474	-2.22283e-10	-0.915925
96120050	chr9:96120050:C:T	1.55863e-09	-1.87872	-2.98501e-10	7.36121e-05	-1.8945	-2.98501e-10	7.38469e-05	-1.89446	-2.98501e-10
96120341	chr9:96120341:C:T	4.02156e-09	-2.22283e-10	-0.930857	0.000198279	-2.22283e-10	-0.903628	0.000198751	-2.22283e-10	-0.904403
96120703	chr9:96120703:T:C	4.18377e-09	-2.22283e-10	-0.891316	0.000210858	-2.22283e-10	-0.842121	0.000211539	-2.22283e-10	-0.842044
96120718	chr9:96120718:G:T	5.53923e-09	-2.22283e-10	-0.610672	0.000283054	-2.22283e-10	-0.547669	0.000283712	-2.22283e-10	-0.548497
96120757	chr9:96120757:A:T	3.02363e-09	-2.22283e-10	-1.21607	0.000146884	-2.22283e-10	-1.20366	0.000147337	-2.22283e-10	-1.20373
96121065	chr9:96121065:G:A	2.8591e-09	-2.22283e-10	-1.27202	0.000137328	-2.22283e-10	-1.27093	0.000137761	-2.22283e-10	-1.27093
96121096	chr9:96121096:T:C	5.57414e-09	-2.22283e-10	-0.604389	0.000285031	-2.22283e-10	-0.540709	0.000285691	-2.22283e-10	-0.541543
96121419	chr9:96121419:G:A	5.17803e-09	-2.22283e-10	-0.678103	0.0002521	-2.22283e-10	-0.66348	0.000252861	-2.22283e-10	-0.663614
96121762	chr9:96121762:A:G	5.39238e-09	-2.22283e-10	-0.637541	0.000275306	-2.22283e-10	-0.575423	0.00027595	-2.22283e-10	-0.576237
96122018	chr9:96122018:A:C	3.91275e-09	-2.22283e-10	-0.958286	0.000192766	-2.22283e-10	-0.93183	0.000193231	-2.22283e-10	-0.932569
96122101	chr9:96122101:T:C	4.20083e-09	-2.22283e-10	-0.887245	0.00021169	-2.22283e-10	-0.838181	0.000212373	-2.22283e-10	-0.838111
96122554	chr9:96122554:G:A	3.12634e-09	-2.22283e-10	-1.18267	0.000151932	-2.22283e-10	-1.16987	0.000152406	-2.22283e-10	-1.16991
96122601	chr9:96122601:G:T	3.46931e-09	-1.50557	0.427001	0.000215837	-1.34669	0.527908	0.000216572	-1.34614	0.527606
96122602	chr9:96122602:G:A	1.38112e-09	-1.27743	-0.722209	7.99907e-05	-1.10274	-0.70866	8.03401e-05	-1.10198	-0.708209
96122656	chr9:96122656:C:T	2.92118e-09	-2.22283e-10	-1.25054	0.000139918	-2.22283e-10	-1.25225	0.00014035	-2.22283e-10	-1.25231
96122862	chr9:96122862:G:A	1.60171e-09	-1.52973	-0.32173	7.79037e-05	-1.57572	-0.26211	7.80374e-05	-1.5758	-0.263467
96123485	chr9:96123485:A:G	1.78992e-09	-0.863243	-0.877114	9.89369e-05	-0.73181	-0.867014	9.93462e-05	-0.731213	-0.866631
96123677	chr9:96123677:C:T	1.35777e-09	-1.25828	-0.758396	7.89637e-05	-1.07894	-0.745379	7.93086e-05	-1.07817	-0.744937
96124011	chr9:96124011:C:T	2.8733e-09	-2.22283e-10	-1.26707	0.000138002	-2.22283e-10	-1.26604	0.000138426	-2.22283e-10	-1.26612
96124033	chr9:96124033:A:G	4.08483e-09	-2.22283e-10	-0.915247	0.000205431	-2.22283e-10	-0.868196	0.000206094	-2.22283e-10	-0.868125
96124442	chr9:96124442:A:C	3.63922e-09	-2.22283e-10	-1.03076	0.000178957	-2.22283e-10	-1.00616	0.000179504	-2.22283e-10	-1.00626
96124809	chr9:96124809:G:A	3.77588e-09	-2.22283e-10	-0.993894	0.000185734	-2.22283e-10	-0.968992	0.00018619	-2.22283e-10	-0.969689
96124853	chr9:96124853:G:A	3.41233e-09	-2.22283e-10	-1.09513	0.000164547	-2.22283e-10	-1.09011	0.00016508	-2.22283e-10	-1.09002
96124862	chr9:96124862:A:G	4.05075e-09	-2.22283e-10	-0.923626	0.000203609	-2.22283e-10	-0.877105	0.000204265	-2.22283e-10	-0.877035
96125588	chr9:96125588:T:C	3.12765e-09	-2.22283e-10	-1.18225	0.000152014	-2.22283e-10	-1.16934	0.000152487	-2.22283e-10	-1.16937
96125822	chr9:96125822:G:T	3.83308e-09	-2.22283e-10	-0.978859	0.000188647	-2.22283e-10	-0.953427	0.000189107	-2.22283e-10	-0.95414
96125841	chr9:96125841:C:G	5.3882e-10	-1.78681	-1.15409	2.47055e-05	-1.84077	-1.14551	2.47904e-05	-1.84086	-1.14514
96125931	chr9:96125931:C:T	1.29696e-09	-1.52898	-0.533531	6.46085e-05	-1.51658	-0.50838	6.48648e-05	-1.51644	-0.507714
96126823	chr9:96126823:G:C	3.36276e-09	-2.22283e-10	-1.10976	0.000163783	-2.22283e-10	-1.09476	0.00016429	-2.22283e-10	-1.09482
96127912	chr9:96127912:A:G	3.92144e-09	-2.22283e-10	-0.956069	0.000188086	-2.22283e-10	-0.956407	0.00018867	-2.22283e-10	-0.956458
96128457	chr9:96128457:A:G	3.82705e-09	-2.22283e-10	-0.980432	0.00018514	-2.22283e-10	-0.972192	0.000185674	-2.22283e-10	-0.972464
96128645	chr9:96128645:C:T	2.94131e-09	-2.22283e-10	-1.24367	0.000142266	-2.22283e-10	-1.23561	0.000142711	-2.22283e-10	-1.23563
96128735	chr9:96128735:C:T	5.13324e-10	-1.90117	-1.0882	2.61845e-05	-1.85683	-1.0713	2.62663e-05	-1.85674	-1.07143
96128946	chr9:96128946:T:C	1.53066e-09	-1.89683	-2.98501e-10	7.32839e-05	-1.89896	-2.98501e-10	7.35133e-05	-1.89899	-2.98501e-10
96129349	chr9:96129349:G:A	2.97085e-09	-2.22283e-10	-1.23368	0.000143837	-2.22283e-10	-1.22462	0.000144287	-2.22283e-10	-1.22465
96129461	chr9:96129461:A:G	6.29291e-10	-1.78316	-1.00253	2.86239e-05	-1.83244	-1.00662	2.87333e-05	-1.83258	-1.00582
96129823	chr9:96129823:T:C	1.51615e-09	-0.971149	-0.935206	6.31047e-05	-1.14431	-0.904204	6.32313e-05	-1.1447	-0.90496
96130071	chr9:96130071:AG:A	5.14371e-10	-1.89916	-1.08818	2.54067e-05	-1.88211	-1.07619	2.54691e-05	-1.88214	-1.07685
96130184	chr9:96130184:A:G	4.67917e-09	-2.22283e-10	-0.779406	0.000229637	-2.22283e-10	-0.756806	0.000230305	-2.22283e-10	-0.757049
96130292	chr9:96130292:G:A	2.98494e-09	-1.22895	-2.98501e-10	0.000114575	-1.45207	-2.98501e-10	0.000114845	-1.45287	-2.98501e-10
96130316	chr9:96130316:A:G	1.5504e-09	-1.88401	-2.98501e-10	7.55385e-05	-1.86866	-2.98501e-10	7.57734e-05	-1.86871	-2.98501e-10
96130544	chr9:96130544:T:C	3.25904e-09	-2.22283e-10	-1.14109	0.000155277	-2.22283e-10	-1.1481	0.00015582	-2.22283e-10	-1.14776
96130545	chr9:96130545:G:A	2.84544e-09	-2.22283e-10	-1.27681	0.000136873	-2.22283e-10	-1.27425	0.000137301	-2.22283e-10	-1.27428
96130726	chr9:96130726:T:C	2.95702e-09	-2.22283e-10	-1.23835	0.000142122	-2.22283e-10	-1.23662	0.000142578	-2.22283e-10	-1.23657
96131147	chr9:96131147:G:T	1.18767e-09	-1.81395	-0.33658	5.90737e-05	-1.8324	-0.282122	5.919e-05	-1.83238	-0.283327
96131256	chr9:96131256:C:G	2.87045e-09	-2.22283e-10	-1.26806	0.000138641	-2.22283e-10	-1.26142	0.000139076	-2.22283e-10	-1.26143
96131481	chr9:96131481:G:A	3.8866e-09	-2.22283e-10	-0.964992	0.00018883	-2.22283e-10	-0.95246	0.000189505	-2.22283e-10	-0.95204
96131505	chr9:96131505:A:G	7.91743e-10	-1.27712	-1.27893	3.44436e-05	-1.37477	-1.27921	3.45637e-05	-1.37444	-1.27921
96131734	chr9:96131734:C:T	6.10439e-09	-2.22283e-10	-0.513519	0.00030578	-2.22283e-10	-0.470439	0.000306592	-2.22283e-10	-0.470937
96132214	chr9:96132214:A:G	6.21663e-09	-2.22283e-10	-0.4953	0.000311679	-2.22283e-10	-0.451333	0.000312507	-2.22283e-10	-0.451828
96132427	chr9:96132427:T:C	4.52473e-10	-1.84887	-1.26668	2.08003e-05	-1.89102	-1.26732	2.08674e-05	-1.89101	-1.26725
96132831	chr9:96132831:C:T	4.55472e-10	-1.84272	-1.26623	2.08674e-05	-1.88825	-1.26687	2.09348e-05	-1.88824	-1.2668
96132989	chr9:96132989:G:A	5.29916e-10	-1.86112	-1.09645	2.50284e-05	-1.88456	-1.08873	2.51031e-05	-1.88457	-1.0889
96133006	chr9:96133006:A:G	5.47765e-10	-1.64523	-1.27921	2.23938e-05	-1.80567	-1.27885	2.24608e-05	-1.80584	-1.27885
96133157	chr9:96133157:C:T	2.85076e-09	-2.22283e-10	-1.27494	0.000136744	-2.22283e-10	-1.2752	0.000137177	-2.22283e-10	-1.27519
96133263	chr9:96133263:G:A	2.88885e-09	-2.22283e-10	-1.26167	0.000138412	-2.22283e-10	-1.26307	0.000138845	-2.22283e-10	-1.26309
96133322	chr9:96133322:T:C	2.36091e-08	0.839104	-2.98501e-10	0.00205154	1.43304	-2.98501e-10	0.00205839	1.43322	-2.98501e-10
96133467	chr9:96133467:A:G	5.39957e-10	-1.89243	-1.04636	2.56142e-05	-1.89884	-1.05132	2.5703e-05	-1.89882	-1.05103
96133808	chr9:96133808:C:T	1.65955e-09	-1.78802	-0.0279681	7.57498e-05	-1.88228	0.0164082	7.59248e-05	-1.88225	0.0155374
96134172	chr9:96134172:G:T	6.52108e-10	-1.844	-0.906073	3.05332e-05	-1.86078	-0.913707	3.0626e-05	-1.86091	-0.913693
96134188	chr9:96134188:G:A	8.66841e-10	-1.87219	-0.593242	4.20115e-05	-1.89802	-0.557341	4.21027e-05	-1.898	-0.55834
96134283	chr9:96134283:A:G	1.65636e-09	-1.79392	-0.0239837	7.58706e-05	-1.88471	0.0204372	7.60459e-05	-1.88469	0.0195685
96134332	chr9:96134332:A:G	4.28326e-10	-1.90021	-1.27019	2.09648e-05	-1.88594	-1.26453	2.10331e-05	-1.88585	-1.26451
96134407	chr9:96134407:G:A	1.53465e-09	-1.89423	-2.98501e-10	7.54979e-05	-1.8692	-2.98501e-10	7.57394e-05	-1.86916	-2.98501e-10
96134423	chr9:96134423:T:C	2.58645e-09	-1.37224	-2.98501e-10	0.000117184	-1.42956	-2.98501e-10	0.000117577	-1.42936	-2.98501e-10
96134464	chr9:96134464:A:G	5.12693e-10	-1.83895	-1.15165	2.39233e-05	-1.86066	-1.15779	2.39971e-05	-1.86079	-1.15774
96134477	chr9:96134477:A:G	2.889e-09	-2.22283e-10	-1.26162	0.000138419	-2.22283e-10	-1.26302	0.000138852	-2.22283e-10	-1.26305
96134580	chr9:96134580:C:T	2.89269e-09	-2.22283e-10	-1.26034	0.000138592	-2.22283e-10	-1.26177	0.000139025	-2.22283e-10	-1.2618
96134674	chr9:96134674:T:C	3.35943e-09	-2.22283e-10	-1.11076	0.000162561	-2.22283e-10	-1.10226	0.000163122	-2.22283e-10	-1.10196
96134702	chr9:96134702:T:C	4.94985e-09	-2.22283e-10	-0.723171	0.000246386	-2.22283e-10	-0.686406	0.000247088	-2.22283e-10	-0.68671
96135003	chr9:96135003:T:C	3.15183e-09	-2.22283e-10	-1.17454	0.000154157	-2.22283e-10	-1.15534	0.000154638	-2.22283e-10	-1.15537
96135623	chr9:96135623:G:A	4.43407e-10	-1.86272	-1.27308	2.04074e-05	-1.90146	-1.27595	2.0473e-05	-1.90146	-1.27588
96135773	chr9:96135773:G:A	2.87542e-09	-2.22283e-10	-1.26633	0.000137795	-2.22283e-10	-1.26754	0.000138226	-2.22283e-10	-1.26756
96136006	chr9:96136006:C:T	4.45412e-10	-1.88949	-1.24179	2.2555e-05	-1.83383	-1.24352	2.26256e-05	-1.83378	-1.24359
96136111	chr9:96136111:T:G	6.04151e-10	-1.82802	-0.998443	2.83086e-05	-1.84858	-1.00156	2.83943e-05	-1.84872	-1.00155
96136131	chr9:96136131:C:T	4.3223e-10	-1.89028	-1.27105	2.05069e-05	-1.89827	-1.27427	2.05723e-05	-1.89823	-1.27428
96136200	chr9:96136200:C:A	6.03671e-10	-1.80252	-1.02473	2.81839e-05	-1.82676	-1.02779	2.82682e-05	-1.82694	-1.02778
96136387	chr9:96136387:G:A	8.42689e-10	-1.2991	-1.19459	3.5681e-05	-1.43633	-1.18236	3.58045e-05	-1.43589	-1.18249
96136917	chr9:96136917:A:C	2.8473e-09	-2.22283e-10	-1.27616	0.000136466	-2.22283e-10	-1.27723	0.000136898	-2.22283e-10	-1.27722
96137710	chr9:96137710:C:T	5.87927e-10	-1.79688	-1.0568	2.73205e-05	-1.82783	-1.05784	2.74033e-05	-1.828	-1.05779
96137871	chr9:96137871:G:A	8.1618e-10	-1.90133	-0.624315	3.97882e-05	-1.88408	-0.625656	3.9903e-05	-1.88401	-0.625991
96138133	chr9:96138133:C:T	4.59792e-09	-2.22283e-10	-0.796923	0.00022185	-2.22283e-10	-0.791304	0.000222513	-2.22283e-10	-0.791472
96138301	chr9:96138301:G:A	4.21191e-09	-2.22283e-10	-0.884612	0.000199898	-2.22283e-10	-0.895498	0.000200505	-2.22283e-10	-0.895616
96138922	chr9:96138922:CA:C	4.22093e-09	-2.22283e-10	-0.882473	0.00020032	-2.22283e-10	-0.893387	0.000200929	-2.22283e-10	-0.893506
96139155	chr9:96139155:G:A	1.60793e-09	-1.84758	-2.98501e-10	8.5225e-05	-1.74801	-2.98501e-10	8.55033e-05	-1.7479	-2.98501e-10
96140929	chr9:96140929:T:C	4.78997e-09	-2.22283e-10	-0.756004	0.000238083	-2.22283e-10	-0.720688	0.000238766	-2.22283e-10	-0.720971
96140963	chr9:96140963:T:C	5.60377e-10	-1.6235	-1.27818	2.31897e-05	-1.77381	-1.27579	2.3258e-05	-1.77402	-1.27579
96141768	chr9:96141768:G:A	7.65378e-10	-1.41382	-1.17609	3.3107e-05	-1.53167	-1.16189	3.32178e-05	-1.53127	-1.1621
96141887	chr9:96141887:G:A	5.03321e-10	-1.74116	-1.26789	2.38038e-05	-1.7602	-1.26326	2.38796e-05	-1.76011	-1.26332
96142216	chr9:96142216:C:G	4.74498e-10	-1.85294	-1.21508	2.25631e-05	-1.87064	-1.20635	2.26291e-05	-1.87076	-1.20646
96142269	chr9:96142269:G:A	8.69125e-10	-1.3086	-1.1542	3.22939e-05	-1.563	-1.15543	3.23802e-05	-1.56327	-1.15563
96142338	chr9:96142338:ATAGGTTG:A	2.85911e-09	-2.22283e-10	-1.27202	0.000137235	-2.22283e-10	-1.27161	0.000137667	-2.22283e-10	-1.27162
96142609	chr9:96142609:G:T	3.415e-09	-2.22283e-10	-1.09435	0.000166161	-2.22283e-10	-1.08035	0.000166598	-2.22283e-10	-1.08087
96142785	chr9:96142785:C:T	3.78246e-09	-2.22283e-10	-0.992152	0.000184951	-2.22283e-10	-0.973215	0.000185502	-2.22283e-10	-0.973388
96142859	chr9:96142859:C:T	6.65619e-10	-1.52886	-1.20071	2.65452e-05	-1.72538	-1.18908	2.66215e-05	-1.72535	-1.18939
96142916	chr9:96142916:T:C	6.78344e-10	-1.84743	-0.863194	3.23672e-05	-1.86848	-0.847677	3.24671e-05	-1.8686	-0.84763
96143093	chr9:96143093:A:C	7.65979e-10	-1.33455	-1.25458	3.25946e-05	-1.45965	-1.24951	3.27083e-05	-1.45923	-1.2496
96143211	chr9:96143211:A:G	2.84185e-09	-2.22283e-10	-1.27807	0.000136266	-2.22283e-10	-1.2787	0.000136696	-2.22283e-10	-1.2787
96143639	chr9:96143639:T:C	3.32056e-09	-2.22283e-10	-1.1224	0.00016206	-2.22283e-10	-1.10534	0.000162556	-2.22283e-10	-1.10543
96143912	chr9:96143912:C:T	3.61807e-09	-2.22283e-10	-1.03659	0.000172383	-2.22283e-10	-1.04359	0.000172922	-2.22283e-10	-1.04361
96144083	chr9:96144083:A:G	3.66733e-09	-2.22283e-10	-1.02306	0.000179136	-2.22283e-10	-1.00516	0.000179672	-2.22283e-10	-1.00532
96144445	chr9:96144445:G:A	6.85639e-10	-1.42694	-1.27299	2.9098e-05	-1.55137	-1.27127	2.91984e-05	-1.55109	-1.27125
96144595	chr9:96144595:C:T	3.88836e-09	-2.22283e-10	-0.964541	0.000188366	-2.22283e-10	-0.954921	0.00018902	-2.22283e-10	-0.954604
96144759	chr9:96144759:A:C	5.3346e-10	-1.68745	-1.26344	2.24301e-05	-1.81465	-1.26826	2.24967e-05	-1.81482	-1.26826
96145040	chr9:96145040:C:T	2.84659e-09	-2.22283e-10	-1.27641	0.000136437	-2.22283e-10	-1.27744	0.000136867	-2.22283e-10	-1.27744
96145233	chr9:96145233:G:A	5.09732e-10	-1.82194	-1.17446	2.28928e-05	-1.8801	-1.18239	2.29617e-05	-1.88021	-1.18242
96145411	chr9:96145411:C:T	4.58222e-09	-2.22283e-10	-0.800343	0.000223083	-2.22283e-10	-0.78576	0.000223879	-2.22283e-10	-0.785351
96145581	chr9:96145581:G:A	5.03922e-10	-1.7693	-1.23856	2.20544e-05	-1.85539	-1.24441	2.21194e-05	-1.85554	-1.24446
96145729	chr9:96145729:T:A	2.54479e-09	-1.38848	-2.98501e-10	0.000165949	-1.08162	-2.98501e-10	0.000166436	-1.08184	-2.98501e-10
96145731	chr9:96145731:T:A	8.11701e-10	-1.86113	-0.670019	3.80715e-05	-1.88891	-0.664933	3.81713e-05	-1.88896	-0.66541
96145860	chr9:96145860:A:G	4.64687e-09	-2.22283e-10	-0.786334	0.000224156	-2.22283e-10	-0.780962	0.000224852	-2.22283e-10	-0.781014
96146010	chr9:96146010:G:A	3.19837e-09	-2.22283e-10	-1.15989	0.000153927	-2.22283e-10	-1.15683	0.000154407	-2.22283e-10	-1.15686
96146118	chr9:96146118:G:C	4.36252e-09	-2.22283e-10	-0.849478	0.000215508	-2.22283e-10	-0.820309	0.000216139	-2.22283e-10	-0.820533
96146202	chr9:96146202:T:C	5.9306e-10	-1.89033	-0.954662	2.94246e-05	-1.88416	-0.92732	2.95232e-05	-1.88407	-0.927213
96146462	chr9:96146462:T:C	2.99951e-09	-2.22283e-10	-1.22408	0.000143583	-2.22283e-10	-1.22639	0.000144039	-2.22283e-10	-1.22637
96146746	chr9:96146746:G:A	2.83862e-09	-2.22283e-10	-1.27921	0.000136205	-2.22283e-10	-1.27915	0.000136633	-2.22283e-10	-1.27916
96147240	chr9:96147240:C:G	5.33718e-09	-2.22283e-10	-0.64783	0.000256711	-2.22283e-10	-0.645353	0.000257526	-2.22283e-10	-0.645335
96147691	chr9:96147691:G:T	2.22872e-09	-1.5211	-2.98501e-10	0.000109798	-1.49466	-2.98501e-10	0.000110114	-1.49494	-2.98501e-10
96147907	chr9:96147907:C:T	3.41183e-09	-2.22283e-10	-1.09528	0.000164673	-2.22283e-10	-1.08935	0.000165058	-2.22283e-10	-1.09016
96148245	chr9:96148245:C:A	1.86638e-09	-1.55273	-0.145795	8.44895e-05	-1.56624	-0.190441	8.48056e-05	-1.56645	-0.189641
96148464	chr9:96148464:C:T	5.7113e-09	-2.22283e-10	-0.580081	0.00028853	-2.22283e-10	-0.528506	0.000289355	-2.22283e-10	-0.528801
96148793	chr9:96148793:T:G	9.88413e-09	-2.22283e-10	-0.0315976	0.000478003	-2.22283e-10	-0.0236882	0.000479435	-2.22283e-10	-0.0238465
96148890	chr9:96148890:C:T	2.94612e-09	-1.24204	-2.98501e-10	0.000152638	-1.16524	-2.98501e-10	0.000153111	-1.16529	-2.98501e-10
96148910	chr9:96148910:A:G	1.45753e-09	-0.958066	-0.98772	6.23107e-05	-1.08048	-0.980693	6.24854e-05	-1.0811	-0.980426
96148961	chr9:96148961:T:C	9.08864e-09	-2.22283e-10	-0.115502	0.000483417	-2.22283e-10	-0.0124257	0.000484685	-2.22283e-10	-0.0129552
96149062	chr9:96149062:T:C	2.83881e-09	-2.22283e-10	-1.27914	0.000136197	-2.22283e-10	-1.2792	0.000136628	-2.22283e-10	-1.2792
96149142	chr9:96149142:G:A	5.3417e-09	-2.22283e-10	-0.646984	0.000269187	-2.22283e-10	-0.5979	0.00026996	-2.22283e-10	-0.59818
96149659	chr9:96149659:A:C	1.43221e-08	-2.22283e-10	0.339274	0.000776107	-2.22283e-10	0.460984	0.000778117	-2.22283e-10	0.460421
96149671	chr9:96149671:G:A	7.30813e-09	-2.22283e-10	-0.33354	0.00038057	-2.22283e-10	-0.251636	0.000381637	-2.22283e-10	-0.251986
96149960	chr9:96149960:G:C	4.23453e-09	-2.22283e-10	-0.879254	0.000211257	-2.22283e-10	-0.840229	0.000211913	-2.22283e-10	-0.840277
96150085	chr9:96150085:C:T	5.36194e-09	-2.22283e-10	-0.643201	0.000270246	-2.22283e-10	-0.593972	0.000271023	-2.22283e-10	-0.594253
96150374	chr9:96150374:G:A	2.13018e-09	-1.56632	-2.98501e-10	0.000104338	-1.54567	-2.98501e-10	0.00010464	-1.54593	-2.98501e-10
96150455	chr9:96150455:A:G	2.89406e-09	-2.22283e-10	-1.25987	0.000138456	-2.22283e-10	-1.26275	0.000138892	-2.22283e-10	-1.26276
96150518	chr9:96150518:A:G	5.01285e-09	-2.22283e-10	-0.710524	0.000247264	-2.22283e-10	-0.682848	0.000248044	-2.22283e-10	-0.682849
96150682	chr9:96150682:A:G	1.48977e-09	-0.802133	-1.12177	6.42925e-05	-0.930708	-1.09915	6.44446e-05	-0.931399	-1.09925
96150975	chr9:96150975:G:T	1.19294e-09	-0.86899	-1.27712	5.04397e-05	-0.995968	-1.27656	5.05652e-05	-0.996627	-1.27656
96151223	chr9:96151223:C:T	1.86845e-09	-0.946344	-0.751076	8.47038e-05	-1.05145	-0.702699	8.4892e-05	-1.05215	-0.70293
96151400	chr9:96151400:G:A	4.2979e-09	-2.22283e-10	-0.864402	0.0002069	-2.22283e-10	-0.861071	0.00020756	-2.22283e-10	-0.861036
96151420	chr9:96151420:T:A	6.39396e-10	-1.76523	-1.00453	2.96877e-05	-1.82784	-0.974736	2.97723e-05	-1.828	-0.974877
96151444	chr9:96151444:T:C	1.69536e-09	-0.852142	-0.942492	7.12405e-05	-0.997027	-0.930218	7.14192e-05	-0.997623	-0.930265
96151485	chr9:96151485:C:T	2.85542e-09	-2.22283e-10	-1.27331	0.000136921	-2.22283e-10	-1.2739	0.000137362	-2.22283e-10	-1.27383
96151963	chr9:96151963:A:G	2.839e-09	-2.22283e-10	-1.27908	0.000136244	-2.22283e-10	-1.27886	0.000136674	-2.22283e-10	-1.27886
96152418	chr9:96152418:C:T	2.13147e-09	-1.56572	-2.98501e-10	0.000104423	-1.54486	-2.98501e-10	0.000104725	-1.54512	-2.98501e-10
96152794	chr9:96152794:A:G	2.84681e-09	-2.22283e-10	-1.27633	0.000136534	-2.22283e-10	-1.27673	0.000136971	-2.22283e-10	-1.27668
96152846	chr9:96152846:G:A	2.86657e-09	-2.22283e-10	-1.26941	0.000137317	-2.22283e-10	-1.27101	0.000137748	-2.22283e-10	-1.27103
96152948	chr9:96152948:C:T	1.78154e-09	-1.74505	-2.98501e-10	8.30091e-05	-1.77436	-2.98501e-10	8.32806e-05	-1.77424	-2.98501e-10
96153001	chr9:96153001:T:C	9.62611e-09	-2.22283e-10	-0.0580488	0.000479599	-2.22283e-10	-0.0203557	0.000480998	-2.22283e-10	-0.0205925
96153260	chr9:96153260:C:T	9.56756e-09	-0.0641489	-2.98501e-10	0.000357457	-0.31429	-2.98501e-10	0.000358566	-0.314342	-2.98501e-10
96153269	chr9:96153269:G:C	3.94128e-09	-2.22283e-10	-0.951021	0.000189624	-2.22283e-10	-0.948264	0.000190206	-2.22283e-10	-0.948347
96153447	chr9:96153447:C:T	2.92048e-09	-2.22283e-10	-1.25078	0.000140643	-2.22283e-10	-1.24708	0.00014108	-2.22283e-10	-1.24713
96153512	chr9:96153512:C:T	1.5284e-09	-1.8983	-2.98501e-10	7.3114e-05	-1.90129	-2.98501e-10	7.3345e-05	-1.90128	-2.98501e-10
96153515	chr9:96153515:A:G	5.33436e-10	-1.80848	-1.14247	2.52562e-05	-1.84054	-1.12369	2.53335e-05	-1.84066	-1.12367
96153857	chr9:96153857:C:T	4.08369e-09	-2.22283e-10	-0.915526	0.000197793	-2.22283e-10	-0.906085	0.000198505	-2.22283e-10	-0.905643
96154016	chr9:96154016:T:A	1.62746e-08	-2.22283e-10	0.467076	0.000856757	-2.22283e-10	0.559849	0.000859311	-2.22283e-10	0.559676
96154034	chr9:96154034:G:A	9.00549e-08	-2.22283e-10	2.17789	0.00452964	-2.22283e-10	2.22509	0.00453882	-2.22283e-10	2.22397
96154092	chr9:96154092:C:T	3.03391e-09	-0.757952	-0.454724	0.000129074	-0.90186	-0.431061	0.000129431	-0.90254	-0.430771
96154159	chr9:96154159:A:T	1.79409e-09	-1.73803	-2.98501e-10	8.61365e-05	-1.73737	-2.98501e-10	8.63923e-05	-1.73756	-2.98501e-10
96154234	chr9:96154234:G:A	1.56976e-09	-0.851863	-1.01974	6.63541e-05	-0.975529	-1.02277	6.65325e-05	-0.976248	-1.02252
96154284	chr9:96154284:G:A	2.23228e-09	-0.683278	-0.836228	9.28603e-05	-0.839338	-0.822871	9.30866e-05	-0.839994	-0.822931
96154562	chr9:96154562:C:T	5.88319e-10	-1.71208	-1.14093	3.07525e-05	-1.63059	-1.13674	3.08467e-05	-1.6306	-1.13683
96154781	chr9:96154781:G:A	2.08364e-09	-0.736266	-0.852146	8.61372e-05	-0.88712	-0.850244	8.63488e-05	-0.887801	-0.850259
96154875	chr9:96154875:A:G	4.29495e-09	-1.81354	0.948453	0.000206762	-1.88818	1.02644	0.000207141	-1.88814	1.02509
96154897	chr9:96154897:G:A	1.82813e-09	-1.71923	-2.98501e-10	8.7682e-05	-1.71959	-2.98501e-10	8.79415e-05	-1.71978	-2.98501e-10
96155249	chr9:96155249:C:T	4.97166e-09	-2.22283e-10	-0.718774	0.000249738	-2.22283e-10	-0.672893	0.000250494	-2.22283e-10	-0.67302
96155937	chr9:96155937:T:C	5.97697e-10	-1.67315	-1.16405	2.62855e-05	-1.77094	-1.15335	2.63614e-05	-1.77114	-1.15341
96156151	chr9:96156151:A:G	1.57211e-09	-0.787278	-1.08283	6.53414e-05	-0.943774	-1.06991	6.55049e-05	-0.944394	-1.06994
96156405	chr9:96156405:T:C	6.06231e-10	-1.67948	-1.14354	3.19576e-05	-1.58919	-1.13971	3.20555e-05	-1.5892	-1.13979
96156873	chr9:96156873:G:A	9.26847e-10	-1.69678	-0.701712	5.00674e-05	-1.63091	-0.649025	5.02187e-05	-1.63085	-0.649218
96156914	chr9:96156914:C:G	3.6589e-09	-2.22283e-10	-1.02537	0.000180881	-2.22283e-10	-0.995466	0.000181433	-2.22283e-10	-0.995567
96157150	chr9:96157150:G:A	2.19576e-09	-1.536	-2.98501e-10	0.000104268	-1.54635	-2.98501e-10	0.000104567	-1.54662	-2.98501e-10
96157184	chr9:96157184:C:T	2.84014e-09	-2.22283e-10	-1.27867	0.000136213	-2.22283e-10	-1.27908	0.000136643	-2.22283e-10	-1.27908
96157243	chr9:96157243:T:A	2.84001e-09	-2.22283e-10	-1.27872	0.000136352	-2.22283e-10	-1.27806	0.000136781	-2.22283e-10	-1.27807
96157339	chr9:96157339:C:T	5.96553e-09	-2.22283e-10	-0.53653	0.000299427	-2.22283e-10	-0.491435	0.000300221	-2.22283e-10	-0.491938
96158353	chr9:96158353:C:T	1.00986e-08	-1.81071	1.80058	0.000489273	-1.7804	1.78001	0.000491963	-1.78016	1.78211
96158355	chr9:96158355:C:A	1.63824e-09	-1.82891	-2.98501e-10	7.84183e-05	-1.83125	-2.98501e-10	7.86563e-05	-1.83137	-2.98501e-10
96158524	chr9:96158524:T:C	4.83488e-09	-2.22283e-10	-0.746672	0.000240497	-2.22283e-10	-0.7106	0.000241121	-2.22283e-10	-0.711155
96158830	chr9:96158830:GACCCCACATACTC:G	2.98945e-09	-2.22283e-10	-1.22744	0.000142799	-2.22283e-10	-1.23187	0.000143239	-2.22283e-10	-1.23194
96158845	chr9:96158845:C:T	6.03278e-09	-2.22283e-10	-0.525319	0.00029733	-2.22283e-10	-0.498462	0.000298135	-2.22283e-10	-0.498907
96158875	chr9:96158875:C:T	6.0647e-09	-2.22283e-10	-0.520043	0.000298931	-2.22283e-10	-0.493093	0.00029974	-2.22283e-10	-0.49354
96159157	chr9:96159157:C:T	6.57961e-10	-1.65615	-1.08499	3.57308e-05	-1.54576	-1.07153	3.58314e-05	-1.54581	-1.07182
96159161	chr9:96159161:A:G	5.05339e-10	-1.88573	-1.11932	2.40978e-05	-1.9017	-1.10949	2.41726e-05	-1.9017	-1.10954
96159275	chr9:96159275:T:A	1.54168e-09	-1.88965	-2.98501e-10	7.31018e-05	-1.90145	-2.98501e-10	7.3333e-05	-1.90144	-2.98501e-10
96159307	chr9:96159307:T:G	8.5497e-09	-2.22283e-10	-0.176631	0.000403323	-2.22283e-10	-0.193569	0.000404442	-2.22283e-10	-0.193946
96159534	chr9:96159534:C:T	5.6401e-09	-0.499342	-0.0932843	0.000324879	-0.363527	-0.0463254	0.000325952	-0.363543	-0.0461623
96159773	chr9:96159773:C:T	3.18956e-09	-2.22283e-10	-1.16265	0.000154624	-2.22283e-10	-1.15231	0.000155093	-2.22283e-10	-1.15243
96160714	chr9:96160714:T:C	6.85537e-09	-2.22283e-10	-0.397496	0.000327015	-2.22283e-10	-0.403299	0.000327976	-2.22283e-10	-0.403513
96160723	chr9:96160723:G:A	2.53857e-09	-1.39092	-2.98501e-10	0.000127438	-1.34568	-2.98501e-10	0.00012779	-1.34607	-2.98501e-10
96160784	chr9:96160784:A:C	1.49488e-09	-1.67894	-0.241542	6.28949e-05	-1.83374	-0.2181	6.31865e-05	-1.8339	-0.216467
96160820	chr9:96160820:C:G	6.82893e-10	-1.4425	-1.26144	5.20048e-05	-0.981641	-1.26033	5.21886e-05	-0.981081	-1.26051
96160972	chr9:96160972:G:A	3.19001e-08	1.14008	-2.98501e-10	0.000988329	0.70271	-2.98501e-10	0.000992375	0.703646	-2.98501e-10
96160986	chr9:96160986:A:G	4.42917e-10	-1.85791	-1.27899	2.03376e-05	-1.90163	-1.27921	2.04016e-05	-1.90163	-1.27921
96161228	chr9:96161228:T:G	1.81931e-08	1.74066	-1.16215	0.000544412	1.26893	-1.16252	0.000546719	1.27007	-1.16259
96161858	chr9:96161858:G:T	1.30393e-09	-0.854012	-1.20314	5.08738e-05	-1.06813	-1.19583	5.10313e-05	-1.06789	-1.19613
96161961	chr9:96161961:G:A	2.84988e-09	-2.22283e-10	-1.27525	0.000136906	-2.22283e-10	-1.27401	0.000137338	-2.22283e-10	-1.27401
96162075	chr9:96162075:C:T	4.66239e-10	-1.83676	-1.24883	2.09724e-05	-1.90034	-1.24976	2.1042e-05	-1.90033	-1.24961
96162114	chr9:96162114:C:T	2.85053e-09	-2.22283e-10	-1.27502	0.000136941	-2.22283e-10	-1.27375	0.000137374	-2.22283e-10	-1.27375
96162265	chr9:96162265:T:C	7.39155e-10	-1.68401	-0.940765	3.40144e-05	-1.73833	-0.928193	3.40994e-05	-1.73829	-0.928881
96162293	chr9:96162293:G:C	2.85801e-08	1.03018	-2.98501e-10	0.000897701	0.606532	-2.98501e-10	0.000901386	0.607478	-2.98501e-10
96162294	chr9:96162294:G:T	3.46974e-09	-2.22283e-10	-1.07845	0.000165978	-2.22283e-10	-1.08145	0.000166476	-2.22283e-10	-1.08161
96162364	chr9:96162364:G:A	6.89148e-09	-2.22283e-10	-0.392242	0.000340981	-2.22283e-10	-0.36148	0.000341863	-2.22283e-10	-0.362044
96162667	chr9:96162667:AACGGAGACCAGCAAC:A	3.49707e-09	-2.22283e-10	-1.0706	0.000167844	-2.22283e-10	-1.07027	0.00016838	-2.22283e-10	-1.07023
96162739	chr9:96162739:A:C	2.96826e-09	-2.22283e-10	-1.23455	0.000142807	-2.22283e-10	-1.23181	0.000143262	-2.22283e-10	-1.23178
96162864	chr9:96162864:C:T	1.13663e-09	-1.04758	-1.14687	4.57865e-05	-1.23171	-1.1376	4.5924e-05	-1.23149	-1.13798
96162980	chr9:96162980:A:G	4.3506e-09	0.225942	-1.07816	0.000143459	-0.146952	-1.0803	0.000143999	-0.146123	-1.08053
96163066	chr9:96163066:G:A	3.31792e-09	-2.22283e-10	-1.12319	0.000160928	-2.22283e-10	-1.11235	0.00016141	-2.22283e-10	-1.11251
96163217	chr9:96163217:G:C	2.8482e-09	-2.22283e-10	-1.27584	0.000136812	-2.22283e-10	-1.2747	0.000137244	-2.22283e-10	-1.27469
96163301	chr9:96163301:C:T	2.84319e-09	-2.22283e-10	-1.2776	0.000136527	-2.22283e-10	-1.27678	0.000136958	-2.22283e-10	-1.27678
96163372	chr9:96163372:C:T	2.83862e-09	-2.22283e-10	-1.27921	0.000136193	-2.22283e-10	-1.27923	0.000136623	-2.22283e-10	-1.27923
96163395	chr9:96163395:A:G	5.9812e-10	-1.85759	-0.978903	3.51501e-05	-1.6538	-0.979879	3.52677e-05	-1.65363	-0.979855
96163691	chr9:96163691:A:G	1.08654e-09	-1.11597	-1.12356	4.41845e-05	-1.2915	-1.11343	4.43154e-05	-1.29129	-1.11383
96163759	chr9:96163759:T:G	5.79993e-09	-2.22283e-10	-0.564682	0.000294977	-2.22283e-10	-0.506408	0.000295841	-2.22283e-10	-0.506633
96163777	chr9:96163777:G:A	1.36871e-08	1.25102	-0.957089	0.000416608	0.792608	-0.953767	0.00041821	0.793621	-0.954093
96163957	chr9:96163957:C:G	3.34687e-09	-2.22283e-10	-1.1145	0.000164004	-2.22283e-10	-1.09341	0.000164511	-2.22283e-10	-1.09347
96164011	chr9:96164011:C:T	5.13041e-09	-2.22283e-10	-0.687342	0.00024082	-2.22283e-10	-0.709258	0.000241801	-2.22283e-10	-0.708339
96164063	chr9:96164063:T:C	1.62951e-09	-1.83425	-2.98501e-10	9.45527e-05	-1.64415	-2.98501e-10	9.48163e-05	-1.64451	-2.98501e-10
96164138	chr9:96164138:G:A	9.00396e-10	-1.39652	-1.03093	2.57939e-05	-1.9016	-1.04157	2.58941e-05	-1.90161	-1.04083
96164708	chr9:96164708:T:C	4.04741e-09	-2.22283e-10	-0.92445	0.000198966	-2.22283e-10	-0.900172	0.000199547	-2.22283e-10	-0.900407
96164737	chr9:96164737:T:C	3.99769e-09	-2.22283e-10	-0.93681	0.00019644	-2.22283e-10	-0.912949	0.000197014	-2.22283e-10	-0.91318
96164742	chr9:96164742:T:C	4.02482e-09	-2.22283e-10	-0.930048	0.000197817	-2.22283e-10	-0.905962	0.000198395	-2.22283e-10	-0.906194
96164746	chr9:96164746:C:T	4.04979e-09	-2.22283e-10	-0.923863	0.000199085	-2.22283e-10	-0.899575	0.000199666	-2.22283e-10	-0.89981
96164799	chr9:96164799:C:G	3.945e-09	-2.22283e-10	-0.950079	0.00019376	-2.22283e-10	-0.926683	0.000194328	-2.22283e-10	-0.92691
96164804	chr9:96164804:G:C	4.03824e-09	-2.22283e-10	-0.92672	0.000198499	-2.22283e-10	-0.902522	0.000199079	-2.22283e-10	-0.902756
96164805	chr9:96164805:A:G	4.03824e-09	-2.22283e-10	-0.92672	0.000198499	-2.22283e-10	-0.902522	0.000199079	-2.22283e-10	-0.902756
96164884	chr9:96164884:G:A	3.118e-09	-2.22283e-10	-1.18534	0.000150178	-2.22283e-10	-1.18148	0.000150656	-2.22283e-10	-1.18146
96164985	chr9:96164985:C:A	2.39824e-09	-1.44779	-2.98501e-10	7.76538e-05	-1.84105	-2.98501e-10	7.78955e-05	-1.84109	-2.98501e-10
96165042	chr9:96165042:C:T	4.02935e-09	-2.22283e-10	-0.928922	0.000198047	-2.22283e-10	-0.904803	0.000198625	-2.22283e-10	-0.905037
96165199	chr9:96165199:G:A	6.76709e-10	-1.86584	-0.847197	3.18777e-05	-1.89204	-0.839365	3.19932e-05	-1.89201	-0.838923
96165200	chr9:96165200:A:C	5.54742e-09	-2.22283e-10	-0.609195	0.000281695	-2.22283e-10	-0.552482	0.000282511	-2.22283e-10	-0.552739
96165263	chr9:96165263:C:T	2.04733e-08	0.696596	-2.98501e-10	0.00066021	0.299253	-2.98501e-10	0.000662903	0.300174	-2.98501e-10
96165270	chr9:96165270:A:G	4.05811e-09	-2.22283e-10	-0.921809	0.000199505	-2.22283e-10	-0.897464	0.000200088	-2.22283e-10	-0.897699
96165337	chr9:96165337:T:A	4.10762e-09	-2.22283e-10	-0.909684	0.000202022	-2.22283e-10	-0.884927	0.000202611	-2.22283e-10	-0.885166
96165641	chr9:96165641:A:G	4.07294e-09	-2.22283e-10	-0.918162	0.000200273	-2.22283e-10	-0.893626	0.000200857	-2.22283e-10	-0.893862
96165766	chr9:96165766:A:G	1.01548e-09	-1.04963	-1.25754	4.58696e-05	-1.11059	-1.25691	4.60276e-05	-1.1102	-1.25701
96165816	chr9:96165816:C:T	2.88119e-08	1.03826	-2.98501e-10	0.000904821	0.614432	-2.98501e-10	0.000908539	0.615383	-2.98501e-10
96165860	chr9:96165860:A:G	1.1362e-09	-0.919173	-1.27567	5.15251e-05	-0.975836	-1.2754	5.17074e-05	-0.975414	-1.27544
96165861	chr9:96165861:G:A	1.14941e-09	-0.907614	-1.27566	5.18431e-05	-0.969668	-1.27542	5.20264e-05	-0.969247	-1.27546
96165880	chr9:96165880:A:G	9.8625e-10	-1.05804	-1.27834	4.5364e-05	-1.10038	-1.27821	4.55236e-05	-1.1	-1.27823
96165977	chr9:96165977:C:T	1.26071e-09	-0.95174	-1.13911	5.72172e-05	-1.01771	-1.12874	5.74045e-05	-1.01724	-1.12909
96166136	chr9:96166136:C:G	6.03077e-09	-2.22283e-10	-0.525653	0.00029766	-2.22283e-10	-0.497354	0.000298519	-2.22283e-10	-0.497621
96166188	chr9:96166188:T:C	3.1019e-09	-2.22283e-10	-1.19051	0.000149387	-2.22283e-10	-1.18677	0.000149862	-2.22283e-10	-1.18674
96166527	chr9:96166527:C:T	1.58756e-08	1.4042	-0.961947	0.000480653	0.940517	-0.958678	0.000482513	0.941555	-0.959002
96166572	chr9:96166572:A:G	5.51284e-10	-1.69163	-1.2264	2.67185e-05	-1.68297	-1.22498	2.68009e-05	-1.68285	-1.22517
96166578	chr9:96166578:G:A	2.98392e-09	-2.22283e-10	-1.22929	0.000144087	-2.22283e-10	-1.22289	0.00014453	-2.22283e-10	-1.22297
96166692	chr9:96166692:G:A	5.45765e-10	-1.70742	-1.22067	2.64145e-05	-1.70019	-1.2192	2.64955e-05	-1.70008	-1.2194
96166714	chr9:96166714:G:A	8.905e-10	-1.37814	-1.06036	2.50719e-05	-1.90129	-1.07027	2.5168e-05	-1.9013	-1.06958
96166991	chr9:96166991:C:G	1.66767e-09	-1.8111	-2.98501e-10	9.86064e-05	-1.60217	-2.98501e-10	9.88785e-05	-1.60256	-2.98501e-10
96167138	chr9:96167138:C:T	1.49261e-08	1.36116	-0.98058	0.000453544	0.90119	-0.977404	0.000455299	0.902218	-0.977719
96167621	chr9:96167621:C:G	6.17259e-10	-1.89681	-0.908183	3.24037e-05	-1.79906	-0.915979	3.25121e-05	-1.79873	-0.916112
96167704	chr9:96167704:G:A	6.57138e-10	-1.89997	-0.842417	3.40832e-05	-1.81693	-0.847574	3.41972e-05	-1.81663	-0.847677
96167958	chr9:96167958:C:T	1.45548e-08	1.32667	-0.971278	0.000442787	0.866738	-0.966954	0.000444494	0.867765	-0.967283
96167968	chr9:96167968:A:G	8.08973e-10	-1.42417	-1.11035	5.22764e-05	-1.1222	-1.11456	5.24979e-05	-1.12115	-1.11453
96168010	chr9:96168010:A:G	1.52848e-08	1.38701	-0.982679	0.000462357	0.921462	-0.978431	0.000464146	0.922498	-0.978754
96168062	chr9:96168062:G:A	8.72026e-10	-1.22678	-1.23268	3.43895e-05	-1.42566	-1.22989	3.45095e-05	-1.42515	-1.23007
96168063	chr9:96168063:A:C	1.52821e-08	1.373	-0.968844	0.000463314	0.909605	-0.964506	0.000465103	0.910639	-0.964836
96168139	chr9:96168139:T:C	3.28468e-09	-2.22283e-10	-1.13326	0.000158603	-2.22283e-10	-1.1269	0.000159084	-2.22283e-10	-1.12702
96168153	chr9:96168153:T:C	2.99483e-09	-2.22283e-10	-1.22564	0.000143396	-2.22283e-10	-1.2277	0.000143843	-2.22283e-10	-1.22773
96168169	chr9:96168169:T:C	3.18763e-09	-2.22283e-10	-1.16325	0.000153812	-2.22283e-10	-1.15757	0.00015428	-2.22283e-10	-1.15768
96168215	chr9:96168215:G:A	3.08772e-09	-2.22283e-10	-1.19509	0.000148701	-2.22283e-10	-1.19137	0.000149119	-2.22283e-10	-1.19171
96168220	chr9:96168220:G:C	3.80251e-09	-2.22283e-10	-0.986865	0.000187439	-2.22283e-10	-0.959854	0.000188012	-2.22283e-10	-0.959948
96168312	chr9:96168312:G:A	2.89249e-09	-2.22283e-10	-1.26041	0.000138673	-2.22283e-10	-1.26119	0.000139096	-2.22283e-10	-1.26129
96168454	chr9:96168454:G:A	6.86363e-10	-1.82321	-0.875669	3.06622e-05	-1.90161	-0.868665	3.07726e-05	-1.90161	-0.868221
96168581	chr9:96168581:G:C	2.3512e-09	-1.4676	-2.98501e-10	0.000105891	-1.53089	-2.98501e-10	0.000106191	-1.53122	-2.98501e-10
96168695	chr9:96168695:G:A	5.17255e-09	-2.22283e-10	-0.679163	0.00024837	-2.22283e-10	-0.678384	0.000249059	-2.22283e-10	-0.678767
96168823	chr9:96168823:G:A	3.18672e-09	-2.22283e-10	-1.16353	0.00015377	-2.22283e-10	-1.15785	0.000154238	-2.22283e-10	-1.15796
96169005	chr9:96169005:C:T	1.65438e-09	-1.8191	-2.98501e-10	9.70841e-05	-1.61773	-2.98501e-10	9.73532e-05	-1.61811	-2.98501e-10
96169568	chr9:96169568:A:G	3.05553e-09	-2.22283e-10	-1.20558	0.000147115	-2.22283e-10	-1.20209	0.000147583	-2.22283e-10	-1.20206
96169606	chr9:96169606:C:T	6.97546e-09	-2.22283e-10	-0.38013	0.000335292	-2.22283e-10	-0.378305	0.000336175	-2.22283e-10	-0.378823
96169880	chr9:96169880:A:G	1.69572e-08	1.77414	-1.26597	0.000484918	1.2574	-1.26673	0.000487007	1.25859	-1.26677
96170126	chr9:96170126:T:C	5.568e-10	-1.84355	-1.06453	2.54643e-05	-1.89898	-1.05705	2.55541e-05	-1.89897	-1.05669
96170406	chr9:96170406:A:G	8.1146e-10	-1.42145	-1.10999	5.28126e-05	-1.12011	-1.10644	5.30344e-05	-1.11903	-1.10648
96170467	chr9:96170467:A:G	8.47003e-10	-1.36312	-1.12546	5.62673e-05	-1.03599	-1.12721	5.65093e-05	-1.03487	-1.12718
96170606	chr9:96170606:AAC:A	2.87536e-09	-2.22283e-10	-1.26635	0.000138255	-2.22283e-10	-1.2642	0.000138686	-2.22283e-10	-1.26424
96171220	chr9:96171220:C:T	2.87292e-09	-2.22283e-10	-1.2672	0.000138304	-2.22283e-10	-1.26386	0.000138734	-2.22283e-10	-1.2639
96171358	chr9:96171358:AG:A	6.17783e-09	-2.22283e-10	-0.50156	0.000288475	-2.22283e-10	-0.528696	0.000289708	-2.22283e-10	-0.527582
96171470	chr9:96171470:G:A	1.08735e-09	-1.30419	-0.934591	9.01802e-05	-0.773713	-0.917783	9.05424e-05	-0.772865	-0.917771
96171481	chr9:96171481:T:C	8.58484e-10	-1.30116	-1.17395	6.95934e-05	-0.792855	-1.15778	6.98622e-05	-0.791942	-1.15799
96172049	chr9:96172049:T:C	4.84267e-10	-1.90083	-1.14682	2.50351e-05	-1.83146	-1.14157	2.51227e-05	-1.83139	-1.14129
96172327	chr9:96172327:T:C	4.87032e-10	-1.89799	-1.14396	2.56626e-05	-1.79225	-1.15603	2.57517e-05	-1.79194	-1.15601
96172513	chr9:96172513:C:T	3.11064e-09	-2.22283e-10	-1.1877	0.000150096	-2.22283e-10	-1.18203	0.000150549	-2.22283e-10	-1.18216
96172579	chr9:96172579:C:T	1.67932e-09	-1.80414	-2.98501e-10	7.59677e-05	-1.863	-2.98501e-10	7.62038e-05	-1.86304	-2.98501e-10
96172772	chr9:96172772:G:A	4.67492e-09	-0.780315	-2.98501e-10	0.000252846	-0.660526	-2.98501e-10	0.000253577	-0.660788	-2.98501e-10
96172822	chr9:96172822:G:A	2.8796e-09	-2.22283e-10	-1.26488	0.000138662	-2.22283e-10	-1.26127	0.000139094	-2.22283e-10	-1.26131
96172848	chr9:96172848:C:T	2.95925e-09	-2.22283e-10	-1.23759	0.000142408	-2.22283e-10	-1.23461	0.000142859	-2.22283e-10	-1.2346
96173051	chr9:96173051:A:G	4.72872e-10	-1.89314	-1.17832	2.33155e-05	-1.85088	-1.1933	2.33954e-05	-1.85071	-1.19321
96173497	chr9:96173497:G:C	2.87535e-09	-2.22283e-10	-1.26635	0.000137767	-2.22283e-10	-1.26774	0.000138201	-2.22283e-10	-1.26775
96174322	chr9:96174322:A:G	1.19491e-09	-0.961187	-1.18327	2.58373e-05	-1.75288	-1.18861	2.59144e-05	-1.75325	-1.1884
96174342	chr9:96174342:A:G	1.58045e-09	-1.38561	-0.47921	5.35609e-05	-1.72035	-0.492136	5.378e-05	-1.7204	-0.491153
96174524	chr9:96174524:G:A	2.87026e-09	-2.22283e-10	-1.26813	0.000137572	-2.22283e-10	-1.26916	0.000138011	-2.22283e-10	-1.26912
96176200	chr9:96176200:A:G	2.47888e-09	-1.41472	-2.98501e-10	0.000167248	-1.07383	-2.98501e-10	0.000167664	-1.07449	-2.98501e-10
96176603	chr9:96176603:G:A	8.43481e-10	-1.78593	-0.706818	3.84036e-05	-1.8405	-0.704656	3.85601e-05	-1.84065	-0.703586
96176968	chr9:96176968:G:T	2.88552e-09	-2.22283e-10	-1.26282	0.000138129	-2.22283e-10	-1.26512	0.000138561	-2.22283e-10	-1.26514
96177033	chr9:96177033:A:G	2.66388e-09	-1.34274	-2.98501e-10	0.000108083	-1.5104	-2.98501e-10	0.000108422	-1.51042	-2.98501e-10
96177131	chr9:96177131:T:A	2.30994e-08	2.07963	-1.26235	0.000508021	1.30615	-1.26894	0.000509817	1.30642	-1.26882
96177297	chr9:96177297:A:G	5.3123e-09	-2.22283e-10	-0.652502	0.000254655	-2.22283e-10	-0.653397	0.000255584	-2.22283e-10	-0.652905
96177591	chr9:96177591:C:T	2.53819e-09	-1.39108	-2.98501e-10	0.000172522	-1.04278	-2.98501e-10	0.000172949	-1.04346	-2.98501e-10
96177598	chr9:96177598:G:A	2.47491e-09	-1.41632	-2.98501e-10	0.000167061	-1.07495	-2.98501e-10	0.000167477	-1.07561	-2.98501e-10
96177627	chr9:96177627:C:T	8.85067e-09	-2.22283e-10	-0.142034	0.000448304	-2.22283e-10	-0.0878345	0.000449702	-2.22283e-10	-0.0878692
96177730	chr9:96177730:C:T	4.37743e-10	-1.871	-1.27765	2.07818e-05	-1.88265	-1.27658	2.08491e-05	-1.88252	-1.27662
96177896	chr9:96177896:A:G	5.88785e-10	-1.80988	-1.04234	2.69952e-05	-1.90132	-0.996329	2.70577e-05	-1.9013	-0.997185
96178108	chr9:96178108:T:C	2.19511e-09	-1.5363	-2.98501e-10	0.000142797	-1.23188	-2.98501e-10	0.000143162	-1.23248	-2.98501e-10
96178225	chr9:96178225:G:A	4.3507e-10	-1.87577	-1.279	2.13425e-05	-1.85403	-1.27858	2.14145e-05	-1.85379	-1.27859
96178361	chr9:96178361:C:A	7.91538e-10	-1.61134	-0.944966	5.09981e-05	-1.33904	-0.922474	5.11352e-05	-1.33948	-0.922501
96178608	chr9:96178608:A:G	1.32764e-09	-0.828969	-1.21015	2.72908e-05	-1.67548	-1.21128	2.73674e-05	-1.67593	-1.21117
96178668	chr9:96178668:C:T	6.34308e-09	-2.22283e-10	-0.475163	0.000305918	-2.22283e-10	-0.469987	0.000306596	-2.22283e-10	-0.470924
96178804	chr9:96178804:A:G	3.38305e-09	0.167784	-1.27153	9.74358e-05	-0.340901	-1.27321	9.77669e-05	-0.340739	-1.27313
96179475	chr9:96179475:G:A	1.45846e-08	-2.22283e-10	0.357435	0.000711396	-2.22283e-10	0.373924	0.000713947	-2.22283e-10	0.374354
96179817	chr9:96179817:T:C	3.6302e-09	-2.22283e-10	-1.03324	0.000172509	-2.22283e-10	-1.04286	0.000173195	-2.22283e-10	-1.04204
96180234	chr9:96180234:GCATCT:G	5.11972e-10	-1.87239	-1.11963	2.46747e-05	-1.85167	-1.13586	2.47799e-05	-1.8514	-1.13502
96180249	chr9:96180249:C:T	3.52273e-09	-2.22283e-10	-1.06329	0.000167396	-2.22283e-10	-1.07294	0.000167971	-2.22283e-10	-1.07266
96180293	chr9:96180293:C:T	5.37499e-10	-1.67762	-1.26573	2.06937e-05	-1.89744	-1.26604	2.07562e-05	-1.89751	-1.2661
96180420	chr9:96180420:C:T	4.1793e-09	-2.22283e-10	-0.892384	0.000204827	-2.22283e-10	-0.871138	0.000205457	-2.22283e-10	-0.871217
96180602	chr9:96180602:C:T	1.9168e-09	-1.61191	-0.0599566	0.000126796	-1.32654	-0.0241868	0.000127199	-1.32702	-0.0236782
96180652	chr9:96180652:A:G	6.67708e-10	-1.49827	-1.22817	4.43648e-05	-1.16939	-1.23147	4.4485e-05	-1.16999	-1.23131
96180663	chr9:96180663:G:A	2.19418e-09	-1.53672	-2.98501e-10	0.000145178	-1.21534	-2.98501e-10	0.000145549	-1.21594	-2.98501e-10
96180818	chr9:96180818:G:T	6.32112e-09	-2.22283e-10	-0.478631	0.00031155	-2.22283e-10	-0.451746	0.000312466	-2.22283e-10	-0.451959
96180988	chr9:96180988:G:A	2.10461e-09	-1.5784	-2.98501e-10	7.49965e-05	-1.87586	-2.98501e-10	7.52308e-05	-1.87589	-2.98501e-10
96181217	chr9:96181217:C:T	2.44208e-09	-1.42968	-2.98501e-10	0.000168539	-1.06614	-2.98501e-10	0.000168958	-1.0668	-2.98501e-10
96181408	chr9:96181408:A:G	6.76729e-10	-1.50048	-1.21254	4.49199e-05	-1.17217	-1.21626	4.50423e-05	-1.17278	-1.21608
96181524	chr9:96181524:A:C	3.3851e-09	-2.22283e-10	-1.10314	0.000160289	-2.22283e-10	-1.11633	0.000160887	-2.22283e-10	-1.11575
96181749	chr9:96181749:G:A	1.65776e-08	-2.22283e-10	0.485523	0.000809553	-2.22283e-10	0.503177	0.00081248	-2.22283e-10	0.503636
96182040	chr9:96182040:G:A	9.32475e-09	-2.22283e-10	-0.0898551	0.000472702	-2.22283e-10	-0.0348409	0.000474196	-2.22283e-10	-0.0348354
96182517	chr9:96182517:T:C	6.6765e-10	-1.47715	-1.24937	4.47379e-05	-1.14066	-1.25182	4.48565e-05	-1.14128	-1.25171
96182595	chr9:96182595:G:A	3.16049e-09	-2.22283e-10	-1.1718	0.000152096	-2.22283e-10	-1.16879	0.000152589	-2.22283e-10	-1.16871
96182992	chr9:96182992:G:A	3.65143e-09	-1.02741	-2.98501e-10	0.000242317	-0.703058	-2.98501e-10	0.000242869	-0.703935	-2.98501e-10
96183056	chr9:96183056:T:C	2.39763e-09	-1.44805	-2.98501e-10	0.000164591	-1.08984	-2.98501e-10	0.000165002	-1.0905	-2.98501e-10
96183440	chr9:96183440:G:C	4.1938e-09	-2.22283e-10	-0.888921	0.000198961	-2.22283e-10	-0.900199	0.00019966	-2.22283e-10	-0.899839
96183524	chr9:96183524:T:C	3.13924e-09	-2.22283e-10	-1.17855	0.00015106	-2.22283e-10	-1.17563	0.000151549	-2.22283e-10	-1.17555
96183816	chr9:96183816:T:G	4.76494e-10	-1.8391	-1.22473	3.3194e-05	-1.48648	-1.20446	3.33089e-05	-1.4858	-1.20483
96183871	chr9:96183871:G:A	2.37283e-09	-1.45845	-2.98501e-10	0.000162304	-1.10383	-2.98501e-10	0.000162711	-1.10448	-2.98501e-10
96183955	chr9:96183955:A:C	2.43443e-09	-1.43282	-2.98501e-10	0.000167947	-1.06965	-2.98501e-10	0.000168366	-1.07032	-2.98501e-10
96183958	chr9:96183958:C:G	5.041e-09	-2.22283e-10	-0.704922	0.00024372	-2.22283e-10	-0.697288	0.00024455	-2.22283e-10	-0.697034
96184076	chr9:96184076:T:C	5.88967e-09	-0.549328	-2.98501e-10	0.000346068	-0.346671	-2.98501e-10	0.000347082	-0.346894	-2.98501e-10
96184235	chr9:96184235:C:CATT	1.00193e-08	-2.22283e-10	-0.0180193	0.000508592	-2.22283e-10	0.03834	0.0005102	-2.22283e-10	0.0383475
96184275	chr9:96184275:G:A	6.87386e-10	-1.46722	-1.23017	4.61572e-05	-1.12792	-1.23333	4.6281e-05	-1.12855	-1.23317
96184319	chr9:96184319:G:A	9.79129e-09	-2.22283e-10	-0.0410339	0.000496766	-2.22283e-10	0.0148144	0.000498337	-2.22283e-10	0.0148219
96184457	chr9:96184457:G:A	5.76344e-09	-2.22283e-10	-0.570992	0.000270313	-2.22283e-10	-0.593725	0.000271495	-2.22283e-10	-0.59251
96184608	chr9:96184608:T:G	1.66845e-09	-1.81063	-2.98501e-10	7.65092e-05	-1.85589	-2.98501e-10	7.67466e-05	-1.85595	-2.98501e-10
96184610	chr9:96184610:C:A	1.70381e-08	-2.22283e-10	0.512923	0.000838265	-2.22283e-10	0.538029	0.000841114	-2.22283e-10	0.538272
96184620	chr9:96184620:C:T	9.32977e-09	-2.22283e-10	-0.0893172	0.000472734	-2.22283e-10	-0.0347729	0.000473563	-2.22283e-10	-0.0361712
96185157	chr9:96185157:C:T	8.88153e-10	-1.39274	-1.0484	2.8467e-05	-1.8015	-1.04306	2.85375e-05	-1.80185	-1.04338
96185301	chr9:96185301:C:A	2.52617e-09	-1.39582	-2.98501e-10	0.000176329	-1.02095	-2.98501e-10	0.000176765	-1.02164	-2.98501e-10
96185558	chr9:96185558:T:G	4.12521e-09	0.364316	-1.26973	0.000116339	-0.169744	-1.26706	0.00011671	-0.169587	-1.26718
96186616	chr9:96186616:G:A	7.84206e-09	-2.22283e-10	-0.263025	0.000396356	-2.22283e-10	-0.210992	0.0003976	-2.22283e-10	-0.21101
96187496	chr9:96187496:G:C	3.10737e-09	-2.22283e-10	-1.18875	0.000149504	-2.22283e-10	-1.18599	0.000149986	-2.22283e-10	-1.18591
96187882	chr9:96187882:T:C	8.53598e-09	0.724449	-0.902687	0.000248797	0.220894	-0.897562	0.000249729	0.220715	-0.896796
96187939	chr9:96187939:C:T	7.60102e-10	-1.38259	-1.21424	5.18323e-05	-1.03289	-1.2124	5.19579e-05	-1.03352	-1.2125
96189450	chr9:96189450:G:T	2.84254e-09	-2.22283e-10	-1.27783	0.000136534	-2.22283e-10	-1.27673	0.000136963	-2.22283e-10	-1.27674
96189539	chr9:96189539:G:A	6.63029e-09	-0.430879	-2.98501e-10	0.000223302	-0.784781	-2.98501e-10	0.000223976	-0.784915	-2.98501e-10
96189709	chr9:96189709:G:A	3.56681e-09	-2.22283e-10	-1.05086	0.000171912	-2.22283e-10	-1.04632	0.000172456	-2.22283e-10	-1.04631
96189856	chr9:96189856:C:A	2.84937e-09	-2.22283e-10	-1.27543	0.000136818	-2.22283e-10	-1.27466	0.00013725	-2.22283e-10	-1.27465
96190061	chr9:96190061:C:T	3.40447e-09	-2.22283e-10	-1.09744	0.000164	-2.22283e-10	-1.09344	0.000164519	-2.22283e-10	-1.09343
96190250	chr9:96190250:C:T	2.43012e-09	-1.43459	-2.98501e-10	0.00016687	-1.07609	-2.98501e-10	0.000167286	-1.07675	-2.98501e-10
96190463	chr9:96190463:AC:A	3.45549e-09	-2.22283e-10	-1.08256	0.000166463	-2.22283e-10	-1.07853	0.00016699	-2.22283e-10	-1.07852
96190565	chr9:96190565:G:A	6.65088e-10	-1.8355	-0.894866	2.98946e-05	-1.87244	-0.92319	3.00417e-05	-1.87222	-0.92165
96190631	chr9:96190631:C:T	7.57265e-10	-1.81716	-0.783408	5.59925e-05	-1.45132	-0.716764	5.6142e-05	-1.45062	-0.717954
96190918	chr9:96190918:T:C	6.48355e-10	-1.60799	-1.14785	4.16178e-05	-1.32801	-1.13677	4.17336e-05	-1.32845	-1.1367
96190957	chr9:96190957:C:G	2.04076e-09	-0.588151	-1.02105	7.55775e-05	-0.821195	-1.04695	7.58077e-05	-0.822233	-1.04602
96190960	chr9:96190960:G:C	8.96271e-09	-2.22283e-10	-0.129455	0.000454216	-2.22283e-10	-0.0747322	0.000455655	-2.22283e-10	-0.0747195
96190985	chr9:96190985:C:T	9.77782e-10	-1.35744	-0.987559	0.000100306	-0.585922	-0.999157	0.000100782	-0.585235	-0.998256
96191081	chr9:96191081:G:T	4.10974e-09	-2.22283e-10	-0.909169	0.000194756	-2.22283e-10	-0.921558	0.000195566	-2.22283e-10	-0.920558
96191324	chr9:96191324:G:A	1.58164e-09	-0.627062	-1.237	7.59356e-05	-0.636126	-1.22729	7.61094e-05	-0.636663	-1.22762
96192066	chr9:96192066:G:A	3.22079e-09	-2.22283e-10	-1.1529	0.000155038	-2.22283e-10	-1.14963	0.000155542	-2.22283e-10	-1.14954
96192119	chr9:96192119:G:T	6.24513e-09	-2.22283e-10	-0.490725	0.000291941	-2.22283e-10	-0.516752	0.000293221	-2.22283e-10	-0.515529
96192338	chr9:96192338:G:A	6.60828e-10	-1.53473	-1.20206	2.26581e-05	-1.87389	-1.1989	2.27199e-05	-1.87409	-1.19913
96192424	chr9:96192424:C:T	7.271e-10	-1.85088	-0.790334	3.41465e-05	-1.88517	-0.777475	3.42403e-05	-1.88522	-0.777832
96192869	chr9:96192869:G:C	8.40664e-10	-1.82335	-0.672739	6.21185e-05	-1.46625	-0.598012	6.22764e-05	-1.46555	-0.599319
96193006	chr9:96193006:T:C	8.34755e-09	-2.22283e-10	-0.200559	0.000422194	-2.22283e-10	-0.147841	0.000423531	-2.22283e-10	-0.147827
96193594	chr9:96193594:A:C	7.98746e-09	0.657919	-0.902574	0.000234568	0.161765	-0.897326	0.000235446	0.161583	-0.896557
96194206	chr9:96194206:A:G	2.31379e-09	-1.48364	-2.98501e-10	0.000156471	-1.14044	-2.98501e-10	0.000156864	-1.14107	-2.98501e-10
96194337	chr9:96194337:C:T	3.02038e-09	-2.22283e-10	-1.21714	0.000144061	-2.22283e-10	-1.22307	0.000144525	-2.22283e-10	-1.223
96194455	chr9:96194455:C:T	5.48306e-10	-1.65261	-1.27084	2.05239e-05	-1.90055	-1.27117	2.05864e-05	-1.90059	-1.27124
96194772	chr9:96194772:C:T	7.96593e-10	-1.83613	-0.713811	5.76262e-05	-1.49764	-0.641693	5.77737e-05	-1.49697	-0.642957
96194784	chr9:96194784:G:A	3.23824e-09	-2.22283e-10	-1.1475	0.000155894	-2.22283e-10	-1.14413	0.0001564	-2.22283e-10	-1.14404
96195004	chr9:96195004:CCT:C	7.11176e-10	-1.54297	-1.12039	2.93967e-05	-1.6885	-1.12392	2.95047e-05	-1.68857	-1.12334
96195318	chr9:96195318:C:T	3.27354e-09	-2.22283e-10	-1.13666	0.000157595	-2.22283e-10	-1.13327	0.000158109	-2.22283e-10	-1.13317
96195449	chr9:96195449:C:G	1.1821e-09	-1.57638	-0.578861	0.000100499	-1.02401	-0.559144	0.00010096	-1.0229	-0.558831
96195515	chr9:96195515:A:G	7.03499e-09	0.845802	-1.21743	0.000198034	0.317954	-1.22282	0.000198647	0.317595	-1.22252
96195606	chr9:96195606:A:C	1.66887e-09	-1.81038	-2.98501e-10	7.65925e-05	-1.85481	-2.98501e-10	7.68301e-05	-1.85486	-2.98501e-10
96195802	chr9:96195802:T:G	2.88085e-09	-2.22283e-10	-1.26444	0.00013868	-2.22283e-10	-1.26114	0.000139117	-2.22283e-10	-1.26114
96196035	chr9:96196035:A:G	8.35766e-10	-1.53594	-0.965997	7.13248e-05	-0.970188	-0.955873	7.16477e-05	-0.969024	-0.955671
96196041	chr9:96196041:C:T	1.66004e-09	-1.81569	-2.98501e-10	7.36809e-05	-1.89356	-2.98501e-10	7.39115e-05	-1.89359	-2.98501e-10
96196293	chr9:96196293:C:T	1.52726e-09	-1.89905	-2.98501e-10	7.46986e-05	-1.87984	-2.98501e-10	7.49372e-05	-1.8798	-2.98501e-10
96196360	chr9:96196360:A:C	7.46792e-10	-1.39431	-1.22018	5.24954e-05	-1.01981	-1.21277	5.26243e-05	-1.02047	-1.2128
96196629	chr9:96196629:G:C	1.05036e-09	-1.56746	-0.705934	8.84501e-05	-1.02296	-0.687909	8.88444e-05	-1.02183	-0.687742
96196667	chr9:96196667:G:A	8.09868e-10	-1.25423	-1.27918	3.28702e-05	-1.42256	-1.27818	3.29681e-05	-1.42269	-1.27823
96196689	chr9:96196689:T:C	3.47897e-09	-2.22283e-10	-1.07579	0.000167608	-2.22283e-10	-1.07168	0.000168133	-2.22283e-10	-1.0717
96196918	chr9:96196918:G:A	5.08978e-09	-2.22283e-10	-0.695293	0.000247889	-2.22283e-10	-0.680325	0.000248522	-2.22283e-10	-0.680925
96196944	chr9:96196944:G:A	1.17721e-09	-1.05208	-1.1073	5.29255e-05	-1.11639	-1.10804	5.31046e-05	-1.11675	-1.10744
96197046	chr9:96197046:G:C	3.68807e-09	-2.22283e-10	-1.01742	0.000177889	-2.22283e-10	-1.01215	0.000178451	-2.22283e-10	-1.01214
96197126	chr9:96197126:G:A	1.01989e-09	-1.8952	-0.407638	5.42102e-05	-1.77446	-0.425973	5.4512e-05	-1.77401	-0.424024
96197287	chr9:96197287:C:T	8.05301e-10	-1.8114	-0.727672	5.97945e-05	-1.44438	-0.658016	5.9951e-05	-1.44366	-0.659265
96197487	chr9:96197487:C:A	2.89562e-09	-2.22283e-10	-1.25933	0.000139448	-2.22283e-10	-1.25562	0.000139882	-2.22283e-10	-1.25566
96197845	chr9:96197845:C:T	3.33482e-09	-2.22283e-10	-1.11811	0.000158962	-2.22283e-10	-1.12464	0.000159492	-2.22283e-10	-1.12446
96197846	chr9:96197846:G:A	1.35618e-09	-1.73099	-0.286868	9.9738e-05	-1.33068	-0.260078	0.000100166	-1.32982	-0.25981
96197863	chr9:96197863:G:C	3.44834e-08	-0.590577	1.80853	0.00152173	-0.817309	1.95161	0.00152264	-0.817452	1.94919
96198184	chr9:96198184:C:T	3.10655e-09	-2.22283e-10	-1.18901	0.000148297	-2.22283e-10	-1.19409	0.000148786	-2.22283e-10	-1.19395
96198274	chr9:96198274:C:T	1.43803e-08	-2.22283e-10	0.343328	0.000734459	-2.22283e-10	0.405828	0.000737059	-2.22283e-10	0.406212
96198590	chr9:96198590:G:A	1.77214e-09	-1.75034	-2.98501e-10	9.11495e-05	-1.6808	-2.98501e-10	9.14277e-05	-1.68091	-2.98501e-10
96198842	chr9:96198842:T:C	6.37174e-09	-2.22283e-10	-0.470655	0.000315757	-2.22283e-10	-0.438331	0.000316724	-2.22283e-10	-0.438426
96198854	chr9:96198854:C:T	4.3476e-09	-2.22283e-10	-0.852904	0.000205907	-2.22283e-10	-0.86588	0.000206617	-2.22283e-10	-0.86559
96199061	chr9:96199061:G:A	4.30949e-09	-2.22283e-10	-0.861709	0.000204129	-2.22283e-10	-0.874555	0.000204832	-2.22283e-10	-0.874265
96199143	chr9:96199143:C:T	4.30613e-09	-2.22283e-10	-0.862488	0.000203971	-2.22283e-10	-0.875326	0.000204674	-2.22283e-10	-0.875036
96199266	chr9:96199266:C:T	3.39933e-09	-2.22283e-10	-1.09895	0.000162077	-2.22283e-10	-1.10524	0.000162622	-2.22283e-10	-1.10503
96199521	chr9:96199521:T:G	1.77149e-09	-1.75071	-2.98501e-10	9.10507e-05	-1.68189	-2.98501e-10	9.13285e-05	-1.68199	-2.98501e-10
96199679	chr9:96199679:G:C	9.89793e-09	-2.22283e-10	-0.0302022	0.000464902	-2.22283e-10	-0.051478	0.000467193	-2.22283e-10	-0.0497134
96199785	chr9:96199785:T:C	3.68158e-09	-2.22283e-10	-1.01918	0.00017765	-2.22283e-10	-1.01349	0.000178232	-2.22283e-10	-1.01337
96199820	chr9:96199820:C:A	1.50286e-09	-1.05226	-0.862899	3.28479e-05	-1.81749	-0.883926	3.29791e-05	-1.81779	-0.882789
96200245	chr9:96200245:G:A	2.83999e-09	-2.22283e-10	-1.27873	0.00013636	-2.22283e-10	-1.27801	0.000136789	-2.22283e-10	-1.27802
96200557	chr9:96200557:G:A	2.93682e-09	-2.22283e-10	-1.2452	0.00014115	-2.22283e-10	-1.24348	0.000141593	-2.22283e-10	-1.2435
96200712	chr9:96200712:C:A	1.29579e-09	-1.82248	-0.240924	8.36802e-05	-1.5336	-0.232701	8.40432e-05	-1.53293	-0.232193
96200795	chr9:96200795:T:C	3.09023e-09	-2.22283e-10	-1.19428	0.000147531	-2.22283e-10	-1.19927	0.000148002	-2.22283e-10	-1.19923
96201452	chr9:96201452:T:C	4.72806e-09	-1.73521	0.966203	0.000401124	-1.17917	0.980137	0.000402887	-1.17858	0.980783
96201554	chr9:96201554:T:G	2.97302e-09	-2.22283e-10	-1.23295	0.000143842	-2.22283e-10	-1.22459	0.000144282	-2.22283e-10	-1.22469
96201859	chr9:96201859:A:G	9.11644e-09	-2.22283e-10	-0.112448	0.000422063	-2.22283e-10	-0.14815	0.000424056	-2.22283e-10	-0.146589
96202022	chr9:96202022:A:G	5.89844e-09	-1.04511	0.497273	0.000130584	-1.81182	0.490533	0.000131256	-1.8121	0.492795
96202237	chr9:96202237:C:G	3.47939e-09	-2.22283e-10	-1.07567	0.000166075	-2.22283e-10	-1.08087	0.00016664	-2.22283e-10	-1.08062
96202292	chr9:96202292:A:AG	4.65092e-09	-1.7326	0.947137	0.000397185	-1.17019	0.961283	0.000398933	-1.16959	0.961929
96203172	chr9:96203172:T:C	6.30307e-09	-1.70237	1.22088	0.00048591	-1.28129	1.274	0.000487964	-1.28046	1.27425
96203202	chr9:96203202:T:C	4.48507e-09	-1.73828	0.916507	0.000387332	-1.16381	0.929787	0.000389047	-1.16321	0.930452
96203516	chr9:96203516:AC:A	9.53995e-09	-2.22283e-10	-0.067039	0.000440517	-2.22283e-10	-0.105357	0.000442615	-2.22283e-10	-0.103755
96203531	chr9:96203531:A:G	6.05613e-09	-1.66871	1.14725	0.000580376	-1.01466	1.18503	0.000582727	-1.01405	1.18531
96203543	chr9:96203543:C:G	4.55263e-09	-1.70031	0.893484	0.00033599	-1.28625	0.910028	0.000337564	-1.28541	0.910707
96203580	chr9:96203580:G:A	2.8548e-09	-2.22283e-10	-1.27353	0.000137245	-2.22283e-10	-1.27154	0.000137674	-2.22283e-10	-1.27156
96204010	chr9:96204010:A:G	3.48629e-09	-2.22283e-10	-1.07369	0.000169449	-2.22283e-10	-1.06075	0.000169962	-2.22283e-10	-1.06088
96204789	chr9:96204789:G:A	2.85869e-09	-2.22283e-10	-1.27216	0.000137262	-2.22283e-10	-1.27141	0.000137691	-2.22283e-10	-1.27145
96205060	chr9:96205060:T:C	1.70223e-09	-1.79059	-2.98501e-10	0.000108951	-1.50241	-2.98501e-10	0.000109239	-1.50292	-2.98501e-10
96205310	chr9:96205310:C:T	2.8626e-09	-2.22283e-10	-1.2708	0.00013755	-2.22283e-10	-1.26932	0.000137977	-2.22283e-10	-1.26937
96205347	chr9:96205347:T:C	2.8633e-09	-2.22283e-10	-1.27055	0.000137587	-2.22283e-10	-1.26905	0.000138013	-2.22283e-10	-1.26911
96205767	chr9:96205767:G:A	4.1483e-09	-2.22283e-10	-0.899829	0.000199281	-2.22283e-10	-0.898588	0.00019999	-2.22283e-10	-0.898186
96205917	chr9:96205917:G:T	3.71684e-09	-2.22283e-10	-1.00965	0.000178718	-2.22283e-10	-1.0075	0.000179337	-2.22283e-10	-1.00719
96206010	chr9:96206010:C:T	4.74665e-09	-1.55465	0.789564	0.000602759	-0.686001	0.894213	0.000603762	-0.685235	0.89196
96206197	chr9:96206197:G:A	2.01086e-09	-1.71297	0.0890042	0.000170171	-1.22069	0.164184	0.000170563	-1.21976	0.162408
96206707	chr9:96206707:A:G	3.8778e-08	-2.22283e-10	1.33533	0.00203989	-2.22283e-10	1.42735	0.00204495	-2.22283e-10	1.42667
96207464	chr9:96207464:A:G	6.44863e-09	0.309758	-0.768418	5.8714e-05	-1.32577	-0.794855	5.89178e-05	-1.32687	-0.793442
96207759	chr9:96207759:G:A	8.46023e-10	-1.87157	-0.61817	4.07861e-05	-1.89837	-0.58659	4.09088e-05	-1.89838	-0.58673
96208011	chr9:96208011:G:A	1.01404e-08	-1.6018	1.5958	0.000891445	-1.04786	1.6474	0.00089538	-1.04675	1.64754
96208052	chr9:96208052:G:T	1.08303e-08	-1.6095	1.66932	0.000946919	-1.06182	1.72173	0.000951095	-1.06072	1.72188
96208202	chr9:96208202:T:C	3.57501e-09	-1.04856	-2.98501e-10	0.00026728	-0.605007	-2.98501e-10	0.000268271	-0.604459	-2.98501e-10
96208239	chr9:96208239:C:T	5.32402e-10	-1.67431	-1.27857	3.71788e-05	-1.29872	-1.27885	3.72739e-05	-1.29932	-1.27884
96208246	chr9:96208246:C:A	4.22045e-09	-2.22283e-10	-0.882585	0.000202646	-2.22283e-10	-0.881844	0.000203361	-2.22283e-10	-0.881471
96208277	chr9:96208277:A:G	1.43985e-09	-1.49304	-0.464947	0.000166516	-0.62444	-0.453772	0.000167201	-0.623482	-0.453775
96208803	chr9:96208803:A:G	4.00034e-09	-2.22283e-10	-0.936148	0.000192134	-2.22283e-10	-0.935112	0.000192808	-2.22283e-10	-0.934759
96208900	chr9:96208900:T:A	4.01213e-09	-2.22283e-10	-0.933205	0.000192697	-2.22283e-10	-0.932185	0.000193374	-2.22283e-10	-0.931831
96209720	chr9:96209720:T:C	7.30534e-10	-1.48251	-1.15399	8.47202e-05	-0.603332	-1.15062	8.50592e-05	-0.602384	-1.15072
96210012	chr9:96210012:A:T	3.26534e-09	-2.22283e-10	-1.13916	0.000158089	-2.22283e-10	-1.13014	0.000158543	-2.22283e-10	-1.13043
96210481	chr9:96210481:T:C	4.50367e-10	-1.84106	-1.27916	2.70729e-05	-1.61577	-1.27901	2.71487e-05	-1.61612	-1.279
96210769	chr9:96210769:C:T	4.29717e-09	-2.22283e-10	-0.86457	0.000209946	-2.22283e-10	-0.846457	0.000210632	-2.22283e-10	-0.846342
96210924	chr9:96210924:C:T	1.55244e-09	-1.78987	-0.0928296	0.000127415	-1.36166	0.0157991	0.000127681	-1.36083	0.0139113
96210945	chr9:96210945:A:T	6.49636e-10	-1.71753	-1.03634	4.99768e-05	-1.2507	-1.03105	5.01761e-05	-1.24968	-1.03123
96211045	chr9:96211045:T:C	4.51529e-09	-2.22283e-10	-0.815059	0.000216961	-2.22283e-10	-0.81359	0.000217734	-2.22283e-10	-0.813182
96211051	chr9:96211051:C:T	2.84335e-09	-2.22283e-10	-1.27754	0.000136243	-2.22283e-10	-1.27887	0.000136674	-2.22283e-10	-1.27886
96211450	chr9:96211450:T:C	2.85889e-09	-2.22283e-10	-1.27209	0.00013741	-2.22283e-10	-1.27033	0.000137839	-2.22283e-10	-1.27037
96211549	chr9:96211549:A:G	1.88102e-09	-1.69071	-2.98501e-10	0.000134991	-1.2881	-2.98501e-10	0.000135334	-1.28871	-2.98501e-10
96211859	chr9:96211859:T:C	8.71584e-09	0.892692	-1.05008	0.000274802	0.485382	-1.06264	0.000275776	0.484606	-1.06147
96211947	chr9:96211947:C:T	1.62414e-09	-1.83755	-2.98501e-10	8.41373e-05	-1.76086	-2.98501e-10	8.43969e-05	-1.76092	-2.98501e-10
96212044	chr9:96212044:A:G	7.4622e-09	0.584013	-0.896691	0.000167304	-0.140704	-0.932787	0.000168013	-0.141001	-0.93141
96212223	chr9:96212223:A:G	3.09827e-09	-2.22283e-10	-1.19168	0.000150131	-2.22283e-10	-1.1818	0.000150627	-2.22283e-10	-1.18165
96212611	chr9:96212611:T:C	1.52947e-09	-1.8976	-2.98501e-10	7.91687e-05	-1.82172	-2.98501e-10	7.94009e-05	-1.82195	-2.98501e-10
96212846	chr9:96212846:A:G	5.241e-09	0.512418	-1.17843	0.000113857	-0.274395	-1.18396	0.000114266	-0.274611	-1.18332
96213219	chr9:96213219:C:T	1.58617e-08	-2.22283e-10	0.44138	0.000776142	-2.22283e-10	0.461029	0.000779497	-2.22283e-10	0.462194
96213654	chr9:96213654:G:A	5.67061e-09	-2.22283e-10	-0.58723	0.000269116	-2.22283e-10	-0.598163	0.000270073	-2.22283e-10	-0.597763
96213656	chr9:96213656:A:G	1.52692e-09	-1.89927	-2.98501e-10	8.30944e-05	-1.77333	-2.98501e-10	8.33325e-05	-1.77362	-2.98501e-10
96214735	chr9:96214735:G:A	2.84263e-09	-2.22283e-10	-1.2778	0.000136429	-2.22283e-10	-1.2775	0.000136856	-2.22283e-10	-1.27753
96214743	chr9:96214743:G:C	1.60062e-08	-0.929486	1.37993	0.000820579	-0.996593	1.5133	0.000821198	-0.996647	1.51096
96215150	chr9:96215150:T:C	4.11782e-09	-1.48939	0.582189	0.000174857	-1.62626	0.596923	0.000175291	-1.62607	0.596066
96215531	chr9:96215531:G:A	3.46374e-09	-2.22283e-10	-1.08018	0.000163953	-2.22283e-10	-1.09373	0.000164431	-2.22283e-10	-1.09396
96215578	chr9:96215578:A:G	2.89425e-09	-2.22283e-10	-1.2598	0.000138583	-2.22283e-10	-1.26183	0.000139009	-2.22283e-10	-1.26191
96215615	chr9:96215615:C:T	2.85417e-09	-2.22283e-10	-1.27375	0.000136814	-2.22283e-10	-1.27468	0.000137245	-2.22283e-10	-1.27469
96215709	chr9:96215709:A:G	2.9119e-09	-2.22283e-10	-1.25372	0.000139507	-2.22283e-10	-1.25519	0.000139962	-2.22283e-10	-1.25508
96215979	chr9:96215979:T:C	5.99549e-10	-1.85064	-0.983465	3.49017e-05	-1.64802	-0.992752	3.49845e-05	-1.64839	-0.993163
96216281	chr9:96216281:T:A	2.35597e-09	-0.205365	-1.26021	6.35651e-05	-0.78372	-1.25752	6.37072e-05	-0.784264	-1.25789
96216378	chr9:96216378:A:G	4.8144e-10	-1.84725	-1.20625	2.21909e-05	-1.88996	-1.20366	2.22555e-05	-1.88996	-1.20391
96216541	chr9:96216541:AAAG:A	5.38972e-09	0.463042	-1.10108	0.000164725	0.0113159	-1.10035	0.000165297	0.0114553	-1.10017
96216636	chr9:96216636:A:T	5.98232e-09	0.297801	-0.83152	0.00018717	-0.136194	-0.825096	0.000187835	-0.136044	-0.824845
96216681	chr9:96216681:G:C	1.68275e-09	-1.8021	-2.98501e-10	0.000107348	-1.51723	-2.98501e-10	0.000107634	-1.51772	-2.98501e-10
96216837	chr9:96216837:C:T	2.89576e-09	-2.22283e-10	-1.25928	0.000138652	-2.22283e-10	-1.26134	0.000139078	-2.22283e-10	-1.26142
96217023	chr9:96217023:C:T	2.9024e-09	-2.22283e-10	-1.25699	0.000138615	-2.22283e-10	-1.26161	0.000139042	-2.22283e-10	-1.26168
96217038	chr9:96217038:G:A	3.7474e-09	-2.22283e-10	-1.00146	0.000181388	-2.22283e-10	-0.992665	0.000181999	-2.22283e-10	-0.992456
96217338	chr9:96217338:T:C	1.01196e-08	0.911899	-0.919954	0.00030152	0.411933	-0.896401	0.000302556	0.412114	-0.896303
96217390	chr9:96217390:G:A	2.97367e-09	-1.23273	-2.98501e-10	9.4027e-05	-1.64972	-2.98501e-10	9.43151e-05	-1.64981	-2.98501e-10
96217409	chr9:96217409:C:T	1.58923e-08	0.893792	-0.450487	0.000301818	-0.0216002	-0.46188	0.000303327	-0.0219029	-0.45974
96217451	chr9:96217451:G:A	2.86087e-09	-2.22283e-10	-1.2714	0.000137191	-2.22283e-10	-1.27193	0.000137626	-2.22283e-10	-1.27192
96217594	chr9:96217594:C:T	7.63397e-09	-1.25282	0.962902	0.000435317	-1.19512	1.07789	0.000435774	-1.19508	1.07575
96218070	chr9:96218070:A:C	9.83323e-09	-1.19869	1.16193	0.000568686	-1.13247	1.28249	0.000569232	-1.13242	1.28026
96218078	chr9:96218078:T:C	2.13553e-09	-0.322468	-1.24134	6.23241e-05	-0.823263	-1.2377	6.24539e-05	-0.823822	-1.2382
96218806	chr9:96218806:G:A	2.13258e-09	-0.33516	-1.23003	6.27755e-05	-0.827966	-1.22577	6.29013e-05	-0.828526	-1.22636
96219105	chr9:96219105:C:T	1.55391e-09	-1.88175	-2.98501e-10	8.91496e-05	-1.70299	-2.98501e-10	8.93993e-05	-1.70334	-2.98501e-10
96219106	chr9:96219106:G:A	4.76291e-09	-2.22283e-10	-0.761668	0.000230367	-2.22283e-10	-0.75363	0.000231189	-2.22283e-10	-0.753219
96219346	chr9:96219346:C:G	5.67861e-09	0.0794504	-0.665271	0.000228823	-0.102869	-0.657486	0.000229656	-0.102655	-0.657216
96219642	chr9:96219642:G:C	2.85717e-09	-2.22283e-10	-1.2727	0.000137032	-2.22283e-10	-1.27309	0.000137466	-2.22283e-10	-1.27308
96220419	chr9:96220419:G:A	1.73284e-09	-0.89121	-0.881556	5.67085e-05	-1.25658	-0.8988	5.69686e-05	-1.25683	-0.897121
96220435	chr9:96220435:C:T	3.83501e-09	-2.22283e-10	-0.978355	0.00018202	-2.22283e-10	-0.98919	0.000182678	-2.22283e-10	-0.98873
96220444	chr9:96220444:G:A	1.77677e-09	-0.922701	-0.82503	5.81561e-05	-1.28657	-0.84361	5.84302e-05	-1.28681	-0.841807
96221045	chr9:96221045:A:G	2.92947e-09	-2.22283e-10	-1.2477	0.000140204	-2.22283e-10	-1.2502	0.000140632	-2.22283e-10	-1.25031
96222355	chr9:96222355:AT:A	1.57289e-09	-1.86961	-2.98501e-10	9.24553e-05	-1.66658	-2.98501e-10	9.27113e-05	-1.66696	-2.98501e-10
96223187	chr9:96223187:C:A	1.58062e-09	-1.86471	-2.98501e-10	9.38203e-05	-1.65192	-2.98501e-10	9.40788e-05	-1.65232	-2.98501e-10
96223459	chr9:96223459:T:C	2.90785e-09	-2.22283e-10	-1.25511	0.000140109	-2.22283e-10	-1.25088	0.000140534	-2.22283e-10	-1.251
96223633	chr9:96223633:G:T	2.25091e-09	-1.19877	-0.312423	0.000115009	-1.14764	-0.300655	0.000115275	-1.14762	-0.301519
96223732	chr9:96223732:T:A	1.65195e-09	-1.82057	-2.98501e-10	8.61289e-05	-1.73746	-2.98501e-10	8.64429e-05	-1.73697	-2.98501e-10
96223758	chr9:96223758:T:C	6.08121e-09	-0.184876	-0.332448	0.000195645	-0.653958	-0.263045	0.000195974	-0.654275	-0.264199
96223892	chr9:96223892:T:C	2.97606e-09	-2.22283e-10	-1.23193	0.000141822	-2.22283e-10	-1.23873	0.000142254	-2.22283e-10	-1.23884
96223999	chr9:96223999:A:G	2.95162e-09	-2.22283e-10	-1.24017	0.000140745	-2.22283e-10	-1.24636	0.000141175	-2.22283e-10	-1.24645
96224065	chr9:96224065:T:C	4.96866e-10	-1.74289	-1.27907	2.21029e-05	-1.81855	-1.27905	2.21677e-05	-1.81874	-1.27908
96224109	chr9:96224109:C:T	1.01939e-08	-0.983662	0.982925	0.00059206	-0.911447	1.10175	0.000592683	-0.911364	1.09957
96224113	chr9:96224113:G:A	2.84748e-09	-2.22283e-10	-1.27609	0.00013629	-2.22283e-10	-1.27852	0.000136719	-2.22283e-10	-1.27853
96224223	chr9:96224223:C:T	2.32778e-09	-1.16519	-0.312423	0.000119238	-1.11153	-0.300655	0.000119514	-1.1115	-0.301519
96224486	chr9:96224486:A:G	1.61296e-09	-1.84446	-2.98501e-10	9.86342e-05	-1.60189	-2.98501e-10	9.89021e-05	-1.60233	-2.98501e-10
96225119	chr9:96225119:T:C	1.14354e-09	-0.977929	-1.21047	4.41709e-05	-1.18629	-1.21895	4.4307e-05	-1.18678	-1.21853
96225366	chr9:96225366:A:G	3.03825e-09	-2.22283e-10	-1.21125	0.000144569	-2.22283e-10	-1.21955	0.000145006	-2.22283e-10	-1.21968
96225398	chr9:96225398:T:A	7.33369e-09	-1.41789	1.08784	0.000406694	-1.38938	1.20414	0.000407116	-1.38934	1.20199
96225490	chr9:96225490:C:T	1.29438e-09	-1.12338	-0.94112	4.40844e-05	-1.44944	-0.957755	4.42832e-05	-1.44967	-0.956183
96225578	chr9:96225578:A:C	3.16095e-09	-2.22283e-10	-1.17166	0.000154803	-2.22283e-10	-1.15115	0.000155271	-2.22283e-10	-1.15128
96225622	chr9:96225622:C:T	1.24689e-09	-1.04534	-1.05653	5.07309e-05	-1.18772	-1.07905	5.0913e-05	-1.18823	-1.0781
96225629	chr9:96225629:C:T	2.89517e-09	-2.22283e-10	-1.25948	0.000138906	-2.22283e-10	-1.25951	0.000139348	-2.22283e-10	-1.25948
96225768	chr9:96225768:A:G	1.52376e-09	-1.90135	-2.98501e-10	7.50673e-05	-1.87492	-2.98501e-10	7.53045e-05	-1.87492	-2.98501e-10
96226147	chr9:96226147:A:G	4.84993e-10	-1.76895	-1.2772	2.17002e-05	-1.8371	-1.27888	2.1766e-05	-1.83727	-1.27883
96226219	chr9:96226219:C:T	1.19644e-09	-1.14774	-0.99544	4.08367e-05	-1.46727	-1.01645	4.1013e-05	-1.46748	-1.01509
96226254	chr9:96226254:C:T	3.76742e-09	-0.996136	-2.98501e-10	0.000219273	-0.80299	-2.98501e-10	0.000219926	-0.803162	-2.98501e-10
96226737	chr9:96226737:T:C	1.48717e-09	-1.06736	-0.858291	4.74158e-05	-1.45051	-0.883841	4.76351e-05	-1.45073	-0.882153
96227807	chr9:96227807:A:G	2.84037e-09	-2.22283e-10	-1.27859	0.000136255	-2.22283e-10	-1.27878	0.000136685	-2.22283e-10	-1.27877
96228040	chr9:96228040:T:A	5.02144e-09	0.52021	-1.22902	0.00016566	0.139279	-1.22265	0.000166186	0.139463	-1.22281
96228318	chr9:96228318:C:T	1.54609e-09	-0.916569	-0.970231	5.83892e-05	-1.12974	-0.996435	5.86078e-05	-1.13028	-0.995304
96228352	chr9:96228352:C:T	1.665e-09	-0.546915	-1.26579	5.08159e-05	-1.00178	-1.26332	5.0934e-05	-1.00229	-1.26364
96228392	chr9:96228392:T:G	5.02836e-09	0.511228	-1.21866	0.000166108	0.131012	-1.21168	0.000166633	0.131196	-1.21186
96228826	chr9:96228826:C:T	1.56308e-09	-0.904602	-0.971265	5.89431e-05	-1.11934	-0.997391	5.91635e-05	-1.11989	-0.996262
96228913	chr9:96228913:CAT:C	5.11645e-09	-2.22283e-10	-0.690067	0.000248007	-2.22283e-10	-0.67985	0.000248935	-2.22283e-10	-0.679263
96229021	chr9:96229021:C:T	1.73717e-09	-0.958401	-0.811872	5.27649e-05	-1.39135	-0.836105	5.30043e-05	-1.39158	-0.834502
96229061	chr9:96229061:G:C	2.83931e-09	-2.22283e-10	-1.27897	0.000136214	-2.22283e-10	-1.27908	0.000136644	-2.22283e-10	-1.27908
96229220	chr9:96229220:G:T	2.96629e-09	-2.22283e-10	-1.23522	0.000141734	-2.22283e-10	-1.23936	0.000142148	-2.22283e-10	-1.23958
96229237	chr9:96229237:G:A	2.03365e-09	-1.20876	-0.403936	0.000103786	-1.15832	-0.392658	0.00010403	-1.15829	-0.393481
96229344	chr9:96229344:C:T	3.12083e-09	-2.22283e-10	-1.18443	0.000150152	-2.22283e-10	-1.18166	0.000150593	-2.22283e-10	-1.18188
96229778	chr9:96229778:G:A	2.83898e-09	-2.22283e-10	-1.27908	0.000136202	-2.22283e-10	-1.27917	0.000136632	-2.22283e-10	-1.27917
96229941	chr9:96229941:C:G	3.0579e-09	-1.2048	-2.98501e-10	0.000104796	-1.54129	-2.98501e-10	0.00010512	-1.54136	-2.98501e-10
96230283	chr9:96230283:G:A	5.65014e-09	-2.22283e-10	-0.590847	0.000267304	-2.22283e-10	-0.604919	0.000268301	-2.22283e-10	-0.604347
96230792	chr9:96230792:A:G	5.15867e-10	-1.70536	-1.27907	2.27945e-05	-1.78813	-1.27866	2.28598e-05	-1.78836	-1.27872
96230813	chr9:96230813:G:T	1.79377e-09	-0.466802	-1.27141	5.40483e-05	-0.933928	-1.2695	5.41765e-05	-0.934468	-1.26974
96231054	chr9:96231054:T:C	3.68348e-09	-2.22283e-10	-1.01867	0.000177925	-2.22283e-10	-1.01194	0.000178555	-2.22283e-10	-1.01156
96231078	chr9:96231078:C:T	2.98897e-09	-2.22283e-10	-1.2276	0.000142377	-2.22283e-10	-1.23482	0.00014281	-2.22283e-10	-1.23494
96231691	chr9:96231691:T:C	2.98473e-09	-2.22283e-10	-1.22902	0.000142767	-2.22283e-10	-1.2321	0.000143198	-2.22283e-10	-1.23223
96231857	chr9:96231857:A:T	3.0063e-09	-2.22283e-10	-1.22182	0.000143771	-2.22283e-10	-1.22509	0.000144204	-2.22283e-10	-1.22523
96231861	chr9:96231861:C:G	2.96949e-09	-2.22283e-10	-1.23414	0.000142032	-2.22283e-10	-1.23726	0.000142463	-2.22283e-10	-1.23738
96232081	chr9:96232081:AT:A	1.71863e-09	-0.512072	-1.26893	5.16849e-05	-0.981368	-1.26677	5.18066e-05	-0.981889	-1.26705
96232137	chr9:96232137:C:A	3.28779e-08	1.17027	-2.98501e-10	0.000481099	-0.0172335	-2.98501e-10	0.000482464	-0.0175494	-2.98501e-10
96232151	chr9:96232151:C:T	1.75907e-09	-0.490066	-1.26767	5.31053e-05	-0.95564	-1.26539	5.32291e-05	-0.956175	-1.26568
96232180	chr9:96232180:T:C	2.35236e-09	-1.19428	-0.272829	0.000120251	-1.14268	-0.261048	0.000120545	-1.14267	-0.261768
96232201	chr9:96232201:G:A	1.5069e-09	-0.894461	-1.01801	6.02152e-05	-1.05337	-1.04201	6.04349e-05	-1.05393	-1.04095
96232424	chr9:96232424:G:T	9.07476e-09	0.946394	-1.06343	0.000240589	0.372915	-1.08313	0.000241357	0.372172	-1.08235
96233108	chr9:96233108:G:C	4.95408e-09	0.51523	-1.23755	0.000162264	0.13879	-1.24287	0.000162829	0.138981	-1.24274
96233230	chr9:96233230:T:G	6.88982e-09	-1.18615	0.793664	0.000387008	-1.14245	0.907589	0.000387427	-1.14241	0.905481
96233353	chr9:96233353:G:A	2.84284e-09	-2.22283e-10	-1.27772	0.000136441	-2.22283e-10	-1.27741	0.000136871	-2.22283e-10	-1.27742
96233607	chr9:96233607:T:G	2.05116e-09	-1.60412	-2.98501e-10	7.88565e-05	-1.82568	-2.98501e-10	7.91022e-05	-1.82571	-2.98501e-10
96234009	chr9:96234009:C:T	1.29852e-09	-0.955173	-1.10613	5.27045e-05	-1.10138	-1.12723	5.28906e-05	-1.10193	-1.1263
96234457	chr9:96234457:A:G	3.58952e-09	-2.22283e-10	-1.04451	0.000171821	-2.22283e-10	-1.04685	0.00017257	-2.22283e-10	-1.04565
96235528	chr9:96235528:C:T	5.88959e-09	0.188661	-0.738002	0.000237519	0.00111053	-0.72417	0.000238321	0.00146643	-0.724302
96235628	chr9:96235628:ATCTTTGTGG:A	1.33262e-09	-1.04868	-0.986705	4.24919e-05	-1.43655	-1.00744	4.2676e-05	-1.43677	-1.00605
96235779	chr9:96235779:T:G	1.53951e-09	-1.89106	-2.98501e-10	7.31345e-05	-1.901	-2.98501e-10	7.3366e-05	-1.90099	-2.98501e-10
96235906	chr9:96235906:A:C	2.83884e-09	-2.22283e-10	-1.27913	0.000136193	-2.22283e-10	-1.27923	0.000136623	-2.22283e-10	-1.27923
96236037	chr9:96236037:C:T	1.07681e-09	-1.25905	-0.989473	3.77036e-05	-1.56271	-1.00084	3.78598e-05	-1.56287	-0.9997
96236186	chr9:96236186:C:T	2.83887e-09	-2.22283e-10	-1.27912	0.000136249	-2.22283e-10	-1.27882	0.00013668	-2.22283e-10	-1.27882
96236410	chr9:96236410:G:A	2.83931e-09	-2.22283e-10	-1.27897	0.000136248	-2.22283e-10	-1.27883	0.000136678	-2.22283e-10	-1.27883
96236688	chr9:96236688:G:T	3.10442e-09	-2.22283e-10	-1.1897	0.000149262	-2.22283e-10	-1.1876	0.000149771	-2.22283e-10	-1.18735
96237061	chr9:96237061:G:A	1.61711e-09	-1.84188	-2.98501e-10	9.91348e-05	-1.59682	-2.98501e-10	9.9404e-05	-1.59726	-2.98501e-10
96237110	chr9:96237110:G:A	1.68595e-09	-1.8002	-2.98501e-10	0.000108255	-1.50882	-2.98501e-10	0.000108542	-1.50932	-2.98501e-10
96237542	chr9:96237542:G:A	1.66249e-09	-1.81421	-2.98501e-10	0.000105256	-1.53691	-2.98501e-10	0.000105537	-1.53739	-2.98501e-10
96237568	chr9:96237568:T:C	6.57749e-09	0.352407	-0.791281	5.85511e-05	-1.3315	-0.791905	5.87619e-05	-1.33261	-0.79035
96238244	chr9:96238244:G:A	1.87124e-09	-0.423854	-1.27207	7.19029e-05	-0.65005	-1.26794	7.21541e-05	-0.649664	-1.26799
96238300	chr9:96238300:T:A	9.45735e-10	-1.25503	-1.12329	3.33705e-05	-1.54755	-1.13808	3.35023e-05	-1.54774	-1.1371
96238637	chr9:96238637:G:A	1.80934e-09	-0.459835	-1.26973	6.97868e-05	-0.682842	-1.26502	7.003e-05	-0.682461	-1.26507
96238690	chr9:96238690:T:C	2.49593e-09	-1.40787	-2.98501e-10	9.90396e-05	-1.59779	-2.98501e-10	9.93039e-05	-1.59827	-2.98501e-10
96239213	chr9:96239213:C:T	5.53624e-09	0.574233	-1.18545	0.000216941	0.373635	-1.18732	0.00021771	0.373958	-1.18725
96239243	chr9:96239243:C:T	1.1565e-09	-1.03019	-1.14693	4.7132e-05	-1.1758	-1.16456	4.72936e-05	-1.17632	-1.16376
96239453	chr9:96239453:T:C	1.64399e-09	-0.546285	-1.27912	5.59306e-05	-0.890073	-1.27912	5.6124e-05	-0.889765	-1.27913
96239844	chr9:96239844:GT:G	1.00512e-09	-1.1768	-1.14062	3.47474e-05	-1.49082	-1.15438	3.4882e-05	-1.49102	-1.15347
96239903	chr9:96239903:C:T	1.67469e-09	-1.8069	-2.98501e-10	0.000106674	-1.52352	-2.98501e-10	0.000106959	-1.52401	-2.98501e-10
96239971	chr9:96239971:C:A	9.61133e-09	-1.54589	1.48631	0.00053137	-1.53561	1.61776	0.000531798	-1.53558	1.61538
96240146	chr9:96240146:G:A	2.84504e-09	-2.22283e-10	-1.27695	0.000136721	-2.22283e-10	-1.27536	0.000137152	-2.22283e-10	-1.27536
96240312	chr9:96240312:G:A	5.64873e-09	0.520877	-1.11197	0.000163699	0.0210845	-1.11636	0.000164243	0.0204433	-1.11555
96240572	chr9:96240572:G:A	1.55609e-09	-0.601484	-1.27887	5.3423e-05	-0.935834	-1.27923	5.36076e-05	-0.935534	-1.27923
96240603	chr9:96240603:C:T	2.87534e-09	-2.22283e-10	-1.26636	0.000137477	-2.22283e-10	-1.26985	0.000137903	-2.22283e-10	-1.2699
96240719	chr9:96240719:C:T	2.85237e-09	-2.22283e-10	-1.27438	0.000137144	-2.22283e-10	-1.27227	0.000137573	-2.22283e-10	-1.2723
96240776	chr9:96240776:G:A	3.04122e-09	-2.22283e-10	-1.21027	0.000148581	-2.22283e-10	-1.19218	0.000149039	-2.22283e-10	-1.19225
96240982	chr9:96240982:C:T	7.29013e-09	-1.34292	1.00691	0.00041014	-1.30435	1.12754	0.000410538	-1.30431	1.12532
96241375	chr9:96241375:T:C	1.75272e-09	-0.482156	-1.2792	5.67454e-05	-0.875511	-1.27922	5.68944e-05	-0.876031	-1.27923
96241890	chr9:96241890:G:A	1.08427e-09	-1.87836	-0.363264	5.48812e-05	-1.87541	-0.312721	5.50005e-05	-1.87555	-0.313565
96242412	chr9:96242412:C:A	3.67594e-09	0.25582	-1.27654	0.000104619	-0.265225	-1.27775	0.000104965	-0.265106	-1.27772
96243699	chr9:96243699:A:C	2.85301e-09	-2.22283e-10	-1.27415	0.000136838	-2.22283e-10	-1.27451	0.000137267	-2.22283e-10	-1.27453
96243778	chr9:96243778:G:A	4.36062e-09	0.34587	-1.19578	0.000143742	-0.0243641	-1.20092	0.000144243	-0.0241759	-1.20078
96244417	chr9:96244417:C:G	3.04257e-09	-2.22283e-10	-1.20983	0.000147077	-2.22283e-10	-1.20235	0.000147515	-2.22283e-10	-1.20253
96244442	chr9:96244442:G:A	2.88225e-09	-2.22283e-10	-1.26396	0.000138057	-2.22283e-10	-1.26564	0.000138483	-2.22283e-10	-1.2657
96244518	chr9:96244518:C:T	2.86112e-09	-2.22283e-10	-1.27132	0.000137121	-2.22283e-10	-1.27244	0.000137552	-2.22283e-10	-1.27245
96244534	chr9:96244534:T:C	4.91687e-09	-2.22283e-10	-0.729856	0.000238507	-2.22283e-10	-0.718907	0.000239375	-2.22283e-10	-0.718425
96244597	chr9:96244597:A:C	2.85167e-09	-2.22283e-10	-1.27462	0.00013693	-2.22283e-10	-1.27383	0.000137356	-2.22283e-10	-1.27388
96244607	chr9:96244607:T:C	1.4757e-09	-0.906987	-1.02641	5.61032e-05	-1.13203	-1.03409	5.63131e-05	-1.13258	-1.03294
96244796	chr9:96244796:C:T	3.22782e-09	-2.22283e-10	-1.15072	0.000156451	-2.22283e-10	-1.14057	0.000156907	-2.22283e-10	-1.1408
96245125	chr9:96245125:G:A	4.47507e-09	0.35729	-1.1813	0.000189597	0.23921	-1.18762	0.000190271	0.239452	-1.18746
96245216	chr9:96245216:C:G	2.85713e-09	-2.22283e-10	-1.27271	0.000137007	-2.22283e-10	-1.27327	0.000137441	-2.22283e-10	-1.27326
96245625	chr9:96245625:G:A	1.55303e-09	-1.2154	-0.666921	7.99653e-05	-1.16734	-0.644368	8.01758e-05	-1.16735	-0.644885
96245948	chr9:96245948:T:C	1.48523e-09	-0.998993	-0.927964	5.65797e-05	-1.23903	-0.918625	5.68152e-05	-1.23952	-0.91713
96246276	chr9:96246276:T:G	1.28753e-09	-1.00184	-1.06796	4.88942e-05	-1.23594	-1.0677	4.90808e-05	-1.23645	-1.06653
96246935	chr9:96246935:T:C	2.87521e-09	-2.22283e-10	-1.2664	0.000137812	-2.22283e-10	-1.26741	0.000138249	-2.22283e-10	-1.2674
96247066	chr9:96247066:T:C	2.90599e-09	-2.22283e-10	-1.25575	0.00013932	-2.22283e-10	-1.25653	0.000139763	-2.22283e-10	-1.2565
96247077	chr9:96247077:C:T	3.11582e-09	-2.22283e-10	-1.18604	0.000150289	-2.22283e-10	-1.18074	0.000150759	-2.22283e-10	-1.18078
96247351	chr9:96247351:C:T	4.1323e-09	-2.22283e-10	-0.903693	0.000199738	-2.22283e-10	-0.896299	0.000200468	-2.22283e-10	-0.895802
96247671	chr9:96247671:T:C	2.09857e-09	-0.304011	-1.27726	6.43535e-05	-0.752503	-1.27641	6.45113e-05	-0.753075	-1.27654
96247785	chr9:96247785:C:T	2.88151e-09	-2.22283e-10	-1.26421	0.000138369	-2.22283e-10	-1.26338	0.000138795	-2.22283e-10	-1.26346
96247875	chr9:96247875:C:T	5.91401e-09	0.734023	-1.27923	0.000187992	0.322148	-1.27905	0.000188441	0.321406	-1.27908
96247890	chr9:96247890:G:A	7.91555e-09	1.01883	-1.27253	0.00021849	0.4674	-1.27397	0.00021904	0.466618	-1.27382
96248158	chr9:96248158:G:T	2.84048e-09	-2.22283e-10	-1.27856	0.000136353	-2.22283e-10	-1.27806	0.000136786	-2.22283e-10	-1.27804
96248570	chr9:96248570:T:C	2.81033e-09	-0.124483	-1.16474	7.93767e-05	-0.657365	-1.16174	7.9511e-05	-0.658015	-1.16254
96249020	chr9:96249020:C:T	1.61101e-09	-1.84567	-2.98501e-10	9.84039e-05	-1.60423	-2.98501e-10	9.86712e-05	-1.60466	-2.98501e-10
96249398	chr9:96249398:T:G	9.06188e-09	-0.118451	-2.98501e-10	0.000230206	-0.754333	-2.98501e-10	0.000230874	-0.754585	-2.98501e-10
96249995	chr9:96249995:C:T	2.25909e-09	-0.332894	-1.17467	6.65347e-05	-0.823682	-1.1719	6.66515e-05	-0.824294	-1.17268
96250070	chr9:96250070:C:T	2.19596e-09	-0.331629	-1.20428	6.36585e-05	-0.840631	-1.19914	6.37791e-05	-0.841183	-1.19985
96250216	chr9:96250216:G:C	6.90276e-09	-1.33366	0.943057	0.000388172	-1.29283	1.06098	0.000388575	-1.29279	1.05883
96250246	chr9:96250246:C:T	2.61327e-09	-0.139537	-1.22239	7.28723e-05	-0.68349	-1.22111	7.30139e-05	-0.684107	-1.2217
96250615	chr9:96250615:A:G	2.89977e-09	-0.0777478	-1.18015	8.15437e-05	-0.620391	-1.17178	8.16812e-05	-0.621041	-1.17259
96250717	chr9:96250717:G:A	2.83979e-09	-2.22283e-10	-1.2788	0.000136309	-2.22283e-10	-1.27838	0.000136741	-2.22283e-10	-1.27837
96250968	chr9:96250968:T:C	2.03468e-09	-0.398842	-1.21335	6.45041e-05	-0.81805	-1.20853	6.46301e-05	-0.818579	-1.2092
96251381	chr9:96251381:A:G	2.53089e-09	-1.38207	-0.0118885	0.000130545	-1.33949	0.0179071	0.000130805	-1.33946	0.0167146
96252111	chr9:96252111:C:CAACT	1.79175e-09	-0.58668	-1.15265	6.10516e-05	-0.936688	-1.1449	6.11566e-05	-0.93716	-1.14586
96252977	chr9:96252977:C:T	1.46485e-09	-0.661726	-1.27905	5.02175e-05	-0.998227	-1.27872	5.03499e-05	-0.998687	-1.27877
96253839	chr9:96253839:C:T	2.84997e-09	-2.22283e-10	-1.27522	0.000136508	-2.22283e-10	-1.27692	0.00013694	-2.22283e-10	-1.27692
96254122	chr9:96254122:C:T	1.59793e-09	-1.19879	-0.655031	8.57152e-05	-1.11467	-0.627609	8.59913e-05	-1.11474	-0.627472
96254421	chr9:96254421:G:A	1.51396e-09	-0.682312	-1.22548	4.85154e-05	-1.09292	-1.2185	4.86152e-05	-1.09339	-1.21913
96254614	chr9:96254614:A:C	1.61179e-09	-1.40053	-0.444647	8.48559e-05	-1.37531	-0.377043	8.50407e-05	-1.37533	-0.377993
96254638	chr9:96254638:C:G	7.7905e-10	-1.33366	-1.23855	4.13818e-05	-1.24044	-1.23003	4.14555e-05	-1.24111	-1.23073
96255802	chr9:96255802:C:T	1.16882e-09	-1.76155	-0.404978	5.28079e-05	-1.88833	-0.338315	5.28716e-05	-1.88827	-0.340316
96255999	chr9:96255999:C:G	1.9715e-09	-1.57445	-0.0692798	7.92078e-05	-1.7805	-0.0407318	7.95358e-05	-1.78088	-0.0393682
96256160	chr9:96256160:A:G	1.2013e-09	-1.71539	-0.423733	6.58186e-05	-1.6451	-0.361299	6.5942e-05	-1.64489	-0.36279
96256334	chr9:96256334:A:T	2.84986e-09	-2.22283e-10	-1.27526	0.000137438	-2.22283e-10	-1.27013	0.000137868	-2.22283e-10	-1.27016
96256892	chr9:96256892:A:G	1.06215e-09	-1.77253	-0.489701	4.85992e-05	-1.88254	-0.427159	4.86643e-05	-1.88247	-0.429037
96257177	chr9:96257177:T:C	1.55878e-09	-1.87863	-2.98501e-10	7.80611e-05	-1.83581	-2.98501e-10	7.83031e-05	-1.83587	-2.98501e-10
96257628	chr9:96257628:C:A	3.21397e-09	-2.22283e-10	-1.15502	0.000155079	-2.22283e-10	-1.14937	0.000155528	-2.22283e-10	-1.14963
96258957	chr9:96258957:C:A	2.98004e-09	-2.22283e-10	-1.23059	0.000143082	-2.22283e-10	-1.22989	0.000143562	-2.22283e-10	-1.22969
96259225	chr9:96259225:G:A	2.96526e-09	-2.22283e-10	-1.23556	0.000142774	-2.22283e-10	-1.23205	0.000143216	-2.22283e-10	-1.2321
96259300	chr9:96259300:A:G	1.11644e-09	-1.03967	-1.17272	2.82651e-05	-1.66998	-1.1817	2.83512e-05	-1.67077	-1.18101
96259379	chr9:96259379:A:G	1.18514e-09	-1.08035	-1.07231	2.79601e-05	-1.78097	-1.08156	2.80612e-05	-1.78141	-1.08065
96259439	chr9:96259439:G:A	2.83886e-09	-2.22283e-10	-1.27912	0.000136277	-2.22283e-10	-1.27861	0.000136706	-2.22283e-10	-1.27862
96259706	chr9:96259706:A:G	1.75069e-09	-0.950954	-0.811564	3.83449e-05	-1.73842	-0.808261	3.84179e-05	-1.73891	-0.809021
96259846	chr9:96259846:C:T	4.69724e-09	-2.22283e-10	-0.775552	0.000230873	-2.22283e-10	-0.751438	0.000231589	-2.22283e-10	-0.751491
96260955	chr9:96260955:G:A	5.84638e-10	-1.83919	-1.0201	2.63679e-05	-1.88762	-1.03354	2.64747e-05	-1.88749	-1.03278
96261175	chr9:96261175:T:C	9.67356e-10	-1.36447	-0.99125	6.44657e-05	-1.03147	-0.995699	6.4745e-05	-1.03075	-0.995245
96262090	chr9:96262090:C:T	2.0034e-09	-1.62768	-2.98501e-10	0.000101517	-1.57308	-2.98501e-10	0.000101819	-1.57325	-2.98501e-10
96262724	chr9:96262724:T:A	5.29513e-10	-1.71265	-1.24567	2.28329e-05	-1.82103	-1.24408	2.29025e-05	-1.82067	-1.24454
96262882	chr9:96262882:A:G	2.98889e-09	-2.22283e-10	-1.22763	0.000143747	-2.22283e-10	-1.22525	0.000144183	-2.22283e-10	-1.22537
96263665	chr9:96263665:C:A	2.84782e-09	-2.22283e-10	-1.27597	0.000136629	-2.22283e-10	-1.27604	0.000137084	-2.22283e-10	-1.27586
96263842	chr9:96263842:T:C	4.94309e-10	-1.8563	-1.17082	2.33748e-05	-1.88574	-1.15591	2.34404e-05	-1.88572	-1.15628
96264160	chr9:96264160:G:C	4.74309e-10	-1.84444	-1.22398	2.18775e-05	-1.89551	-1.21233	2.19443e-05	-1.89549	-1.21246
96264238	chr9:96264238:A:G	4.50885e-10	-1.86339	-1.25568	2.65999e-05	-1.66218	-1.25022	2.66744e-05	-1.66247	-1.25028
96264432	chr9:96264432:A:C	2.87864e-09	-2.22283e-10	-1.26521	0.000137846	-2.22283e-10	-1.26717	0.000138288	-2.22283e-10	-1.26712
96264680	chr9:96264680:T:C	2.58068e-09	-0.277914	-1.09656	0.000108835	-0.414294	-1.08918	0.00010936	-0.413373	-1.08843
96264948	chr9:96264948:T:A	1.74132e-09	-0.503203	-1.26468	7.83215e-05	-0.570441	-1.26204	7.85477e-05	-0.570917	-1.26183
96265206	chr9:96265206:CA:C	2.95397e-09	-2.22283e-10	-1.23938	0.000141971	-2.22283e-10	-1.23768	0.000142374	-2.22283e-10	-1.238
96265532	chr9:96265532:A:G	1.34867e-09	-0.861285	-1.16213	6.60228e-05	-0.861892	-1.14141	6.63113e-05	-0.861314	-1.14078
96265878	chr9:96265878:C:T	5.52819e-10	-1.70382	-1.21143	2.35041e-05	-1.83298	-1.20315	2.35971e-05	-1.83269	-1.20264
96266511	chr9:96266511:C:T	2.12065e-09	-1.57081	-2.98501e-10	8.75365e-05	-1.72125	-2.98501e-10	8.779e-05	-1.72151	-2.98501e-10
96266647	chr9:96266647:G:C	3.42937e-09	-2.22283e-10	-1.09015	0.00016045	-2.22283e-10	-1.11532	0.000160971	-2.22283e-10	-1.11523
96267007	chr9:96267007:C:T	3.69942e-09	-2.22283e-10	-1.01435	0.000172242	-2.22283e-10	-1.0444	0.000172805	-2.22283e-10	-1.04429
96267149	chr9:96267149:A:G	2.84372e-09	-2.22283e-10	-1.27741	0.000136585	-2.22283e-10	-1.27636	0.000137029	-2.22283e-10	-1.27626
96267258	chr9:96267258:GCAA:G	3.48801e-08	-2.22283e-10	1.22939	0.00167223	-2.22283e-10	1.22861	0.00167458	-2.22283e-10	1.22686
96267261	chr9:96267261:A:ATG	3.44262e-08	-2.22283e-10	1.21629	0.00165056	-2.22283e-10	1.21557	0.00165289	-2.22283e-10	1.21383
96267263	chr9:96267263:TCAC:T	3.52682e-08	-2.22283e-10	1.24045	0.00169091	-2.22283e-10	1.23972	0.00169328	-2.22283e-10	1.23797
96267270	chr9:96267270:T:C	3.50934e-08	-2.22283e-10	1.23548	0.00168257	-2.22283e-10	1.23477	0.00168493	-2.22283e-10	1.23303
96267712	chr9:96267712:T:C	6.09371e-09	-2.22283e-10	-0.51527	0.0003001	-2.22283e-10	-0.489191	0.000300989	-2.22283e-10	-0.489381
96268214	chr9:96268214:G:A	4.56929e-09	-2.22283e-10	-0.80317	0.000228982	-2.22283e-10	-0.759661	0.000229537	-2.22283e-10	-0.760389
96268389	chr9:96268389:G:T	5.98582e-10	-1.56098	-1.27474	4.08054e-05	-1.21276	-1.27173	4.08952e-05	-1.21382	-1.27163
96268686	chr9:96268686:C:T	7.04256e-10	-1.61219	-1.06096	4.73135e-05	-1.27115	-1.06536	4.74515e-05	-1.27211	-1.06464
96269220	chr9:96269220:A:G	2.59326e-09	-1.36961	-2.98501e-10	0.000130471	-1.32216	-2.98501e-10	0.000130919	-1.32188	-2.98501e-10
96269357	chr9:96269357:A:T	6.40647e-09	-2.22283e-10	-0.46522	0.00032983	-2.22283e-10	-0.394727	0.000330772	-2.22283e-10	-0.395026
96269567	chr9:96269567:C:T	4.7152e-09	-2.22283e-10	-0.771736	0.000236627	-2.22283e-10	-0.726821	0.000237195	-2.22283e-10	-0.727572
96269594	chr9:96269594:T:A	9.7302e-10	-1.16193	-1.18795	3.63265e-05	-1.41044	-1.19031	3.6452e-05	-1.40984	-1.19062
96269872	chr9:96269872:C:A	4.98991e-10	-1.90054	-1.11716	2.42352e-05	-1.89025	-1.11526	2.43052e-05	-1.89034	-1.11542
96270185	chr9:96270185:T:C	2.92165e-09	-2.22283e-10	-1.25038	0.000140526	-2.22283e-10	-1.24791	0.000141011	-2.22283e-10	-1.24762
96271052	chr9:96271052:G:A	8.85898e-10	-1.31832	-1.12536	3.46599e-05	-1.4946	-1.15312	3.4773e-05	-1.4941	-1.15351
96271192	chr9:96271192:G:T	9.4869e-10	-1.20428	-1.17092	3.59041e-05	-1.43898	-1.17348	3.60267e-05	-1.43839	-1.17381
96271413	chr9:96271413:T:A	5.46649e-10	-1.66626	-1.26022	3.70557e-05	-1.32641	-1.25447	3.71444e-05	-1.32736	-1.25428
96271635	chr9:96271635:G:C	6.24394e-10	-1.90002	-0.893478	3.02981e-05	-1.88833	-0.893887	3.03985e-05	-1.88836	-0.893702
96271745	chr9:96271745:T:C	7.5487e-09	-2.22283e-10	-0.301152	0.000413644	-2.22283e-10	-0.1683	0.000414496	-2.22283e-10	-0.169393
96272096	chr9:96272096:C:T	4.36133e-10	-1.87316	-1.27918	2.03604e-05	-1.90141	-1.2783	2.04243e-05	-1.90141	-1.27832
96272949	chr9:96272949:A:G	3.47916e-09	-2.22283e-10	-1.07574	0.000168308	-2.22283e-10	-1.06751	0.000168783	-2.22283e-10	-1.06784
96272980	chr9:96272980:T:C	1.11349e-09	-0.948427	-1.2666	3.34484e-05	-1.4156	-1.2677	3.35798e-05	-1.41473	-1.2678
96273183	chr9:96273183:A:AT	7.5487e-09	-2.22283e-10	-0.301152	0.000413644	-2.22283e-10	-0.1683	0.000414496	-2.22283e-10	-0.169393
96273185	chr9:96273185:G:A	7.5487e-09	-2.22283e-10	-0.301152	0.000413644	-2.22283e-10	-0.1683	0.000414496	-2.22283e-10	-0.169393
96273234	chr9:96273234:T:C	4.11686e-09	-2.22283e-10	-0.907438	0.00019894	-2.22283e-10	-0.900303	0.000199469	-2.22283e-10	-0.900794
96274386	chr9:96274386:G:A	1.3952e-09	-1.14952	-0.839967	5.24143e-05	-1.34988	-0.884244	5.25744e-05	-1.34932	-0.884911
96274423	chr9:96274423:T:A	7.13179e-10	-1.72039	-0.940156	4.69958e-05	-1.39697	-0.946281	4.71462e-05	-1.39782	-0.945384
96274520	chr9:96274520:T:G	4.67372e-10	-1.87131	-1.21184	2.16556e-05	-1.89409	-1.22395	2.1718e-05	-1.89403	-1.22429
96275748	chr9:96275748:G:A	5.29939e-10	-1.68562	-1.27191	3.54299e-05	-1.35753	-1.26822	3.55134e-05	-1.35846	-1.26809
96275832	chr9:96275832:G:A	3.29131e-09	-2.22283e-10	-1.13124	0.000156927	-2.22283e-10	-1.13752	0.000157448	-2.22283e-10	-1.13736
96275976	chr9:96275976:A:G	3.46103e-09	-2.22283e-10	-1.08096	0.000170641	-2.22283e-10	-1.05374	0.000170968	-2.22283e-10	-1.05498
96276231	chr9:96276231:A:C	2.84749e-09	-2.22283e-10	-1.27609	0.000136793	-2.22283e-10	-1.27484	0.000137206	-2.22283e-10	-1.27497
96276627	chr9:96276627:A:G	4.32933e-10	-1.88707	-1.27263	2.05994e-05	-1.90082	-1.26723	2.06678e-05	-1.90079	-1.26708
96276647	chr9:96276647:CA:C	9.99914e-10	-1.25163	-1.07099	3.8469e-05	-1.43995	-1.1035	3.8593e-05	-1.43942	-1.10397
96276700	chr9:96276700:C:T	4.45992e-10	-1.85323	-1.27675	2.04483e-05	-1.89707	-1.27834	2.05138e-05	-1.89706	-1.2783
96277156	chr9:96277156:A:G	3.40374e-09	-1.09765	-2.98501e-10	0.000352412	-0.328504	-2.98501e-10	0.000353261	-0.329249	-2.98501e-10
96277643	chr9:96277643:G:T	8.51178e-10	-1.21091	-1.27275	7.14807e-05	-0.657798	-1.26608	7.16347e-05	-0.658748	-1.26613
96277798	chr9:96277798:C:A	4.36461e-09	-2.22283e-10	-0.848999	0.000211107	-2.22283e-10	-0.840941	0.000211659	-2.22283e-10	-0.841479
96278832	chr9:96278832:A:T	5.1508e-09	-2.22283e-10	-0.683376	0.000231839	-2.22283e-10	-0.747263	0.000232455	-2.22283e-10	-0.747757
96278861	chr9:96278861:C:T	2.85428e-09	-2.22283e-10	-1.27371	0.000136865	-2.22283e-10	-1.27431	0.000137298	-2.22283e-10	-1.2743
96279852	chr9:96279852:C:T	1.19149e-08	-2.22283e-10	0.155263	0.000626557	-2.22283e-10	0.246934	0.000628234	-2.22283e-10	0.246458
96279854	chr9:96279854:C:A	2.84591e-09	-2.22283e-10	-1.27664	0.00013665	-2.22283e-10	-1.27588	0.000137078	-2.22283e-10	-1.27591
96279915	chr9:96279915:G:A	5.46768e-10	-1.64753	-1.27873	2.04479e-05	-1.89987	-1.27556	2.05124e-05	-1.8998	-1.27563
96279944	chr9:96279944:C:T	6.29464e-10	-1.76535	-1.02007	2.78424e-05	-1.85087	-1.01587	2.79639e-05	-1.85059	-1.01495
96280058	chr9:96280058:T:C	1.15972e-09	-1.70471	-0.469638	4.79939e-05	-1.81965	-0.502583	4.82393e-05	-1.8193	-0.500982
96280506	chr9:96280506:G:T	4.23308e-09	-2.22283e-10	-0.879597	0.00020453	-2.22283e-10	-0.872593	0.000205068	-2.22283e-10	-0.873114
96280826	chr9:96280826:A:G	4.84969e-10	-1.90171	-1.14449	2.32483e-05	-1.88939	-1.15768	2.33293e-05	-1.88941	-1.15734
96281357	chr9:96281357:C:T	4.00475e-09	-2.22283e-10	-0.935047	0.000191581	-2.22283e-10	-0.937994	0.000192006	-2.22283e-10	-0.938926
96281540	chr9:96281540:T:G	6.81707e-10	-1.82092	-0.884761	3.09942e-05	-1.88071	-0.878801	3.11286e-05	-1.88052	-0.877802
96281563	chr9:96281563:C:T	6.57275e-10	-1.87586	-0.866322	3.78161e-05	-1.68633	-0.874235	3.7959e-05	-1.68712	-0.87283
96282257	chr9:96282257:A:G	8.12496e-10	-1.25125	-1.27892	6.47062e-05	-0.744582	-1.27887	6.48498e-05	-0.745503	-1.27888
96282347	chr9:96282347:T:C	6.19822e-10	-1.77719	-1.02366	2.76362e-05	-1.85526	-1.01892	2.77559e-05	-1.85499	-1.01802
96282614	chr9:96282614:G:A	3.88545e-09	-2.22283e-10	-0.965288	0.000186467	-2.22283e-10	-0.96505	0.000186965	-2.22283e-10	-0.965532
96283173	chr9:96283173:C:T	6.2669e-10	-1.75407	-1.03576	2.77378e-05	-1.83932	-1.03119	2.78587e-05	-1.839	-1.03031
96283297	chr9:96283297:G:A	6.18939e-09	-2.22283e-10	-0.499691	0.000301833	-2.22283e-10	-0.483431	0.000302671	-2.22283e-10	-0.483808
96284822	chr9:96284822:CAG:C	3.5348e-09	-2.22283e-10	-1.05987	0.000171061	-2.22283e-10	-1.05128	0.000171525	-2.22283e-10	-1.05172
96284955	chr9:96284955:C:T	3.8306e-09	-2.22283e-10	-0.979507	0.000181826	-2.22283e-10	-0.990258	0.000182372	-2.22283e-10	-0.990408
96285028	chr9:96285028:G:A	7.72554e-10	-1.87163	-0.708948	4.47748e-05	-1.67506	-0.7166	4.49576e-05	-1.67587	-0.714868
96285041	chr9:96285041:G:A	3.6877e-09	-2.22283e-10	-1.01752	0.000169012	-2.22283e-10	-1.06334	0.00016949	-2.22283e-10	-1.06366
96285469	chr9:96285469:A:C	8.48713e-10	-1.20978	-1.27679	6.76438e-05	-0.699988	-1.27906	6.7795e-05	-0.700913	-1.27905
96285721	chr9:96285721:A:G	6.23329e-10	-1.77895	-1.01626	2.77602e-05	-1.85795	-1.01175	2.78808e-05	-1.85769	-1.01083
96286060	chr9:96286060:A:G	6.32105e-10	-1.75968	-1.02155	2.79403e-05	-1.84614	-1.0171	2.80624e-05	-1.84583	-1.01619
96286125	chr9:96286125:C:T	3.88437e-09	-2.22283e-10	-0.965567	0.000186415	-2.22283e-10	-0.96533	0.000186913	-2.22283e-10	-0.965811
96286176	chr9:96286176:T:G	2.87736e-09	-2.22283e-10	-1.26565	0.000139045	-2.22283e-10	-1.25851	0.000139475	-2.22283e-10	-1.25857
96286544	chr9:96286544:GCCAT:G	4.49681e-09	-2.22283e-10	-0.819159	0.000217341	-2.22283e-10	-0.811839	0.000217907	-2.22283e-10	-0.812389
96287210	chr9:96287210:T:C	4.50668e-09	-2.22283e-10	-0.816967	0.000217945	-2.22283e-10	-0.809063	0.000218511	-2.22283e-10	-0.80962
96287359	chr9:96287359:G:A	3.44338e-09	-2.22283e-10	-1.08608	0.000164785	-2.22283e-10	-1.08867	0.000165266	-2.22283e-10	-1.0889
96287419	chr9:96287419:T:C	5.58087e-10	-1.8538	-1.05197	3.3747e-05	-1.64077	-1.03364	3.38559e-05	-1.64166	-1.03268
96287486	chr9:96287486:G:A	8.38558e-09	-2.22283e-10	-0.196014	0.00043443	-2.22283e-10	-0.11927	0.000434896	-2.22283e-10	-0.121348
96287691	chr9:96287691:G:C	6.36638e-10	-1.78599	-0.988095	2.8501e-05	-1.86022	-0.983145	2.86261e-05	-1.85996	-0.982173
96287704	chr9:96287704:C:T	7.18297e-10	-1.74981	-0.903586	3.1836e-05	-1.83721	-0.895494	3.19826e-05	-1.83689	-0.894372
96288040	chr9:96288040:A:G	3.43872e-09	-2.22283e-10	-1.08743	0.000164565	-2.22283e-10	-1.09	0.000165046	-2.22283e-10	-1.09023
96288048	chr9:96288048:C:T	4.55635e-09	-2.22283e-10	-0.806006	0.000220379	-2.22283e-10	-0.797955	0.000220955	-2.22283e-10	-0.798496
96288512	chr9:96288512:A:G	7.75385e-10	-1.29984	-1.27708	6.08541e-05	-0.805682	-1.27915	6.09917e-05	-0.806579	-1.27914
96288613	chr9:96288613:A:C	4.48011e-09	-2.22283e-10	-0.822881	0.000216526	-2.22283e-10	-0.815597	0.00021709	-2.22283e-10	-0.816145
96288763	chr9:96288763:C:T	5.57346e-10	-1.85714	-1.04996	3.35679e-05	-1.64816	-1.03157	3.36767e-05	-1.64904	-1.0306
96288829	chr9:96288829:G:C	6.22122e-10	-1.76519	-1.03196	2.76168e-05	-1.8475	-1.02738	2.7737e-05	-1.84721	-1.02648
96288853	chr9:96288853:C:T	3.62983e-09	-2.22283e-10	-1.03334	0.000176216	-2.22283e-10	-1.0216	0.000176718	-2.22283e-10	-1.0219
96288889	chr9:96288889:A:T	8.50351e-10	-1.77243	-0.712206	4.3689e-05	-1.68228	-0.733926	4.38814e-05	-1.68232	-0.732645
96288931	chr9:96288931:C:T	3.04657e-09	-1.20851	-2.98501e-10	0.000107174	-1.51886	-2.98501e-10	0.000107576	-1.51826	-2.98501e-10
96289142	chr9:96289142:G:A	6.44319e-10	-1.75101	-1.01108	2.84569e-05	-1.83851	-1.0064	2.85825e-05	-1.83819	-1.00547
96289156	chr9:96289156:G:A	3.84037e-09	-2.22283e-10	-0.97696	0.000186683	-2.22283e-10	-0.963891	0.000187209	-2.22283e-10	-0.964228
96289260	chr9:96289260:G:A	2.1833e-09	-1.54169	-2.98501e-10	7.30917e-05	-1.90159	-2.98501e-10	7.33218e-05	-1.9016	-2.98501e-10
96289709	chr9:96289709:G:A	6.59301e-10	-1.76645	-0.972654	2.68788e-05	-1.8915	-1.01047	2.69405e-05	-1.89133	-1.01149
96289715	chr9:96289715:G:A	5.95653e-09	-2.22283e-10	-0.538039	0.000282868	-2.22283e-10	-0.548325	0.000283731	-2.22283e-10	-0.548427
96290029	chr9:96290029:T:C	1.63035e-08	-2.22283e-10	0.46885	0.000945151	-2.22283e-10	0.658039	0.000946809	-2.22283e-10	0.656642
96290061	chr9:96290061:T:C	5.11628e-10	-1.80754	-1.18515	2.18726e-05	-1.90168	-1.20639	2.19516e-05	-1.90169	-1.20593
96290084	chr9:96290084:C:T	6.21758e-10	-1.64863	-1.1491	4.27328e-05	-1.29274	-1.14559	4.27713e-05	-1.2944	-1.14619
96290287	chr9:96290287:A:C	1.63422e-08	-2.22283e-10	0.471222	0.000947512	-2.22283e-10	0.660534	0.000949172	-2.22283e-10	0.659135
96291207	chr9:96291207:C:A	3.34516e-09	-2.22283e-10	-1.11501	0.000156288	-2.22283e-10	-1.14161	0.000156804	-2.22283e-10	-1.14146
96291340	chr9:96291340:C:G	2.8431e-09	-2.22283e-10	-1.27763	0.000136834	-2.22283e-10	-1.27454	0.000137261	-2.22283e-10	-1.27457
96291514	chr9:96291514:C:T	3.43966e-09	-2.22283e-10	-1.08715	0.00016461	-2.22283e-10	-1.08973	0.000165091	-2.22283e-10	-1.08996
96291731	chr9:96291731:C:T	4.09767e-09	-2.22283e-10	-0.912109	0.000197921	-2.22283e-10	-0.905437	0.000198451	-2.22283e-10	-0.905912
96292322	chr9:96292322:T:C	1.17565e-09	-1.75264	-0.40807	5.64528e-05	-1.76482	-0.395078	5.66369e-05	-1.76495	-0.394842
96292642	chr9:96292642:C:T	8.96123e-10	-1.68751	-0.7447	4.12085e-05	-1.71771	-0.756955	4.14029e-05	-1.71779	-0.75532
96292883	chr9:96292883:T:C	3.29465e-09	-2.22283e-10	-1.13023	0.000154131	-2.22283e-10	-1.15551	0.000154638	-2.22283e-10	-1.15537
96293159	chr9:96293159:G:A	2.84575e-09	-2.22283e-10	-1.2767	0.000137053	-2.22283e-10	-1.27294	0.00013748	-2.22283e-10	-1.27297
96293308	chr9:96293308:G:A	2.8557e-09	-2.22283e-10	-1.27321	0.00013775	-2.22283e-10	-1.26786	0.000138178	-2.22283e-10	-1.26791
96293616	chr9:96293616:C:T	2.85009e-09	-2.22283e-10	-1.27518	0.00013737	-2.22283e-10	-1.27063	0.000137797	-2.22283e-10	-1.27068
96293709	chr9:96293709:G:A	1.16104e-09	-1.86399	-0.309217	5.84023e-05	-1.81402	-0.311932	5.86124e-05	-1.81407	-0.311436
96293722	chr9:96293722:A:C	4.82196e-10	-1.87975	-1.17219	2.7951e-05	-1.70134	-1.16152	2.80348e-05	-1.70212	-1.16089
96293809	chr9:96293809:A:G	4.16875e-09	-2.22283e-10	-0.894912	0.000190383	-2.22283e-10	-0.944267	0.000190929	-2.22283e-10	-0.944554
96293865	chr9:96293865:C:T	2.84578e-09	-2.22283e-10	-1.27669	0.000137055	-2.22283e-10	-1.27292	0.000137482	-2.22283e-10	-1.27296
96293927	chr9:96293927:A:G	5.70446e-10	-1.70391	-1.17995	2.22332e-05	-1.90165	-1.19007	2.22957e-05	-1.90164	-1.19042
96294153	chr9:96294153:G:A	4.50564e-09	-2.22283e-10	-0.817198	0.000217772	-2.22283e-10	-0.809858	0.000218338	-2.22283e-10	-0.810409
96294266	chr9:96294266:A:C	3.16175e-09	-2.22283e-10	-1.1714	0.00014853	-2.22283e-10	-1.19252	0.000149016	-2.22283e-10	-1.1924
96294598	chr9:96294598:G:A	2.03759e-09	-1.61076	-2.98501e-10	7.32651e-05	-1.89922	-2.98501e-10	7.34985e-05	-1.89919	-2.98501e-10
96294633	chr9:96294633:G:A	1.12388e-08	-2.22283e-10	0.0968478	0.000603003	-2.22283e-10	0.208616	0.000603847	-2.22283e-10	0.206865
96294698	chr9:96294698:C:T	1.01743e-09	-1.02649	-1.27876	8.62829e-05	-0.456675	-1.279	8.64662e-05	-0.457695	-1.27901
96294742	chr9:96294742:C:T	4.03173e-09	-2.22283e-10	-0.928332	0.000186364	-2.22283e-10	-0.965601	0.000186842	-2.22283e-10	-0.96619
96295279	chr9:96295279:A:G	5.40847e-10	-1.8697	-1.06745	2.68899e-05	-1.81418	-1.08737	2.69874e-05	-1.81423	-1.08685
96295299	chr9:96295299:C:T	1.04643e-08	-2.22283e-10	0.0254461	0.000514834	-2.22283e-10	0.0505396	0.000516199	-2.22283e-10	0.050037
96295313	chr9:96295313:T:A	8.21047e-10	-1.87233	-0.64737	4.74532e-05	-1.67312	-0.660439	4.7647e-05	-1.67393	-0.658702
96295341	chr9:96295341:TG:T	3.91992e-09	-2.22283e-10	-0.956455	0.00018148	-2.22283e-10	-0.992161	0.00018195	-2.22283e-10	-0.992725
96295356	chr9:96295356:C:T	3.20153e-09	-2.22283e-10	-1.1589	0.000150086	-2.22283e-10	-1.1821	0.000150577	-2.22283e-10	-1.18198
96295391	chr9:96295391:A:G	1.83959e-09	-1.38579	-0.327199	5.98997e-05	-1.83592	-0.264711	6.00324e-05	-1.8358	-0.26577
96296255	chr9:96296255:AAAG:A	4.78057e-10	-1.86915	-1.1914	2.82758e-05	-1.66986	-1.18144	2.83572e-05	-1.6707	-1.18087
96296306	chr9:96296306:G:A	3.1257e-09	-2.22283e-10	-1.18287	0.000149743	-2.22283e-10	-1.18439	0.00015019	-2.22283e-10	-1.18456
96297348	chr9:96297348:T:C	3.30026e-09	-2.22283e-10	-1.12853	0.000155745	-2.22283e-10	-1.14508	0.00015628	-2.22283e-10	-1.14481
96297617	chr9:96297617:G:A	7.70474e-10	-1.88009	-0.703189	3.46713e-05	-1.88904	-0.758348	3.47637e-05	-1.88903	-0.758847
96297636	chr9:96297636:C:T	3.45403e-09	-2.22283e-10	-1.08299	0.000162486	-2.22283e-10	-1.10272	0.000163046	-2.22283e-10	-1.10242
96297903	chr9:96297903:G:A	5.85084e-10	-1.62731	-1.23122	2.10815e-05	-1.89878	-1.24613	2.11557e-05	-1.89869	-1.24585
96297948	chr9:96297948:C:G	3.58423e-08	-2.22283e-10	1.2566	0.00203927	-2.22283e-10	1.42704	0.00204123	-2.22283e-10	1.42485
96298299	chr9:96298299:C:T	2.8397e-09	-2.22283e-10	-1.27883	0.000136301	-2.22283e-10	-1.27844	0.000136729	-2.22283e-10	-1.27846
96298378	chr9:96298378:A:G	1.2983e-09	-1.87641	-0.185061	7.93081e-05	-1.73471	-0.0852565	7.95017e-05	-1.73454	-0.086139
96298600	chr9:96298600:G:A	4.84731e-10	-1.85964	-1.18705	2.91997e-05	-1.64233	-1.17681	2.92828e-05	-1.64322	-1.17623
96298761	chr9:96298761:C:T	1.89036e-09	-1.68576	-2.98501e-10	7.42491e-05	-1.88588	-2.98501e-10	7.4489e-05	-1.8858	-2.98501e-10
96298770	chr9:96298770:G:A	1.89974e-09	-1.68081	-2.98501e-10	7.4147e-05	-1.88726	-2.98501e-10	7.43864e-05	-1.88718	-2.98501e-10
96299088	chr9:96299088:G:T	3.45365e-09	-2.22283e-10	-1.0831	0.00016247	-2.22283e-10	-1.10281	0.000163031	-2.22283e-10	-1.10252
96299336	chr9:96299336:A:G	7.94383e-10	-1.88329	-0.66943	3.57117e-05	-1.8916	-0.726226	3.58063e-05	-1.89159	-0.726741
96299602	chr9:96299602:A:G	1.61447e-09	-1.86227	0.0187473	8.13724e-05	-1.81341	0.0191414	8.16787e-05	-1.81346	0.0197997
96299679	chr9:96299679:A:G	3.23446e-09	-2.22283e-10	-1.14867	0.000153507	-2.22283e-10	-1.15956	0.000153982	-2.22283e-10	-1.15962
96299690	chr9:96299690:A:G	5.17367e-10	-1.76414	-1.21739	2.62939e-05	-1.6858	-1.23817	2.6389e-05	-1.68582	-1.23769
96299980	chr9:96299980:G:A	3.48121e-08	-2.22283e-10	1.22744	0.00197986	-2.22283e-10	1.39748	0.00198182	-2.22283e-10	1.39531
96300100	chr9:96300100:G:A	8.85489e-10	-1.90115	-0.542994	4.02458e-05	-1.89665	-0.601655	4.03485e-05	-1.89665	-0.602249
96300152	chr9:96300152:T:C	6.64865e-10	-1.85653	-0.874171	3.0051e-05	-1.87005	-0.920357	3.01335e-05	-1.87004	-0.920781
96300767	chr9:96300767:A:G	7.1578e-10	-1.87993	-0.776975	3.23247e-05	-1.8889	-0.828576	3.2412e-05	-1.88889	-0.829039
96300896	chr9:96300896:T:TA	7.10131e-10	-1.88923	-0.775604	3.21467e-05	-1.89573	-0.827269	3.22334e-05	-1.89572	-0.827733
96300955	chr9:96300955:T:G	7.12201e-10	-1.88532	-0.776602	3.22064e-05	-1.89294	-0.828198	3.22933e-05	-1.89294	-0.828662
96301004	chr9:96301004:T:C	7.4565e-10	-1.80213	-0.813895	3.11127e-05	-1.89701	-0.858676	3.12001e-05	-1.89699	-0.859048
96301450	chr9:96301450:C:T	5.19931e-10	-1.80088	-1.17571	2.20622e-05	-1.90171	-1.19774	2.21428e-05	-1.9017	-1.19724
96301451	chr9:96301451:G:A	5.30594e-10	-1.89676	-1.05953	2.45368e-05	-1.9006	-1.09254	2.46092e-05	-1.90059	-1.09274
96301519	chr9:96301519:T:C	4.8903e-09	-2.22283e-10	-0.735275	0.00023459	-2.22283e-10	-0.735467	0.000235171	-2.22283e-10	-0.736143
96301547	chr9:96301547:C:T	3.2594e-09	-2.22283e-10	-1.14098	0.000153803	-2.22283e-10	-1.15763	0.000154326	-2.22283e-10	-1.15739
96301754	chr9:96301754:G:A	9.08141e-10	-1.84324	-0.575644	4.04128e-05	-1.86095	-0.633213	4.05232e-05	-1.86093	-0.633649
96301830	chr9:96301830:A:G	5.90352e-09	-2.22283e-10	-0.546979	0.000281171	-2.22283e-10	-0.554343	0.000282283	-2.22283e-10	-0.553545
96302133	chr9:96302133:T:C	1.52677e-09	-1.89937	-2.98501e-10	9.5314e-05	-1.63613	-2.98501e-10	9.56429e-05	-1.63583	-2.98501e-10
96302143	chr9:96302143:T:C	1.84972e-09	-1.44854	-0.258955	8.55164e-05	-1.49993	-0.244665	8.58227e-05	-1.49897	-0.245203
96302357	chr9:96302357:C:T	2.88712e-09	-2.22283e-10	-1.26227	0.000138099	-2.22283e-10	-1.26533	0.00013856	-2.22283e-10	-1.26515
96302506	chr9:96302506:T:A	3.41088e-09	-2.22283e-10	-1.09556	0.000162086	-2.22283e-10	-1.10518	0.000162696	-2.22283e-10	-1.10457
96302525	chr9:96302525:G:T	8.63949e-09	-2.22283e-10	-0.166184	0.000475979	-2.22283e-10	-0.027931	0.000476943	-2.22283e-10	-0.0290588
96302567	chr9:96302567:T:G	4.61942e-10	-1.82186	-1.27299	2.48679e-05	-1.71167	-1.26806	2.49562e-05	-1.71122	-1.26811
96302601	chr9:96302601:G:A	6.01926e-10	-1.55112	-1.27903	3.16972e-05	-1.45796	-1.27912	3.18234e-05	-1.45712	-1.27914
96303087	chr9:96303087:A:C	3.54488e-09	-0.656682	-0.400341	9.50929e-05	-1.3199	-0.318553	9.5177e-05	-1.32034	-0.320377
96303102	chr9:96303102:C:T	3.67514e-09	-0.650239	-0.370696	9.79358e-05	-1.32065	-0.288343	9.80217e-05	-1.32108	-0.290183
96303131	chr9:96303131:A:C	3.9697e-09	-0.507003	-0.436833	0.000101606	-1.21543	-0.356772	0.000101696	-1.2159	-0.358568
96303251	chr9:96303251:T:C	4.91252e-09	-0.100864	-0.629877	0.000132212	-0.751594	-0.557306	0.000132319	-0.752267	-0.558974
96303265	chr9:96303265:A:G	5.35961e-09	-0.102468	-0.541169	0.000146833	-0.742	-0.46201	0.000146937	-0.742684	-0.46377
96303687	chr9:96303687:C:T	3.05239e-09	-2.22283e-10	-1.2066	0.000144592	-2.22283e-10	-1.21939	0.000145095	-2.22283e-10	-1.21907
96304151	chr9:96304151:C:T	5.92474e-09	-0.1049	-0.43849	0.000159838	-0.765067	-0.354077	0.000159932	-0.765756	-0.35595
96305400	chr9:96305400:T:TGAGAAGAATCAGACAGAGA	6.08393e-09	-2.22283e-10	-0.516877	0.000290687	-2.22283e-10	-0.521059	0.000291434	-2.22283e-10	-0.52164
96305561	chr9:96305561:C:T	7.75036e-09	0.00528274	-0.28007	0.000206811	-0.671168	-0.190333	0.000206951	-0.671875	-0.192097
96305565	chr9:96305565:T:C	6.62582e-09	0.0620289	-0.493582	0.000167855	-0.679758	-0.390449	0.00016779	-0.680494	-0.393251
96305614	chr9:96305614:C:T	8.93986e-09	0.168809	-0.300817	0.000223055	-0.59584	-0.190048	0.000222975	-0.596591	-0.192804
96305742	chr9:96305742:T:G	5.19631e-10	-1.81692	-1.16025	2.49543e-05	-1.79411	-1.18216	2.5064e-05	-1.79357	-1.18145
96305931	chr9:96305931:T:C	5.70037e-09	-0.0861891	-0.495808	0.000153642	-0.744673	-0.414008	0.00015374	-0.745369	-0.415826
96306532	chr9:96306532:C:T	1.08512e-08	0.365296	-0.30355	0.000270375	-0.381388	-0.212108	0.000270472	-0.382157	-0.214129
96306784	chr9:96306784:T:G	5.47149e-09	-0.133546	-0.48943	0.000148175	-0.788263	-0.406649	0.000148269	-0.788945	-0.408482
96306903	chr9:96306903:A:G	6.95878e-09	-2.22283e-10	-0.382523	0.000332364	-2.22283e-10	-0.387076	0.000333204	-2.22283e-10	-0.387701
96306907	chr9:96306907:T:C	2.93563e-09	-2.22283e-10	-1.24561	0.000140294	-2.22283e-10	-1.24957	0.000140771	-2.22283e-10	-1.24932
96306948	chr9:96306948:C:T	6.21015e-10	-1.62824	-1.17069	3.03331e-05	-1.61023	-1.17084	3.0431e-05	-1.61092	-1.17008
96307058	chr9:96307058:A:G	7.91261e-09	-0.412846	0.158776	0.000212907	-0.986747	0.154295	0.000212781	-0.987711	0.151521
96307074	chr9:96307074:A:G	6.2164e-09	-0.0427662	-0.45257	0.000166449	-0.710666	-0.36795	0.000166544	-0.711371	-0.369823
96307207	chr9:96307207:G:A	2.89151e-09	-2.22283e-10	-1.26075	0.00013703	-2.22283e-10	-1.27311	0.000137462	-2.22283e-10	-1.27311
96307326	chr9:96307326:G:A	2.87451e-09	-2.22283e-10	-1.26664	0.000138513	-2.22283e-10	-1.26234	0.000138928	-2.22283e-10	-1.2625
96307653	chr9:96307653:A:G	5.66094e-09	-0.0954541	-0.493483	0.000152207	-0.757132	-0.410931	0.000152303	-0.757824	-0.41276
96307734	chr9:96307734:G:T	6.31838e-09	-2.22283e-10	-0.479064	0.000273588	-2.22283e-10	-0.581683	0.000274159	-2.22283e-10	-0.582747
96308333	chr9:96308333:C:T	9.06043e-09	-2.22283e-10	-0.118611	0.000394413	-2.22283e-10	-0.215906	0.000395277	-2.22283e-10	-0.216868
96308341	chr9:96308341:G:A	3.27871e-09	-2.22283e-10	-1.13508	0.000156431	-2.22283e-10	-1.14069	0.000157015	-2.22283e-10	-1.14011
96308466	chr9:96308466:G:A	5.51781e-10	-1.77564	-1.14149	2.44024e-05	-1.87857	-1.12005	2.448e-05	-1.87843	-1.12017
96308648	chr9:96308648:A:T	3.24147e-09	-2.22283e-10	-1.1465	0.000152649	-2.22283e-10	-1.16517	0.000153196	-2.22283e-10	-1.16473
96308701	chr9:96308701:C:T	9.25701e-09	-2.22283e-10	-0.097147	0.000420934	-2.22283e-10	-0.150829	0.000421561	-2.22283e-10	-0.152491
96308884	chr9:96308884:T:C	5.33723e-10	-1.77934	-1.17106	2.35938e-05	-1.87995	-1.15237	2.36691e-05	-1.87982	-1.15247
96308930	chr9:96308930:G:A	2.01096e-09	-0.53985	-1.08407	3.63273e-05	-1.52994	-1.0708	3.64071e-05	-1.53114	-1.07055
96309285	chr9:96309285:A:G	2.89491e-09	-2.22283e-10	-1.25957	0.00013924	-2.22283e-10	-1.2571	0.000139661	-2.22283e-10	-1.25724
96309656	chr9:96309656:C:T	3.69749e-09	-2.22283e-10	-1.01487	0.000177215	-2.22283e-10	-1.01594	0.000177645	-2.22283e-10	-1.01667
96309666	chr9:96309666:G:A	2.88042e-09	-2.22283e-10	-1.26459	0.000137843	-2.22283e-10	-1.26719	0.000138302	-2.22283e-10	-1.26702
96309681	chr9:96309681:G:A	2.85737e-09	-2.22283e-10	-1.27263	0.000136861	-2.22283e-10	-1.27434	0.000137308	-2.22283e-10	-1.27423
96309911	chr9:96309911:C:G	8.78872e-09	0.0319216	-0.18098	0.000227283	-0.700013	-0.0670956	0.000227186	-0.700719	-0.0699665
96309912	chr9:96309912:T:C	5.60731e-10	-1.76237	-1.13867	2.46204e-05	-1.87234	-1.11739	2.46991e-05	-1.87219	-1.1175
96309951	chr9:96309951:C:T	3.96817e-09	-0.944223	-2.98501e-10	0.000124771	-1.36682	-2.98501e-10	0.00012502	-1.36798	-2.98501e-10
96309961	chr9:96309961:T:C	8.8933e-09	0.0248229	-0.162052	0.000230839	-0.704337	-0.0472459	0.000230736	-0.70504	-0.050142
96310766	chr9:96310766:G:A	7.28213e-09	-0.0768783	-0.260227	0.000198361	-0.734648	-0.168569	0.000198498	-0.735325	-0.17035
96310870	chr9:96310870:A:G	8.56816e-09	-0.0111188	-0.163356	0.000223152	-0.73677	-0.0486841	0.000223054	-0.737465	-0.0515755
96310956	chr9:96310956:C:T	8.96583e-09	-0.0377789	-0.0913276	0.000236133	-0.755768	0.0268593	0.000236015	-0.756445	0.0238864
96311006	chr9:96311006:T:C	5.35712e-10	-1.82315	-1.12353	2.44402e-05	-1.89578	-1.1013	2.45162e-05	-1.89571	-1.10141
96311075	chr9:96311075:G:C	7.46861e-09	-0.00740672	-0.304412	0.000192726	-0.73445	-0.197584	0.000192698	-0.735145	-0.200184
96311287	chr9:96311287:G:A	3.35773e-09	-2.22283e-10	-1.11126	0.00015167	-2.22283e-10	-1.1716	0.000152082	-2.22283e-10	-1.17203
96311537	chr9:96311537:T:G	4.05669e-09	0.025726	-0.947886	0.000105118	-0.641521	-0.896705	0.000105288	-0.642189	-0.897562
96311545	chr9:96311545:A:C	4.10515e-09	0.0224201	-0.932705	0.000106605	-0.643766	-0.880407	0.000106777	-0.644434	-0.881281
96311562	chr9:96311562:T:C	6.99346e-10	-1.89539	-0.784747	3.66456e-05	-1.90095	-0.691057	3.6671e-05	-1.901	-0.693471
96311716	chr9:96311716:G:C	4.09128e-09	-2.22283e-10	-0.913669	0.000195107	-2.22283e-10	-0.919756	0.000195625	-2.22283e-10	-0.920255
96311798	chr9:96311798:G:A	3.81375e-09	-0.0241188	-0.959797	9.97152e-05	-0.681504	-0.909483	9.98797e-05	-0.682162	-0.910326
96312130	chr9:96312130:A:G	3.32029e-09	-2.22283e-10	-1.12248	0.00016191	-2.22283e-10	-1.10627	0.000162452	-2.22283e-10	-1.10607
96312310	chr9:96312310:CCTTCA:C	6.44552e-10	-1.49698	-1.26475	3.19541e-05	-1.4687	-1.26031	3.20128e-05	-1.46957	-1.26075
96313104	chr9:96313104:A:G	8.55846e-09	-0.0318771	-0.14373	0.000225024	-0.749121	-0.0279773	0.000224918	-0.749812	-0.0309067
96313166	chr9:96313166:T:C	2.90511e-09	-2.22283e-10	-1.25606	0.000138889	-2.22283e-10	-1.25963	0.000139355	-2.22283e-10	-1.25943
96313425	chr9:96313425:C:T	4.25284e-09	-0.416211	-0.45873	0.000109344	-1.00086	-0.497946	0.000109376	-1.00179	-0.499873
96313770	chr9:96313770:C:T	3.75767e-09	-0.0531027	-0.945626	9.88943e-05	-0.704953	-0.894301	9.9056e-05	-0.705606	-0.895163
96314243	chr9:96314243:CCT:C	2.88889e-09	-2.22283e-10	-1.26166	0.000138179	-2.22283e-10	-1.26476	0.00013864	-2.22283e-10	-1.26458
96314420	chr9:96314420:C:T	1.96625e-09	-1.6464	-2.98501e-10	8.93423e-05	-1.70083	-2.98501e-10	8.9606e-05	-1.70103	-2.98501e-10
96314485	chr9:96314485:A:G	3.67512e-09	-0.493754	-0.527187	9.61302e-05	-1.06269	-0.564911	9.61696e-05	-1.06359	-0.566755
96314603	chr9:96314603:A:G	3.33203e-09	-0.397913	-0.721032	8.57509e-05	-0.98751	-0.754348	8.57989e-05	-0.988447	-0.756002
96315104	chr9:96315104:C:T	3.15902e-09	-0.490057	-0.682209	8.28259e-05	-1.05937	-0.717192	8.28712e-05	-1.06027	-0.718893
96315119	chr9:96315119:T:C	3.17545e-09	-0.489836	-0.677242	8.32999e-05	-1.05847	-0.712387	8.33446e-05	-1.05937	-0.714097
96315120	chr9:96315120:T:C	3.57772e-09	-2.22283e-10	-1.0478	0.000163397	-2.22283e-10	-1.09712	0.000163803	-2.22283e-10	-1.09779
96315320	chr9:96315320:C:T	5.65875e-10	-1.82697	-1.06494	2.57887e-05	-1.82199	-1.12138	2.58621e-05	-1.82177	-1.1219
96315337	chr9:96315337:T:G	3.13374e-09	-0.490343	-0.689956	8.22422e-05	-1.05894	-0.724694	8.22878e-05	-1.05984	-0.726388
96315379	chr9:96315379:G:C	7.52881e-09	-2.22283e-10	-0.303791	0.000358406	-2.22283e-10	-0.311639	0.000359311	-2.22283e-10	-0.312266
96315392	chr9:96315392:C:T	3.5745e-09	-2.22283e-10	-1.0487	0.000163267	-2.22283e-10	-1.09792	0.000163674	-2.22283e-10	-1.09858
96315868	chr9:96315868:C:T	3.16237e-09	-0.129951	-1.04126	8.27275e-05	-0.776562	-1.00119	8.28699e-05	-0.777199	-1.00199
96315941	chr9:96315941:G:A	3.27073e-09	-0.0975196	-1.03999	8.49977e-05	-0.750855	-0.999826	8.51431e-05	-0.751498	-1.00062
96316009	chr9:96316009:C:A	3.06365e-09	-0.519903	-0.683018	8.02582e-05	-1.08769	-0.720365	8.03028e-05	-1.08858	-0.722073
96316623	chr9:96316623:C:T	2.9637e-09	-2.22283e-10	-1.23609	0.000142726	-2.22283e-10	-1.23238	0.000143148	-2.22283e-10	-1.23258
96316838	chr9:96316838:T:C	3.27991e-09	-0.508818	-0.625892	8.56434e-05	-1.07918	-0.663932	8.56853e-05	-1.08007	-0.665704
96317086	chr9:96317086:C:T	3.72639e-09	-0.386216	-0.620872	9.46677e-05	-0.98275	-0.660182	9.47063e-05	-0.983694	-0.661981
96317092	chr9:96317092:C:T	3.31464e-09	-0.529937	-0.594241	8.68206e-05	-1.09499	-0.634469	8.6858e-05	-1.09587	-0.636307
96317095	chr9:96317095:G:A	2.84242e-09	-2.22283e-10	-1.27787	0.000136569	-2.22283e-10	-1.27647	0.000136991	-2.22283e-10	-1.27654
96317168	chr9:96317168:A:C	3.49845e-09	-0.417195	-0.653012	8.94573e-05	-1.00813	-0.691416	8.94994e-05	-1.00906	-0.693167
96317393	chr9:96317393:C:A	3.06766e-09	-0.410941	-0.790671	7.87147e-05	-1.00337	-0.82411	7.87717e-05	-1.00429	-0.825609
96317556	chr9:96317556:C:T	3.3282e-09	-0.466545	-0.65355	8.60623e-05	-1.04638	-0.691851	8.61046e-05	-1.04729	-0.693603
96317557	chr9:96317557:G:A	3.35847e-09	-0.447773	-0.66327	8.6493e-05	-1.03197	-0.701274	8.6536e-05	-1.03288	-0.703012
96317568	chr9:96317568:T:C	3.35696e-09	-0.459263	-0.652228	8.6964e-05	-1.03717	-0.690637	8.70064e-05	-1.03808	-0.692389
96317627	chr9:96317627:A:T	6.19162e-10	-1.54554	-1.25637	2.52854e-05	-1.70394	-1.25914	2.53686e-05	-1.70395	-1.25899
96317780	chr9:96317780:C:T	3.42667e-09	-0.437586	-0.653354	8.88614e-05	-1.01701	-0.689222	8.89045e-05	-1.01793	-0.690963
96317859	chr9:96317859:C:A	4.23854e-09	-0.259094	-0.619215	0.000107082	-0.887565	-0.632147	0.000107109	-0.888546	-0.634066
96317860	chr9:96317860:C:T	3.09681e-09	-0.216041	-0.976115	7.05434e-05	-1.01888	-0.918198	7.06267e-05	-1.01953	-0.919514
96317896	chr9:96317896:A:G	3.15145e-09	-0.529821	-0.644843	8.34029e-05	-1.08835	-0.681276	8.3446e-05	-1.08923	-0.683024
96317905	chr9:96317905:C:T	1.94457e-09	-0.517834	-1.13965	5.33218e-05	-1.076	-1.14096	5.33816e-05	-1.07684	-1.14215
96317947	chr9:96317947:G:GA	3.13817e-09	-0.473509	-0.70538	8.22104e-05	-1.04413	-0.739892	8.22579e-05	-1.04504	-0.741555
96318122	chr9:96318122:G:GA	3.17264e-09	-0.444595	-0.723368	8.24605e-05	-1.02358	-0.757404	8.25089e-05	-1.02451	-0.75904
96318180	chr9:96318180:C:T	5.33788e-10	-1.90038	-1.0499	2.4368e-05	-1.8917	-1.10834	2.44303e-05	-1.89176	-1.10887
96318227	chr9:96318227:G:A	3.12942e-09	-0.488805	-0.692874	8.20732e-05	-1.0578	-0.72789	8.21191e-05	-1.05871	-0.729572
96318388	chr9:96318388:A:G	2.87031e-09	-0.685625	-0.582482	7.82936e-05	-1.2128	-0.62004	7.83318e-05	-1.21362	-0.621881
96318435	chr9:96318435:G:A	3.91564e-09	-2.22283e-10	-0.957548	0.000188844	-2.22283e-10	-0.952386	0.000189342	-2.22283e-10	-0.952902
96318877	chr9:96318877:T:C	2.85239e-09	-2.22283e-10	-1.27437	0.000136213	-2.22283e-10	-1.27908	0.000136643	-2.22283e-10	-1.27908
96319116	chr9:96319116:G:A	2.36673e-09	-0.25984	-1.20118	5.38121e-05	-1.03841	-1.1694	5.39073e-05	-1.03908	-1.17011
96319230	chr9:96319230:G:A	2.94304e-09	-0.382567	-0.860517	5.49954e-05	-1.2891	-0.896955	5.50445e-05	-1.28965	-0.89866
96319966	chr9:96319966:C:T	5.10907e-09	-2.22283e-10	-0.691509	0.000254873	-2.22283e-10	-0.652539	0.000255208	-2.22283e-10	-0.654377
96320095	chr9:96320095:T:C	5.02826e-10	-1.78429	-1.22574	3.04211e-05	-1.52066	-1.25751	3.05113e-05	-1.52074	-1.25762
96320344	chr9:96320344:T:C	1.06863e-08	0.970793	-0.92436	0.000152183	-0.206398	-0.961821	0.000152877	-0.2054	-0.961422
96320647	chr9:96320647:G:A	2.89067e-09	-2.22283e-10	-1.26104	0.000139011	-2.22283e-10	-1.25875	0.00013943	-2.22283e-10	-1.25889
96321740	chr9:96321740:C:T	6.84134e-10	-1.59578	-1.10635	2.76167e-05	-1.7839	-1.09099	2.76441e-05	-1.78401	-1.09303
96322104	chr9:96322104:G:A	7.59597e-09	-2.22283e-10	-0.29491	0.00031737	-2.22283e-10	-0.433238	0.000319045	-2.22283e-10	-0.431124
96322189	chr9:96322189:G:C	2.1776e-08	1.81748	-1.0592	6.78352e-05	-0.926519	-1.04971	6.72232e-05	-0.934863	-1.05357
96322418	chr9:96322418:C:T	7.43369e-09	-2.22283e-10	-0.316505	0.000369689	-2.22283e-10	-0.280645	0.00037185	-2.22283e-10	-0.277964
96322511	chr9:96322511:C:T	1.17835e-08	1.41462	-1.27045	4.58256e-05	-1.09959	-1.26887	4.56515e-05	-1.10699	-1.26843
96322565	chr9:96322565:A:G	5.79179e-09	0.711691	-1.27778	2.76573e-05	-1.60342	-1.27	2.77741e-05	-1.60238	-1.26997
96322658	chr9:96322658:G:A	5.01349e-09	0.566154	-1.27655	2.6304e-05	-1.64438	-1.2792	2.64124e-05	-1.64342	-1.2792
96322674	chr9:96322674:G:A	5.88154e-09	0.727294	-1.278	2.87517e-05	-1.55589	-1.27872	2.88749e-05	-1.55477	-1.27871
96322832	chr9:96322832:T:G	4.39785e-09	-0.841412	-2.98501e-10	7.31953e-05	-1.90017	-2.98501e-10	7.34318e-05	-1.9001	-2.98501e-10
96323389	chr9:96323389:C:T	5.06021e-09	0.574433	-1.27555	2.66705e-05	-1.64459	-1.26516	2.67812e-05	-1.64363	-1.26513
96323649	chr9:96323649:G:A	4.79546e-09	0.523337	-1.2782	2.60682e-05	-1.66147	-1.27111	2.61754e-05	-1.66054	-1.27109
96323654	chr9:96323654:C:T	7.20366e-09	0.349327	-0.697266	4.02914e-05	-1.7067	-0.790464	4.05267e-05	-1.70582	-0.788668
96323665	chr9:96323665:G:A	4.57942e-09	-1.02807	0.227114	0.000109682	-1.7459	0.250172	0.000109982	-1.74781	0.251673
96323780	chr9:96323780:G:T	5.45143e-07	4.42187	-0.443352	6.89926e-05	-1.79671	-0.162597	6.88751e-05	-1.79815	-0.166009
96323819	chr9:96323819:G:A	2.98998e-09	-2.22283e-10	-1.22726	0.000143154	-2.22283e-10	-1.22938	0.000143554	-2.22283e-10	-1.22975
96323844	chr9:96323844:C:T	2.76882e-08	0.330245	0.668233	0.000276756	-1.59319	1.02302	0.000276162	-1.59485	1.01938
96324163	chr9:96324163:C:T	3.50973e-09	-2.22283e-10	-1.06699	0.00017018	-2.22283e-10	-1.05645	0.000170681	-2.22283e-10	-1.05666
96324196	chr9:96324196:T:C	3.46474e-09	-2.22283e-10	-1.07989	0.000172324	-2.22283e-10	-1.04393	0.000173042	-2.22283e-10	-1.04292
96324210	chr9:96324210:C:T	1.61733e-09	-1.84175	-2.98501e-10	0.000102979	-1.55878	-2.98501e-10	0.000103309	-1.55873	-2.98501e-10
96324440	chr9:96324440:A:G	5.79475e-09	0.234162	-0.799738	3.56258e-05	-1.74112	-0.879114	3.58112e-05	-1.74033	-0.877864
96324694	chr9:96324694:A:G	7.83468e-09	0.328261	-0.592228	4.41985e-05	-1.71464	-0.689974	4.44527e-05	-1.71378	-0.688248
96324774	chr9:96324774:T:G	5.68066e-09	-2.22283e-10	-0.585461	0.000255905	-2.22283e-10	-0.6485	0.000256683	-2.22283e-10	-0.648612
96324808	chr9:96324808:G:C	1.82907e-09	-1.71872	-2.98501e-10	7.32363e-05	-1.89961	-2.98501e-10	7.34676e-05	-1.89961	-2.98501e-10
96324848	chr9:96324848:C:T	6.9567e-09	0.182827	-0.565648	4.35124e-05	-1.75492	-0.665339	4.37599e-05	-1.75416	-0.663577
96324850	chr9:96324850:T:C	6.13946e-09	0.0905573	-0.598348	4.12211e-05	-1.7787	-0.695655	4.1451e-05	-1.778	-0.693938
96324930	chr9:96324930:C:T	6.555e-07	4.4455	-0.282629	0.000126253	-1.03227	-0.322747	0.000125181	-1.03691	-0.329785
96325082	chr9:96325082:C:G	3.19994e-09	-2.22283e-10	-1.1594	0.0001528	-2.22283e-10	-1.16418	0.00015319	-2.22283e-10	-1.16478
96325164	chr9:96325164:G:A	2.38338e-08	0.180784	0.667795	0.000293739	-1.533	1.02239	0.000293064	-1.53482	1.01876
96325171	chr9:96325171:G:A	5.69737e-09	-2.22283e-10	-0.582524	0.00025666	-2.22283e-10	-0.645553	0.000257441	-2.22283e-10	-0.645664
96325254	chr9:96325254:T:C	2.63132e-09	-1.35504	-2.98501e-10	8.85865e-05	-1.70933	-2.98501e-10	8.88816e-05	-1.70915	-2.98501e-10
96325347	chr9:96325347:T:C	7.06195e-09	0.227865	-0.595672	4.28303e-05	-1.7429	-0.693157	4.30735e-05	-1.74211	-0.691435
96325403	chr9:96325403:T:C	6.28625e-07	4.52247	-0.401466	0.000115631	-1.00384	-0.439065	0.000114691	-1.00856	-0.445661
96325411	chr9:96325411:G:A	2.95036e-09	-2.22283e-10	-1.2406	0.000143513	-2.22283e-10	-1.22688	0.000144013	-2.22283e-10	-1.22655
96325490	chr9:96325490:A:C	7.58777e-09	0.303289	-0.599279	4.35891e-05	-1.72202	-0.696482	4.38385e-05	-1.72118	-0.694766
96325514	chr9:96325514:C:T	1.66133e-08	1.39248	-0.904803	6.29215e-05	-1.15583	-0.895587	6.23278e-05	-1.16318	-0.900863
96325539	chr9:96325539:C:T	3.0519e-09	-0.540514	-0.666249	6.47879e-05	-1.31817	-0.704017	6.50728e-05	-1.31765	-0.703297
96325578	chr9:96325578:G:A	7.39329e-09	0.274533	-0.596488	4.33508e-05	-1.73007	-0.693911	4.35982e-05	-1.72925	-0.692191
96325614	chr9:96325614:C:T	6.50546e-07	4.51728	-0.361996	0.000119992	-1.00545	-0.40043	0.000118999	-1.01016	-0.407177
96325627	chr9:96325627:A:G	1.07581e-09	-1.263	-0.986455	2.96106e-05	-1.78182	-1.02335	2.973e-05	-1.78157	-1.02273
96325709	chr9:96325709:A:T	7.48983e-09	0.29823	-0.607212	4.32139e-05	-1.7233	-0.703843	4.34606e-05	-1.72246	-0.702137
96325797	chr9:96325797:T:C	7.50305e-09	0.283548	-0.590766	4.36959e-05	-1.72742	-0.688628	4.39459e-05	-1.7266	-0.6869
96326062	chr9:96326062:T:C	6.16615e-09	-2.22283e-10	-0.503453	0.00027672	-2.22283e-10	-0.5703	0.000277561	-2.22283e-10	-0.570415
96326367	chr9:96326367:T:A	3.04416e-09	-2.22283e-10	-1.2093	0.000145697	-2.22283e-10	-1.21178	0.000146095	-2.22283e-10	-1.2122
96326399	chr9:96326399:T:C	7.07779e-09	0.233692	-0.599259	4.27519e-05	-1.74141	-0.696481	4.29946e-05	-1.74062	-0.694764
96326505	chr9:96326505:G:GA	4.10561e-05	8.45076	-0.150592	0.000203095	-0.645365	-0.234269	0.000202698	-0.646921	-0.237818
96326789	chr9:96326789:G:C	7.27874e-09	-0.33757	-2.98501e-10	7.4478e-05	-1.8828	-2.98501e-10	7.47069e-05	-1.88288	-2.98501e-10
96326979	chr9:96326979:A:G	7.71101e-09	0.286422	-0.566299	4.47429e-05	-1.72643	-0.665943	4.50004e-05	-1.7256	-0.664183
96327267	chr9:96327267:T:C	7.19415e-09	0.246413	-0.595672	4.30497e-05	-1.73779	-0.693157	4.32946e-05	-1.73699	-0.691435
96327333	chr9:96327333:C:T	2.84138e-09	-2.22283e-10	-1.27824	0.000136422	-2.22283e-10	-1.27756	0.000136864	-2.22283e-10	-1.27747
96327434	chr9:96327434:T:C	7.94795e-09	0.325821	-0.575434	4.48558e-05	-1.71546	-0.674391	4.51147e-05	-1.7146	-0.672643
96327661	chr9:96327661:G:A	0.665382	19.1505	-1.15716	2.29975e-05	-1.81646	-1.24146	2.3032e-05	-1.81705	-1.24252
96327837	chr9:96327837:A:G	7.09658e-09	0.205964	-0.568878	4.36415e-05	-1.74895	-0.668346	4.38902e-05	-1.74818	-0.666588
96327873	chr9:96327873:T:C	2.55023e-07	3.65642	-0.437592	0.000101027	-1.107	-0.470926	0.000100266	-1.1114	-0.477233
96328038	chr9:96328038:A:C	3.24511e-09	-2.22283e-10	-1.14538	0.000159662	-2.22283e-10	-1.12025	0.000160291	-2.22283e-10	-1.11947
96328286	chr9:96328286:G:C	7.61606e-09	0.30352	-0.595789	4.37393e-05	-1.72178	-0.693278	4.39899e-05	-1.72094	-0.691557
96328295	chr9:96328295:G:A	3.8834e-09	-2.22283e-10	-0.965816	0.000188166	-2.22283e-10	-0.955981	0.00018877	-2.22283e-10	-0.955924
96328706	chr9:96328706:G:A	7.11998e-09	0.251072	-0.610694	4.25111e-05	-1.73648	-0.707063	4.27522e-05	-1.73567	-0.705362
96328766	chr9:96328766:T:C	7.68684e-09	0.281431	-0.564449	4.47519e-05	-1.72795	-0.66422	4.50095e-05	-1.72712	-0.662457
96328840	chr9:96328840:C:T	7.59293e-09	0.298657	-0.593967	4.37597e-05	-1.72301	-0.69158	4.40103e-05	-1.72217	-0.689857
96328999	chr9:96328999:A:G	6.79452e-09	0.17519	-0.581601	4.27631e-05	-1.75746	-0.680174	4.30052e-05	-1.7567	-0.678432
96329019	chr9:96329019:C:T	6.50273e-09	-2.22283e-10	-0.450305	0.000290873	-2.22283e-10	-0.52042	0.000291756	-2.22283e-10	-0.520537
96329143	chr9:96329143:A:G	7.12787e-09	0.236257	-0.594773	4.29633e-05	-1.74063	-0.692335	4.32075e-05	-1.73983	-0.690613
96329387	chr9:96329387:C:T	5.53309e-09	0.183079	-0.79486	3.52785e-05	-1.75524	-0.87479	3.54611e-05	-1.75448	-0.873534
96329702	chr9:96329702:CAAT:C	7.09429e-09	0.232434	-0.595672	4.28871e-05	-1.74158	-0.693157	4.31307e-05	-1.74078	-0.691435
96329750	chr9:96329750:G:A	7.47828e-09	0.271951	-0.582476	4.38917e-05	-1.73065	-0.680927	4.4143e-05	-1.72983	-0.679188
96329970	chr9:96329970:T:C	6.68459e-09	0.166642	-0.589365	4.23797e-05	-1.75931	-0.687329	4.26189e-05	-1.75856	-0.685599
96329976	chr9:96329976:A:G	6.66107e-09	0.167794	-0.594041	4.22104e-05	-1.75898	-0.691653	4.24484e-05	-1.75824	-0.689929
96330031	chr9:96330031:G:A	5.50023e-09	0.2671	-0.884837	3.32644e-05	-1.73245	-0.956372	3.34328e-05	-1.73163	-0.955283
96330081	chr9:96330081:A:C	7.31564e-09	0.262082	-0.594595	4.32831e-05	-1.73338	-0.692167	4.35299e-05	-1.73256	-0.690444
96330151	chr9:96330151:G:A	1.8341e-09	-1.71597	-2.98501e-10	7.32154e-05	-1.8999	-2.98501e-10	7.34466e-05	-1.8999	-2.98501e-10
96330244	chr9:96330244:G:A	7.06193e-09	0.227862	-0.595672	4.2836e-05	-1.74277	-0.693157	4.30792e-05	-1.74198	-0.691435
96330467	chr9:96330467:T:C	1.37535e-08	1.19784	-0.899076	5.77633e-05	-1.24715	-0.889807	5.72426e-05	-1.25403	-0.895123
96330635	chr9:96330635:T:C	4.60874e-10	-1.86795	-1.22921	4.66142e-05	-1.14022	-1.21118	4.67016e-05	-1.14113	-1.21155
96331072	chr9:96331072:A:G	6.65684e-09	0.263089	-0.689971	3.9624e-05	-1.73329	-0.780578	3.98456e-05	-1.73248	-0.778966
96331399	chr9:96331399:C:T	6.66371e-07	4.49543	-0.316113	0.000124529	-1.01328	-0.355482	0.000123481	-1.01797	-0.362399
96331587	chr9:96331587:A:G	6.17855e-07	4.48459	-0.38086	0.000116308	-1.01807	-0.41899	0.000115358	-1.02275	-0.425667
96331603	chr9:96331603:T:C	5.39664e-07	4.65394	-0.685517	9.11648e-05	-0.959124	-0.721513	9.05217e-05	-0.963969	-0.726897
96331785	chr9:96331785:T:A	3.24333e-09	-1.14593	-2.98501e-10	0.000364686	-0.294268	-2.98501e-10	0.000365583	-0.294962	-2.98501e-10
96331788	chr9:96331788:G:A	8.87465e-09	0.402739	-0.542068	4.71755e-05	-1.69218	-0.647255	4.7463e-05	-1.69127	-0.64524
96332501	chr9:96332501:G:A	2.88266e-09	-2.22283e-10	-1.26381	0.000140836	-2.22283e-10	-1.24571	0.000141252	-2.22283e-10	-1.24591
96332899	chr9:96332899:C:T	1.90512e-09	-1.67798	-2.98501e-10	7.31884e-05	-1.90027	-2.98501e-10	7.34193e-05	-1.90027	-2.98501e-10
96332941	chr9:96332941:G:A	1.62392e-08	1.73766	-1.27276	5.07895e-05	-0.991519	-1.2741	5.05306e-05	-0.999476	-1.2744
96333522	chr9:96333522:G:A	1.35646e-08	0.284939	-2.98501e-10	0.000286899	-0.534177	-2.98501e-10	0.000287986	-0.533544	-2.98501e-10
96333666	chr9:96333666:G:A	7.55019e-09	0.354208	-0.655163	4.18779e-05	-1.70651	-0.752037	4.21256e-05	-1.70563	-0.750168
96334342	chr9:96334342:A:G	8.7701e-09	0.395161	-0.546341	4.6879e-05	-1.69454	-0.6512	4.71642e-05	-1.69363	-0.649191
96334512	chr9:96334512:A:C	9.08231e-09	0.417113	-0.533312	4.77307e-05	-1.68856	-0.639177	4.80226e-05	-1.68764	-0.637148
96334592	chr9:96334592:C:T	8.19505e-09	0.319211	-0.538209	4.6195e-05	-1.71677	-0.643667	4.64742e-05	-1.71591	-0.641646
96335308	chr9:96335308:A:C	1.80495e-09	-1.73199	-2.98501e-10	7.33589e-05	-1.89794	-2.98501e-10	7.35907e-05	-1.89794	-2.98501e-10
96335419	chr9:96335419:G:A	2.92585e-09	-2.22283e-10	-1.24894	0.000141297	-2.22283e-10	-1.24244	0.000141777	-2.22283e-10	-1.2422
96335453	chr9:96335453:G:A	7.94322e-09	0.297307	-0.547515	4.54934e-05	-1.72343	-0.652312	4.5767e-05	-1.72259	-0.650305
96335819	chr9:96335819:T:C	5.41281e-09	-0.164011	-0.469749	0.0001026	-1.33139	-0.231084	0.00010226	-1.3336	-0.235341
96336045	chr9:96336045:A:G	2.99633e-09	-0.626454	-0.598684	3.84822e-05	-1.84544	-0.697669	3.87131e-05	-1.84492	-0.695352
96336049	chr9:96336049:T:C	3.24486e-09	-2.22283e-10	-1.14546	0.000175186	-2.22283e-10	-1.02745	0.000175317	-2.22283e-10	-1.02986
96336311	chr9:96336311:T:C	7.5491e-09	0.240754	-0.541853	4.50157e-05	-1.73922	-0.647075	4.52852e-05	-1.73842	-0.645059
96336402	chr9:96336402:A:G	3.0041e-09	-2.22283e-10	-1.22255	0.000143815	-2.22283e-10	-1.22478	0.000144213	-2.22283e-10	-1.22516
96336407	chr9:96336407:T:C	8.05624e-09	0.277429	-0.513509	4.67234e-05	-1.72828	-0.620781	4.70062e-05	-1.72745	-0.618725
96336408	chr9:96336408:G:A	7.77579e-09	0.207028	-0.478541	4.73147e-05	-1.74816	-0.588329	4.76012e-05	-1.74738	-0.586222
96337405	chr9:96337405:A:T	6.85546e-09	-2.22283e-10	-0.397482	0.000306217	-2.22283e-10	-0.469013	0.000307145	-2.22283e-10	-0.469136
96337530	chr9:96337530:CTTAA:C	1.37998e-08	1.14118	-0.839053	5.92752e-05	-1.28215	-0.828968	5.87245e-05	-1.28886	-0.834738
96337703	chr9:96337703:C:T	8.70568e-10	-1.53628	-0.924853	3.40735e-05	-1.81193	-0.852855	3.41224e-05	-1.81237	-0.854135
96338353	chr9:96338353:A:G	1.30986e-08	-0.261058	0.511038	0.00031923	-1.27362	0.84623	0.000318451	-1.27589	0.842901
96338431	chr9:96338431:T:C	1.30597e-08	1.27294	-1.02594	5.1857e-05	-1.22889	-1.01592	5.14496e-05	-1.23577	-1.02008
96338831	chr9:96338831:A:T	1.99206e-08	-2.22283e-10	0.669228	0.000954278	-2.22283e-10	0.667649	0.000956673	-2.22283e-10	0.667006
96339012	chr9:96339012:A:G	7.5196e-08	1.8021	0.195468	0.000253464	-0.884	0.225916	0.000252765	-0.892274	0.228278
96339180	chr9:96339180:A:G	1.4269e-07	3.76308	-1.12493	3.33434e-05	-1.69539	-0.991053	3.32949e-05	-1.69737	-0.993685
96339397	chr9:96339397:T:C	1.63421e-08	1.63484	-1.16363	4.3756e-05	-1.26881	-1.14586	4.3462e-05	-1.27515	-1.14941
96339563	chr9:96339563:C:T	2.40686e-08	1.93721	-1.07883	5.64732e-05	-1.12962	-1.02992	5.59699e-05	-1.13666	-1.03498
96340449	chr9:96340449:T:A	1.43613e-08	1.31301	-0.970994	5.72161e-05	-1.19033	-0.956144	5.67248e-05	-1.1975	-0.96074
96341115	chr9:96341115:C:T	1.46894e-08	1.31616	-0.951558	5.84657e-05	-1.18826	-0.936604	5.79556e-05	-1.19545	-0.941329
96341150	chr9:96341150:G:A	4.32246e-09	-2.22283e-10	-0.858704	0.000220478	-2.22283e-10	-0.797508	0.000220926	-2.22283e-10	-0.798629
96342040	chr9:96342040:G:A	1.9006e-09	-1.68036	-2.98501e-10	7.30831e-05	-1.90171	-2.98501e-10	7.33137e-05	-1.90171	-2.98501e-10
96342381	chr9:96342381:C:T	3.03202e-09	-2.22283e-10	-1.2133	0.000150607	-2.22283e-10	-1.17863	0.000151028	-2.22283e-10	-1.17899
96342637	chr9:96342637:G:A	3.62903e-09	-2.22283e-10	-1.03356	0.000185003	-2.22283e-10	-0.972935	0.000185517	-2.22283e-10	-0.973309
96342684	chr9:96342684:G:A	1.87102e-09	-1.69605	-2.98501e-10	7.31047e-05	-1.90141	-2.98501e-10	7.33354e-05	-1.90141	-2.98501e-10
96342793	chr9:96342793:A:G	4.22737e-09	-2.22283e-10	-0.880946	0.000205135	-2.22283e-10	-0.869636	0.000205803	-2.22283e-10	-0.869536
96343010	chr9:96343010:G:A	2.40912e-08	1.86428	-1.00496	5.91858e-05	-1.11734	-0.995288	5.87182e-05	-1.12421	-0.999499
96343138	chr9:96343138:G:A	0.192484	18.0285	-1.27549	2.1776e-05	-1.83437	-1.27813	2.18372e-05	-1.83494	-1.2779
96344112	chr9:96344112:CT:C	4.19653e-09	-2.22283e-10	-0.88827	0.000204083	-2.22283e-10	-0.874779	0.000204694	-2.22283e-10	-0.874938
96344670	chr9:96344670:A:C	3.25968e-09	-2.22283e-10	-1.1409	0.000155932	-2.22283e-10	-1.14389	0.000156326	-2.22283e-10	-1.14451
96345058	chr9:96345058:T:C	3.04866e-09	-2.22283e-10	-1.20782	0.000151608	-2.22283e-10	-1.17201	0.00015203	-2.22283e-10	-1.17238
96345676	chr9:96345676:A:G	2.84576e-09	-2.22283e-10	-1.2767	0.000137916	-2.22283e-10	-1.26666	0.000138305	-2.22283e-10	-1.26699
96345967	chr9:96345967:T:C	1.18524e-08	0.149999	-2.98501e-10	0.000258173	-0.639675	-2.98501e-10	0.000259143	-0.639075	-2.98501e-10
96346396	chr9:96346396:C:A	3.03419e-08	2.29164	-1.20164	5.67799e-05	-0.968795	-1.18533	5.63638e-05	-0.976487	-1.18814
96346426	chr9:96346426:C:G	1.94251e-08	-2.22283e-10	0.644038	0.000934031	-2.22283e-10	0.646204	0.000935518	-2.22283e-10	0.644645
96347163	chr9:96347163:A:T	2.9432e-09	-2.22283e-10	-1.24303	0.000144698	-2.22283e-10	-1.21865	0.000145114	-2.22283e-10	-1.21893
96348325	chr9:96348325:C:A	8.65712e-10	-1.63257	-0.834164	3.10734e-05	-1.89954	-0.857412	3.11698e-05	-1.89955	-0.857459
96348372	chr9:96348372:G:A	4.12455e-09	-2.22283e-10	-0.905571	0.000209498	-2.22283e-10	-0.84859	0.00020994	-2.22283e-10	-0.849635
96348858	chr9:96348858:C:T	1.91365e-09	-1.67351	-2.98501e-10	7.30863e-05	-1.90167	-2.98501e-10	7.33168e-05	-1.90167	-2.98501e-10
96348987	chr9:96348987:AG:A	2.06386e-08	-2.22283e-10	0.704634	0.000992902	-2.22283e-10	0.707326	0.00099444	-2.22283e-10	0.705725
96349102	chr9:96349102:T:C	2.55967e-08	1.89113	-0.971195	6.0071e-05	-1.15823	-0.939546	5.95019e-05	-1.16514	-0.94531
96349198	chr9:96349198:T:A	1.65348e-09	-0.787429	-1.03222	2.49194e-05	-1.89054	-1.08712	2.50291e-05	-1.89034	-1.08607
96349229	chr9:96349229:C:T	2.01209e-09	-1.62335	-2.98501e-10	7.3316e-05	-1.89853	-2.98501e-10	7.3547e-05	-1.89853	-2.98501e-10
96349420	chr9:96349420:C:G	2.23488e-08	1.83437	-1.05013	7.50498e-05	-0.888062	-0.987092	7.42443e-05	-0.896753	-0.99234
96349449	chr9:96349449:G:A	7.26143e-09	-0.33995	-2.98501e-10	0.000755813	0.434488	-2.98501e-10	0.000757739	0.433884	-2.98501e-10
96349456	chr9:96349456:C:T	2.93697e-09	-2.22283e-10	-1.24515	0.000144623	-2.22283e-10	-1.21918	0.000145041	-2.22283e-10	-1.21944
96349633	chr9:96349633:C:T	1.93543e-09	-1.6622	-2.98501e-10	7.3105e-05	-1.90141	-2.98501e-10	7.33355e-05	-1.90141	-2.98501e-10
96350011	chr9:96350011:T:C	6.83951e-09	-2.22283e-10	-0.399811	0.000331751	-2.22283e-10	-0.388922	0.000332275	-2.22283e-10	-0.390493
96350213	chr9:96350213:C:T	8.24956e-10	-1.23573	-1.27922	2.04751e-05	-1.89704	-1.27705	2.0537e-05	-1.8971	-1.27712
96350327	chr9:96350327:C:T	2.92487e-09	-2.22283e-10	-1.24928	0.000143849	-2.22283e-10	-1.22454	0.000144266	-2.22283e-10	-1.2248
96350603	chr9:96350603:T:G	1.9282e-09	-1.66594	-2.98501e-10	7.30964e-05	-1.90153	-2.98501e-10	7.33269e-05	-1.90153	-2.98501e-10
96350699	chr9:96350699:C:T	8.62842e-10	-1.63613	-0.833919	3.10712e-05	-1.89985	-0.857174	3.11676e-05	-1.89985	-0.857221
96350793	chr9:96350793:CAAGT:C	4.19978e-09	-2.22283e-10	-0.887496	0.000203821	-2.22283e-10	-0.876065	0.000204484	-2.22283e-10	-0.875966
96351047	chr9:96351047:G:A	5.71172e-09	-0.580007	-2.98501e-10	0.000142471	-1.23417	-2.98501e-10	0.000142987	-1.2337	-2.98501e-10
96351162	chr9:96351162:A:G	3.19666e-09	-2.22283e-10	-1.16042	0.000152951	-2.22283e-10	-1.16319	0.000153347	-2.22283e-10	-1.16375
96351528	chr9:96351528:A:G	1.91146e-09	-1.67466	-2.98501e-10	7.30845e-05	-1.90169	-2.98501e-10	7.3315e-05	-1.90169	-2.98501e-10
96352872	chr9:96352872:C:T	8.40537e-10	-1.66096	-0.835277	3.09822e-05	-1.90138	-0.858514	3.10784e-05	-1.90138	-0.85856
96353417	chr9:96353417:G:A	3.11509e-09	-2.22283e-10	-1.18627	0.000155279	-2.22283e-10	-1.14808	0.000155721	-2.22283e-10	-1.14839
96353503	chr9:96353503:G:A	2.12071e-09	-1.57078	-2.98501e-10	7.3969e-05	-1.88966	-2.98501e-10	7.42018e-05	-1.88967	-2.98501e-10
96355138	chr9:96355138:A:C	7.27129e-10	-1.64431	-0.996874	2.65035e-05	-1.90066	-1.01537	2.65854e-05	-1.90066	-1.01543
96355144	chr9:96355144:A:G	7.45789e-10	-1.62801	-0.987826	2.6769e-05	-1.89949	-1.00657	2.68516e-05	-1.8995	-1.00663
96355512	chr9:96355512:T:C	3.02367e-09	-2.22283e-10	-1.21606	0.000143117	-2.22283e-10	-1.22964	0.00014349	-2.22283e-10	-1.23019
96355520	chr9:96355520:C:T	1.514e-08	-2.22283e-10	0.394811	0.000728048	-2.22283e-10	0.397062	0.00072924	-2.22283e-10	0.395548
96356163	chr9:96356163:G:A	0.10905	17.4639	-1.27914	2.13717e-05	-1.86341	-1.26782	2.14455e-05	-1.86385	-1.26709
96356509	chr9:96356509:C:T	2.44469e-09	-0.529794	-0.898814	2.97335e-05	-1.84177	-0.959265	2.98733e-05	-1.84132	-0.958173
96356752	chr9:96356752:G:A	4.27522e-09	-2.22283e-10	-0.869691	0.000217694	-2.22283e-10	-0.810216	0.000218143	-2.22283e-10	-0.811302
96356907	chr9:96356907:C:T	1.88389e-09	-1.68919	-2.98501e-10	7.30925e-05	-1.90158	-2.98501e-10	7.33232e-05	-1.90158	-2.98501e-10
96357039	chr9:96357039:G:A	2.05137e-09	-1.60402	-2.98501e-10	7.38464e-05	-1.89132	-2.98501e-10	7.4079e-05	-1.89132	-2.98501e-10
96357119	chr9:96357119:G:A	1.86833e-09	-1.69749	-2.98501e-10	7.31137e-05	-1.90129	-2.98501e-10	7.33444e-05	-1.90129	-2.98501e-10
96357127	chr9:96357127:G:A	3.26385e-09	-2.22283e-10	-1.13962	0.000164137	-2.22283e-10	-1.0926	0.000164578	-2.22283e-10	-1.09307
96357567	chr9:96357567:T:A	3.17267e-09	-2.22283e-10	-1.16795	0.000152393	-2.22283e-10	-1.16684	0.000153122	-2.22283e-10	-1.16522
96357664	chr9:96357664:A:G	4.75077e-10	-1.80439	-1.26241	2.11074e-05	-1.86962	-1.27406	2.11749e-05	-1.86958	-1.27405
96357834	chr9:96357834:T:C	3.18117e-09	-2.22283e-10	-1.16528	0.000152212	-2.22283e-10	-1.16803	0.000152608	-2.22283e-10	-1.16858
96358233	chr9:96358233:A:G	8.17045e-10	-1.63982	-0.884773	2.95658e-05	-1.90022	-0.906469	2.96567e-05	-1.90022	-0.906545
96358241	chr9:96358241:T:C	4.36375e-09	0.342958	-1.19215	2.57446e-05	-1.71211	-1.23297	2.58662e-05	-1.71123	-1.23229
96358640	chr9:96358640:A:C	1.90709e-09	-1.67695	-2.98501e-10	7.30834e-05	-1.9017	-2.98501e-10	7.33139e-05	-1.9017	-2.98501e-10
96359121	chr9:96359121:G:A	2.967e-09	-2.22283e-10	-1.23497	0.000146559	-2.22283e-10	-1.20588	0.000146978	-2.22283e-10	-1.20617
96359830	chr9:96359830:T:G	1.83539e-09	-1.71527	-2.98501e-10	7.32031e-05	-1.90007	-2.98501e-10	7.34342e-05	-1.90007	-2.98501e-10
96359906	chr9:96359906:T:C	3.08975e-09	-2.22283e-10	-1.19444	0.000154102	-2.22283e-10	-1.15569	0.000154527	-2.22283e-10	-1.15608
96360378	chr9:96360378:C:T	1.60245e-09	-1.851	-2.98501e-10	9.69892e-05	-1.61871	-2.98501e-10	9.72704e-05	-1.61896	-2.98501e-10
96360435	chr9:96360435:A:T	3.6434e-09	-2.22283e-10	-1.02961	0.000186685	-2.22283e-10	-0.963881	0.000187116	-2.22283e-10	-0.964724
96360552	chr9:96360552:C:T	3.52331e-09	-2.22283e-10	-1.06313	0.000168272	-2.22283e-10	-1.06772	0.000168664	-2.22283e-10	-1.06855
96360945	chr9:96360945:G:T	2.08075e-09	-1.5898	-2.98501e-10	7.36295e-05	-1.89426	-2.98501e-10	7.38614e-05	-1.89427	-2.98501e-10
96360949	chr9:96360949:G:T	2.34724e-08	-2.22283e-10	0.833299	0.00113044	-2.22283e-10	0.83706	0.00113213	-2.22283e-10	0.835398
96361577	chr9:96361577:T:C	2.64911e-07	3.25687	-2.98501e-10	0.000316663	-0.435467	-2.98501e-10	0.000317448	-0.43614	-2.98501e-10
96361984	chr9:96361984:G:A	3.18205e-09	-2.22283e-10	-1.165	0.00015356	-2.22283e-10	-1.15921	0.000154054	-2.22283e-10	-1.15915
96362203	chr9:96362203:G:A	3.4213e-09	-2.22283e-10	-1.09251	0.000163595	-2.22283e-10	-1.09591	0.000163995	-2.22283e-10	-1.09662
96362223	chr9:96362223:T:C	1.88425e-09	-1.689	-2.98501e-10	7.30915e-05	-1.90159	-2.98501e-10	7.33221e-05	-1.90159	-2.98501e-10
96362504	chr9:96362504:T:C	1.91204e-09	-1.67436	-2.98501e-10	7.30847e-05	-1.90169	-2.98501e-10	7.33152e-05	-1.90169	-2.98501e-10
96362843	chr9:96362843:TTC:T	3.18437e-09	-2.22283e-10	-1.16427	0.000159348	-2.22283e-10	-1.12222	0.000159797	-2.22283e-10	-1.12255
96362876	chr9:96362876:T:G	3.24616e-09	-2.22283e-10	-1.14506	0.000156744	-2.22283e-10	-1.13869	0.000157249	-2.22283e-10	-1.13863
96362927	chr9:96362927:C:A	1.89533e-09	-1.68314	-2.98501e-10	7.30848e-05	-1.90169	-2.98501e-10	7.33154e-05	-1.90169	-2.98501e-10
96363031	chr9:96363031:T:C	1.88976e-09	-1.68608	-2.98501e-10	7.30874e-05	-1.90165	-2.98501e-10	7.3318e-05	-1.90165	-2.98501e-10
96363053	chr9:96363053:G:A	1.99779e-09	-1.63049	-2.98501e-10	7.73835e-05	-1.84453	-2.98501e-10	7.76369e-05	-1.84441	-2.98501e-10
96363126	chr9:96363126:C:T	1.70589e-09	-1.78844	-2.98501e-10	0.000108048	-1.51073	-2.98501e-10	0.000108359	-1.511	-2.98501e-10
96363127	chr9:96363127:G:A	1.68048e-07	3.70768	-0.905956	4.4546e-05	-1.69117	-0.705613	4.44198e-05	-1.69318	-0.709586
96363232	chr9:96363232:C:T	1.87083e-09	-1.69615	-2.98501e-10	7.3109e-05	-1.90135	-2.98501e-10	7.33397e-05	-1.90135	-2.98501e-10
96363619	chr9:96363619:G:A	1.92131e-09	-1.66952	-2.98501e-10	7.30911e-05	-1.9016	-2.98501e-10	7.33216e-05	-1.9016	-2.98501e-10
96363697	chr9:96363697:A:G	3.18004e-09	-2.22283e-10	-1.16563	0.000143918	-2.22283e-10	-1.22406	0.000144402	-2.22283e-10	-1.22386
96364322	chr9:96364322:G:A	3.30833e-09	-2.22283e-10	-1.12609	0.000158221	-2.22283e-10	-1.12931	0.000158618	-2.22283e-10	-1.12995
96364781	chr9:96364781:G:A	3.01747e-08	2.1599	-1.07543	8.84956e-05	-0.694351	-1.016	8.74971e-05	-0.703833	-1.02102
96364815	chr9:96364815:G:A	1.68819e-09	-1.79887	-2.98501e-10	7.46377e-05	-1.88066	-2.98501e-10	7.48741e-05	-1.88065	-2.98501e-10
96365568	chr9:96365568:G:A	2.8391e-09	-2.22283e-10	-1.27904	0.000136228	-2.22283e-10	-1.27898	0.000136662	-2.22283e-10	-1.27894
96365926	chr9:96365926:TTATAA:T	1.01946e-09	-1.84943	-0.453821	6.06237e-05	-1.70983	-0.378793	6.0733e-05	-1.71003	-0.379941
96365984	chr9:96365984:G:A	3.19355e-09	-2.22283e-10	-1.16139	0.000155389	-2.22283e-10	-1.14738	0.000155943	-2.22283e-10	-1.14697
96366897	chr9:96366897:G:A	1.79427e-09	-1.73793	-2.98501e-10	7.33396e-05	-1.8982	-2.98501e-10	7.35712e-05	-1.8982	-2.98501e-10
96367330	chr9:96367330:T:G	2.83946e-09	-2.22283e-10	-1.27891	0.000136247	-2.22283e-10	-1.27883	0.000136683	-2.22283e-10	-1.27879
96367370	chr9:96367370:A:G	9.35483e-09	-0.0866343	-2.98501e-10	0.000220998	-0.79515	-2.98501e-10	0.000221792	-0.794715	-2.98501e-10
96367925	chr9:96367925:G:A	1.84484e-09	-1.71014	-2.98501e-10	7.31244e-05	-1.90114	-2.98501e-10	7.33552e-05	-1.90114	-2.98501e-10
96367989	chr9:96367989:G:A	1.87204e-09	-1.6955	-2.98501e-10	7.30872e-05	-1.90165	-2.98501e-10	7.33178e-05	-1.90165	-2.98501e-10
96368234	chr9:96368234:A:G	1.86272e-09	-1.70049	-2.98501e-10	7.30953e-05	-1.90154	-2.98501e-10	7.3326e-05	-1.90154	-2.98501e-10
96368387	chr9:96368387:TAAAC:T	1.92223e-09	-1.66904	-2.98501e-10	7.31146e-05	-1.90128	-2.98501e-10	7.33452e-05	-1.90128	-2.98501e-10
96368857	chr9:96368857:T:C	9.24183e-08	1.80668	0.397118	0.000240384	-1.19054	0.479469	0.000236134	-1.1974	0.465347
96368896	chr9:96368896:C:G	1.95862e-09	-1.65029	-2.98501e-10	7.32129e-05	-1.89993	-2.98501e-10	7.34437e-05	-1.89994	-2.98501e-10
96369011	chr9:96369011:C:T	1.82649e-09	-1.72013	-2.98501e-10	7.31708e-05	-1.90051	-2.98501e-10	7.34017e-05	-1.90051	-2.98501e-10
96370093	chr9:96370093:C:T	7.36526e-08	1.74498	0.231848	0.000282066	-0.944675	0.393512	0.000276561	-0.953284	0.37926
96371025	chr9:96371025:AC:A	1.89677e-09	-1.68238	-2.98501e-10	7.30864e-05	-1.90166	-2.98501e-10	7.33169e-05	-1.90166	-2.98501e-10
96371031	chr9:96371031:T:C	7.14601e-08	1.87448	0.0721316	0.000177486	-1.15918	0.144765	0.000174574	-1.16619	0.132082
96371094	chr9:96371094:G:A	1.32725e-08	-2.22283e-10	0.263168	0.000637461	-2.22283e-10	0.264188	0.00063859	-2.22283e-10	0.262808
96371153	chr9:96371153:A:C	6.46454e-07	4.14897	-2.98501e-10	0.000952993	0.666302	-2.98501e-10	0.000955237	0.665504	-2.98501e-10
96371580	chr9:96371580:T:C	3.00555e-09	-2.22283e-10	-1.22207	0.000144651	-2.22283e-10	-1.21898	0.000145112	-2.22283e-10	-1.21895
96371805	chr9:96371805:C:A	1.11441e-07	2.39096	-2.98501e-10	0.000178343	-1.00959	-2.98501e-10	0.000178795	-1.01021	-2.98501e-10
96371888	chr9:96371888:G:A	1.93011e-09	-1.66495	-2.98501e-10	7.31275e-05	-1.9011	-2.98501e-10	7.33581e-05	-1.9011	-2.98501e-10
96372022	chr9:96372022:A:G	7.31268e-10	-1.67393	-0.961578	2.73559e-05	-1.90148	-0.982893	2.74429e-05	-1.90148	-0.982867
96372127	chr9:96372127:A:G	1.90718e-09	-1.6769	-2.98501e-10	7.30943e-05	-1.90155	-2.98501e-10	7.33249e-05	-1.90156	-2.98501e-10
96372163	chr9:96372163:T:C	1.87446e-09	-1.69421	-2.98501e-10	7.30859e-05	-1.90167	-2.98501e-10	7.33164e-05	-1.90167	-2.98501e-10
96372429	chr9:96372429:T:TA	1.86791e-09	-1.69771	-2.98501e-10	7.30903e-05	-1.90161	-2.98501e-10	7.33209e-05	-1.90161	-2.98501e-10
96372921	chr9:96372921:A:C	1.89517e-09	-1.68322	-2.98501e-10	7.30847e-05	-1.90169	-2.98501e-10	7.33152e-05	-1.90169	-2.98501e-10
96372962	chr9:96372962:T:C	7.24726e-10	-1.68822	-0.956273	2.74883e-05	-1.90171	-0.977838	2.75757e-05	-1.90171	-0.977812
96372980	chr9:96372980:A:G	1.48856e-08	-2.22283e-10	0.377869	0.000704621	-2.22283e-10	0.364355	0.000704082	-2.22283e-10	0.360439
96373029	chr9:96373029:G:A	6.96438e-10	-1.71146	-0.972843	2.70751e-05	-1.90096	-0.993728	2.71612e-05	-1.90096	-0.993705
96373089	chr9:96373089:T:G	7.35164e-10	-1.67203	-0.958162	2.74469e-05	-1.90144	-0.979613	2.75342e-05	-1.90144	-0.979586
96373241	chr9:96373241:C:T	8.47508e-08	2.35332	-0.236136	0.000223037	-0.574674	-0.211294	0.00022205	-0.584295	-0.20926
96373284	chr9:96373284:C:T	2.84573e-09	-2.22283e-10	-1.27671	0.000136248	-2.22283e-10	-1.27883	0.000136682	-2.22283e-10	-1.2788
96373317	chr9:96373317:C:T	2.76572e-08	-2.22283e-10	0.997359	0.00142596	-2.22283e-10	1.06929	0.00143588	-2.22283e-10	1.07308
96373456	chr9:96373456:G:A	1.00397e-07	1.93134	0.355269	0.000243247	-1.13548	0.436251	0.000238924	-1.14261	0.422294
96374630	chr9:96374630:G:C	6.96075e-10	-1.7181	-0.96673	2.7247e-05	-1.90048	-0.987886	2.73337e-05	-1.90047	-0.987861
96375135	chr9:96375135:G:C	1.85091e-09	-1.70685	-2.98501e-10	7.31164e-05	-1.90125	-2.98501e-10	7.33472e-05	-1.90125	-2.98501e-10
96375533	chr9:96375533:A:T	5.57093e-05	8.73934	-0.133968	0.000220316	-0.616543	-0.181701	0.00022016	-0.618124	-0.183976
96375755	chr9:96375755:C:T	2.032e-09	-1.6135	-2.98501e-10	0.000141221	-1.24298	-2.98501e-10	0.000141796	-1.24207	-2.98501e-10
96375986	chr9:96375986:C:T	7.71671e-09	-2.22283e-10	-0.279139	0.000495811	-2.22283e-10	0.0128894	0.000495764	-2.22283e-10	0.00964466
96376018	chr9:96376018:G:A	6.444e-05	8.65055	0.100415	0.000268443	-0.648924	0.0482551	0.000268203	-0.650481	0.0457693
96377174	chr9:96377174:C:T	1.82239e-09	-1.72238	-2.98501e-10	7.31894e-05	-1.90025	-2.98501e-10	7.34204e-05	-1.90025	-2.98501e-10
96377625	chr9:96377625:C:T	9.57317e-09	-2.22283e-10	-0.0635632	0.000617245	-2.22283e-10	0.23196	0.000617239	-2.22283e-10	0.228801
96377773	chr9:96377773:A:C	3.15144e-09	-2.22283e-10	-1.17467	0.000157843	-2.22283e-10	-1.13171	0.000158272	-2.22283e-10	-1.13214
96377884	chr9:96377884:T:G	1.81042e-09	-1.72897	-2.98501e-10	7.32371e-05	-1.8996	-2.98501e-10	7.34683e-05	-1.8996	-2.98501e-10
96378188	chr9:96378188:C:A	2.93543e-09	-2.22283e-10	-1.24567	0.000141217	-2.22283e-10	-1.24301	0.000141666	-2.22283e-10	-1.24298
96378469	chr9:96378469:T:C	1.89132e-09	-1.68525	-2.98501e-10	7.3084e-05	-1.9017	-2.98501e-10	7.33145e-05	-1.9017	-2.98501e-10
96378637	chr9:96378637:A:G	7.17812e-10	-1.69081	-0.963266	2.73054e-05	-1.9017	-0.984522	2.73923e-05	-1.9017	-0.984496
96379107	chr9:96379107:G:A	3.24181e-09	-2.22283e-10	-1.1464	0.000162062	-2.22283e-10	-1.10533	0.000162506	-2.22283e-10	-1.10574
96379289	chr9:96379289:AGAGT:A	0.00035877	11.7055	-1.2376	2.76557e-05	-1.64774	-1.22573	2.77374e-05	-1.64843	-1.22525
96380187	chr9:96380187:G:A	2.90339e-09	-2.22283e-10	-1.25665	0.000142138	-2.22283e-10	-1.23651	0.00014256	-2.22283e-10	-1.23669
96380188	chr9:96380188:C:T	9.86789e-05	9.35715	-0.180055	0.000267083	-0.379255	-0.226493	0.000266872	-0.380967	-0.228718
96380193	chr9:96380193:G:A	1.86656e-09	-1.69843	-2.98501e-10	7.30915e-05	-1.90159	-2.98501e-10	7.33221e-05	-1.90159	-2.98501e-10
96380743	chr9:96380743:G:A	2.85661e-09	-2.22283e-10	-1.27289	0.000136923	-2.22283e-10	-1.27389	0.000137353	-2.22283e-10	-1.2739
96380774	chr9:96380774:T:C	3.94083e-09	-2.22283e-10	-0.951137	0.000189673	-2.22283e-10	-0.948004	0.00019001	-2.22283e-10	-0.949376
96380890	chr9:96380890:T:C	4.9488e-10	-1.75639	-1.26958	2.05572e-05	-1.89233	-1.27777	2.06229e-05	-1.89232	-1.27774
96381002	chr9:96381002:G:A	2.91306e-09	-2.22283e-10	-1.25332	0.00014302	-2.22283e-10	-1.23032	0.000143435	-2.22283e-10	-1.23057
96381494	chr9:96381494:T:C	7.24646e-10	-1.6826	-0.962002	2.73395e-05	-1.90168	-0.983298	2.74264e-05	-1.90168	-0.983272
96381696	chr9:96381696:T:C	2.93775e-09	-2.22283e-10	-1.24488	0.00014133	-2.22283e-10	-1.2422	0.00014178	-2.22283e-10	-1.24218
96382204	chr9:96382204:A:G	2.24982e-09	-1.51168	-2.98501e-10	7.71698e-05	-1.8473	-2.98501e-10	7.74258e-05	-1.84713	-2.98501e-10
96382609	chr9:96382609:C:A	2.94023e-09	-2.22283e-10	-1.24404	0.000144544	-2.22283e-10	-1.21972	0.000144969	-2.22283e-10	-1.21994
96382631	chr9:96382631:G:A	9.28371e-08	2.0018	0.206522	0.000216961	-1.09986	0.286268	0.000213187	-1.10716	0.272871
96382636	chr9:96382636:T:C	1.86771e-09	-1.69782	-2.98501e-10	7.30909e-05	-1.9016	-2.98501e-10	7.33215e-05	-1.9016	-2.98501e-10
96383199	chr9:96383199:A:G	7.06247e-10	-1.71073	-0.95959	2.74214e-05	-1.90106	-0.980921	2.75087e-05	-1.90106	-0.980895
96383930	chr9:96383930:TG:T	2.87777e-09	-2.22283e-10	-1.26551	0.000138393	-2.22283e-10	-1.26321	0.000138824	-2.22283e-10	-1.26325
96383995	chr9:96383995:G:A	3.30136e-08	1.82517	-0.650778	0.00010492	-0.915105	-0.625007	0.000103659	-0.923699	-0.631645
96384397	chr9:96384397:T:C	2.87779e-09	-2.22283e-10	-1.2655	0.000138394	-2.22283e-10	-1.2632	0.000138825	-2.22283e-10	-1.26324
96384469	chr9:96384469:T:C	5.90551e-08	1.91366	-0.157721	0.000143686	-1.13723	-0.0884492	0.000141454	-1.14435	-0.10013
96384956	chr9:96384956:A:T	3.62226e-09	-2.22283e-10	-1.03543	0.000174012	-2.22283e-10	-1.03418	0.000174692	-2.22283e-10	-1.03343
96385033	chr9:96385033:T:C	3.00986e-09	-2.22283e-10	-1.22063	0.000149295	-2.22283e-10	-1.18738	0.000149716	-2.22283e-10	-1.18771
96385717	chr9:96385717:T:C	6.60463e-09	-2.22283e-10	-0.434757	0.000409893	-2.22283e-10	-0.177409	0.00041002	-2.22283e-10	-0.180249
96385870	chr9:96385870:A:G	1.63678e-08	1.59661	-1.12382	5.66356e-05	-1.02778	-1.12888	5.62812e-05	-1.03561	-1.13048
96386367	chr9:96386367:T:C	1.54382e-09	-1.88826	-2.98501e-10	7.48981e-05	-1.87718	-2.98501e-10	7.51291e-05	-1.87725	-2.98501e-10
96386737	chr9:96386737:C:G	3.14474e-09	-2.22283e-10	-1.17679	0.000150846	-2.22283e-10	-1.17705	0.000151242	-2.22283e-10	-1.17757
96387907	chr9:96387907:G:C	1.81495e-09	-1.72647	-2.98501e-10	7.3219e-05	-1.89985	-2.98501e-10	7.34502e-05	-1.89985	-2.98501e-10
96388300	chr9:96388300:G:T	1.80525e-09	-1.73183	-2.98501e-10	7.32628e-05	-1.89925	-2.98501e-10	7.34941e-05	-1.89925	-2.98501e-10
96388476	chr9:96388476:A:C	6.67712e-10	-1.73948	-0.986946	2.67848e-05	-1.89814	-1.00733	2.687e-05	-1.89814	-1.00731
96388497	chr9:96388497:A:G	7.60683e-08	1.88268	0.126428	0.000265869	-0.896289	0.285987	0.000260721	-0.905034	0.272029
96388748	chr9:96388748:G:A	1.78211e-09	-1.74473	-2.98501e-10	7.33977e-05	-1.89741	-2.98501e-10	7.36295e-05	-1.89741	-2.98501e-10
96389659	chr9:96389659:T:C	7.12005e-10	-1.67686	-0.985334	2.67315e-05	-1.90169	-1.00577	2.68164e-05	-1.90169	-1.00575
96390058	chr9:96390058:G:A	1.82118e-09	-1.72304	-2.98501e-10	7.3198e-05	-1.90014	-2.98501e-10	7.34291e-05	-1.90014	-2.98501e-10
96390378	chr9:96390378:C:T	9.90221e-10	-1.62476	-0.707594	3.5493e-05	-1.88935	-0.734618	3.56107e-05	-1.88936	-0.734452
96390405	chr9:96390405:G:C	3.4613e-09	-2.22283e-10	-1.08088	0.000167256	-2.22283e-10	-1.07378	0.000167648	-2.22283e-10	-1.07459
96390468	chr9:96390468:T:TA	3.88506e-09	-2.22283e-10	-0.965389	0.000191304	-2.22283e-10	-0.939444	0.000192069	-2.22283e-10	-0.938602
96390613	chr9:96390613:G:A	1.82174e-09	-1.72274	-2.98501e-10	7.31924e-05	-1.90021	-2.98501e-10	7.34234e-05	-1.90021	-2.98501e-10
96390638	chr9:96390638:G:C	5.59066e-10	-1.76842	-1.1356	2.49025e-05	-1.89	-1.08834	2.49685e-05	-1.88999	-1.08885
96390653	chr9:96390653:G:T	2.94346e-09	-1.24294	-2.98501e-10	0.000149735	-1.18444	-2.98501e-10	0.000150266	-1.18405	-2.98501e-10
96391116	chr9:96391116:A:C	5.44223e-10	-1.77752	-1.15341	2.44648e-05	-1.88715	-1.10892	2.45303e-05	-1.88714	-1.10941
96391203	chr9:96391203:C:T	3.34033e-09	-2.22283e-10	-1.11646	0.000168751	-2.22283e-10	-1.06488	0.000169185	-2.22283e-10	-1.06546
96391277	chr9:96391277:A:C	1.13063e-08	-2.22283e-10	0.102834	0.000748181	-2.22283e-10	0.424339	0.000747882	-2.22283e-10	0.420791
96391557	chr9:96391557:A:G	3.43017e-09	-2.22283e-10	-1.08992	0.000163687	-2.22283e-10	-1.09535	0.000164132	-2.22283e-10	-1.09579
96391588	chr9:96391588:G:A	3.34707e-09	-2.22283e-10	-1.11444	0.000169168	-2.22283e-10	-1.06241	0.000169602	-2.22283e-10	-1.063
96391955	chr9:96391955:T:C	7.26761e-09	-2.22283e-10	-0.339099	0.000463881	-2.22283e-10	-0.0536782	0.000463799	-2.22283e-10	-0.0570031
96392089	chr9:96392089:A:G	1.17512e-07	1.73237	0.711644	0.000327811	-1.23411	0.833239	0.000321475	-1.24072	0.817183
96392243	chr9:96392243:C:T	5.63588e-10	-1.73558	-1.16038	2.2671e-05	-1.89873	-1.17349	2.27433e-05	-1.89872	-1.17346
96392810	chr9:96392810:C:T	1.7376e-09	-1.77002	-2.98501e-10	7.38085e-05	-1.89183	-2.98501e-10	7.40418e-05	-1.89183	-2.98501e-10
96392823	chr9:96392823:G:A	2.94427e-08	1.77568	-0.715762	9.61052e-05	-0.937832	-0.69003	9.49878e-05	-0.946331	-0.696376
96393116	chr9:96393116:G:A	2.55552e-07	3.2209	-2.98501e-10	0.000324066	-0.41236	-2.98501e-10	0.00032486	-0.413062	-2.98501e-10
96393746	chr9:96393746:G:A	2.14906e-07	1.82006	1.22761	0.000868753	-0.896361	1.47011	0.000847309	-0.905222	1.45083
96393788	chr9:96393788:G:A	1.80409e-09	-1.73247	-2.98501e-10	7.32597e-05	-1.8993	-2.98501e-10	7.3491e-05	-1.89929	-2.98501e-10
96393888	chr9:96393888:G:T	3.81683e-09	-2.22283e-10	-0.983108	0.000196054	-2.22283e-10	-0.914913	0.000196517	-2.22283e-10	-0.915706
96394298	chr9:96394298:C:T	1.93622e-08	0.640796	-2.98501e-10	0.00011895	-1.4146	-2.98501e-10	0.00011928	-1.41498	-2.98501e-10
96394703	chr9:96394703:TA:T	4.18617e-09	-2.22283e-10	-0.890742	0.000202461	-2.22283e-10	-0.882758	0.000203057	-2.22283e-10	-0.882967
96395429	chr9:96395429:C:T	3.81458e-09	-2.22283e-10	-0.983698	0.000194741	-2.22283e-10	-0.921634	0.00019521	-2.22283e-10	-0.922379
96396732	chr9:96396732:A:G	5.68687e-10	-1.74383	-1.14313	2.30079e-05	-1.90064	-1.15682	2.30815e-05	-1.90064	-1.15678
96396988	chr9:96396988:T:C	6.14508e-10	-1.70452	-1.10494	2.38303e-05	-1.90138	-1.12097	2.39064e-05	-1.90138	-1.12093
96397629	chr9:96397629:A:C	3.34641e-09	-2.22283e-10	-1.11464	0.000169132	-2.22283e-10	-1.06263	0.000169566	-2.22283e-10	-1.06321
96397820	chr9:96397820:G:A	0.000611414	7.79159	3.20941	0.00434452	-0.967499	3.15086	0.00431164	-0.96885	3.14147
96397949	chr9:96397949:GCGTGGTGGCACA:ACGTGGTGGCACA	1.0037e-08	-2.22283e-10	-0.016253	0.000482781	-2.22283e-10	-0.0137416	0.000483692	-2.22283e-10	-0.0150066
96398987	chr9:96398987:A:C	5.97644e-10	-1.73125	-1.10604	2.38557e-05	-1.89927	-1.12201	2.39319e-05	-1.89927	-1.12197
96399011	chr9:96399011:G:C	2.91931e-09	-2.22283e-10	-1.25118	0.000140141	-2.22283e-10	-1.25066	0.000140532	-2.22283e-10	-1.25102
96399019	chr9:96399019:T:C	3.2245e-09	-2.22283e-10	-1.15175	0.000155276	-2.22283e-10	-1.1481	0.00015575	-2.22283e-10	-1.1482
96399230	chr9:96399230:C:G	1.22173e-07	1.81964	0.663269	0.000324098	-1.19646	0.784202	0.000317831	-1.20326	0.768324
96399338	chr9:96399338:G:C	5.97192e-10	-1.7341	-1.10394	2.39117e-05	-1.89892	-1.12002	2.39881e-05	-1.89892	-1.11998
96399672	chr9:96399672:G:T	9.72192e-09	-2.22283e-10	-0.0481449	0.000467674	-2.22283e-10	-0.0455338	0.000468563	-2.22283e-10	-0.0467852
96400098	chr9:96400098:T:A	6.25232e-10	-1.71848	-1.07368	2.45731e-05	-1.90054	-1.09111	2.46517e-05	-1.90054	-1.09107
96400136	chr9:96400136:G:T	9.66489e-09	-2.22283e-10	-0.0540275	0.000464818	-2.22283e-10	-0.0516587	0.00046571	-2.22283e-10	-0.0528929
96400556	chr9:96400556:A:C	6.25352e-10	-1.86685	-0.925123	3.34172e-05	-1.82233	-0.861907	3.34984e-05	-1.8223	-0.862657
96400563	chr9:96400563:C:T	3.40398e-09	-2.22283e-10	-1.09758	0.000172458	-2.22283e-10	-1.04315	0.000172896	-2.22283e-10	-1.04377
96400955	chr9:96400955:A:G	6.16208e-10	-1.71037	-1.09633	2.40294e-05	-1.90127	-1.11276	2.41062e-05	-1.90127	-1.11272
96401691	chr9:96401691:A:G	2.02823e-09	-1.61536	-2.98501e-10	7.32338e-05	-1.89965	-2.98501e-10	7.34645e-05	-1.89965	-2.98501e-10
96402232	chr9:96402232:G:A	3.26871e-09	-2.22283e-10	-1.13813	0.000164608	-2.22283e-10	-1.08974	0.000165036	-2.22283e-10	-1.09029
96402234	chr9:96402234:A:G	3.70558e-07	2.57052	1.02196	0.000863659	-0.588475	1.15635	0.000843611	-0.598008	1.13924
96402392	chr9:96402392:G:C	0.00987642	15.0565	-1.27341	5.28405e-05	-0.949293	-1.27673	5.29079e-05	-0.951056	-1.27685
96402451	chr9:96402451:T:C	1.8318e-07	-2.22283e-10	2.88794	0.00962007	-2.22283e-10	2.9783	0.00959915	-2.22283e-10	2.97298
96403126	chr9:96403126:T:C	6.64353e-10	-1.68518	-1.04629	2.51985e-05	-1.9017	-1.06482	2.52791e-05	-1.9017	-1.06478
96403288	chr9:96403288:G:A	4.70551e-10	-1.85442	-1.22196	2.21411e-05	-1.86645	-1.22942	2.22112e-05	-1.86644	-1.22941
96403294	chr9:96403294:T:C	3.07595e-09	-1.19891	-2.98501e-10	8.51066e-05	-1.7494	-2.98501e-10	8.52404e-05	-1.75098	-2.98501e-10
96403640	chr9:96403640:G:C	2.91454e-09	-2.22283e-10	-1.25282	0.000140662	-2.22283e-10	-1.24694	0.000141138	-2.22283e-10	-1.24672
96403673	chr9:96403673:C:A	1.82827e-09	-1.71916	-2.98501e-10	7.31664e-05	-1.90057	-2.98501e-10	7.33974e-05	-1.90057	-2.98501e-10
96403714	chr9:96403714:GA:G	3.17668e-09	-2.22283e-10	-1.16669	0.000153203	-2.22283e-10	-1.16154	0.000153671	-2.22283e-10	-1.16164
96403992	chr9:96403992:G:A	0.000555663	11.8282	-0.922842	4.12758e-05	-1.6438	-0.829235	4.15157e-05	-1.64472	-0.825662
96404187	chr9:96404187:G:A	3.80912e-07	2.3896	1.23044	0.00166153	-0.254041	1.47623	0.00161593	-0.265666	1.45687
96404450	chr9:96404450:G:A	2.84646e-09	-2.22283e-10	-1.27645	0.000136263	-2.22283e-10	-1.27872	0.000136697	-2.22283e-10	-1.27869
96404549	chr9:96404549:C:T	1.83533e-09	-1.7153	-2.98501e-10	7.31804e-05	-1.90038	-2.98501e-10	7.34114e-05	-1.90038	-2.98501e-10
96404914	chr9:96404914:C:CA	9.71445e-09	-2.22283e-10	-0.048913	0.000467326	-2.22283e-10	-0.0462781	0.000468216	-2.22283e-10	-0.0475255
96405000	chr9:96405000:G:C	1.36559e-08	0.291644	-2.98501e-10	0.000356538	-0.316865	-2.98501e-10	0.000356677	-0.319624	-2.98501e-10
96405191	chr9:96405191:G:A	6.9502e-09	-2.22283e-10	-0.383757	0.000334651	-2.22283e-10	-0.380216	0.00033536	-2.22283e-10	-0.381251
96405637	chr9:96405637:A:G	4.20449e-07	2.54414	1.17466	0.00107209	-0.538335	1.3224	0.00104639	-0.548132	1.30478
96405700	chr9:96405700:G:A	4.76705e-10	-1.78486	-1.27853	2.06553e-05	-1.88612	-1.27921	2.07206e-05	-1.88612	-1.27921
96407321	chr9:96407321:G:A	1.82594e-09	-1.72043	-2.98501e-10	7.31739e-05	-1.90047	-2.98501e-10	7.34048e-05	-1.90047	-2.98501e-10
96407848	chr9:96407848:C:T	1.82303e-09	-1.72203	-2.98501e-10	7.31849e-05	-1.90032	-2.98501e-10	7.34159e-05	-1.90031	-2.98501e-10
96408230	chr9:96408230:T:C	1.81798e-09	-1.7248	-2.98501e-10	7.33755e-05	-1.89772	-2.98501e-10	7.36104e-05	-1.89767	-2.98501e-10
96408305	chr9:96408305:C:T	1.83682e-09	-1.71449	-2.98501e-10	7.31421e-05	-1.9009	-2.98501e-10	7.3373e-05	-1.9009	-2.98501e-10
96408619	chr9:96408619:G:A	6.95676e-08	2.48186	-0.56209	0.000234711	-0.203292	-0.531657	0.00023109	-0.214847	-0.538803
96409099	chr9:96409099:G:C	5.48385e-08	2.70693	-1.02506	6.47787e-05	-0.924053	-1.09828	6.52254e-05	-0.921716	-1.09689
96409349	chr9:96409349:G:A	7.95111e-08	2.61226	-0.55889	0.000255792	-0.120506	-0.528435	0.000251765	-0.132347	-0.535612
96409424	chr9:96409424:G:A	6.12511e-10	-1.7016	-1.11112	2.36903e-05	-1.9015	-1.12674	2.3766e-05	-1.9015	-1.12671
96409538	chr9:96409538:G:A	4.05836e-09	-2.22283e-10	-0.921748	0.000194733	-2.22283e-10	-0.921678	0.000195131	-2.22283e-10	-0.922782
96410767	chr9:96410767:A:G	3.74418e-09	-2.22283e-10	-1.00232	0.000191922	-2.22283e-10	-0.936218	0.000192378	-2.22283e-10	-0.936994
96411243	chr9:96411243:A:G	1.86772e-09	-1.69781	-2.98501e-10	7.30896e-05	-1.90162	-2.98501e-10	7.33202e-05	-1.90162	-2.98501e-10
96411270	chr9:96411270:G:A	1.8605e-09	-1.70168	-2.98501e-10	7.30967e-05	-1.90152	-2.98501e-10	7.33273e-05	-1.90152	-2.98501e-10
96411758	chr9:96411758:T:C	4.32307e-09	-2.22283e-10	-0.858562	0.000206484	-2.22283e-10	-0.863081	0.000206797	-2.22283e-10	-0.864719
96412249	chr9:96412249:C:T	4.76923e-07	2.47867	1.36616	0.00204083	-0.190325	1.61813	0.0019834	-0.20217	1.59828
96412681	chr9:96412681:TTTTTCTTTTTC:T	1.63007e-09	-1.83391	-2.98501e-10	7.32763e-05	-1.89907	-2.98501e-10	7.35054e-05	-1.8991	-2.98501e-10
96413063	chr9:96413063:G:T	1.52325e-09	-1.90168	-2.98501e-10	8.96046e-05	-1.6979	-2.98501e-10	9.00547e-05	-1.69604	-2.98501e-10
96413174	chr9:96413174:T:C	3.10971e-07	2.39788	1.0193	0.000799794	-0.661886	1.15293	0.000781289	-0.671155	1.13565
96413194	chr9:96413194:T:A	3.56057e-09	-2.22283e-10	-1.05261	0.000178691	-2.22283e-10	-1.00765	0.000179105	-2.22283e-10	-1.00848
96413291	chr9:96413291:C:T	1.80534e-09	-1.73178	-2.98501e-10	7.32576e-05	-1.89932	-2.98501e-10	7.34889e-05	-1.89932	-2.98501e-10
96413856	chr9:96413856:A:C	3.74154e-09	-1.00303	-2.98501e-10	8.26818e-05	-1.77831	-2.98501e-10	8.29718e-05	-1.77795	-2.98501e-10
96414110	chr9:96414110:C:T	5.21417e-10	-1.75258	-1.22116	2.24084e-05	-1.89413	-1.18974	2.24714e-05	-1.89412	-1.19009
96414536	chr9:96414536:T:G	5.35722e-10	-1.74542	-1.20125	2.29301e-05	-1.89553	-1.16532	2.29935e-05	-1.89553	-1.16572
96414894	chr9:96414894:T:A	3.28082e-09	-2.22283e-10	-1.13443	0.000165319	-2.22283e-10	-1.08543	0.000165748	-2.22283e-10	-1.08598
96415737	chr9:96415737:G:C	7.24324e-09	-2.22283e-10	-0.342458	0.000462931	-2.22283e-10	-0.0557282	0.000462839	-2.22283e-10	-0.0590765
96415854	chr9:96415854:G:A	1.58558e-09	-1.86158	-2.98501e-10	0.000218356	-0.807178	-2.98501e-10	0.000219173	-0.806595	-2.98501e-10
96416090	chr9:96416090:T:G	1.59066e-09	-1.85838	-2.98501e-10	7.57515e-05	-1.86585	-2.98501e-10	7.59927e-05	-1.86582	-2.98501e-10
96416091	chr9:96416091:T:G	8.27516e-10	-1.45887	-1.05298	2.7357e-05	-1.88571	-0.998625	2.7416e-05	-1.88631	-0.999017
96416094	chr9:96416094:T:G	3.16236e-09	-2.22283e-10	-1.17121	0.000153481	-2.22283e-10	-1.15973	0.000153933	-2.22283e-10	-1.15994
96416496	chr9:96416496:T:G	2.84607e-09	-2.22283e-10	-1.27659	0.000136261	-2.22283e-10	-1.27874	0.000136695	-2.22283e-10	-1.2787
96416497	chr9:96416497:A:G	6.10499e-10	-1.70509	-1.11092	2.36981e-05	-1.90136	-1.12655	2.37737e-05	-1.90136	-1.12651
96416502	chr9:96416502:A:G	6.24358e-07	2.75155	1.36265	0.00224217	-0.0893431	1.61124	0.00217896	-0.101308	1.59146
96417371	chr9:96417371:C:T	1.89132e-09	-1.68525	-2.98501e-10	7.30846e-05	-1.90169	-2.98501e-10	7.33151e-05	-1.90169	-2.98501e-10
96417961	chr9:96417961:G:A	1.79487e-09	-1.73759	-2.98501e-10	7.33139e-05	-1.89856	-2.98501e-10	7.35454e-05	-1.89855	-2.98501e-10
96418628	chr9:96418628:C:G	5.05019e-10	-1.78433	-1.22135	2.26175e-05	-1.88462	-1.18996	2.26811e-05	-1.88461	-1.19031
96419404	chr9:96419404:G:A	9.24406e-09	-2.22283e-10	-0.0985466	0.00044459	-2.22283e-10	-0.0961521	0.000445449	-2.22283e-10	-0.0973718
96419694	chr9:96419694:CAAAT:C	3.17603e-09	-2.22283e-10	-1.1669	0.00015111	-2.22283e-10	-1.1753	0.00015158	-2.22283e-10	-1.17534
96419763	chr9:96419763:CAAT:C	2.91218e-09	-2.22283e-10	-1.25363	0.000142645	-2.22283e-10	-1.23294	0.000143052	-2.22283e-10	-1.23325
96420360	chr9:96420360:C:T	3.4662e-09	-2.22283e-10	-1.07947	0.00017509	-2.22283e-10	-1.028	0.000175533	-2.22283e-10	-1.02863
96420387	chr9:96420387:A:G	4.83104e-09	-2.22283e-10	-0.747465	0.000234153	-2.22283e-10	-0.737333	0.000235468	-2.22283e-10	-0.73488
96420607	chr9:96420607:G:A	3.62589e-09	-2.22283e-10	-1.03443	0.000175007	-2.22283e-10	-1.02848	0.00017553	-2.22283e-10	-1.02864
96420713	chr9:96420713:ATTC:A	4.80605e-07	2.38071	1.47181	0.00224563	-0.205886	1.72932	0.00218166	-0.217695	1.70908
96421169	chr9:96421169:G:A	1.92347e-09	-1.6684	-2.98501e-10	7.31181e-05	-1.90123	-2.98501e-10	7.33487e-05	-1.90123	-2.98501e-10
96421317	chr9:96421317:A:G	3.95526e-09	-2.22283e-10	-0.947482	0.000191309	-2.22283e-10	-0.939413	0.000192287	-2.22283e-10	-0.937467
96421742	chr9:96421742:C:T	4.12158e-09	-2.22283e-10	-0.906292	0.000207809	-2.22283e-10	-0.856685	0.00020823	-2.22283e-10	-0.857814
96421761	chr9:96421761:G:A	1.98589e-09	-1.63646	-2.98501e-10	7.33005e-05	-1.89874	-2.98501e-10	7.35315e-05	-1.89874	-2.98501e-10
96421796	chr9:96421796:T:A	5.59241e-09	-2.22283e-10	-0.601118	0.000287643	-2.22283e-10	-0.531587	0.000286347	-2.22283e-10	-0.539251
96422235	chr9:96422235:G:A	7.35711e-09	-2.22283e-10	-0.32686	0.000471425	-2.22283e-10	-0.0375452	0.000471319	-2.22283e-10	-0.0409207
96422479	chr9:96422479:AATT:A	4.6627e-09	-2.22283e-10	-0.782933	0.000225564	-2.22283e-10	-0.774701	0.000226814	-2.22283e-10	-0.772323
96422542	chr9:96422542:A:G	8.83926e-09	-2.22283e-10	-0.143324	0.000425004	-2.22283e-10	-0.141207	0.000425833	-2.22283e-10	-0.142407
96422610	chr9:96422610:A:G	4.32265e-09	-2.22283e-10	-0.858659	0.000223488	-2.22283e-10	-0.783948	0.000223994	-2.22283e-10	-0.784835
96423399	chr9:96423399:A:AT	3.2804e-09	-2.22283e-10	-1.13456	0.000165296	-2.22283e-10	-1.08557	0.000165725	-2.22283e-10	-1.08612
96423580	chr9:96423580:A:G	2.87358e-09	-2.22283e-10	-1.26697	0.000138235	-2.22283e-10	-1.26435	0.000138664	-2.22283e-10	-1.2644
96424013	chr9:96424013:T:C	3.24585e-09	-2.22283e-10	-1.14515	0.000156336	-2.22283e-10	-1.1413	0.000156813	-2.22283e-10	-1.1414
96424265	chr9:96424265:G:C	3.27992e-09	-2.22283e-10	-1.13471	0.000165266	-2.22283e-10	-1.08575	0.000165695	-2.22283e-10	-1.0863
96424869	chr9:96424869:A:G	3.82489e-09	-2.22283e-10	-0.980999	0.000195311	-2.22283e-10	-0.918712	0.00019578	-2.22283e-10	-0.919464
96425121	chr9:96425121:A:G	2.44353e-07	2.26376	0.912326	0.00103804	-0.304272	1.05606	0.00101205	-0.315695	1.03897
96425244	chr9:96425244:G:A	2.94465e-09	-2.22283e-10	-1.24254	0.000139824	-2.22283e-10	-1.25292	0.000140298	-2.22283e-10	-1.25269
96425644	chr9:96425644:G:A	3.37894e-08	1.19762	-2.98501e-10	0.000214098	-0.82687	-2.98501e-10	0.000214676	-0.827326	-2.98501e-10
96425966	chr9:96425966:A:G	3.37086e-07	2.46293	1.03488	0.000909056	-0.552499	1.1716	0.000887458	-0.562282	1.15419
96425998	chr9:96425998:ATC:A	3.33294e-09	-2.22283e-10	-1.11867	0.000168345	-2.22283e-10	-1.06729	0.000168778	-2.22283e-10	-1.06787
96426065	chr9:96426065:C:A	6.01723e-07	2.53744	1.53983	0.00266854	-0.105268	1.80125	0.00259091	-0.117436	1.78075
96426616	chr9:96426616:A:G	3.29747e-09	-2.22283e-10	-1.12937	0.000166284	-2.22283e-10	-1.07961	0.000166714	-2.22283e-10	-1.08018
96426688	chr9:96426688:C:G	6.43465e-07	2.4576	1.68674	0.00294159	-0.157478	1.95088	0.0028548	-0.169468	1.92977
96426973	chr9:96426973:A:G	5.26093e-07	2.4244	1.51855	0.00243172	-0.175992	1.77904	0.00236173	-0.187918	1.75861
96427449	chr9:96427449:G:A	2.84666e-09	-2.22283e-10	-1.27638	0.000136388	-2.22283e-10	-1.2778	0.000136808	-2.22283e-10	-1.27788
96427508	chr9:96427508:G:A	3.71653e-09	-2.22283e-10	-1.00974	0.00018944	-2.22283e-10	-0.949236	0.000189907	-2.22283e-10	-0.949921
96427509	chr9:96427509:A:G	4.46957e-07	2.39576	1.38418	0.0020744	-0.194325	1.63844	0.00201578	-0.206187	1.61849
96427671	chr9:96427671:C:T	5.2323e-07	2.47796	1.45953	0.00236373	-0.142716	1.71741	0.00229591	-0.154757	1.69719
96427976	chr9:96427976:T:C	2.92568e-09	-2.22283e-10	-1.249	0.000140462	-2.22283e-10	-1.24837	0.000140862	-2.22283e-10	-1.24867
96428357	chr9:96428357:A:G	3.82082e-08	1.83883	-0.518306	8.5319e-05	-1.19658	-0.550325	8.54247e-05	-1.19714	-0.551677
96429387	chr9:96429387:G:A	2.00631e-09	-1.62623	-2.98501e-10	7.33308e-05	-1.89832	-2.98501e-10	7.35619e-05	-1.89833	-2.98501e-10
96429390	chr9:96429390:C:T	5.09462e-09	-2.22283e-10	-0.694343	0.000248346	-2.22283e-10	-0.678482	0.000249661	-2.22283e-10	-0.67635
96429393	chr9:96429393:G:A	3.53003e-09	-2.22283e-10	-1.06122	0.000180018	-2.22283e-10	-1.00025	0.00018048	-2.22283e-10	-1.00084
96429417	chr9:96429417:G:A	7.29542e-09	-2.22283e-10	-0.335281	0.000348847	-2.22283e-10	-0.338671	0.000349061	-2.22283e-10	-0.341209
96429520	chr9:96429520:T:C	8.95154e-07	2.70914	1.76533	0.00249353	-0.395768	2.02392	0.00242399	-0.406128	2.00284
96429766	chr9:96429766:C:G	1.00711e-08	-2.22283e-10	-0.0128576	0.000659667	-2.22283e-10	0.29843	0.000659466	-2.22283e-10	0.294975
96429898	chr9:96429898:G:A	1.74188e-09	-1.76756	-2.98501e-10	7.37281e-05	-1.89292	-2.98501e-10	7.3961e-05	-1.89292	-2.98501e-10
96430324	chr9:96430324:C:A	3.31935e-09	-2.22283e-10	-1.12276	0.000167561	-2.22283e-10	-1.07196	0.000167993	-2.22283e-10	-1.07253
96430575	chr9:96430575:T:C	2.79502e-09	-1.29469	-2.98501e-10	9.36148e-05	-1.65412	-2.98501e-10	9.37885e-05	-1.65541	-2.98501e-10
96430917	chr9:96430917:T:A	4.26541e-09	-2.22283e-10	-0.87199	0.000206372	-2.22283e-10	-0.863624	0.00020698	-2.22283e-10	-0.863835
96430928	chr9:96430928:G:A	4.70283e-07	2.46843	1.36238	0.00209241	-0.155453	1.60822	0.00203333	-0.167435	1.58841
96430988	chr9:96430988:C:T	4.18801e-09	-2.22283e-10	-0.890302	0.00020258	-2.22283e-10	-0.88217	0.000203177	-2.22283e-10	-0.882378
96431087	chr9:96431087:A:G	4.19249e-09	-2.22283e-10	-0.889233	0.000202798	-2.22283e-10	-0.881097	0.000203395	-2.22283e-10	-0.881305
96432865	chr9:96432865:G:A	3.01725e-09	-2.22283e-10	-1.21818	0.000144777	-2.22283e-10	-1.21811	0.000145156	-2.22283e-10	-1.21865
96433117	chr9:96433117:G:A	4.18801e-09	-2.22283e-10	-0.890302	0.00020258	-2.22283e-10	-0.88217	0.000203177	-2.22283e-10	-0.882378
96433134	chr9:96433134:A:C	4.18801e-09	-2.22283e-10	-0.890302	0.00020258	-2.22283e-10	-0.88217	0.000203177	-2.22283e-10	-0.882378
96434520	chr9:96434520:T:C	4.17202e-09	-2.22283e-10	-0.894127	0.000201801	-2.22283e-10	-0.886025	0.000202395	-2.22283e-10	-0.886232
96435145	chr9:96435145:C:T	4.18465e-09	-2.22283e-10	-0.891104	0.000202417	-2.22283e-10	-0.882974	0.000203014	-2.22283e-10	-0.883182
96435528	chr9:96435528:T:G	4.23228e-09	-2.22283e-10	-0.879786	0.000204744	-2.22283e-10	-0.871544	0.000205347	-2.22283e-10	-0.871755
96436047	chr9:96436047:AAAAAT:A	2.28087e-09	-1.49797	-2.98501e-10	0.000167761	-1.07077	-2.98501e-10	0.000168439	-1.06988	-2.98501e-10
96436072	chr9:96436072:GAAGAGAGAGA:G	3.29252e-09	-2.22283e-10	-1.13087	0.000165893	-2.22283e-10	-1.08196	0.000166319	-2.22283e-10	-1.08255
96436229	chr9:96436229:C:A	3.65801e-09	-2.22283e-10	-1.02561	0.000187004	-2.22283e-10	-0.962175	0.000187455	-2.22283e-10	-0.962915
96436734	chr9:96436734:T:C	4.47585e-09	-2.22283e-10	-0.823832	0.000216659	-2.22283e-10	-0.81498	0.000217295	-2.22283e-10	-0.815201
96436975	chr9:96436975:C:G	4.88674e-09	-2.22283e-10	-0.736003	0.000235272	-2.22283e-10	-0.732562	0.000235618	-2.22283e-10	-0.734243
96437041	chr9:96437041:G:A	1.52506e-09	-1.90049	-2.98501e-10	8.28685e-05	-1.77605	-2.98501e-10	8.31063e-05	-1.77634	-2.98501e-10
96437076	chr9:96437076:A:G	4.51619e-09	-2.22283e-10	-0.814858	0.000218606	-2.22283e-10	-0.806033	0.000219246	-2.22283e-10	-0.806261
96438639	chr9:96438639:C:A	4.88511e-09	-2.22283e-10	-0.736335	0.000236649	-2.22283e-10	-0.726728	0.000237337	-2.22283e-10	-0.726974
96438783	chr9:96438783:G:T	3.85283e-09	-2.22283e-10	-0.97372	0.000198138	-2.22283e-10	-0.90434	0.000198603	-2.22283e-10	-0.905145
96438802	chr9:96438802:C:T	4.89793e-09	-2.22283e-10	-0.733716	0.000237277	-2.22283e-10	-0.724078	0.000237967	-2.22283e-10	-0.724324
96438935	chr9:96438935:G:A	4.10995e-09	-2.22283e-10	-0.909116	0.000198615	-2.22283e-10	-0.901939	0.000198955	-2.22283e-10	-0.903378
96438950	chr9:96438950:G:A	3.49431e-09	-2.22283e-10	-1.07139	0.000177632	-2.22283e-10	-1.01359	0.000178072	-2.22283e-10	-1.01426
96439086	chr9:96439086:T:C	1.70086e-08	0.960488	-0.449298	6.87867e-05	-1.40925	-0.553049	6.92479e-05	-1.40772	-0.55104
96439657	chr9:96439657:T:C	1.23924e-07	1.91571	0.581425	0.000583616	-0.613763	0.789702	0.000570069	-0.624116	0.773417
96439701	chr9:96439701:A:G	1.12193e-07	1.85666	0.541037	0.000542749	-0.643625	0.746967	0.000530306	-0.653854	0.730853
96439737	chr9:96439737:C:T	2.92346e-09	-2.22283e-10	-1.24976	0.000139549	-2.22283e-10	-1.25489	0.000139946	-2.22283e-10	-1.2552
96439968	chr9:96439968:G:A	3.84639e-09	-2.22283e-10	-0.975393	0.000197771	-2.22283e-10	-0.906195	0.000198236	-2.22283e-10	-0.906998
96440544	chr9:96440544:A:G	5.20682e-08	1.66159	-0.0315654	0.0002584	-0.774141	0.135346	0.000253328	-0.783825	0.122055
96440595	chr9:96440595:G:A	1.04708e-08	-2.22283e-10	0.026065	0.000503503	-2.22283e-10	0.0282848	0.000504456	-2.22283e-10	0.0270257
96440982	chr9:96440982:A:G	7.89464e-09	-2.22283e-10	-0.256343	0.000510297	-2.22283e-10	0.0416868	0.000510128	-2.22283e-10	0.0382068
96441324	chr9:96441324:T:C	2.10047e-07	2.14331	0.881495	0.000591166	-0.827801	1.01659	0.000579331	-0.836582	1.002
96441508	chr9:96441508:G:T	1.04019e-08	-2.22283e-10	0.0194565	0.000500208	-2.22283e-10	0.0217188	0.000501157	-2.22283e-10	0.0204633
96441898	chr9:96441898:G:T	1.15815e-07	1.83817	0.591296	0.000565189	-0.656117	0.799971	0.000552139	-0.666298	0.783643
96442186	chr9:96442186:T:C	1.01811e-07	1.86172	0.438866	0.000486889	-0.643703	0.638435	0.000475926	-0.653934	0.622742
96442234	chr9:96442234:A:C	1.18711e-07	1.7705	0.683664	0.000601347	-0.694084	0.89995	0.000587282	-0.704109	0.883159
96442278	chr9:96442278:A:G	3.85673e-09	-2.22283e-10	-0.972709	0.000198251	-2.22283e-10	-0.903771	0.000198717	-2.22283e-10	-0.904572
96442601	chr9:96442601:C:T	4.08802e-09	-2.22283e-10	-0.914466	0.000211394	-2.22283e-10	-0.839583	0.000211877	-2.22283e-10	-0.84045
96442909	chr9:96442909:G:A	3.13832e-09	-2.22283e-10	-1.17884	0.000151253	-2.22283e-10	-1.17435	0.000151717	-2.22283e-10	-1.17444
96444499	chr9:96444499:C:T	2.90654e-09	-2.22283e-10	-1.25556	0.000139771	-2.22283e-10	-1.2533	0.000140269	-2.22283e-10	-1.25289
96444750	chr9:96444750:T:A	3.79613e-08	1.95177	-0.637735	0.00014454	-0.609438	-0.610313	0.000142586	-0.619601	-0.616908
96444751	chr9:96444751:C:A	3.65875e-08	1.91558	-0.638404	0.000141451	-0.630379	-0.610974	0.000139551	-0.640459	-0.617566
96445258	chr9:96445258:C:T	1.5652e-07	1.94889	0.781763	0.000735825	-0.590817	0.998503	0.000718077	-0.601262	0.981384
96445298	chr9:96445298:T:C	3.28727e-09	-2.22283e-10	-1.13247	0.000158194	-2.22283e-10	-1.12948	0.000158675	-2.22283e-10	-1.1296
96447283	chr9:96447283:C:CAA	3.57322e-09	-1.04906	-2.98501e-10	8.82409e-05	-1.71323	-2.98501e-10	8.85537e-05	-1.71285	-2.98501e-10
96447284	chr9:96447284:AC:A	3.61055e-08	-2.22283e-10	1.26392	0.0021843	-2.22283e-10	1.49574	0.00215214	-2.22283e-10	1.47776
96447630	chr9:96447630:T:C	1.00358e-08	-2.22283e-10	-0.016367	0.000482701	-2.22283e-10	-0.0139078	0.000483632	-2.22283e-10	-0.0151318
96448302	chr9:96448302:G:A	5.1995e-07	1.84314	2.08806	0.00160043	-1.067	2.25172	0.00156033	-1.0746	2.2308
96448588	chr9:96448588:A:T	1.13903e-08	-2.22283e-10	0.110234	0.000545101	-2.22283e-10	0.107666	0.00054607	-2.22283e-10	0.106291
96448984	chr9:96448984:C:A	4.12295e-09	-2.22283e-10	-0.905959	0.000198691	-2.22283e-10	-0.901554	0.000198988	-2.22283e-10	-0.90321
96449185	chr9:96449185:A:C	3.08985e-09	-2.22283e-10	-1.19441	0.000148589	-2.22283e-10	-1.19212	0.000149046	-2.22283e-10	-1.1922
96449342	chr9:96449342:G:C	2.93921e-09	-2.22283e-10	-1.24439	0.000141406	-2.22283e-10	-1.24167	0.000141922	-2.22283e-10	-1.24118
96449658	chr9:96449658:A:G	3.90172e-09	-2.22283e-10	-0.96111	0.000200814	-2.22283e-10	-0.890926	0.000201283	-2.22283e-10	-0.891743
96449951	chr9:96449951:G:T	1.11179e-07	1.81008	0.578539	0.000557199	-0.665297	0.794914	0.00054437	-0.675437	0.778611
96450234	chr9:96450234:G:C	4.80418e-10	-1.78294	-1.27269	5.64925e-05	-0.89375	-1.26545	5.66031e-05	-0.894783	-1.26561
96450648	chr9:96450648:T:G	4.68454e-07	1.86126	1.96565	0.00154559	-0.981638	2.13149	0.00150641	-0.98983	2.11086
96450709	chr9:96450709:G:A	5.15037e-09	-2.22283e-10	-0.683459	0.000257522	-2.22283e-10	-0.642201	0.000256992	-2.22283e-10	-0.647412
96451404	chr9:96451404:C:G	2.87257e-09	-2.22283e-10	-1.26732	0.000138084	-2.22283e-10	-1.26544	0.000138534	-2.22283e-10	-1.26534
96451617	chr9:96451617:C:T	5.79302e-09	-2.22283e-10	-0.565873	0.000279219	-2.22283e-10	-0.56131	0.000279474	-2.22283e-10	-0.563546
96452134	chr9:96452134:G:C	3.15278e-09	-2.22283e-10	-1.17424	0.000149554	-2.22283e-10	-1.18565	0.000149925	-2.22283e-10	-1.18632
96452822	chr9:96452822:T:C	1.20876e-06	2.08782	2.68701	0.00576824	-0.523318	2.99013	0.00558751	-0.534051	2.96589
96452869	chr9:96452869:C:G	1.58253e-09	-1.8635	-2.98501e-10	7.78751e-05	-1.8382	-2.98501e-10	7.81219e-05	-1.83818	-2.98501e-10
96453220	chr9:96453220:C:T	5.38917e-09	-2.22283e-10	-0.638137	0.00025607	-2.22283e-10	-0.647855	0.00025658	-2.22283e-10	-0.649013
96453326	chr9:96453326:G:A	2.86911e-09	-2.22283e-10	-1.26852	0.000136934	-2.22283e-10	-1.27381	0.000137381	-2.22283e-10	-1.2737
96453438	chr9:96453438:T:TGACCTCAGGTGATCCGCCCGCCTCA	2.23063e-07	3.08493	-2.98501e-10	0.000299631	-0.490754	-2.98501e-10	0.000300372	-0.491432	-2.98501e-10
96454739	chr9:96454739:C:T	1.1736e-08	0.140134	-2.98501e-10	0.000315974	-0.437645	-2.98501e-10	0.000316134	-0.440289	-2.98501e-10
96454959	chr9:96454959:T:A	5.39967e-09	-2.22283e-10	-0.63619	0.000260634	-2.22283e-10	-0.630188	0.000260899	-2.22283e-10	-0.632321
96455473	chr9:96455473:A:G	1.14319e-08	-2.22283e-10	0.113883	0.000546892	-2.22283e-10	0.110947	0.000547858	-2.22283e-10	0.10956
96455506	chr9:96455506:G:C	3.14689e-09	-2.22283e-10	-1.17611	0.000151349	-2.22283e-10	-1.17372	0.000151812	-2.22283e-10	-1.17381
96455600	chr9:96455600:T:C	2.89886e-08	-2.22283e-10	1.04437	0.00159721	-2.22283e-10	1.18271	0.00157476	-2.22283e-10	1.1654
96456309	chr9:96456309:C:A	3.17448e-09	-2.22283e-10	-1.16738	0.000152685	-2.22283e-10	-1.16493	0.000153151	-2.22283e-10	-1.16503
96456569	chr9:96456569:G:A	3.27032e-07	2.28351	1.18402	0.0013933	-0.386751	1.43287	0.00135652	-0.397979	1.4142
96457133	chr9:96457133:C:T	5.07644e-09	-2.22283e-10	-0.697917	0.000300934	-2.22283e-10	-0.486415	0.000301111	-2.22283e-10	-0.488977
96457497	chr9:96457497:C:T	4.5482e-07	1.80863	1.98874	0.00154854	-1.00408	2.15585	0.00150932	-1.01218	2.13514
96457858	chr9:96457858:C:T	7.33547e-09	-2.22283e-10	-0.329806	0.000351741	-2.22283e-10	-0.330409	0.000352455	-2.22283e-10	-0.331532
96458113	chr9:96458113:A:G	4.26441e-07	1.87615	1.85679	0.0019373	-0.658125	2.03387	0.00188481	-0.668285	2.01341
96458987	chr9:96458987:AT:A	5.30255e-09	-2.22283e-10	-0.65434	0.000316587	-2.22283e-10	-0.435708	0.000316749	-2.22283e-10	-0.438347
96459484	chr9:96459484:T:C	2.43487e-09	-1.34998	-0.0826537	0.000169156	-1.18683	0.124344	0.000168679	-1.18902	0.120563
96460042	chr9:96460042:A:T	4.17387e-09	-2.22283e-10	-0.893684	0.000216225	-2.22283e-10	-0.816988	0.000216713	-2.22283e-10	-0.81788
96460260	chr9:96460260:A:G	4.1987e-09	-2.22283e-10	-0.887753	0.000217624	-2.22283e-10	-0.810538	0.000218115	-2.22283e-10	-0.811434
96460539	chr9:96460539:A:G	2.98214e-09	-2.22283e-10	-1.22988	0.000146578	-2.22283e-10	-1.20575	0.00014698	-2.22283e-10	-1.20616
96461307	chr9:96461307:G:A	3.17947e-09	-2.22283e-10	-1.16581	0.000152928	-2.22283e-10	-1.16334	0.000153395	-2.22283e-10	-1.16344
96461633	chr9:96461633:G:A	1.62072e-09	-1.83966	-2.98501e-10	7.63894e-05	-1.85746	-2.98501e-10	7.66312e-05	-1.85745	-2.98501e-10
96461745	chr9:96461745:T:A	1.60921e-09	-1.84679	-2.98501e-10	7.68906e-05	-1.85092	-2.98501e-10	7.71341e-05	-1.85091	-2.98501e-10
96461793	chr9:96461793:G:A	3.18147e-09	-2.22283e-10	-1.16518	0.000153025	-2.22283e-10	-1.1627	0.000153493	-2.22283e-10	-1.1628
96462313	chr9:96462313:TG:T	2.83079e-09	-1.28197	-2.98501e-10	8.17656e-05	-1.78945	-2.98501e-10	8.20439e-05	-1.7892	-2.98501e-10
96462680	chr9:96462680:C:G	5.29821e-10	-1.69046	-1.26728	2.11061e-05	-1.87859	-1.26515	2.11926e-05	-1.87778	-1.26502
96462784	chr9:96462784:T:C	1.53587e-09	-1.89343	-2.98501e-10	8.38017e-05	-1.76485	-2.98501e-10	8.4052e-05	-1.76502	-2.98501e-10
96462816	chr9:96462816:G:A	1.01967e-08	-2.22283e-10	-0.000463539	0.000487996	-2.22283e-10	-0.00299848	0.000488889	-2.22283e-10	-0.00431883
96463985	chr9:96463985:T:G	4.08896e-09	-2.22283e-10	-0.914238	0.000211408	-2.22283e-10	-0.839517	0.00021189	-2.22283e-10	-0.840387
96464399	chr9:96464399:G:A	2.04037e-09	-1.6094	-2.98501e-10	7.30831e-05	-1.90171	-2.98501e-10	7.33136e-05	-1.90171	-2.98501e-10
96464655	chr9:96464655:A:C	1.60831e-09	-1.84734	-2.98501e-10	7.69564e-05	-1.85007	-2.98501e-10	7.72001e-05	-1.85005	-2.98501e-10
96464657	chr9:96464657:G:A	6.42811e-09	-2.22283e-10	-0.461847	0.000307052	-2.22283e-10	-0.46629	0.000307759	-2.22283e-10	-0.467139
96465318	chr9:96465318:T:C	3.43444e-09	-2.22283e-10	-1.08867	0.00017401	-2.22283e-10	-1.03419	0.000174445	-2.22283e-10	-1.03485
96465367	chr9:96465367:G:A	1.04823e-08	-2.22283e-10	0.0271651	0.000501651	-2.22283e-10	0.0245982	0.000502562	-2.22283e-10	0.0232629
96465560	chr9:96465560:A:G	4.54729e-08	1.49459	-2.98501e-10	0.0068709	2.64174	-2.98501e-10	0.00688875	2.64119	-2.98501e-10
96466322	chr9:96466322:ATG:A	4.10591e-09	-2.22283e-10	-0.9101	0.000212368	-2.22283e-10	-0.834986	0.000212851	-2.22283e-10	-0.835861
96466716	chr9:96466716:T:G	9.6126e-09	-2.22283e-10	-0.0594532	0.000460072	-2.22283e-10	-0.0619216	0.00046093	-2.22283e-10	-0.0632086
96467321	chr9:96467321:AC:A	1.01965e-08	-2.22283e-10	-0.000483289	0.000487998	-2.22283e-10	-0.00299376	0.000488893	-2.22283e-10	-0.00431208
96467549	chr9:96467549:G:A	7.48223e-09	-2.22283e-10	-0.309997	0.000355749	-2.22283e-10	-0.319079	0.000356422	-2.22283e-10	-0.32034
96468084	chr9:96468084:T:C	5.67573e-08	1.85764	-0.141381	0.000128794	-1.15315	-0.181943	0.000128917	-1.15371	-0.183582
96468635	chr9:96468635:C:T	1.66623e-08	0.490623	-2.98501e-10	0.000412422	-0.17126	-2.98501e-10	0.000412501	-0.174217	-2.98501e-10
96468814	chr9:96468814:T:A	3.09248e-07	1.59154	1.82008	0.00117832	-1.10106	1.9796	0.00114979	-1.10867	1.95955
96468875	chr9:96468875:T:G	2.85049e-09	-2.22283e-10	-1.27504	0.000137108	-2.22283e-10	-1.27254	0.000137555	-2.22283e-10	-1.27243
96468906	chr9:96468906:T:G	6.18024e-09	-2.22283e-10	-0.501171	0.000295255	-2.22283e-10	-0.505466	0.000295941	-2.22283e-10	-0.506295
96469543	chr9:96469543:T:C	1.62926e-09	-1.8344	-2.98501e-10	7.60457e-05	-1.86197	-2.98501e-10	7.62865e-05	-1.86196	-2.98501e-10
96469550	chr9:96469550:T:C	5.17214e-09	-2.22283e-10	-0.679242	0.000249019	-2.22283e-10	-0.675775	0.000249363	-2.22283e-10	-0.677545
96469616	chr9:96469616:G:A	2.93123e-09	-1.24711	-2.98501e-10	9.24621e-05	-1.66651	-2.98501e-10	9.27805e-05	-1.66622	-2.98501e-10
96470436	chr9:96470436:C:G	3.21867e-09	-2.22283e-10	-1.15356	0.000154842	-2.22283e-10	-1.1509	0.000155314	-2.22283e-10	-1.15101
96471125	chr9:96471125:TGTTG:T	1.07169e-08	-2.22283e-10	0.0492986	0.00051287	-2.22283e-10	0.0467159	0.000513778	-2.22283e-10	0.045337
96471301	chr9:96471301:C:A	3.0445e-09	-2.22283e-10	-1.20919	0.000146619	-2.22283e-10	-1.20546	0.00014707	-2.22283e-10	-1.20555
96471316	chr9:96471316:C:T	3.07978e-09	-2.22283e-10	-1.19767	0.000147736	-2.22283e-10	-1.19788	0.000148412	-2.22283e-10	-1.19646
96471466	chr9:96471466:T:A	1.60908e-09	-1.84686	-2.98501e-10	7.69213e-05	-1.85052	-2.98501e-10	7.71649e-05	-1.85051	-2.98501e-10
96471551	chr9:96471551:A:G	1.59415e-09	-1.85619	-2.98501e-10	7.36065e-05	-1.89457	-2.98501e-10	7.38353e-05	-1.89462	-2.98501e-10
96471562	chr9:96471562:C:T	1.0178e-08	-2.22283e-10	-0.00230319	0.000487074	-2.22283e-10	-0.00488899	0.000487967	-2.22283e-10	-0.00620816
96471779	chr9:96471779:C:T	1.60944e-09	-1.84664	-2.98501e-10	7.68972e-05	-1.85084	-2.98501e-10	7.71407e-05	-1.85082	-2.98501e-10
96472275	chr9:96472275:T:G	2.76493e-07	2.2553	1.04436	0.0011884	-0.399169	1.28622	0.00115768	-0.410346	1.26806
96472459	chr9:96472459:C:T	1.82402e-09	-1.72148	-2.98501e-10	9.37288e-05	-1.6529	-2.98501e-10	9.40508e-05	-1.65262	-2.98501e-10
96472484	chr9:96472484:C:T	8.51934e-09	-0.180189	-2.98501e-10	8.71304e-05	-1.7259	-2.98501e-10	8.73868e-05	-1.72611	-2.98501e-10
96472753	chr9:96472753:C:T	3.76548e-09	-2.22283e-10	-0.996653	0.000181721	-2.22283e-10	-0.990833	0.000182623	-2.22283e-10	-0.989031
96473372	chr9:96473372:C:G	1.56489e-09	-1.87471	-2.98501e-10	7.97119e-05	-1.81489	-2.98501e-10	7.99645e-05	-1.81487	-2.98501e-10
96473544	chr9:96473544:C:G	3.24119e-09	-2.22283e-10	-1.14659	0.000155887	-2.22283e-10	-1.14417	0.000156363	-2.22283e-10	-1.14428
96474044	chr9:96474044:A:G	3.86047e-08	1.96145	-0.6306	0.000147763	-0.597918	-0.599777	0.000145754	-0.608118	-0.606415
96474562	chr9:96474562:C:A	5.9762e-09	-2.22283e-10	-0.534743	0.000285527	-2.22283e-10	-0.538968	0.000286195	-2.22283e-10	-0.53978
96475269	chr9:96475269:A:G	3.54384e-09	-2.22283e-10	-1.05732	0.000170925	-2.22283e-10	-1.05208	0.000171739	-2.22283e-10	-1.05048
96475325	chr9:96475325:G:A	3.78016e-09	-2.22283e-10	-0.992762	0.000178046	-2.22283e-10	-1.01126	0.000178405	-2.22283e-10	-1.0124
96475431	chr9:96475431:G:C	1.03701e-08	-2.22283e-10	0.0163985	0.000498155	-2.22283e-10	0.0176057	0.000498866	-2.22283e-10	0.0158815
96476091	chr9:96476091:G:C	3.43193e-09	-2.22283e-10	-1.0894	0.000173866	-2.22283e-10	-1.03502	0.000174301	-2.22283e-10	-1.03567
96476166	chr9:96476166:T:C	3.21707e-09	-2.22283e-10	-1.15406	0.000154764	-2.22283e-10	-1.15141	0.000155235	-2.22283e-10	-1.15151
96477559	chr9:96477559:A:C	1.10457e-06	2.00691	2.67778	0.00353518	-0.897044	2.87426	0.00343851	-0.905595	2.85193
96477628	chr9:96477628:AATTT:A	2.94425e-09	-2.22283e-10	-1.24267	0.000141441	-2.22283e-10	-1.24142	0.00014188	-2.22283e-10	-1.24147
96477770	chr9:96477770:T:C	3.52047e-09	-2.22283e-10	-1.06393	0.000169782	-2.22283e-10	-1.05879	0.000170586	-2.22283e-10	-1.05721
96477931	chr9:96477931:A:G	4.08732e-09	-2.22283e-10	-0.914639	0.000211314	-2.22283e-10	-0.839961	0.000211796	-2.22283e-10	-0.840831
96478051	chr9:96478051:T:C	1.63193e-09	-1.83276	-2.98501e-10	7.59507e-05	-1.86322	-2.98501e-10	7.61911e-05	-1.86321	-2.98501e-10
96478210	chr9:96478210:G:C	9.383e-09	-2.22283e-10	-0.0836284	0.000449017	-2.22283e-10	-0.0862448	0.000449858	-2.22283e-10	-0.0875221
96478211	chr9:96478211:C:T	9.32951e-09	-2.22283e-10	-0.0893455	0.000446437	-2.22283e-10	-0.092007	0.000447275	-2.22283e-10	-0.0932815
96478218	chr9:96478218:C:T	3.12371e-09	-2.22283e-10	-1.18351	0.000150229	-2.22283e-10	-1.18115	0.000150688	-2.22283e-10	-1.18124
96478556	chr9:96478556:C:T	1.60897e-09	-1.84693	-2.98501e-10	7.68751e-05	-1.85112	-2.98501e-10	7.71185e-05	-1.85111	-2.98501e-10
96479412	chr9:96479412:AT:A	3.07936e-09	-2.22283e-10	-1.19781	0.000157292	-2.22283e-10	-1.1352	0.000157508	-2.22283e-10	-1.13698
96479565	chr9:96479565:A:G	4.03259e-09	-2.22283e-10	-0.928118	0.000208198	-2.22283e-10	-0.854814	0.000208677	-2.22283e-10	-0.85567
96480137	chr9:96480137:C:T	3.46334e-09	-2.22283e-10	-1.08029	0.000173316	-2.22283e-10	-1.03819	0.000173727	-2.22283e-10	-1.03897
96480626	chr9:96480626:C:T	2.87145e-09	-2.22283e-10	-1.26771	0.000138449	-2.22283e-10	-1.26281	0.000138914	-2.22283e-10	-1.2626
96481282	chr9:96481282:C:T	8.35325e-09	-2.22283e-10	-0.199877	0.000399843	-2.22283e-10	-0.202233	0.000400618	-2.22283e-10	-0.203447
96481388	chr9:96481388:G:A	9.7452e-09	-2.22283e-10	-0.0457526	0.000466401	-2.22283e-10	-0.04826	0.000467264	-2.22283e-10	-0.0495615
96482299	chr9:96482299:C:A	4.06841e-08	2.0677	-0.684388	0.000149084	-0.53331	-0.655487	0.000147063	-0.543758	-0.661839
96482828	chr9:96482828:TTGTTTC:T	9.44882e-09	-2.22283e-10	-0.0766377	0.00045218	-2.22283e-10	-0.0792247	0.000453025	-2.22283e-10	-0.0805076
96483205	chr9:96483205:CTCTGTGG:C	2.79369e-07	2.23836	1.07165	0.00121003	-0.409259	1.31435	0.00117868	-0.420397	1.29609
96483214	chr9:96483214:T:A	2.88805e-07	2.24283	1.10039	0.00125054	-0.406635	1.34466	0.001218	-0.417784	1.3263
96483216	chr9:96483216:T:TAGA	2.73292e-07	2.28215	1.00586	0.00115895	-0.383275	1.24524	0.00112909	-0.394511	1.22722
96483292	chr9:96483292:C:T	2.97291e-07	2.29299	1.07919	0.00126043	-0.376376	1.32228	0.00122759	-0.387637	1.30399
96483408	chr9:96483408:T:C	2.50694e-07	2.23438	0.967325	0.00108165	-0.411744	1.20468	0.00105404	-0.422874	1.1868
96483877	chr9:96483877:C:T	6.47191e-07	2.10909	2.04102	0.00190198	-0.851729	2.20908	0.00185233	-0.860477	2.18822
96483935	chr9:96483935:C:T	3.21606e-07	2.38629	1.06451	0.00131346	-0.319959	1.30707	0.00127905	-0.331423	1.28884
96484730	chr9:96484730:G:A	4.8086e-08	2.19193	-0.641468	0.000167573	-0.460374	-0.611515	0.000165218	-0.471099	-0.618089
96484769	chr9:96484769:G:A	2.83982e-09	-2.22283e-10	-1.27879	0.000136201	-2.22283e-10	-1.27918	0.000136629	-2.22283e-10	-1.27919
96484992	chr9:96484992:C:T	2.9956e-07	2.30043	1.07936	0.00126643	-0.371842	1.3225	0.00123342	-0.38312	1.30421
96485212	chr9:96485212:C:T	3.29717e-07	2.21489	1.26081	0.00146061	-0.420616	1.51392	0.00142193	-0.431708	1.49502
96485476	chr9:96485476:C:T	3.00812e-07	2.31619	1.06777	0.00126309	-0.362252	1.31026	0.00123017	-0.373565	1.29202
96485545	chr9:96485545:C:T	3.10403e-07	2.35794	1.0574	0.0012841	-0.334796	1.2993	0.00125056	-0.346208	1.2811
96485775	chr9:96485775:T:G	3.06713e-07	2.31127	1.09212	0.00129156	-0.36556	1.33586	0.0012578	-0.376861	1.31753
96486391	chr9:96486391:A:G	6.20331e-09	-0.497445	-2.98501e-10	0.000147119	-1.20206	-2.98501e-10	0.000147643	-1.20166	-2.98501e-10
96486793	chr9:96486793:C:T	1.65256e-09	-1.8202	-2.98501e-10	7.31006e-05	-1.90147	-2.98501e-10	7.33306e-05	-1.90148	-2.98501e-10
96486917	chr9:96486917:C:T	5.80879e-10	-1.77353	-1.09222	2.411e-05	-1.88295	-1.12773	2.41888e-05	-1.88293	-1.12764
96486922	chr9:96486922:C:T	5.74079e-10	-1.7813	-1.09622	2.4097e-05	-1.87985	-1.13137	2.41758e-05	-1.87982	-1.13128
96487129	chr9:96487129:G:A	2.80835e-08	1.01266	-2.98501e-10	0.000520853	0.0621622	-2.98501e-10	0.000522889	0.0629141	-2.98501e-10
96487266	chr9:96487266:A:T	8.19619e-07	2.75279	1.63352	0.00253156	-0.252329	1.89561	0.00246034	-0.263904	1.8755
96487336	chr9:96487336:A:G	6.6762e-09	-2.22283e-10	-0.423979	0.00041821	-2.22283e-10	-0.157322	0.000418156	-2.22283e-10	-0.160602
96487427	chr9:96487427:T:C	3.01383e-07	2.26764	1.11822	0.00129306	-0.39171	1.36317	0.00125927	-0.402914	1.34475
96487635	chr9:96487635:T:G	1.01902e-08	-2.22283e-10	-0.00110513	0.000487631	-2.22283e-10	-0.00374658	0.000488524	-2.22283e-10	-0.00506729
96487662	chr9:96487662:A:G	1.61458e-09	-1.84346	-2.98501e-10	7.66594e-05	-1.85393	-2.98501e-10	7.69022e-05	-1.85392	-2.98501e-10
96488181	chr9:96488181:C:T	2.32108e-07	2.27031	0.854363	0.000991693	-0.379255	1.08536	0.000966997	-0.390467	1.06821
96490060	chr9:96490060:C:T	5.19927e-09	-2.22283e-10	-0.674009	0.000253288	-2.22283e-10	-0.658778	0.000254627	-2.22283e-10	-0.656657
96490182	chr9:96490182:A:G	4.63984e-07	2.19727	1.62005	0.00184954	-0.466087	1.79547	0.00179978	-0.476994	1.77596
96490800	chr9:96490800:C:T	1.35918e-07	1.99548	0.594043	0.000647277	-0.536569	0.816038	0.000632564	-0.547169	0.800495
96491345	chr9:96491345:A:G	3.48145e-09	-2.22283e-10	-1.07508	0.000167588	-2.22283e-10	-1.0718	0.000168094	-2.22283e-10	-1.07193
96491397	chr9:96491397:G:T	9.43779e-09	-2.22283e-10	-0.0778057	0.000451621	-2.22283e-10	-0.0804625	0.000452465	-2.22283e-10	-0.0817446
96492112	chr9:96492112:C:T	1.67583e-09	-1.80622	-2.98501e-10	7.44081e-05	-1.88374	-2.98501e-10	7.46433e-05	-1.88373	-2.98501e-10
96492123	chr9:96492123:C:T	3.25607e-09	-2.22283e-10	-1.14201	0.000157585	-2.22283e-10	-1.13334	0.000158055	-2.22283e-10	-1.13351
96492158	chr9:96492158:A:G	4.8823e-08	1.95345	-0.387773	0.000205436	-0.578202	-0.289967	0.000201857	-0.588638	-0.300259
96493326	chr9:96493326:G:A	2.19034e-07	2.87258	0.194123	0.000784677	0.145167	0.326799	0.000767279	0.132306	0.31409
96493562	chr9:96493562:A:G	2.89573e-09	-2.22283e-10	-1.25929	0.000139136	-2.22283e-10	-1.25785	0.000139569	-2.22283e-10	-1.2579
96493773	chr9:96493773:TATGATC:T	4.5103e-09	-2.22283e-10	-0.816163	0.000235093	-2.22283e-10	-0.733326	0.000235624	-2.22283e-10	-0.734216
96493933	chr9:96493933:T:C	3.62462e-08	2.20006	-0.932251	0.00013273	-0.431459	-0.873532	0.000130928	-0.442392	-0.879415
96494130	chr9:96494130:C:T	8.56793e-08	2.59153	-0.463445	0.000298531	-0.175334	-0.319098	0.000293007	-0.187217	-0.32904
96494173	chr9:96494173:A:G	2.84714e-09	-2.22283e-10	-1.27621	0.000136691	-2.22283e-10	-1.27558	0.000137119	-2.22283e-10	-1.27561
96494288	chr9:96494288:T:C	4.0399e-08	2.15606	-0.779782	0.000152331	-0.457576	-0.709673	0.000150112	-0.468406	-0.716665
96494546	chr9:96494546:CT:C	5.42742e-08	1.88565	-0.214129	0.000235093	-0.622924	-0.1104	0.000230863	-0.633162	-0.121467
96494653	chr9:96494653:T:G	2.84693e-09	-2.22283e-10	-1.27629	0.00013668	-2.22283e-10	-1.27566	0.000137108	-2.22283e-10	-1.27569
96494980	chr9:96494980:A:G	7.53222e-09	-0.379039	0.0757016	0.000130028	-1.42027	0.0947176	0.000130172	-1.42376	0.0961617
96495862	chr9:96495862:T:C	5.3473e-09	0.501386	-1.14732	3.91439e-05	-1.35518	-1.17088	3.89695e-05	-1.36158	-1.1721
96496659	chr9:96496659:G:A	5.68267e-09	-2.22283e-10	-0.585107	0.000270744	-2.22283e-10	-0.592132	0.000271174	-2.22283e-10	-0.593695
96496809	chr9:96496809:C:T	3.3835e-09	-2.22283e-10	-1.10362	0.000161936	-2.22283e-10	-1.1061	0.000162311	-2.22283e-10	-1.10694
96496892	chr9:96496892:G:T	7.8291e-09	-2.22283e-10	-0.26468	0.000475767	-2.22283e-10	-0.0283774	0.00047617	-2.22283e-10	-0.0306809
96497462	chr9:96497462:C:T	7.86973e-09	0.960738	-1.22024	4.79934e-05	-1.09816	-1.22408	4.77305e-05	-1.10588	-1.22501
96497542	chr9:96497542:AC:A	5.99344e-09	0.740468	-1.27233	4.00989e-05	-1.22457	-1.27739	3.99374e-05	-1.23163	-1.27751
96497570	chr9:96497570:G:A	4.30978e-09	-2.22283e-10	-0.86164	0.000204304	-2.22283e-10	-0.873696	0.00020471	-2.22283e-10	-0.87486
96497580	chr9:96497580:T:C	5.34737e-09	0.633189	-1.27911	3.79871e-05	-1.27764	-1.27842	3.78524e-05	-1.28442	-1.27834
96497965	chr9:96497965:G:A	5.06171e-09	0.578202	-1.27903	3.65495e-05	-1.31607	-1.27857	3.64279e-05	-1.32262	-1.2785
96498292	chr9:96498292:A:G	4.79038e-09	0.415213	-1.17113	3.7253e-05	-1.38161	-1.19396	3.71012e-05	-1.38782	-1.19499
96498922	chr9:96498922:T:C	5.47063e-09	0.656093	-1.27923	3.87339e-05	-1.25869	-1.2779	3.85938e-05	-1.26556	-1.2778
96499354	chr9:96499354:G:A	6.00131e-09	-2.22283e-10	-0.530549	0.000288747	-2.22283e-10	-0.527755	0.000289057	-2.22283e-10	-0.52983
96499545	chr9:96499545:A:T	5.37787e-09	-2.22283e-10	-0.640234	0.000299365	-2.22283e-10	-0.491643	0.000298208	-2.22283e-10	-0.498664
96499945	chr9:96499945:G:C	3.8957e-09	-2.22283e-10	-0.962655	0.000184751	-2.22283e-10	-0.974294	0.000185168	-2.22283e-10	-0.975189
96500014	chr9:96500014:A:G	1.87841e-08	0.83361	-0.223126	0.000132153	-1.17617	-0.13317	0.000130204	-1.18375	-0.143603
96500506	chr9:96500506:T:TA	4.57067e-09	0.382364	-1.18523	3.6117e-05	-1.39809	-1.20846	3.59786e-05	-1.4042	-1.20934
96501215	chr9:96501215:T:C	1.67098e-08	0.840158	-0.346693	0.000116435	-1.17389	-0.262078	0.000114786	-1.18148	-0.271909
96501298	chr9:96501298:A:G	1.63299e-08	0.883121	-0.41265	0.000109635	-1.1651	-0.331047	0.000108114	-1.17273	-0.340534
96502290	chr9:96502290:A:G	3.72394e-09	-2.22283e-10	-1.00774	0.000178114	-2.22283e-10	-1.01088	0.000178491	-2.22283e-10	-1.01192
96502857	chr9:96502857:T:A	4.31988e-09	0.347069	-1.20637	3.43673e-05	-1.43143	-1.22477	3.42449e-05	-1.43733	-1.22559
96504107	chr9:96504107:G:A	5.83639e-09	0.678534	-1.23695	4.04794e-05	-1.25229	-1.24022	4.02962e-05	-1.2592	-1.241
96504378	chr9:96504378:T:C	3.64728e-09	-2.22283e-10	-1.02854	0.000174473	-2.22283e-10	-1.03154	0.000174849	-2.22283e-10	-1.03254
96504798	chr9:96504798:C:T	3.52683e-09	-2.22283e-10	-1.06213	0.000168558	-2.22283e-10	-1.06602	0.000168944	-2.22283e-10	-1.06689
96504851	chr9:96504851:G:A	2.18467e-09	-1.54106	-2.98501e-10	7.43736e-05	-1.88421	-2.98501e-10	7.46126e-05	-1.88415	-2.98501e-10
96505231	chr9:96505231:T:C	9.09395e-10	-1.50316	-0.914342	3.10222e-05	-1.89873	-0.859868	3.10887e-05	-1.89878	-0.860833
96505271	chr9:96505271:T:C	1.89167e-08	1.06655	-0.449034	0.000114597	-1.08254	-0.369344	0.000112983	-1.09057	-0.378641
96505442	chr9:96505442:A:G	4.39102e-09	-2.22283e-10	-0.842966	0.000227685	-2.22283e-10	-0.765344	0.000228213	-2.22283e-10	-0.766177
96505517	chr9:96505517:C:T	4.79912e-09	-2.22283e-10	-0.754095	0.000230135	-2.22283e-10	-0.754638	0.000230475	-2.22283e-10	-0.756314
96505634	chr9:96505634:TAAAAG:T	6.03358e-09	0.700309	-1.2255	4.13003e-05	-1.24324	-1.22919	4.11072e-05	-1.2502	-1.23007
96505917	chr9:96505917:A:G	5.21039e-09	-2.22283e-10	-0.671873	0.000264839	-2.22283e-10	-0.614182	0.000265295	-2.22283e-10	-0.615614
96506139	chr9:96506139:A:C	1.46169e-08	1.42772	-1.06807	6.51748e-05	-0.988051	-1.02818	6.49642e-05	-0.995797	-1.02682
96506147	chr9:96506147:C:T	5.37245e-09	0.622348	-1.26359	3.82737e-05	-1.29604	-1.25251	3.81577e-05	-1.30269	-1.25204
96506190	chr9:96506190:T:C	1.60913e-09	-1.84683	-2.98501e-10	7.31298e-05	-1.90107	-2.98501e-10	7.33596e-05	-1.90108	-2.98501e-10
96506408	chr9:96506408:C:A	7.22323e-09	0.507841	-0.853067	8.00875e-05	-0.974732	-0.835454	7.96267e-05	-0.978711	-0.840395
96507479	chr9:96507479:G:A	5.50229e-09	-2.22283e-10	-0.617363	0.000280349	-2.22283e-10	-0.557272	0.000280819	-2.22283e-10	-0.558745
96507593	chr9:96507593:T:G	3.60002e-09	-2.22283e-10	-1.04159	0.000172212	-2.22283e-10	-1.04458	0.000172588	-2.22283e-10	-1.04555
96507736	chr9:96507736:A:C	3.67721e-09	-2.22283e-10	-1.02037	0.00018814	-2.22283e-10	-0.956119	0.000188573	-2.22283e-10	-0.95697
96508055	chr9:96508055:G:A	4.86717e-09	-2.22283e-10	-0.740015	0.000267152	-2.22283e-10	-0.605488	0.000266277	-2.22283e-10	-0.611918
96508255	chr9:96508255:G:A	1.60332e-07	-2.22283e-10	2.75472	0.00849469	-2.22283e-10	2.85389	0.00847891	-2.22283e-10	2.84888
96508371	chr9:96508371:CTAAA:C	9.18754e-10	-1.72568	-0.681581	0.000101102	-1.026	-0.551179	0.000100907	-1.02832	-0.553935
96508529	chr9:96508529:A:C	4.15983e-09	-2.22283e-10	-0.897052	0.00021475	-2.22283e-10	-0.82383	0.000215242	-2.22283e-10	-0.824692
96509001	chr9:96509001:G:GCC	3.65016e-09	-2.22283e-10	-1.02776	0.000174602	-2.22283e-10	-1.0308	0.000174978	-2.22283e-10	-1.0318
96509272	chr9:96509272:A:G	1.35119e-08	1.50333	-1.22229	3.82227e-05	-1.30138	-1.2485	3.84231e-05	-1.29985	-1.24795
96510023	chr9:96510023:G:C	4.24648e-09	0.29202	-1.16846	3.47906e-05	-1.45267	-1.19129	3.46642e-05	-1.45843	-1.19232
96510289	chr9:96510289:G:A	5.28356e-09	0.621304	-1.27923	3.74312e-05	-1.29322	-1.27758	3.73039e-05	-1.29989	-1.27746
96510848	chr9:96510848:C:T	3.76752e-09	-0.99611	-2.98501e-10	0.000115188	-1.44674	-2.98501e-10	0.000115591	-1.4464	-2.98501e-10
96510914	chr9:96510914:C:T	2.83941e-09	-2.22283e-10	-1.27893	0.000136211	-2.22283e-10	-1.2791	0.000136639	-2.22283e-10	-1.27911
96511366	chr9:96511366:T:C	5.76374e-09	-2.22283e-10	-0.570941	0.000322488	-2.22283e-10	-0.417241	0.000321172	-2.22283e-10	-0.424478
96511956	chr9:96511956:A:G	4.64246e-09	0.422131	-1.20941	3.63117e-05	-1.37397	-1.2272	3.61709e-05	-1.38021	-1.22799
96512329	chr9:96512329:T:C	3.39963e-09	0.104065	-1.20293	3.16452e-05	-1.51712	-1.2216	3.15501e-05	-1.52244	-1.22244
96512672	chr9:96512672:C:T	5.90058e-09	0.709833	-1.25731	4.09671e-05	-1.2208	-1.25973	4.07851e-05	-1.22786	-1.26028
96513059	chr9:96513059:T:C	3.95346e-09	-2.22283e-10	-0.947937	0.000189138	-2.22283e-10	-0.950831	0.00018951	-2.22283e-10	-0.952014
96513320	chr9:96513320:C:T	2.84221e-09	-2.22283e-10	-1.27795	0.000136387	-2.22283e-10	-1.27781	0.000136825	-2.22283e-10	-1.27776
96515969	chr9:96515969:A:G	4.54728e-08	-2.22283e-10	1.49459	0.00207336	-2.22283e-10	1.44362	0.00206501	-2.22283e-10	1.43644
96516232	chr9:96516232:C:T	3.46949e-09	-2.22283e-10	-1.07852	0.000166849	-2.22283e-10	-1.07622	0.000167221	-2.22283e-10	-1.07714
96516265	chr9:96516265:C:A	1.48705e-08	-1.18917	1.56602	0.000374389	-1.77979	1.51178	0.000372764	-1.77932	1.50381
96516830	chr9:96516830:C:T	1.27397e-08	0.222193	-2.98501e-10	0.00010342	-1.55451	-2.98501e-10	0.000103713	-1.55483	-2.98501e-10
96517037	chr9:96517037:T:C	4.47725e-09	-2.22283e-10	-0.823518	0.000232342	-2.22283e-10	-0.745096	0.000232859	-2.22283e-10	-0.746023
96517226	chr9:96517226:C:T	9.95067e-09	1.22242	-1.24731	5.47525e-05	-0.940189	-1.25029	5.44346e-05	-0.948504	-1.25095
96517391	chr9:96517391:A:G	9.36153e-10	-1.79037	-0.598138	0.000128033	-0.888937	-0.452081	0.000127771	-0.891373	-0.454843
96517509	chr9:96517509:G:A	6.68378e-09	-2.22283e-10	-0.422844	0.000356657	-2.22283e-10	-0.316532	0.000357336	-2.22283e-10	-0.317779
96517843	chr9:96517843:T:A	2.8851e-09	-2.22283e-10	-1.26297	0.000137463	-2.22283e-10	-1.26995	0.000137905	-2.22283e-10	-1.26989
96518139	chr9:96518139:A:G	5.20208e-06	6.27341	-0.0391193	0.000403544	-0.163756	-0.0292642	0.000398523	-0.170708	-0.037982
96518281	chr9:96518281:C:T	5.04834e-09	-2.22283e-10	-0.703469	0.000275588	-2.22283e-10	-0.574397	0.00027471	-2.22283e-10	-0.58074
96518299	chr9:96518299:G:A	6.23324e-09	-2.22283e-10	-0.492631	0.000330922	-2.22283e-10	-0.391424	0.00033157	-2.22283e-10	-0.392616
96518332	chr9:96518332:C:T	5.29132e-06	6.28309	-0.03179	0.000398736	-0.183921	-0.0210862	0.000393769	-0.190847	-0.0298432
96518803	chr9:96518803:T:C	7.03838e-09	-2.22283e-10	-0.371149	0.00042912	-2.22283e-10	-0.131568	0.000429169	-2.22283e-10	-0.134604
96518862	chr9:96518862:T:C	7.04869e-09	-2.22283e-10	-0.369686	0.000377004	-2.22283e-10	-0.261049	0.000377715	-2.22283e-10	-0.262315
96519120	chr9:96519120:G:A	6.58166e-09	-2.22283e-10	-0.438241	0.000350825	-2.22283e-10	-0.333018	0.000351498	-2.22283e-10	-0.33425
96519463	chr9:96519463:C:T	3.92136e-09	-2.22283e-10	-0.95609	0.000200666	-2.22283e-10	-0.891665	0.000201137	-2.22283e-10	-0.892467
96519629	chr9:96519629:G:A	6.30257e-09	-2.22283e-10	-0.481569	0.000335048	-2.22283e-10	-0.37903	0.000335701	-2.22283e-10	-0.380234
96519987	chr9:96519987:G:C	8.40676e-09	1.08551	-1.279	4.90237e-05	-1.02181	-1.27919	4.87884e-05	-1.02975	-1.27921
96520468	chr9:96520468:C:T	1.79616e-09	-1.73688	-2.98501e-10	9.29156e-05	-1.66161	-2.98501e-10	9.32343e-05	-1.66134	-2.98501e-10
96520992	chr9:96520992:G:A	3.38608e-09	-2.22283e-10	-1.10285	0.000165302	-2.22283e-10	-1.08553	0.00016584	-2.22283e-10	-1.08543
96521136	chr9:96521136:C:T	3.34714e-09	-2.22283e-10	-1.11442	0.000163309	-2.22283e-10	-1.09766	0.00016384	-2.22283e-10	-1.09756
96521450	chr9:96521450:T:C	7.5802e-10	-1.90137	-0.698204	3.98545e-05	-1.90049	-0.607586	3.97423e-05	-1.90042	-0.61362
96521557	chr9:96521557:C:A	2.8721e-09	-2.22283e-10	-1.26749	0.00013784	-2.22283e-10	-1.26721	0.000138297	-2.22283e-10	-1.26705
96522891	chr9:96522891:T:TA	3.14581e-09	-2.22283e-10	-1.17646	0.000148754	-2.22283e-10	-1.19101	0.000149124	-2.22283e-10	-1.19168
96523411	chr9:96523411:G:T	5.89014e-10	-1.8116	-1.04024	3.12471e-05	-1.75762	-0.993762	3.12456e-05	-1.75693	-0.997649
96523502	chr9:96523502:G:A	4.0222e-09	-2.22283e-10	-0.930699	0.00019942	-2.22283e-10	-0.89789	0.000199235	-2.22283e-10	-0.901972
96523570	chr9:96523570:C:T	2.85344e-09	-2.22283e-10	-1.274	0.000137592	-2.22283e-10	-1.26901	0.000137993	-2.22283e-10	-1.26925
96523753	chr9:96523753:A:G	2.94418e-09	-2.22283e-10	-1.2427	0.000141888	-2.22283e-10	-1.23827	0.000142297	-2.22283e-10	-1.23854
96523766	chr9:96523766:T:G	3.30385e-09	-2.22283e-10	-1.12744	0.000161211	-2.22283e-10	-1.11059	0.000161733	-2.22283e-10	-1.11051
96523797	chr9:96523797:TTTTTTTAAAA:T	3.0104e-09	-2.22283e-10	-1.22045	0.000145264	-2.22283e-10	-1.21475	0.000145673	-2.22283e-10	-1.21509
96523809	chr9:96523809:G:A	2.9897e-09	-2.22283e-10	-1.22735	0.000144217	-2.22283e-10	-1.22199	0.000144625	-2.22283e-10	-1.22231
96523841	chr9:96523841:T:C	2.87031e-09	-2.22283e-10	-1.26811	0.000137435	-2.22283e-10	-1.27015	0.000137891	-2.22283e-10	-1.26999
96523899	chr9:96523899:G:A	6.12377e-09	-2.22283e-10	-0.51035	0.000312523	-2.22283e-10	-0.448627	0.000314092	-2.22283e-10	-0.44677
96524096	chr9:96524096:G:C	7.32639e-10	-1.90167	-0.731961	3.83884e-05	-1.9016	-0.643954	3.82851e-05	-1.90158	-0.649818
96525478	chr9:96525478:T:C	2.83937e-09	-2.22283e-10	-1.27894	0.000136279	-2.22283e-10	-1.2786	0.000136708	-2.22283e-10	-1.27861
96525754	chr9:96525754:G:C	2.84111e-09	-2.22283e-10	-1.27833	0.000136658	-2.22283e-10	-1.27582	0.00013707	-2.22283e-10	-1.27596
96525756	chr9:96525756:TG:T	2.76966e-09	-1.3038	-2.98501e-10	8.21525e-05	-1.78473	-2.98501e-10	8.23009e-05	-1.78607	-2.98501e-10
96526300	chr9:96526300:G:A	5.00777e-09	-2.22283e-10	-0.711536	0.000251619	-2.22283e-10	-0.665391	0.000252194	-2.22283e-10	-0.666255
96526349	chr9:96526349:C:T	3.93066e-09	-2.22283e-10	-0.953721	0.00019467	-2.22283e-10	-0.922001	0.000194514	-2.22283e-10	-0.925951
96526669	chr9:96526669:A:G	0.00637435	13.3946	-0.0493233	8.81459e-05	-1.57312	-0.141194	8.77064e-05	-1.57467	-0.147786
96526970	chr9:96526970:CTTTTG:C	2.83945e-09	-2.22283e-10	-1.27892	0.000136284	-2.22283e-10	-1.27856	0.000136713	-2.22283e-10	-1.27857
96527073	chr9:96527073:G:C	6.00764e-10	-1.83325	-0.998827	3.17816e-05	-1.78685	-0.947563	3.17691e-05	-1.78624	-0.951721
96527261	chr9:96527261:C:T	8.14324e-09	-2.22283e-10	-0.225339	0.000392588	-2.22283e-10	-0.220545	0.000392836	-2.22283e-10	-0.223062
96527265	chr9:96527265:G:A	5.62688e-09	-2.22283e-10	-0.594973	0.00027041	-2.22283e-10	-0.593366	0.000270744	-2.22283e-10	-0.595281
96527459	chr9:96527459:A:C	3.95971e-09	-2.22283e-10	-0.946356	0.000196173	-2.22283e-10	-0.914309	0.000196008	-2.22283e-10	-0.918302
96527663	chr9:96527663:C:T	5.8578e-10	-1.80371	-1.05363	3.11037e-05	-1.74767	-1.00831	3.11062e-05	-1.74695	-1.01209
96527765	chr9:96527765:A:G	5.57149e-10	-1.90128	-1.00617	2.81936e-05	-1.89691	-0.957301	2.81658e-05	-1.89678	-0.961567
96527816	chr9:96527816:C:T	3.0077e-09	-2.22283e-10	-1.22135	0.000142773	-2.22283e-10	-1.23205	0.000143155	-2.22283e-10	-1.23253
96527981	chr9:96527981:C:A	3.92259e-09	-2.22283e-10	-0.955776	0.000194253	-2.22283e-10	-0.924146	0.0001941	-2.22283e-10	-0.928084
96528586	chr9:96528586:T:C	3.08915e-09	-2.22283e-10	-1.19463	0.000146184	-2.22283e-10	-1.20844	0.000146558	-2.22283e-10	-1.20904
96528592	chr9:96528592:T:C	3.92847e-09	-2.22283e-10	-0.954277	0.000194549	-2.22283e-10	-0.922621	0.000194394	-2.22283e-10	-0.926568
96528892	chr9:96528892:C:T	2.84253e-09	-2.22283e-10	-1.27783	0.000136774	-2.22283e-10	-1.27497	0.000137184	-2.22283e-10	-1.27513
96528954	chr9:96528954:T:C	2.84405e-09	-2.22283e-10	-1.2773	0.000136897	-2.22283e-10	-1.27408	0.000137305	-2.22283e-10	-1.27425
96529844	chr9:96529844:C:T	7.53758e-10	-1.9017	-0.703509	3.95914e-05	-1.9015	-0.613192	3.94793e-05	-1.90148	-0.619202
96529943	chr9:96529943:T:G	3.90462e-09	-2.22283e-10	-0.960367	0.000193317	-2.22283e-10	-0.928973	0.00019317	-2.22283e-10	-0.932883
96530754	chr9:96530754:G:A	3.25202e-09	-2.22283e-10	-1.14325	0.000161231	-2.22283e-10	-1.11047	0.000161847	-2.22283e-10	-1.1098
96530856	chr9:96530856:T:C	7.62363e-10	-1.90165	-0.692207	4.00897e-05	-1.90111	-0.601073	3.99748e-05	-1.90107	-0.607137
96530894	chr9:96530894:C:T	7.22163e-10	-1.74851	-0.899521	3.16217e-05	-1.87296	-0.866499	3.15829e-05	-1.87312	-0.870721
96531264	chr9:96531264:T:C	6.82858e-09	-2.22283e-10	-0.401411	0.000362081	-2.22283e-10	-0.301437	0.000362826	-2.22283e-10	-0.302532
96531362	chr9:96531362:G:A	6.79784e-09	-2.22283e-10	-0.405923	0.000360404	-2.22283e-10	-0.306081	0.000361146	-2.22283e-10	-0.307173
96531463	chr9:96531463:T:C	2.45466e-08	0.878047	-2.98501e-10	0.000402559	-0.195463	-2.98501e-10	0.000404131	-0.194717	-2.98501e-10
96532003	chr9:96532003:A:G	5.91136e-10	-1.81767	-1.03056	3.13462e-05	-1.76519	-0.983025	3.13419e-05	-1.76451	-0.986985
96532375	chr9:96532375:T:C	2.84127e-09	-2.22283e-10	-1.27828	0.000136665	-2.22283e-10	-1.27577	0.000137077	-2.22283e-10	-1.27591
96532427	chr9:96532427:T:C	2.83945e-09	-2.22283e-10	-1.27892	0.000136284	-2.22283e-10	-1.27856	0.000136713	-2.22283e-10	-1.27857
96532454	chr9:96532454:G:A	3.88355e-09	-2.22283e-10	-0.965777	0.000192224	-2.22283e-10	-0.934644	0.000192084	-2.22283e-10	-0.938522
96532611	chr9:96532611:T:C	4.53661e-09	-2.22283e-10	-0.810348	0.00021361	-2.22283e-10	-0.829152	0.000214006	-2.22283e-10	-0.830451
96532804	chr9:96532804:C:G	2.84058e-09	-2.22283e-10	-1.27852	0.000136599	-2.22283e-10	-1.27625	0.000137012	-2.22283e-10	-1.27639
96532950	chr9:96532950:T:C	2.8396e-09	-2.22283e-10	-1.27886	0.000136295	-2.22283e-10	-1.27849	0.000136724	-2.22283e-10	-1.27849
96533077	chr9:96533077:G:A	2.27875e-09	-1.4989	-2.98501e-10	9.61925e-05	-1.62695	-2.98501e-10	9.65297e-05	-1.6266	-2.98501e-10
96533114	chr9:96533114:C:T	2.85411e-09	-2.22283e-10	-1.27377	0.00013717	-2.22283e-10	-1.27208	0.000137585	-2.22283e-10	-1.27221
96533278	chr9:96533278:T:G	3.00585e-09	-2.22283e-10	-1.22197	0.000145153	-2.22283e-10	-1.21551	0.000145563	-2.22283e-10	-1.21585
96533512	chr9:96533512:A:G	3.57013e-09	-2.22283e-10	-1.04993	0.000174839	-2.22283e-10	-1.02944	0.000175407	-2.22283e-10	-1.02934
96533684	chr9:96533684:T:C	5.73137e-10	-1.84101	-1.03815	3.01346e-05	-1.79573	-0.991902	3.01296e-05	-1.79514	-0.99581
96533860	chr9:96533860:T:C	2.9673e-09	-2.22283e-10	-1.23487	0.000144201	-2.22283e-10	-1.2221	0.000144569	-2.22283e-10	-1.2227
96533968	chr9:96533968:A:G	6.63579e-09	-2.22283e-10	-0.43005	0.000353274	-2.22283e-10	-0.326061	0.000353992	-2.22283e-10	-0.327182
96534184	chr9:96534184:A:G	5.64721e-10	-1.84101	-1.05294	2.96533e-05	-1.79571	-1.00802	2.96517e-05	-1.79512	-1.01182
96534337	chr9:96534337:C:T	2.26664e-07	3.10094	-2.98501e-10	0.000217144	-0.812743	-2.98501e-10	0.000217677	-0.813442	-2.98501e-10
96535159	chr9:96535159:T:C	7.27316e-09	-2.22283e-10	-0.338336	0.000368809	-2.22283e-10	-0.283028	0.000367647	-2.22283e-10	-0.289332
96535248	chr9:96535248:A:G	7.77482e-10	-1.90156	-0.672662	4.09599e-05	-1.90086	-0.579849	4.08394e-05	-1.90081	-0.586
96535271	chr9:96535271:C:A	3.87676e-09	-2.22283e-10	-0.967529	0.000191883	-2.22283e-10	-0.936422	0.000191745	-2.22283e-10	-0.94029
96535708	chr9:96535708:AGGTAATCCCAAACCAGTTTACTGGACTTAATGATCAACATGGGGAATCAGTCAGCCCATGTTCCATAATACAAAGGTCTAAACAGCC:A	3.5955e-09	-2.22283e-10	-1.04284	0.000177212	-2.22283e-10	-1.01596	0.000177181	-2.22283e-10	-1.01928
96536573	chr9:96536573:A:C	1.70064e-09	-1.79152	-2.98501e-10	7.33149e-05	-1.89854	-2.98501e-10	7.35486e-05	-1.89851	-2.98501e-10
96537815	chr9:96537815:C:T	3.39896e-09	-2.22283e-10	-1.09906	0.000166098	-2.22283e-10	-1.08073	0.000166638	-2.22283e-10	-1.08063
96537858	chr9:96537858:G:T	6.72401e-09	-2.22283e-10	-0.416843	0.000401911	-2.22283e-10	-0.197074	0.000402411	-2.22283e-10	-0.198982
96537935	chr9:96537935:A:G	4.04025e-09	-2.22283e-10	-0.926221	0.000200351	-2.22283e-10	-0.893233	0.00020016	-2.22283e-10	-0.897339
96537968	chr9:96537968:T:C	3.96274e-09	-2.22283e-10	-0.945593	0.00019633	-2.22283e-10	-0.913507	0.000196164	-2.22283e-10	-0.917504
96538930	chr9:96538930:G:A	5.87924e-09	-2.22283e-10	-0.5511	0.000347151	-2.22283e-10	-0.343545	0.000347744	-2.22283e-10	-0.344989
96539274	chr9:96539274:G:C	2.95676e-09	-2.22283e-10	-1.23843	0.000142638	-2.22283e-10	-1.23299	0.000143048	-2.22283e-10	-1.23328
96540306	chr9:96540306:C:T	3.50897e-09	-2.22283e-10	-1.0672	0.000171745	-2.22283e-10	-1.04729	0.000172307	-2.22283e-10	-1.04718
96540780	chr9:96540780:C:T	6.47701e-09	-2.22283e-10	-0.454269	0.00031295	-2.22283e-10	-0.447261	0.000313255	-2.22283e-10	-0.449438
96542220	chr9:96542220:AGGGGCAAAGCATTTGAATTTTTTCTTTAAACTGGAAAATACC:A	3.02848e-09	-2.22283e-10	-1.21447	0.000144674	-2.22283e-10	-1.21882	0.000145024	-2.22283e-10	-1.21955
96542332	chr9:96542332:T:A	3.9751e-09	-2.22283e-10	-0.942478	0.000196972	-2.22283e-10	-0.910244	0.000196802	-2.22283e-10	-0.914258
96542404	chr9:96542404:C:T	4.03377e-09	-2.22283e-10	-0.927826	0.000200015	-2.22283e-10	-0.894915	0.000199825	-2.22283e-10	-0.899012
96542675	chr9:96542675:G:C	3.92591e-09	-2.22283e-10	-0.954929	0.00019442	-2.22283e-10	-0.923287	0.000194266	-2.22283e-10	-0.927229
96542931	chr9:96542931:A:C	3.88239e-09	-2.22283e-10	-0.966077	0.000192154	-2.22283e-10	-0.935009	0.000192014	-2.22283e-10	-0.938886
96542932	chr9:96542932:A:C	3.9012e-09	-2.22283e-10	-0.961242	0.000193141	-2.22283e-10	-0.929883	0.000192995	-2.22283e-10	-0.933788
96543182	chr9:96543182:A:C	3.92283e-09	-2.22283e-10	-0.955715	0.000194254	-2.22283e-10	-0.924141	0.0001941	-2.22283e-10	-0.928079
96543720	chr9:96543720:T:C	2.29226e-09	-1.49299	-2.98501e-10	7.32926e-05	-1.89885	-2.98501e-10	7.35262e-05	-1.89881	-2.98501e-10
96543765	chr9:96543765:G:A	1.52901e-09	-1.89791	-2.98501e-10	9.03952e-05	-1.68911	-2.98501e-10	9.08512e-05	-1.68723	-2.98501e-10
96543817	chr9:96543817:G:A	6.29438e-09	-2.22283e-10	-0.482871	0.000372985	-2.22283e-10	-0.271766	0.000373472	-2.22283e-10	-0.273612
96544175	chr9:96544175:C:T	2.80387e-09	-1.29153	-2.98501e-10	9.55304e-05	-1.63386	-2.98501e-10	9.58562e-05	-1.63361	-2.98501e-10
96544256	chr9:96544256:T:C	6.26065e-09	-2.22283e-10	-0.488243	0.000370751	-2.22283e-10	-0.277775	0.000371237	-2.22283e-10	-0.279614
96545169	chr9:96545169:C:G	6.22704e-09	-2.22283e-10	-0.493627	0.000300821	-2.22283e-10	-0.486792	0.000301129	-2.22283e-10	-0.488916
96545630	chr9:96545630:T:C	6.28209e-09	-2.22283e-10	-0.484824	0.000372162	-2.22283e-10	-0.273975	0.000372649	-2.22283e-10	-0.275818
96546082	chr9:96546082:T:C	2.93929e-09	-2.22283e-10	-1.24436	0.00013988	-2.22283e-10	-1.25252	0.000140271	-2.22283e-10	-1.25288
96546220	chr9:96546220:G:A	7.04883e-09	-2.22283e-10	-0.369666	0.000376575	-2.22283e-10	-0.262189	0.000377324	-2.22283e-10	-0.26335
96546420	chr9:96546420:A:ATCT	3.94322e-09	-2.22283e-10	-0.950529	0.000195369	-2.22283e-10	-0.918417	0.000195205	-2.22283e-10	-0.922405
96546500	chr9:96546500:A:C	3.97421e-09	-2.22283e-10	-0.942701	0.000196933	-2.22283e-10	-0.910444	0.000196762	-2.22283e-10	-0.91446
96546605	chr9:96546605:A:T	5.75929e-10	-1.6802	-1.19409	2.27313e-05	-1.89953	-1.17003	2.2792e-05	-1.89956	-1.17048
96546858	chr9:96546858:T:C	3.95421e-09	-2.22283e-10	-0.947746	0.000195897	-2.22283e-10	-0.915714	0.000195734	-2.22283e-10	-0.9197
96546887	chr9:96546887:C:T	6.21921e-10	-1.73976	-1.05771	7.24514e-05	-0.887133	-1.02326	7.25628e-05	-0.888091	-1.02391
96547138	chr9:96547138:G:C	6.90767e-09	-2.22283e-10	-0.389895	0.000368563	-2.22283e-10	-0.283694	0.000369302	-2.22283e-10	-0.28484
96547175	chr9:96547175:A:G	3.96191e-09	-2.22283e-10	-0.945801	0.000196288	-2.22283e-10	-0.91372	0.000196123	-2.22283e-10	-0.917716
96547335	chr9:96547335:G:A	2.99142e-09	-2.22283e-10	-1.22678	0.000145517	-2.22283e-10	-1.21301	0.000145882	-2.22283e-10	-1.21366
96547391	chr9:96547391:A:G	7.60719e-10	-1.90049	-0.695533	4.003e-05	-1.89916	-0.604517	3.99179e-05	-1.89907	-0.610565
96547453	chr9:96547453:G:A	2.95017e-09	-2.22283e-10	-1.24066	0.000141058	-2.22283e-10	-1.24413	0.000141425	-2.22283e-10	-1.24469
96547811	chr9:96547811:A:T	6.01273e-10	-1.89969	-0.931544	3.06211e-05	-1.89981	-0.871809	3.05707e-05	-1.89973	-0.876688
96547895	chr9:96547895:A:G	3.92573e-09	-2.22283e-10	-0.954976	0.000194407	-2.22283e-10	-0.923349	0.000194254	-2.22283e-10	-0.927291
96547918	chr9:96547918:C:T	3.02002e-09	-2.22283e-10	-1.21727	0.000147122	-2.22283e-10	-1.20204	0.000147484	-2.22283e-10	-1.20274
96547975	chr9:96547975:G:A	3.00602e-09	-2.22283e-10	-1.22191	0.00014516	-2.22283e-10	-1.21547	0.000145583	-2.22283e-10	-1.21571
96548116	chr9:96548116:C:T	6.4836e-09	-2.22283e-10	-0.453251	0.000385581	-2.22283e-10	-0.238555	0.000386074	-2.22283e-10	-0.240426
96548332	chr9:96548332:A:T	3.35239e-09	-2.22283e-10	-1.11286	0.000161105	-2.22283e-10	-1.11125	0.00016193	-2.22283e-10	-1.10929
96548646	chr9:96548646:A:G	6.43658e-10	-1.89743	-0.865686	3.28444e-05	-1.90121	-0.800319	3.27754e-05	-1.90116	-0.805614
96548895	chr9:96548895:G:A	7.68467e-10	-1.90037	-0.685511	4.04647e-05	-1.89902	-0.593855	4.03496e-05	-1.89892	-0.599952
96548926	chr9:96548926:C:T	2.95138e-09	-2.22283e-10	-1.24026	0.000140385	-2.22283e-10	-1.24892	0.000140774	-2.22283e-10	-1.2493
96549533	chr9:96549533:C:T	2.88535e-09	-2.22283e-10	-1.26288	0.000138482	-2.22283e-10	-1.26256	0.000138946	-2.22283e-10	-1.26237
96549571	chr9:96549571:A:T	6.02539e-09	-2.22283e-10	-0.526545	0.000357284	-2.22283e-10	-0.314774	0.000357885	-2.22283e-10	-0.316244
96549750	chr9:96549750:T:C	3.90129e-09	-2.22283e-10	-0.961221	0.000193142	-2.22283e-10	-0.92988	0.000192996	-2.22283e-10	-0.933786
96549968	chr9:96549968:A:G	4.82815e-09	-2.22283e-10	-0.748064	0.00024524	-2.22283e-10	-0.691069	0.00024566	-2.22283e-10	-0.692507
96550049	chr9:96550049:AGAG:A	6.73119e-09	-2.22283e-10	-0.415776	0.000402386	-2.22283e-10	-0.195894	0.000402885	-2.22283e-10	-0.197803
96550154	chr9:96550154:T:C	4.2832e-09	-2.22283e-10	-0.867826	0.000201954	-2.22283e-10	-0.885266	0.000202346	-2.22283e-10	-0.886478
96550514	chr9:96550514:C:T	2.95563e-09	-2.22283e-10	-1.23882	0.000140563	-2.22283e-10	-1.24765	0.000140952	-2.22283e-10	-1.24804
96550820	chr9:96550820:G:A	5.92409e-09	-2.22283e-10	-0.543501	0.000350494	-2.22283e-10	-0.333963	0.000351089	-2.22283e-10	-0.335415
96550905	chr9:96550905:C:G	3.88359e-09	-2.22283e-10	-0.965768	0.000192221	-2.22283e-10	-0.934658	0.000192081	-2.22283e-10	-0.938537
96551609	chr9:96551609:G:A	5.69196e-10	-1.69109	-1.19497	2.27343e-05	-1.89836	-1.17107	2.27949e-05	-1.8984	-1.17152
96551730	chr9:96551730:C:T	0.0149722	14.4335	-0.234367	8.81017e-05	-1.39464	-0.320172	8.7689e-05	-1.39657	-0.32609
96552368	chr9:96552368:T:G	2.89734e-09	-2.22283e-10	-1.25873	0.000138666	-2.22283e-10	-1.26124	0.000139048	-2.22283e-10	-1.26164
96552605	chr9:96552605:T:C	1.50122e-08	1.60597	-1.21963	3.95104e-05	-1.26751	-1.24923	3.97173e-05	-1.26596	-1.24871
96553031	chr9:96553031:T:C	2.83044e-08	1.44139	-0.4209	7.60142e-05	-1.33541	-0.52698	7.65162e-05	-1.33394	-0.525013
96553157	chr9:96553157:A:C	3.01551e-09	-2.22283e-10	-1.21876	0.000145441	-2.22283e-10	-1.21354	0.000145883	-2.22283e-10	-1.21365
96553246	chr9:96553246:G:C	6.88058e-08	-2.22283e-10	1.90876	0.00336264	-2.22283e-10	1.92718	0.00335375	-2.22283e-10	1.92138
96553365	chr9:96553365:T:C	1.47345e-09	-1.22921	-0.705711	6.20988e-05	-1.4236	-0.640984	6.22156e-05	-1.42319	-0.642655
96553714	chr9:96553714:A:T	3.07333e-09	-2.22283e-10	-1.19977	0.000149958	-2.22283e-10	-1.18295	0.000150314	-2.22283e-10	-1.18373
96553845	chr9:96553845:T:C	2.83978e-09	-2.22283e-10	-1.2788	0.000136307	-2.22283e-10	-1.2784	0.000136736	-2.22283e-10	-1.2784
96553948	chr9:96553948:G:A	3.15902e-09	-2.22283e-10	-1.17226	0.000156093	-2.22283e-10	-1.14285	0.00015668	-2.22283e-10	-1.14225
96554627	chr9:96554627:T:C	3.85675e-09	-2.22283e-10	-0.972702	0.000190826	-2.22283e-10	-0.941946	0.000190695	-2.22283e-10	-0.945782
96555446	chr9:96555446:C:G	2.96213e-09	-2.22283e-10	-1.23662	0.000142808	-2.22283e-10	-1.2318	0.000143216	-2.22283e-10	-1.2321
96555557	chr9:96555557:G:C	4.48946e-09	-2.22283e-10	-0.820796	0.000215823	-2.22283e-10	-0.818848	0.00021617	-2.22283e-10	-0.82039
96555920	chr9:96555920:T:TTAGTATG	7.39313e-09	-0.730112	0.408135	9.71984e-05	-1.88724	0.270684	9.77774e-05	-1.88703	0.273264
96555923	chr9:96555923:CA:C	7.10021e-09	-0.729829	0.367426	9.34825e-05	-1.88721	0.231681	9.40363e-05	-1.887	0.234228
96556717	chr9:96556717:A:G	3.8755e-09	-2.22283e-10	-0.967854	0.000191802	-2.22283e-10	-0.93684	0.000191665	-2.22283e-10	-0.940705
96557108	chr9:96557108:G:A	3.94472e-09	-2.22283e-10	-0.950151	0.000195393	-2.22283e-10	-0.91829	0.000195233	-2.22283e-10	-0.922259
96557232	chr9:96557232:T:C	2.96065e-09	-2.22283e-10	-1.23712	0.000142734	-2.22283e-10	-1.23232	0.000143142	-2.22283e-10	-1.23262
96557343	chr9:96557343:G:A	3.03132e-09	-2.22283e-10	-1.21353	0.000144818	-2.22283e-10	-1.21783	0.000145168	-2.22283e-10	-1.21856
96557590	chr9:96557590:T:C	3.15331e-09	-2.22283e-10	-1.17407	0.000152356	-2.22283e-10	-1.16709	0.00015281	-2.22283e-10	-1.16726
96557592	chr9:96557592:A:G	3.03179e-09	-2.22283e-10	-1.21337	0.000144489	-2.22283e-10	-1.2201	0.000144999	-2.22283e-10	-1.21973
96558748	chr9:96558748:T:A	5.99716e-10	-1.90057	-0.933258	3.04482e-05	-1.89843	-0.878851	3.04027e-05	-1.89832	-0.883606
96559239	chr9:96559239:A:T	1.39256e-08	-2.22283e-10	0.311199	0.000665248	-2.22283e-10	0.306854	0.000666428	-2.22283e-10	0.305477
96559385	chr9:96559385:G:A	3.94762e-09	-2.22283e-10	-0.949415	0.000195538	-2.22283e-10	-0.917549	0.000195377	-2.22283e-10	-0.921522
96559581	chr9:96559581:A:G	4.0598e-09	-2.22283e-10	-0.921394	0.000224239	-2.22283e-10	-0.780594	0.000224647	-2.22283e-10	-0.781924
96559963	chr9:96559963:T:G	1.10338e-08	1.24513	-1.1667	3.43264e-05	-1.4501	-1.20729	3.4512e-05	-1.44875	-1.2064
96560047	chr9:96560047:T:A	3.43237e-09	-2.22283e-10	-1.08928	0.00016782	-2.22283e-10	-1.07041	0.000168366	-2.22283e-10	-1.07031
96560067	chr9:96560067:A:G	4.45455e-09	-2.22283e-10	-0.828601	0.000213542	-2.22283e-10	-0.829474	0.000213893	-2.22283e-10	-0.830978
96560739	chr9:96560739:C:T	3.04097e-09	-2.22283e-10	-1.21035	0.000146821	-2.22283e-10	-1.20409	0.000147229	-2.22283e-10	-1.20447
96560890	chr9:96560890:T:C	2.87743e-09	-2.22283e-10	-1.26563	0.000138285	-2.22283e-10	-1.26399	0.000138764	-2.22283e-10	-1.26368
96561046	chr9:96561046:C:A	3.41796e-09	-2.22283e-10	-1.09348	0.000167082	-2.22283e-10	-1.07482	0.000167625	-2.22283e-10	-1.07473
96561156	chr9:96561156:C:T	2.94027e-09	-2.22283e-10	-1.24402	0.000139913	-2.22283e-10	-1.25228	0.000140303	-2.22283e-10	-1.25265
96561577	chr9:96561577:C:T	3.89962e-09	-2.22283e-10	-0.961648	0.000193056	-2.22283e-10	-0.930326	0.000192911	-2.22283e-10	-0.934227
96561812	chr9:96561812:A:G	3.90569e-09	-2.22283e-10	-0.960092	0.000193368	-2.22283e-10	-0.928711	0.000193219	-2.22283e-10	-0.932629
96561871	chr9:96561871:C:T	3.0483e-09	-2.22283e-10	-1.20794	0.000145604	-2.22283e-10	-1.21241	0.000145952	-2.22283e-10	-1.21318
96561886	chr9:96561886:C:T	2.87209e-09	-2.22283e-10	-1.26749	0.000137184	-2.22283e-10	-1.27198	0.000137591	-2.22283e-10	-1.27217
96562095	chr9:96562095:T:C	8.80392e-08	1.87408	0.281178	0.000120176	-1.89227	0.487922	0.000120269	-1.89263	0.485902
96562125	chr9:96562125:G:C	6.55974e-09	-2.22283e-10	-0.441577	0.000390947	-2.22283e-10	-0.224734	0.00039144	-2.22283e-10	-0.226623
96562349	chr9:96562349:C:T	3.59105e-09	-1.04408	-2.98501e-10	0.00011202	-1.47463	-2.98501e-10	0.00011241	-1.4743	-2.98501e-10
96563315	chr9:96563315:T:C	3.97564e-09	-2.22283e-10	-0.942343	0.000196997	-2.22283e-10	-0.910115	0.000196827	-2.22283e-10	-0.914131
96563356	chr9:96563356:T:C	6.08548e-09	-2.22283e-10	-0.516621	0.000322234	-2.22283e-10	-0.418028	0.000322905	-2.22283e-10	-0.419098
96563670	chr9:96563670:A:G	2.88089e-09	-2.22283e-10	-1.26443	0.000137932	-2.22283e-10	-1.26654	0.000138322	-2.22283e-10	-1.26687
96565933	chr9:96565933:T:A	9.32214e-09	-2.22283e-10	-0.0901353	0.000483023	-2.22283e-10	-0.0132406	0.000483273	-2.22283e-10	-0.0158726
96566320	chr9:96566320:G:A	3.18001e-09	-2.22283e-10	-1.16564	0.000153939	-2.22283e-10	-1.15675	0.000154354	-2.22283e-10	-1.1572
96566634	chr9:96566634:G:A	5.94346e-10	-1.77777	-1.06506	6.35039e-05	-1.01111	-1.0311	6.36083e-05	-1.01197	-1.03174
96567344	chr9:96567344:G:A	3.84468e-09	-2.22283e-10	-0.975836	0.000190198	-2.22283e-10	-0.945238	0.000190072	-2.22283e-10	-0.949051
96567599	chr9:96567599:C:A	4.37764e-09	-2.22283e-10	-0.846018	0.000217071	-2.22283e-10	-0.813081	0.000216825	-2.22283e-10	-0.817364
96567832	chr9:96567832:T:C	1.64078e-08	1.56747	-1.09225	4.29703e-05	-1.2849	-1.1479	4.32181e-05	-1.28337	-1.14683
96567843	chr9:96567843:A:G	3.23435e-09	-2.22283e-10	-1.1487	0.000157244	-2.22283e-10	-1.13551	0.000157725	-2.22283e-10	-1.1356
96567901	chr9:96567901:T:G	5.76338e-09	-2.22283e-10	-0.571003	0.000278417	-2.22283e-10	-0.564185	0.000278734	-2.22283e-10	-0.566199
96568452	chr9:96568452:A:C	2.84049e-09	-2.22283e-10	-1.27855	0.000136277	-2.22283e-10	-1.27862	0.000136702	-2.22283e-10	-1.27865
96568682	chr9:96568682:G:A	1.62259e-08	1.62169	-1.15761	4.18307e-05	-1.25809	-1.20159	4.20625e-05	-1.25653	-1.20077
96569160	chr9:96569160:T:A	3.49437e-09	-2.22283e-10	-1.07138	0.000173351	-2.22283e-10	-1.03799	0.000173749	-2.22283e-10	-1.03884
96569255	chr9:96569255:A:C	3.21001e-09	-2.22283e-10	-1.15625	0.00015527	-2.22283e-10	-1.14814	0.000155684	-2.22283e-10	-1.14862
96569379	chr9:96569379:T:C	5.82566e-10	-1.58896	-1.27388	2.17603e-05	-1.84081	-1.27241	2.18326e-05	-1.84072	-1.27233
96569683	chr9:96569683:G:T	2.87531e-09	-2.22283e-10	-1.26637	0.000138177	-2.22283e-10	-1.26477	0.000138654	-2.22283e-10	-1.26447
96569712	chr9:96569712:C:T	4.72615e-07	3.83575	-2.98501e-10	0.000177791	-1.0127	-2.98501e-10	0.000178212	-1.01348	-2.98501e-10
96570032	chr9:96570032:A:G	3.19449e-09	-2.22283e-10	-1.1611	0.000155494	-2.22283e-10	-1.1467	0.000156	-2.22283e-10	-1.1466
96570281	chr9:96570281:T:C	3.13824e-09	-2.22283e-10	-1.17887	0.000151652	-2.22283e-10	-1.17172	0.000152064	-2.22283e-10	-1.17215
96570316	chr9:96570316:C:A	4.14421e-09	-2.22283e-10	-0.900816	0.000205094	-2.22283e-10	-0.869839	0.000204916	-2.22283e-10	-0.873856
96570629	chr9:96570629:A:T	4.19559e-09	-2.22283e-10	-0.888494	0.000207739	-2.22283e-10	-0.857025	0.000207546	-2.22283e-10	-0.861104
96570739	chr9:96570739:T:C	4.15474e-09	-2.22283e-10	-0.898279	0.000205619	-2.22283e-10	-0.867281	0.000205438	-2.22283e-10	-0.871309
96571180	chr9:96571180:T:A	1.18768e-08	0.152058	-2.98501e-10	0.000696609	0.352918	-2.98501e-10	0.000695594	0.348311	-2.98501e-10
96571235	chr9:96571235:G:A	3.01409e-09	-2.22283e-10	-1.21923	0.000144187	-2.22283e-10	-1.2222	0.00014453	-2.22283e-10	-1.22297
96571415	chr9:96571415:C:T	2.93638e-09	-1.24535	-2.98501e-10	8.8362e-05	-1.71186	-2.98501e-10	8.86616e-05	-1.71163	-2.98501e-10
96571416	chr9:96571416:C:T	1.52443e-09	-1.9009	-2.98501e-10	8.41538e-05	-1.76066	-2.98501e-10	8.44023e-05	-1.76086	-2.98501e-10
96571465	chr9:96571465:C:G	2.93539e-09	-2.22283e-10	-1.24569	0.000141305	-2.22283e-10	-1.24238	0.000141708	-2.22283e-10	-1.24268
96571503	chr9:96571503:C:A	2.90817e-09	-2.22283e-10	-1.255	0.000139929	-2.22283e-10	-1.25217	0.000140334	-2.22283e-10	-1.25243
96571549	chr9:96571549:A:G	1.79234e-09	-1.73901	-2.98501e-10	9.35674e-05	-1.65462	-2.98501e-10	9.3889e-05	-1.65434	-2.98501e-10
96571635	chr9:96571635:G:A	2.85476e-09	-2.22283e-10	-1.27354	0.000137186	-2.22283e-10	-1.27197	0.0001376	-2.22283e-10	-1.2721
96572061	chr9:96572061:G:A	4.20284e-09	-2.22283e-10	-0.886766	0.000208112	-2.22283e-10	-0.855231	0.000207916	-2.22283e-10	-0.859319
96572154	chr9:96572154:C:A	4.88779e-09	-2.22283e-10	-0.735788	0.000235075	-2.22283e-10	-0.733401	0.000235421	-2.22283e-10	-0.735079
96572400	chr9:96572400:G:A	4.20284e-09	-2.22283e-10	-0.886766	0.000208112	-2.22283e-10	-0.855231	0.000207916	-2.22283e-10	-0.859319
96572984	chr9:96572984:T:A	7.54972e-09	-2.22283e-10	-0.301017	0.000454623	-2.22283e-10	-0.0738366	0.000455149	-2.22283e-10	-0.0758301
96573618	chr9:96573618:TA:T	2.97106e-09	-2.22283e-10	-1.23361	0.00014203	-2.22283e-10	-1.23727	0.000142391	-2.22283e-10	-1.23787
96573852	chr9:96573852:A:G	1.75459e-09	-1.76029	-2.98501e-10	8.31537e-05	-1.77261	-2.98501e-10	8.3431e-05	-1.77244	-2.98501e-10
96573923	chr9:96573923:G:A	3.38225e-09	-1.10399	-2.98501e-10	0.000107514	-1.51568	-2.98501e-10	0.000107881	-1.51543	-2.98501e-10
96573954	chr9:96573954:T:C	3.06081e-09	-2.22283e-10	-1.20385	0.000148766	-2.22283e-10	-1.19093	0.000149289	-2.22283e-10	-1.19057
96573965	chr9:96573965:G:A	3.13768e-09	-2.22283e-10	-1.17904	0.000148524	-2.22283e-10	-1.19256	0.000148893	-2.22283e-10	-1.19323
96574016	chr9:96574016:G:A	3.12203e-09	-2.22283e-10	-1.18404	0.00014783	-2.22283e-10	-1.19724	0.000148201	-2.22283e-10	-1.19789
96575224	chr9:96575224:G:C	2.95442e-09	-2.22283e-10	-1.23923	0.000141257	-2.22283e-10	-1.24272	0.000141623	-2.22283e-10	-1.24329
96575483	chr9:96575483:C:T	3.39647e-09	-2.22283e-10	-1.09979	0.000164018	-2.22283e-10	-1.09333	0.000164406	-2.22283e-10	-1.09412
96576229	chr9:96576229:G:A	4.2888e-09	-2.22283e-10	-0.86652	0.00021253	-2.22283e-10	-0.834223	0.000212309	-2.22283e-10	-0.838411
96576404	chr9:96576404:G:T	4.17634e-09	-2.22283e-10	-0.893092	0.000206749	-2.22283e-10	-0.861799	0.000206562	-2.22283e-10	-0.865854
96576493	chr9:96576493:G:A	4.37903e-09	-2.22283e-10	-0.845699	0.000217209	-2.22283e-10	-0.812445	0.000216961	-2.22283e-10	-0.816737
96576946	chr9:96576946:T:C	1.60397e-09	-1.85004	-2.98501e-10	7.35421e-05	-1.89545	-2.98501e-10	7.37743e-05	-1.89544	-2.98501e-10
96577048	chr9:96577048:T:G	1.77946e-09	-1.74622	-2.98501e-10	7.42547e-05	-1.88581	-2.98501e-10	7.44945e-05	-1.88573	-2.98501e-10
96577143	chr9:96577143:C:T	4.10047e-09	-2.22283e-10	-0.911427	0.000202832	-2.22283e-10	-0.88093	0.000202667	-2.22283e-10	-0.884892
96577634	chr9:96577634:C:T	2.86564e-09	-2.22283e-10	-1.26973	0.000137799	-2.22283e-10	-1.26751	0.000138227	-2.22283e-10	-1.26756
96577796	chr9:96577796:A:T	7.04686e-09	-2.22283e-10	-0.369945	0.000355729	-2.22283e-10	-0.319136	0.000354695	-2.22283e-10	-0.325196
96577852	chr9:96577852:T:C	3.53818e-09	-2.22283e-10	-1.05892	0.000169909	-2.22283e-10	-1.05804	0.000170245	-2.22283e-10	-1.05921
96578469	chr9:96578469:C:T	2.85813e-09	-2.22283e-10	-1.27236	0.00013787	-2.22283e-10	-1.26699	0.000138272	-2.22283e-10	-1.26723
96579019	chr9:96579019:T:C	3.32728e-09	-2.22283e-10	-1.12037	0.000164797	-2.22283e-10	-1.08859	0.000165399	-2.22283e-10	-1.08809
96579049	chr9:96579049:T:A	2.83872e-09	-2.22283e-10	-1.27918	0.000136378	-2.22283e-10	-1.27788	0.000136801	-2.22283e-10	-1.27793
96579488	chr9:96579488:A:C	1.88716e-09	-1.68745	-2.98501e-10	7.8122e-05	-1.83503	-2.98501e-10	7.83773e-05	-1.83492	-2.98501e-10
96579511	chr9:96579511:G:A	2.83905e-09	-2.22283e-10	-1.27906	0.000136199	-2.22283e-10	-1.27919	0.000136627	-2.22283e-10	-1.2792
96579874	chr9:96579874:G:A	4.96924e-09	-2.22283e-10	-0.719262	0.000285024	-2.22283e-10	-0.540731	0.000285451	-2.22283e-10	-0.542385
96580062	chr9:96580062:A:T	3.00065e-09	-2.22283e-10	-1.2237	0.000142405	-2.22283e-10	-1.23463	0.000142788	-2.22283e-10	-1.2351
96580147	chr9:96580147:T:A	2.83898e-09	-2.22283e-10	-1.27908	0.000136232	-2.22283e-10	-1.27895	0.000136658	-2.22283e-10	-1.27897
96580258	chr9:96580258:C:T	7.3466e-09	-2.22283e-10	-0.32829	0.000369234	-2.22283e-10	-0.281874	0.000367898	-2.22283e-10	-0.288651
96580309	chr9:96580309:G:A	2.84923e-09	-2.22283e-10	-1.27548	0.000136625	-2.22283e-10	-1.27606	0.000137061	-2.22283e-10	-1.27603
96580620	chr9:96580620:C:T	5.20354e-09	-2.22283e-10	-0.673188	0.00025893	-2.22283e-10	-0.636749	0.00025836	-2.22283e-10	-0.642101
96580692	chr9:96580692:G:T	5.14462e-09	-2.22283e-10	-0.684576	0.000255895	-2.22283e-10	-0.64854	0.000255345	-2.22283e-10	-0.653841
96582342	chr9:96582342:G:A	3.29719e-09	-1.12946	-2.98501e-10	0.00027313	-0.583356	-2.98501e-10	0.000273869	-0.583807	-2.98501e-10
96582676	chr9:96582676:G:T	5.04725e-09	-2.22283e-10	-0.703683	0.000250907	-2.22283e-10	-0.668225	0.000250388	-2.22283e-10	-0.673445
96582984	chr9:96582984:T:C	5.11139e-09	-2.22283e-10	-0.691056	0.000254193	-2.22283e-10	-0.655211	0.000253653	-2.22283e-10	-0.660486
96583203	chr9:96583203:T:C	2.8738e-09	-2.22283e-10	-1.26689	0.000138099	-2.22283e-10	-1.26534	0.000138574	-2.22283e-10	-1.26505
96583475	chr9:96583475:C:T	3.15175e-09	-2.22283e-10	-1.17457	0.000152727	-2.22283e-10	-1.16466	0.000153137	-2.22283e-10	-1.16512
96583780	chr9:96583780:G:A	2.90027e-09	-2.22283e-10	-1.25772	0.000139672	-2.22283e-10	-1.25401	0.000140075	-2.22283e-10	-1.25428
96583812	chr9:96583812:G:A	1.97018e-09	-1.6444	-2.98501e-10	7.76515e-05	-1.84107	-2.98501e-10	7.79044e-05	-1.84097	-2.98501e-10
96584509	chr9:96584509:TA:T	5.17851e-09	-2.22283e-10	-0.678011	0.000257635	-2.22283e-10	-0.64176	0.000257074	-2.22283e-10	-0.647091
96584634	chr9:96584634:A:G	5.23726e-09	-2.22283e-10	-0.666729	0.000260637	-2.22283e-10	-0.630177	0.000260056	-2.22283e-10	-0.635557
96584693	chr9:96584693:G:A	7.50207e-10	-1.71648	-0.893457	3.1668e-05	-1.89441	-0.843591	3.17374e-05	-1.89447	-0.844489
96584875	chr9:96584875:C:T	3.57308e-09	-1.0491	-2.98501e-10	0.000112758	-1.46807	-2.98501e-10	0.00011315	-1.46774	-2.98501e-10
96585263	chr9:96585263:T:C	3.75674e-09	-2.22283e-10	-0.998977	0.000180407	-2.22283e-10	-0.998089	0.000180756	-2.22283e-10	-0.999307
96585424	chr9:96585424:T:C	1.56641e-09	-1.87374	-2.98501e-10	7.69848e-05	-1.8497	-2.98501e-10	7.72144e-05	-1.84987	-2.98501e-10
96586175	chr9:96586175:T:C	1.83973e-08	-2.22283e-10	0.589676	0.000940959	-2.22283e-10	0.653594	0.000944182	-2.22283e-10	0.653864
96586286	chr9:96586286:C:T	3.36153e-09	-2.22283e-10	-1.11013	0.000163322	-2.22283e-10	-1.09758	0.000163741	-2.22283e-10	-1.09817
96586729	chr9:96586729:T:A	7.26185e-09	-2.22283e-10	-0.339893	0.000364737	-2.22283e-10	-0.29413	0.000363431	-2.22283e-10	-0.300865
96586812	chr9:96586812:T:C	2.84976e-09	-2.22283e-10	-1.27529	0.000136315	-2.22283e-10	-1.27833	0.000136737	-2.22283e-10	-1.2784
96587190	chr9:96587190:A:C	2.86229e-09	-2.22283e-10	-1.2709	0.000138175	-2.22283e-10	-1.26478	0.000138587	-2.22283e-10	-1.26495
96587301	chr9:96587301:G:A	3.92611e-09	-2.22283e-10	-0.954878	0.000198751	-2.22283e-10	-0.901254	0.000199306	-2.22283e-10	-0.901613
96587363	chr9:96587363:C:T	3.21629e-09	-2.22283e-10	-1.1543	0.00015607	-2.22283e-10	-1.143	0.000156479	-2.22283e-10	-1.14353
96587545	chr9:96587545:C:T	5.16769e-09	-2.22283e-10	-0.680102	0.000257062	-2.22283e-10	-0.643988	0.000256504	-2.22283e-10	-0.64931
96587546	chr9:96587546:T:TCA	3.68153e-09	-2.22283e-10	-1.0192	0.00018344	-2.22283e-10	-0.981415	0.000183845	-2.22283e-10	-0.98236
96587878	chr9:96587878:G:A	2.95339e-09	-2.22283e-10	-1.23957	0.000142992	-2.22283e-10	-1.23051	0.00014345	-2.22283e-10	-1.23047
96588034	chr9:96588034:C:T	2.862e-09	-2.22283e-10	-1.27101	0.000137329	-2.22283e-10	-1.27092	0.000137743	-2.22283e-10	-1.27106
96589194	chr9:96589194:C:T	3.72062e-08	1.47963	-0.185683	7.22213e-05	-1.90108	-0.0124933	7.23221e-05	-1.90117	-0.0141562
96590271	chr9:96590271:G:A	2.93232e-09	-2.22283e-10	-1.24673	0.000141425	-2.22283e-10	-1.24154	0.000141825	-2.22283e-10	-1.24186
96590351	chr9:96590351:ACT:A	6.32658e-09	-2.22283e-10	-0.477767	0.000318367	-2.22283e-10	-0.4301	0.000317564	-2.22283e-10	-0.435775
96590566	chr9:96590566:A:G	4.70666e-09	-2.22283e-10	-0.77355	0.000221509	-2.22283e-10	-0.792843	0.00022191	-2.22283e-10	-0.794183
96590848	chr9:96590848:G:A	2.85183e-09	-2.22283e-10	-1.27457	0.000137465	-2.22283e-10	-1.26993	0.000137871	-2.22283e-10	-1.27014
96590935	chr9:96590935:T:C	2.84885e-09	-2.22283e-10	-1.27561	0.000137258	-2.22283e-10	-1.27144	0.000137666	-2.22283e-10	-1.27163
96590986	chr9:96590986:C:T	9.79789e-10	-1.37623	-0.966716	4.94973e-05	-1.38959	-0.9018	4.93902e-05	-1.39083	-0.905872
96591005	chr9:96591005:A:T	2.54072e-09	-1.39008	-2.98501e-10	9.02192e-05	-1.69106	-2.98501e-10	9.05189e-05	-1.6909	-2.98501e-10
96591809	chr9:96591809:G:A	2.95482e-09	-2.22283e-10	-1.23909	0.000143071	-2.22283e-10	-1.22996	0.000143529	-2.22283e-10	-1.22991
96591851	chr9:96591851:T:C	4.33522e-09	-2.22283e-10	-0.855755	0.000204339	-2.22283e-10	-0.873524	0.000204731	-2.22283e-10	-0.874759
96591909	chr9:96591909:C:T	7.75086e-08	2.02786	-2.98501e-10	0.000408902	-0.17983	-2.98501e-10	0.000409973	-0.180364	-2.98501e-10
96592040	chr9:96592040:C:T	5.00881e-09	-2.22283e-10	-0.71133	0.000241977	-2.22283e-10	-0.704461	0.000242308	-2.22283e-10	-0.706247
96592269	chr9:96592269:G:A	2.93348e-09	-2.22283e-10	-1.24634	0.000141484	-2.22283e-10	-1.24112	0.000141884	-2.22283e-10	-1.24145
96592380	chr9:96592380:A:G	3.59634e-09	-2.22283e-10	-1.04261	0.00017853	-2.22283e-10	-1.00855	0.000179094	-2.22283e-10	-1.00855
96592400	chr9:96592400:A:G	4.28782e-08	2.24145	-0.805612	8.69704e-05	-0.898211	-0.829527	8.70977e-05	-0.898852	-0.830572
96593603	chr9:96593603:C:T	2.86233e-09	-2.22283e-10	-1.27089	0.000137346	-2.22283e-10	-1.2708	0.00013776	-2.22283e-10	-1.27094
96594001	chr9:96594001:A:G	3.25981e-09	-2.22283e-10	-1.14086	0.000161103	-2.22283e-10	-1.11126	0.000161688	-2.22283e-10	-1.11079
96594279	chr9:96594279:T:C	5.13846e-10	-1.71924	-1.26912	2.12105e-05	-1.87196	-1.26685	2.12982e-05	-1.87109	-1.26675
96594361	chr9:96594361:G:T	6.2164e-09	-2.22283e-10	-0.495336	0.000312613	-2.22283e-10	-0.448341	0.000311844	-2.22283e-10	-0.453951
96594427	chr9:96594427:C:T	2.95778e-09	-2.22283e-10	-1.23809	0.00014264	-2.22283e-10	-1.23298	0.000143038	-2.22283e-10	-1.23334
96594837	chr9:96594837:G:A	3.27463e-09	-2.22283e-10	-1.13632	0.000161918	-2.22283e-10	-1.10621	0.000162508	-2.22283e-10	-1.10573
96594980	chr9:96594980:G:A	8.34597e-09	-0.200748	-2.98501e-10	0.000161738	-1.10733	-2.98501e-10	0.000162353	-1.10668	-2.98501e-10
96595581	chr9:96595581:A:G	1.53109e-08	-2.22283e-10	0.406038	0.000780162	-2.22283e-10	0.466196	0.000782796	-2.22283e-10	0.466417
96597244	chr9:96597244:G:A	3.97441e-09	-2.22283e-10	-0.942651	0.000216772	-2.22283e-10	-0.814458	0.000217204	-2.22283e-10	-0.815618
96597459	chr9:96597459:G:A	3.74622e-09	-2.22283e-10	-1.00178	0.000188203	-2.22283e-10	-0.955782	0.000188747	-2.22283e-10	-0.956046
96598064	chr9:96598064:G:A	2.85012e-09	-2.22283e-10	-1.27517	0.00013698	-2.22283e-10	-1.27347	0.00013743	-2.22283e-10	-1.27334
96598179	chr9:96598179:A:C	6.05768e-09	-2.22283e-10	-0.521201	0.000304397	-2.22283e-10	-0.474974	0.000303677	-2.22283e-10	-0.480491
96598659	chr9:96598659:C:T	3.9109e-09	-2.22283e-10	-0.95876	0.000197925	-2.22283e-10	-0.905419	0.00019848	-2.22283e-10	-0.905766
96599154	chr9:96599154:C:T	1.62617e-08	-2.22283e-10	0.466284	0.000829675	-2.22283e-10	0.527729	0.00083248	-2.22283e-10	0.527954
96599337	chr9:96599337:C:T	3.2314e-09	-2.22283e-10	-1.14961	0.000161214	-2.22283e-10	-1.11057	0.000161697	-2.22283e-10	-1.11073
96599918	chr9:96599918:A:G	1.01121e-09	-1.18077	-1.13061	2.86545e-05	-1.74562	-1.09237	2.86631e-05	-1.74574	-1.09511
96599921	chr9:96599921:G:A	1.12654e-08	-0.527702	0.626911	0.000123837	-1.85625	0.481915	0.000124614	-1.85589	0.484648
96600278	chr9:96600278:A:T	3.27346e-09	-2.22283e-10	-1.13668	0.000154646	-2.22283e-10	-1.15217	0.000155008	-2.22283e-10	-1.15298
96600793	chr9:96600793:G:A	2.90211e-09	-2.22283e-10	-1.25709	0.000140203	-2.22283e-10	-1.25021	0.000140651	-2.22283e-10	-1.25018
96600935	chr9:96600935:T:C	3.97753e-09	-2.22283e-10	-0.941865	0.00020155	-2.22283e-10	-0.887266	0.000202115	-2.22283e-10	-0.88762
96600998	chr9:96600998:A:G	2.9506e-09	-2.22283e-10	-1.24052	0.000142838	-2.22283e-10	-1.2316	0.000143295	-2.22283e-10	-1.23155
96601000	chr9:96601000:A:T	2.94298e-09	-2.22283e-10	-1.24311	0.000142428	-2.22283e-10	-1.23447	0.000142884	-2.22283e-10	-1.23442
96601211	chr9:96601211:C:G	4.35622e-09	-2.22283e-10	-0.850923	0.000244944	-2.22283e-10	-0.692278	0.000245407	-2.22283e-10	-0.693538
96601410	chr9:96601410:T:C	3.32837e-09	-2.22283e-10	-1.12005	0.000161644	-2.22283e-10	-1.10791	0.00016206	-2.22283e-10	-1.10849
96601690	chr9:96601690:A:G	8.75912e-10	-1.38136	-1.07365	4.35277e-05	-1.39856	-1.02135	4.34643e-05	-1.39985	-1.02467
96602670	chr9:96602670:G:A	3.5265e-09	-2.22283e-10	-1.06222	0.00019017	-2.22283e-10	-0.945388	0.000190583	-2.22283e-10	-0.946367
96602782	chr9:96602782:C:T	5.9553e-09	-2.22283e-10	-0.538246	0.000299144	-2.22283e-10	-0.49238	0.000298454	-2.22283e-10	-0.49784
96603467	chr9:96603467:C:T	2.91067e-09	-2.22283e-10	-1.25414	0.000140677	-2.22283e-10	-1.24684	0.000141126	-2.22283e-10	-1.2468
96603600	chr9:96603600:A:C	2.9313e-09	-2.22283e-10	-1.24708	0.000141371	-2.22283e-10	-1.24191	0.000141772	-2.22283e-10	-1.24224
96604966	chr9:96604966:AG:A	3.40371e-09	-2.22283e-10	-1.09766	0.000163428	-2.22283e-10	-1.09693	0.000163783	-2.22283e-10	-1.09791
96604988	chr9:96604988:A:T	4.40383e-09	-2.22283e-10	-0.840052	0.000247612	-2.22283e-10	-0.681444	0.000248029	-2.22283e-10	-0.68291
96605276	chr9:96605276:A:G	7.30146e-09	-0.334454	-2.98501e-10	0.000148539	-1.19246	-2.98501e-10	0.000149098	-1.19185	-2.98501e-10
96605814	chr9:96605814:T:C	2.8403e-09	-2.22283e-10	-1.27862	0.000136335	-2.22283e-10	-1.27819	0.000136764	-2.22283e-10	-1.2782
96605816	chr9:96605816:A:G	6.23025e-10	-1.66473	-1.13097	3.08513e-05	-1.67693	-1.08719	3.08354e-05	-1.67775	-1.09005
96605946	chr9:96605946:C:T	2.84313e-09	-2.22283e-10	-1.27762	0.000136341	-2.22283e-10	-1.27815	0.000136772	-2.22283e-10	-1.27814
96606066	chr9:96606066:G:T	2.35787e-08	-2.22283e-10	0.837815	0.00122212	-2.22283e-10	0.915035	0.00122624	-2.22283e-10	0.915253
96606067	chr9:96606067:C:T	4.26356e-09	-2.22283e-10	-0.872424	0.000217092	-2.22283e-10	-0.812983	0.000217699	-2.22283e-10	-0.81334
96606349	chr9:96606349:A:G	2.90493e-09	-2.22283e-10	-1.25612	0.000139352	-2.22283e-10	-1.2563	0.000139826	-2.22283e-10	-1.25606
96606925	chr9:96606925:A:G	4.53944e-09	-2.22283e-10	-0.809724	0.000254094	-2.22283e-10	-0.655602	0.000254562	-2.22283e-10	-0.65691
96607055	chr9:96607055:A:G	7.05759e-09	-2.22283e-10	-0.368424	0.000349425	-2.22283e-10	-0.337018	0.000351569	-2.22283e-10	-0.334049
96607198	chr9:96607198:A:G	4.15711e-09	-2.22283e-10	-0.897708	0.00022929	-2.22283e-10	-0.75832	0.000229737	-2.22283e-10	-0.759519
96607719	chr9:96607719:G:A	7.72825e-09	-2.22283e-10	-0.277646	0.000383893	-2.22283e-10	-0.242942	0.000386294	-2.22283e-10	-0.239856
96607902	chr9:96607902:A:G	4.77809e-09	-2.22283e-10	-0.758487	0.000237375	-2.22283e-10	-0.723666	0.000238118	-2.22283e-10	-0.723689
96608316	chr9:96608316:A:C	6.67291e-10	-1.76189	-0.965166	3.37404e-05	-1.77201	-0.902595	3.36922e-05	-1.77263	-0.906559
96608558	chr9:96608558:C:T	1.56449e-09	-1.87497	-2.98501e-10	7.45396e-05	-1.88198	-2.98501e-10	7.47752e-05	-1.88197	-2.98501e-10
96608658	chr9:96608658:T:C	2.83891e-09	-2.22283e-10	-1.27911	0.00013624	-2.22283e-10	-1.27889	0.000136664	-2.22283e-10	-1.27893
96608797	chr9:96608797:G:A	2.35518e-08	-2.22283e-10	0.836675	0.00122069	-2.22283e-10	0.913867	0.00122481	-2.22283e-10	0.914086
96608808	chr9:96608808:C:T	4.84394e-09	-2.22283e-10	-0.744799	0.000240764	-2.22283e-10	-0.709489	0.000241519	-2.22283e-10	-0.709508
96608923	chr9:96608923:AC:A	6.79688e-09	-2.22283e-10	-0.406064	0.000342448	-2.22283e-10	-0.357185	0.000341504	-2.22283e-10	-0.363095
96609193	chr9:96609193:T:C	5.35398e-10	-1.68305	-1.26422	2.42054e-05	-1.75378	-1.25295	2.42407e-05	-1.75443	-1.254
96609515	chr9:96609515:C:T	3.90344e-09	-2.22283e-10	-0.960669	0.000197353	-2.22283e-10	-0.908313	0.000197912	-2.22283e-10	-0.908632
96609738	chr9:96609738:T:A	1.80812e-08	1.11871	-0.546366	6.2695e-05	-1.45009	-0.604938	6.30881e-05	-1.4488	-0.603124
96610187	chr9:96610187:T:C	4.07049e-09	-2.22283e-10	-0.918764	0.000219803	-2.22283e-10	-0.800575	0.000220276	-2.22283e-10	-0.801573
96610329	chr9:96610329:T:G	7.93221e-09	-2.22283e-10	-0.251596	0.000394194	-2.22283e-10	-0.216464	0.000396675	-2.22283e-10	-0.213337
96610973	chr9:96610973:C:T	4.25108e-09	-2.22283e-10	-0.875355	0.000235361	-2.22283e-10	-0.732184	0.000235814	-2.22283e-10	-0.733413
96611356	chr9:96611356:GTC:G	7.21275e-09	-2.22283e-10	-0.346677	0.00036137	-2.22283e-10	-0.303403	0.000362995	-2.22283e-10	-0.302065
96611431	chr9:96611431:A:G	5.33668e-10	-1.68123	-1.26928	2.40737e-05	-1.75239	-1.25979	2.41123e-05	-1.75304	-1.26069
96611786	chr9:96611786:T:C	6.75003e-10	-1.74057	-0.974991	3.40752e-05	-1.75142	-0.913314	3.40268e-05	-1.75208	-0.917222
96612163	chr9:96612163:G:A	2.88067e-09	-2.22283e-10	-1.2645	0.000137686	-2.22283e-10	-1.26833	0.000138142	-2.22283e-10	-1.26817
96612662	chr9:96612662:C:T	2.51217e-08	-2.22283e-10	0.901204	0.00130351	-2.22283e-10	0.979512	0.00130792	-2.22283e-10	0.97974
96614516	chr9:96614516:TAAATC:T	3.74798e-09	-2.22283e-10	-1.00131	0.000188153	-2.22283e-10	-0.956049	0.000188701	-2.22283e-10	-0.956294
96614706	chr9:96614706:T:C	4.65607e-09	-2.22283e-10	-0.784357	0.000231113	-2.22283e-10	-0.7504	0.000231837	-2.22283e-10	-0.750421
96614838	chr9:96614838:G:A	2.84039e-09	-2.22283e-10	-1.27859	0.000136286	-2.22283e-10	-1.27855	0.000136711	-2.22283e-10	-1.27859
96615032	chr9:96615032:G:A	1.75308e-09	-1.76115	-2.98501e-10	7.40794e-05	-1.88817	-2.98501e-10	7.43168e-05	-1.88812	-2.98501e-10
96615197	chr9:96615197:T:C	4.45556e-08	1.40292	0.0712856	9.49621e-05	-1.90145	0.261627	9.50833e-05	-1.90151	0.25981
96615586	chr9:96615586:T:G	5.50119e-08	-2.22283e-10	1.68502	0.00309273	-2.22283e-10	1.8435	0.00308567	-2.22283e-10	1.83807
96615735	chr9:96615735:A:G	2.97175e-09	-2.22283e-10	-1.23338	0.0001427	-2.22283e-10	-1.23256	0.000143079	-2.22283e-10	-1.23306
96615759	chr9:96615759:A:G	4.18852e-09	-2.22283e-10	-0.890179	0.000207479	-2.22283e-10	-0.858277	0.000207323	-2.22283e-10	-0.862178
96615864	chr9:96615864:G:A	2.92299e-09	-2.22283e-10	-1.24992	0.00014011	-2.22283e-10	-1.25088	0.000140602	-2.22283e-10	-1.25052
96616147	chr9:96616147:G:A	2.87051e-09	-2.22283e-10	-1.26804	0.000138184	-2.22283e-10	-1.26472	0.000138599	-2.22283e-10	-1.26487
96616183	chr9:96616183:G:A	3.89597e-09	-2.22283e-10	-0.962585	0.000196944	-2.22283e-10	-0.910386	0.000197503	-2.22283e-10	-0.910703
96617201	chr9:96617201:T:A	2.29442e-08	-2.22283e-10	0.810536	0.00118825	-2.22283e-10	0.886934	0.00119242	-2.22283e-10	0.887283
96617210	chr9:96617210:A:T	5.28109e-09	-2.22283e-10	-0.658396	0.000263895	-2.22283e-10	-0.617754	0.000263412	-2.22283e-10	-0.622737
96617532	chr9:96617532:T:C	3.60682e-09	-1.0397	-2.98501e-10	8.30004e-05	-1.77446	-2.98501e-10	8.32908e-05	-1.77412	-2.98501e-10
96617838	chr9:96617838:T:G	5.19277e-09	-2.22283e-10	-0.67526	0.000259298	-2.22283e-10	-0.635329	0.000258841	-2.22283e-10	-0.640241
96618383	chr9:96618383:C:G	5.27931e-09	-2.22283e-10	-0.658732	0.000263739	-2.22283e-10	-0.618346	0.000263257	-2.22283e-10	-0.623324
96618472	chr9:96618472:C:A	4.19499e-09	-2.22283e-10	-0.888637	0.000196925	-2.22283e-10	-0.910482	0.000197723	-2.22283e-10	-0.909587
96618640	chr9:96618640:G:A	2.84192e-09	-2.22283e-10	-1.27805	0.000136295	-2.22283e-10	-1.27848	0.000136726	-2.22283e-10	-1.27848
96618781	chr9:96618781:C:T	3.60852e-09	-2.22283e-10	-1.03923	0.000177513	-2.22283e-10	-1.01426	0.000178258	-2.22283e-10	-1.01322
96620788	chr9:96620788:C:G	3.57162e-09	-2.22283e-10	-1.04951	0.000188213	-2.22283e-10	-0.955733	0.000188655	-2.22283e-10	-0.956533
96621269	chr9:96621269:T:C	1.82729e-09	-1.71969	-2.98501e-10	7.71395e-05	-1.84769	-2.98501e-10	7.73896e-05	-1.8476	-2.98501e-10
96621568	chr9:96621568:T:C	2.97102e-09	-2.22283e-10	-1.23362	0.000142075	-2.22283e-10	-1.23695	0.00014248	-2.22283e-10	-1.23726
96622241	chr9:96622241:G:A	3.02009e-09	-2.22283e-10	-1.21724	0.000144344	-2.22283e-10	-1.2211	0.000144776	-2.22283e-10	-1.22127
96622317	chr9:96622317:G:T	3.07265e-09	-2.22283e-10	-1.19999	0.000146787	-2.22283e-10	-1.20432	0.00014719	-2.22283e-10	-1.20473
96622489	chr9:96622489:G:A	5.57268e-09	-2.22283e-10	-0.604651	0.000278718	-2.22283e-10	-0.563106	0.000279588	-2.22283e-10	-0.563138
96622543	chr9:96622543:T:C	4.00362e-09	-2.22283e-10	-0.935327	0.000188166	-2.22283e-10	-0.955979	0.000188921	-2.22283e-10	-0.955125
96623688	chr9:96623688:C:T	5.65502e-09	-2.22283e-10	-0.589984	0.000282946	-2.22283e-10	-0.548051	0.00028383	-2.22283e-10	-0.54808
96623813	chr9:96623813:A:G	3.46295e-09	-2.22283e-10	-1.08041	0.000169988	-2.22283e-10	-1.05757	0.000170041	-2.22283e-10	-1.06042
96624513	chr9:96624513:T:A	5.33776e-09	-2.22283e-10	-0.647722	0.000267438	-2.22283e-10	-0.604416	0.00026697	-2.22283e-10	-0.609319
96624522	chr9:96624522:C:T	4.48675e-09	-2.22283e-10	-0.8214	0.000215301	-2.22283e-10	-0.821267	0.000216145	-2.22283e-10	-0.820505
96624801	chr9:96624801:A:G	4.00244e-09	-2.22283e-10	-0.935623	0.000218996	-2.22283e-10	-0.804252	0.000219438	-2.22283e-10	-0.805388
96625077	chr9:96625077:A:T	2.83899e-09	-2.22283e-10	-1.27908	0.000136195	-2.22283e-10	-1.27922	0.000136624	-2.22283e-10	-1.27922
96625715	chr9:96625715:G:A	4.28694e-08	1.48384	-0.0482096	0.000184079	-1.00662	0.0286725	0.000183721	-1.00567	0.0226354
96626097	chr9:96626097:G:A	5.37577e-09	-2.22283e-10	-0.640626	0.000269402	-2.22283e-10	-0.597101	0.000268922	-2.22283e-10	-0.602035
96626109	chr9:96626109:A:G	2.84619e-09	-2.22283e-10	-1.27655	0.00013666	-2.22283e-10	-1.27581	0.000137071	-2.22283e-10	-1.27596
96627081	chr9:96627081:T:C	2.84768e-09	-2.22283e-10	-1.27602	0.000136527	-2.22283e-10	-1.27678	0.000136959	-2.22283e-10	-1.27677
96627308	chr9:96627308:A:G	2.88817e-09	-2.22283e-10	-1.2619	0.000138269	-2.22283e-10	-1.2641	0.000138681	-2.22283e-10	-1.26428
96627970	chr9:96627970:G:A	1.11103e-06	4.69052	-2.98501e-10	0.00144957	1.08572	-2.98501e-10	0.00145294	1.08489	-2.98501e-10
96628698	chr9:96628698:A:T	1.53304e-09	-1.89527	-2.98501e-10	8.28831e-05	-1.77587	-2.98501e-10	8.31213e-05	-1.77615	-2.98501e-10
96628867	chr9:96628867:CA:C	8.32541e-10	-1.86315	-0.642647	4.39051e-05	-1.85949	-0.55178	4.38025e-05	-1.85982	-0.556947
96628896	chr9:96628896:C:T	5.34992e-09	-2.22283e-10	-0.645447	0.000268074	-2.22283e-10	-0.602043	0.000267601	-2.22283e-10	-0.606958
96629975	chr9:96629975:T:A	2.88473e-09	-2.22283e-10	-1.2631	0.000138116	-2.22283e-10	-1.26521	0.000138528	-2.22283e-10	-1.26538
96630189	chr9:96630189:A:G	5.44153e-09	-2.22283e-10	-0.628467	0.000272817	-2.22283e-10	-0.584503	0.000272319	-2.22283e-10	-0.589481
96630293	chr9:96630293:G:A	3.22793e-09	-2.22283e-10	-1.15069	0.000157502	-2.22283e-10	-1.13387	0.000157987	-2.22283e-10	-1.13394
96630303	chr9:96630303:C:T	2.4317e-09	-1.43394	-2.98501e-10	0.000174243	-1.03286	-2.98501e-10	0.000174877	-1.03237	-2.98501e-10
96630319	chr9:96630319:A:G	4.27425e-09	-2.22283e-10	-0.869919	0.000236546	-2.22283e-10	-0.727161	0.000237005	-2.22283e-10	-0.728376
96630581	chr9:96630581:A:C	1.5829e-09	-1.86327	-2.98501e-10	7.70819e-05	-1.84844	-2.98501e-10	7.73098e-05	-1.84863	-2.98501e-10
96630743	chr9:96630743:T:C	4.87899e-10	-1.79605	-1.24412	2.16804e-05	-1.86961	-1.24729	2.17216e-05	-1.86986	-1.24828
96631449	chr9:96631449:A:T	4.81657e-09	-2.22283e-10	-0.750465	0.000238055	-2.22283e-10	-0.720802	0.000237777	-2.22283e-10	-0.725123
96631570	chr9:96631570:A:G	3.83902e-09	-2.22283e-10	-0.977309	0.000181017	-2.22283e-10	-0.994715	0.000181385	-2.22283e-10	-0.995835
96631696	chr9:96631696:G:T	3.34807e-09	-2.22283e-10	-1.11414	0.000163916	-2.22283e-10	-1.09395	0.000164605	-2.22283e-10	-1.09291
96631776	chr9:96631776:C:G	3.32194e-09	-2.22283e-10	-1.12198	0.000162364	-2.22283e-10	-1.10347	0.000162863	-2.22283e-10	-1.10355
96632030	chr9:96632030:G:A	3.24804e-09	-2.22283e-10	-1.14448	0.000157253	-2.22283e-10	-1.13545	0.00015753	-2.22283e-10	-1.13684
96632324	chr9:96632324:A:G	2.97174e-09	-1.23338	-2.98501e-10	8.46962e-05	-1.75424	-2.98501e-10	8.48355e-05	-1.75574	-2.98501e-10
96632581	chr9:96632581:A:G	3.29787e-09	-2.22283e-10	-1.12925	0.000162059	-2.22283e-10	-1.10535	0.000162542	-2.22283e-10	-1.10552
96632674	chr9:96632674:A:G	4.50639e-09	-2.22283e-10	-0.817031	0.000212383	-2.22283e-10	-0.834916	0.000212782	-2.22283e-10	-0.836187
96633071	chr9:96633071:G:T	5.52146e-09	-2.22283e-10	-0.613886	0.000276961	-2.22283e-10	-0.569427	0.000276441	-2.22283e-10	-0.574459
96633077	chr9:96633077:A:T	3.27197e-09	-2.22283e-10	-1.13714	0.000159784	-2.22283e-10	-1.11948	0.000160275	-2.22283e-10	-1.11956
96633575	chr9:96633575:C:T	3.01996e-09	-0.452744	-0.76454	8.97404e-05	-0.972104	-0.72428	9.02117e-05	-0.97158	-0.722716
96634699	chr9:96634699:G:A	2.06733e-09	-1.59627	-2.98501e-10	7.46916e-05	-1.87994	-2.98501e-10	7.4932e-05	-1.87987	-2.98501e-10
96635075	chr9:96635075:T:C	6.19232e-09	-2.22283e-10	-0.499218	0.000311937	-2.22283e-10	-0.450504	0.000311221	-2.22283e-10	-0.455953
96636470	chr9:96636470:T:C	3.55875e-09	-2.22283e-10	-1.05312	0.000174728	-2.22283e-10	-1.03007	0.000175457	-2.22283e-10	-1.02906
96636776	chr9:96636776:CCATT:C	3.49978e-09	-2.22283e-10	-1.06983	0.000171901	-2.22283e-10	-1.04638	0.000172611	-2.22283e-10	-1.04541
96636845	chr9:96636845:G:A	3.5601e-09	-2.22283e-10	-1.05274	0.00019099	-2.22283e-10	-0.941082	0.000191432	-2.22283e-10	-0.941924
96636892	chr9:96636892:T:C	6.75709e-10	-1.87746	-0.837064	3.45863e-05	-1.88	-0.769849	3.45375e-05	-1.88024	-0.774172
96637231	chr9:96637231:C:T	5.3884e-09	-2.22283e-10	-0.63828	0.000270145	-2.22283e-10	-0.594348	0.00026966	-2.22283e-10	-0.599292
96637914	chr9:96637914:TTTC:T	1.53264e-09	-1.89554	-2.98501e-10	8.70744e-05	-1.72654	-2.98501e-10	8.73176e-05	-1.7269	-2.98501e-10
96637927	chr9:96637927:T:C	2.12423e-09	-1.26439	-0.304724	4.94366e-05	-1.88915	-0.403463	4.9673e-05	-1.88932	-0.401678
96639109	chr9:96639109:G:A	3.88254e-09	-0.966039	-2.98501e-10	0.00012381	-1.37455	-2.98501e-10	0.000124246	-1.37419	-2.98501e-10
96640123	chr9:96640123:A:T	3.33563e-09	-2.22283e-10	-1.11787	0.000160048	-2.22283e-10	-1.11783	0.000160411	-2.22283e-10	-1.11872
96640129	chr9:96640129:A:G	5.22382e-09	-2.22283e-10	-0.669299	0.000258981	-2.22283e-10	-0.636551	0.000258601	-2.22283e-10	-0.641167
96640689	chr9:96640689:G:A	4.41426e-10	-1.88068	-1.25959	2.10723e-05	-1.89709	-1.24826	2.11335e-05	-1.89701	-1.24858
96640764	chr9:96640764:G:A	2.86432e-09	-2.22283e-10	-1.2702	0.000137238	-2.22283e-10	-1.27159	0.000137673	-2.22283e-10	-1.27157
96640900	chr9:96640900:A:G	6.25739e-10	-1.8792	-0.912146	3.18798e-05	-1.88122	-0.850111	3.18474e-05	-1.88145	-0.854047
96641114	chr9:96641114:A:G	3.98397e-09	-2.22283e-10	-0.940249	0.000187266	-2.22283e-10	-0.960775	0.000188016	-2.22283e-10	-0.959926
96641133	chr9:96641133:T:A	6.04863e-09	-2.22283e-10	-0.522696	0.000304555	-2.22283e-10	-0.474455	0.000303883	-2.22283e-10	-0.479813
96641909	chr9:96641909:G:T	3.42193e-09	-2.22283e-10	-1.09232	0.00016721	-2.22283e-10	-1.07405	0.000167831	-2.22283e-10	-1.0735
96642049	chr9:96642049:C:A	8.51366e-09	-2.22283e-10	-0.180856	0.000423337	-2.22283e-10	-0.145136	0.000426049	-2.22283e-10	-0.141901
96642186	chr9:96642186:A:ATTC	2.84083e-09	-2.22283e-10	-1.27843	0.000136296	-2.22283e-10	-1.27847	0.000136732	-2.22283e-10	-1.27843
96643084	chr9:96643084:T:A	3.80112e-09	-2.22283e-10	-0.987231	0.000191846	-2.22283e-10	-0.936611	0.000192422	-2.22283e-10	-0.936762
96643961	chr9:96643961:T:C	6.37322e-09	-0.470423	-2.98501e-10	0.00082096	0.517169	-2.98501e-10	0.000822797	0.516255	-2.98501e-10
96644160	chr9:96644160:C:G	6.95719e-09	-2.22283e-10	-0.382752	0.000346929	-2.22283e-10	-0.344186	0.000346044	-2.22283e-10	-0.349888
96644250	chr9:96644250:C:A	3.0079e-09	-2.22283e-10	-1.22128	0.000143839	-2.22283e-10	-1.22461	0.000144246	-2.22283e-10	-1.22493
96644468	chr9:96644468:T:C	2.87482e-09	-2.22283e-10	-1.26654	0.000138256	-2.22283e-10	-1.2642	0.000138713	-2.22283e-10	-1.26405
96644754	chr9:96644754:A:T	6.08337e-09	-2.22283e-10	-0.516969	0.000306268	-2.22283e-10	-0.468846	0.000305587	-2.22283e-10	-0.474219
96645156	chr9:96645156:G:A	6.91144e-09	-2.22283e-10	-0.389349	0.000350648	-2.22283e-10	-0.333522	0.000349708	-2.22283e-10	-0.339356
96645870	chr9:96645870:T:C	2.96149e-09	-1.23684	-2.98501e-10	0.000404219	-0.191349	-2.98501e-10	0.000405125	-0.19226	-2.98501e-10
96645878	chr9:96645878:G:A	9.26593e-09	-2.22283e-10	-0.0961828	0.000464162	-2.22283e-10	-0.0530717	0.000466268	-2.22283e-10	-0.0516946
96646034	chr9:96646034:C:T	3.37369e-09	-2.22283e-10	-1.10652	0.00016198	-2.22283e-10	-1.10584	0.000162373	-2.22283e-10	-1.10656
96646454	chr9:96646454:T:C	4.11212e-09	-2.22283e-10	-0.908589	0.000200918	-2.22283e-10	-0.890407	0.000201304	-2.22283e-10	-0.891639
96647533	chr9:96647533:T:G	4.24595e-10	-1.89999	-1.27916	2.06552e-05	-1.88719	-1.27815	2.07159e-05	-1.88733	-1.27822
96647703	chr9:96647703:T:G	4.21881e-09	-2.22283e-10	-0.882974	0.000211317	-2.22283e-10	-0.839945	0.000211767	-2.22283e-10	-0.840969
96648007	chr9:96648007:C:T	7.39002e-10	-1.79691	-0.828073	3.8245e-05	-1.80353	-0.745766	3.81629e-05	-1.80406	-0.750528
96648047	chr9:96648047:G:A	2.84773e-09	-2.22283e-10	-1.27601	0.00013714	-2.22283e-10	-1.2723	0.00013755	-2.22283e-10	-1.27247
96648479	chr9:96648479:T:C	2.84584e-09	-2.22283e-10	-1.27667	0.000136276	-2.22283e-10	-1.27862	0.000136698	-2.22283e-10	-1.27868
96648767	chr9:96648767:A:C	5.08773e-09	-2.22283e-10	-0.695695	0.00025198	-2.22283e-10	-0.663955	0.000251642	-2.22283e-10	-0.668447
96649052	chr9:96649052:C:T	1.52401e-09	-1.90118	-2.98501e-10	8.36702e-05	-1.76642	-2.98501e-10	8.39097e-05	-1.76671	-2.98501e-10
96649678	chr9:96649678:C:T	7.39666e-10	-1.84246	-0.781622	3.84509e-05	-1.8473	-0.696621	3.8366e-05	-1.8477	-0.701583
96650518	chr9:96650518:T:C	5.27241e-09	-2.22283e-10	-0.66004	0.000301584	-2.22283e-10	-0.484256	0.000302096	-2.22283e-10	-0.485711
96650814	chr9:96650814:ACGCGTGCACACAC:A	6.59725e-09	-2.22283e-10	-0.435875	0.000357927	-2.22283e-10	-0.312976	0.000356873	-2.22283e-10	-0.319074
96651050	chr9:96651050:G:T	4.38629e-10	-1.89229	-1.25434	2.13825e-05	-1.87986	-1.25087	2.14391e-05	-1.88004	-1.2512
96651051	chr9:96651051:G:A	3.63803e-09	-1.03108	-2.98501e-10	0.000336587	-0.37445	-2.98501e-10	0.000338822	-0.370981	-2.98501e-10
96651075	chr9:96651075:G:A	2.83883e-09	-2.22283e-10	-1.27913	0.000136218	-2.22283e-10	-1.27905	0.000136643	-2.22283e-10	-1.27909
96651114	chr9:96651114:TAA:T	6.80918e-09	-2.22283e-10	-0.404256	0.000344616	-2.22283e-10	-0.350875	0.000344866	-2.22283e-10	-0.353299
96651570	chr9:96651570:C:T	9.89195e-10	-1.82485	-0.50854	5.19602e-05	-1.83253	-0.410301	5.17885e-05	-1.83297	-0.416316
96651642	chr9:96651642:A:G	9.66342e-10	-1.83173	-0.525039	5.07186e-05	-1.83922	-0.427789	5.05552e-05	-1.83965	-0.433743
96651751	chr9:96651751:ATTATGCATGTT:A	3.78634e-09	-2.22283e-10	-0.991128	0.000178368	-2.22283e-10	-1.00946	0.000179063	-2.22283e-10	-1.00872
96652263	chr9:96652263:G:A	6.0161e-09	-2.22283e-10	-0.528088	0.000323678	-2.22283e-10	-0.413555	0.000322844	-2.22283e-10	-0.419285
96652992	chr9:96652992:C:A	2.95445e-09	-2.22283e-10	-1.23921	0.000141811	-2.22283e-10	-1.23881	0.000142339	-2.22283e-10	-1.23824
96652994	chr9:96652994:A:G	4.61096e-09	-2.22283e-10	-0.794091	0.000221817	-2.22283e-10	-0.791451	0.000222155	-2.22283e-10	-0.79308
96653204	chr9:96653204:G:A	8.78356e-09	-2.22283e-10	-0.149646	0.000437212	-2.22283e-10	-0.112888	0.000440048	-2.22283e-10	-0.109572
96653461	chr9:96653461:G:A	4.7889e-09	-0.756226	-2.98501e-10	0.000485806	-0.00749686	-2.98501e-10	0.000486997	-0.00819745	-2.98501e-10
96653536	chr9:96653536:T:C	3.72332e-09	-2.22283e-10	-1.00791	0.000175963	-2.22283e-10	-1.02303	0.000176647	-2.22283e-10	-1.0223
96653668	chr9:96653668:T:C	2.88306e-09	-2.22283e-10	-1.26367	0.000138453	-2.22283e-10	-1.26278	0.000138838	-2.22283e-10	-1.26315
96654421	chr9:96654421:T:C	3.75288e-09	-2.22283e-10	-1	0.000176854	-2.22283e-10	-1.01798	0.000177538	-2.22283e-10	-1.01727
96654678	chr9:96654678:C:T	3.30469e-09	-2.22283e-10	-1.12719	0.000164146	-2.22283e-10	-1.09255	0.000164645	-2.22283e-10	-1.09266
96654718	chr9:96654718:C:T	2.89656e-09	-2.22283e-10	-1.259	0.000139449	-2.22283e-10	-1.25561	0.000139876	-2.22283e-10	-1.2557
96655049	chr9:96655049:C:T	4.78439e-10	-1.80862	-1.25114	2.37148e-05	-1.7782	-1.24901	2.37726e-05	-1.7786	-1.24932
96655701	chr9:96655701:G:A	3.79004e-09	-2.22283e-10	-0.990151	0.000178842	-2.22283e-10	-1.0068	0.00017953	-2.22283e-10	-1.00611
96655836	chr9:96655836:G:A	1.55192e-09	-1.88303	-2.98501e-10	7.61006e-05	-1.86125	-2.98501e-10	7.63287e-05	-1.86141	-2.98501e-10
96656066	chr9:96656066:G:A	2.84507e-09	-2.22283e-10	-1.27694	0.000136557	-2.22283e-10	-1.27657	0.00013697	-2.22283e-10	-1.27669
96656376	chr9:96656376:T:C	3.49968e-09	-2.22283e-10	-1.06986	0.000170553	-2.22283e-10	-1.05426	0.000171008	-2.22283e-10	-1.05475
96656433	chr9:96656433:C:A	3.71509e-09	-2.22283e-10	-1.01013	0.000180873	-2.22283e-10	-0.995509	0.000181436	-2.22283e-10	-0.995551
96656985	chr9:96656985:C:T	2.98857e-09	-2.22283e-10	-1.22773	0.000146821	-2.22283e-10	-1.20409	0.000147271	-2.22283e-10	-1.20418
96658265	chr9:96658265:T:C	3.01498e-09	-2.22283e-10	-1.21893	0.000144509	-2.22283e-10	-1.21996	0.000145001	-2.22283e-10	-1.21972
96658325	chr9:96658325:T:C	3.97152e-09	-2.22283e-10	-0.943378	0.000187155	-2.22283e-10	-0.961368	0.000187885	-2.22283e-10	-0.960626
96658580	chr9:96658580:T:C	3.01418e-09	-2.22283e-10	-1.2192	0.000144472	-2.22283e-10	-1.22022	0.000144962	-2.22283e-10	-1.21998
96658815	chr9:96658815:C:G	2.84192e-09	-2.22283e-10	-1.27805	0.000137028	-2.22283e-10	-1.27312	0.000137446	-2.22283e-10	-1.27322
96659161	chr9:96659161:C:G	4.91095e-10	-1.79472	-1.23892	2.43744e-05	-1.76333	-1.23644	2.44314e-05	-1.76376	-1.23683
96659387	chr9:96659387:T:C	3.34845e-08	1.18856	-2.98501e-10	0.000297069	-0.499342	-2.98501e-10	0.000297848	-0.499872	-2.98501e-10
96659673	chr9:96659673:C:T	4.83344e-10	-1.81512	-1.23443	2.38685e-05	-1.78895	-1.2318	2.3925e-05	-1.78933	-1.2322
96660725	chr9:96660725:G:A	7.96878e-09	-0.246997	-2.98501e-10	0.000216449	-0.81595	-2.98501e-10	0.000216984	-0.816629	-2.98501e-10
96661593	chr9:96661593:C:T	3.74326e-09	-2.22283e-10	-1.00257	0.00018833	-2.22283e-10	-0.955109	0.000188896	-2.22283e-10	-0.955259
96661594	chr9:96661594:A:G	3.70049e-09	-2.22283e-10	-1.01406	0.000186019	-2.22283e-10	-0.967455	0.000186579	-2.22283e-10	-0.967601
96661831	chr9:96661831:G:A	3.4028e-09	-2.22283e-10	-1.09793	0.000169713	-2.22283e-10	-1.0592	0.000170228	-2.22283e-10	-1.05932
96661916	chr9:96661916:A:G	1.2766e-08	-2.22283e-10	0.224256	0.000595822	-2.22283e-10	0.196637	0.000598828	-2.22283e-10	0.198519
96662391	chr9:96662391:C:T	3.23947e-09	-2.22283e-10	-1.14712	0.000160535	-2.22283e-10	-1.1148	0.000161025	-2.22283e-10	-1.1149
96662751	chr9:96662751:A:G	1.03317e-09	-1.85011	-0.439789	5.48452e-05	-1.85114	-0.337647	5.46621e-05	-1.85147	-0.343811
96662892	chr9:96662892:TG:T	9.33481e-09	-2.22283e-10	-0.0887767	0.000478295	-2.22283e-10	-0.023078	0.000478369	-2.22283e-10	-0.0260725
96662894	chr9:96662894:G:A	3.5523e-09	-2.22283e-10	-1.05493	0.000181565	-2.22283e-10	-0.99169	0.000181572	-2.22283e-10	-0.994805
96663121	chr9:96663121:G:A	2.98982e-09	-2.22283e-10	-1.22732	0.000143402	-2.22283e-10	-1.22765	0.000143785	-2.22283e-10	-1.22814
96663224	chr9:96663224:G:A	3.20825e-09	-2.22283e-10	-1.1568	0.000157499	-2.22283e-10	-1.13388	0.000158	-2.22283e-10	-1.13386
96663648	chr9:96663648:A:G	5.9302e-09	-2.22283e-10	-0.54247	0.000319378	-2.22283e-10	-0.426932	0.000318578	-2.22283e-10	-0.432589
96663719	chr9:96663719:CTG:C	1.44074e-05	7.82769	-0.574718	5.12975e-05	-1.6663	-0.589362	5.1161e-05	-1.66762	-0.593858
96663878	chr9:96663878:TG:T	4.63364e-09	-2.22283e-10	-0.789186	0.000234924	-2.22283e-10	-0.734044	0.000235529	-2.22283e-10	-0.734623
96664982	chr9:96664982:T:G	6.32754e-09	-2.22283e-10	-0.477616	0.000341807	-2.22283e-10	-0.359058	0.000340877	-2.22283e-10	-0.364934
96665065	chr9:96665065:A:C	6.43883e-10	-1.87376	-0.889006	3.26207e-05	-1.8953	-0.813058	3.2568e-05	-1.8954	-0.817724
96665075	chr9:96665075:A:G	3.30873e-09	-2.22283e-10	-1.12596	0.000164368	-2.22283e-10	-1.09119	0.00016487	-2.22283e-10	-1.0913
96665790	chr9:96665790:T:A	2.83894e-09	-2.22283e-10	-1.2791	0.000136202	-2.22283e-10	-1.27917	0.000136634	-2.22283e-10	-1.27915
96665835	chr9:96665835:T:C	2.84303e-09	-2.22283e-10	-1.27766	0.000136368	-2.22283e-10	-1.27795	0.000136811	-2.22283e-10	-1.27786
96665892	chr9:96665892:T:C	3.66564e-09	-1.08969	0.066165	0.00022068	-1.04176	0.245166	0.000219544	-1.04315	0.238247
96665971	chr9:96665971:C:T	3.24737e-09	-2.22283e-10	-1.14468	0.000159906	-2.22283e-10	-1.11872	0.000160488	-2.22283e-10	-1.11824
96665989	chr9:96665989:G:T	3.41796e-09	-2.22283e-10	-1.09348	0.000164093	-2.22283e-10	-1.09287	0.000164452	-2.22283e-10	-1.09383
96666033	chr9:96666033:G:C	1.26682e-09	-1.54725	-0.538774	6.49438e-05	-1.56176	-0.458028	6.47876e-05	-1.56263	-0.462714
96666204	chr9:96666204:T:G	3.01734e-09	-2.22283e-10	-1.21815	0.000146821	-2.22283e-10	-1.20409	0.000147336	-2.22283e-10	-1.20374
96666387	chr9:96666387:G:T	2.96119e-09	-2.22283e-10	-1.23694	0.000141298	-2.22283e-10	-1.24243	0.000141778	-2.22283e-10	-1.24219
96666487	chr9:96666487:A:G	3.18517e-09	-2.22283e-10	-1.16402	0.000155768	-2.22283e-10	-1.14494	0.000156333	-2.22283e-10	-1.14447
96666706	chr9:96666706:G:A	4.20149e-09	-1.0143	0.127206	0.00025449	-0.964789	0.310747	0.000253132	-0.966239	0.303694
96666716	chr9:96666716:C:G	2.68026e-09	-1.33662	-2.98501e-10	7.39572e-05	-1.88982	-2.98501e-10	7.41959e-05	-1.88975	-2.98501e-10
96666792	chr9:96666792:G:A	3.03902e-09	-2.22283e-10	-1.21099	0.000147988	-2.22283e-10	-1.19617	0.00014851	-2.22283e-10	-1.19581
96666838	chr9:96666838:G:A	5.86131e-09	-2.22283e-10	-0.554154	0.000315285	-2.22283e-10	-0.43983	0.000314509	-2.22283e-10	-0.445442
96666901	chr9:96666901:T:G	3.11109e-09	-2.22283e-10	-1.18755	0.000151835	-2.22283e-10	-1.17051	0.000152378	-2.22283e-10	-1.17009
96666917	chr9:96666917:G:A	2.00274e-09	-1.62801	-2.98501e-10	7.8288e-05	-1.83291	-2.98501e-10	7.85443e-05	-1.83279	-2.98501e-10
96667098	chr9:96667098:G:A	3.10959e-09	-2.22283e-10	-1.18804	0.000148039	-2.22283e-10	-1.19583	0.000148558	-2.22283e-10	-1.19548
96667431	chr9:96667431:T:A	1.56464e-09	-1.87487	-2.98501e-10	7.53322e-05	-1.8714	-2.98501e-10	7.55596e-05	-1.87153	-2.98501e-10
96667458	chr9:96667458:T:A	3.09106e-09	-2.22283e-10	-1.19401	0.000150707	-2.22283e-10	-1.17797	0.000151243	-2.22283e-10	-1.17757
96667567	chr9:96667567:T:C	3.13429e-09	-2.22283e-10	-1.18013	0.000153012	-2.22283e-10	-1.16279	0.000153561	-2.22283e-10	-1.16236
96667627	chr9:96667627:G:C	2.84591e-09	-2.22283e-10	-1.27664	0.000136493	-2.22283e-10	-1.27703	0.000136939	-2.22283e-10	-1.27692
96668032	chr9:96668032:A:C	3.08676e-09	-2.22283e-10	-1.19541	0.000150479	-2.22283e-10	-1.17948	0.000151013	-2.22283e-10	-1.17909
96668533	chr9:96668533:A:G	1.00617e-09	-1.80631	-0.510068	5.34969e-05	-1.8122	-0.401477	5.33229e-05	-1.81263	-0.407458
96668702	chr9:96668702:T:C	3.11156e-09	-2.22283e-10	-1.1874	0.000150421	-2.22283e-10	-1.17987	0.000150909	-2.22283e-10	-1.17978
96668999	chr9:96668999:A:G	3.08482e-09	-2.22283e-10	-1.19603	0.000150376	-2.22283e-10	-1.18017	0.00015091	-2.22283e-10	-1.17977
96669007	chr9:96669007:G:A	2.52615e-09	-1.23372	-0.162113	0.00015422	-1.1702	0.0152701	0.000153517	-1.17147	0.00882487
96669080	chr9:96669080:G:A	2.66535e-09	-1.20551	-0.136688	0.000163226	-1.14067	0.0424958	0.000162467	-1.14196	0.035984
96669103	chr9:96669103:C:T	3.68328e-09	-2.22283e-10	-1.01872	0.00017344	-2.22283e-10	-1.03747	0.000174106	-2.22283e-10	-1.03679
96669199	chr9:96669199:G:A	3.82782e-09	-2.22283e-10	-0.980231	0.000183367	-2.22283e-10	-0.981815	0.000183983	-2.22283e-10	-0.98161
96669404	chr9:96669404:T:C	3.14469e-09	-2.22283e-10	-1.17681	0.000153549	-2.22283e-10	-1.15929	0.0001541	-2.22283e-10	-1.15885
96669665	chr9:96669665:C:T	3.12736e-09	-2.22283e-10	-1.18234	0.000152634	-2.22283e-10	-1.16526	0.000153181	-2.22283e-10	-1.16484
96669717	chr9:96669717:C:T	3.35375e-09	-2.22283e-10	-1.11245	0.000165253	-2.22283e-10	-1.08583	0.000165779	-2.22283e-10	-1.0858
96669718	chr9:96669718:A:G	3.14656e-09	-2.22283e-10	-1.17622	0.000153653	-2.22283e-10	-1.15861	0.000154205	-2.22283e-10	-1.15817
96669722	chr9:96669722:G:T	3.09244e-09	-2.22283e-10	-1.19357	0.000150781	-2.22283e-10	-1.17748	0.000151317	-2.22283e-10	-1.17708
96669725	chr9:96669725:G:A	3.98022e-09	-2.22283e-10	-0.94119	0.000189447	-2.22283e-10	-0.949195	0.000189836	-2.22283e-10	-0.950295
96669809	chr9:96669809:A:T	1.00496e-09	-1.77894	-0.538647	5.32699e-05	-1.78597	-0.431965	5.30992e-05	-1.78645	-0.437839
96670170	chr9:96670170:C:T	5.83928e-09	-2.22283e-10	-0.55792	0.000326935	-2.22283e-10	-0.403546	0.000326496	-2.22283e-10	-0.408038
96670181	chr9:96670181:G:A	3.94677e-09	-2.22283e-10	-0.94963	0.000189003	-2.22283e-10	-0.951544	0.000189641	-2.22283e-10	-0.951321
96670196	chr9:96670196:A:G	3.11782e-09	-2.22283e-10	-1.18539	0.000150739	-2.22283e-10	-1.17776	0.000151228	-2.22283e-10	-1.17767
96670435	chr9:96670435:C:T	2.01199e-09	-1.17197	-0.451433	0.00011764	-1.13308	-0.2926	0.000117188	-1.13417	-0.2985
96670524	chr9:96670524:A:ATC	1.0094e-09	-1.82756	-0.485609	5.39725e-05	-1.82967	-0.375159	5.37948e-05	-1.83006	-0.381224
96671279	chr9:96671279:C:T	2.94247e-09	-2.22283e-10	-1.24328	0.000140703	-2.22283e-10	-1.24665	0.000141148	-2.22283e-10	-1.24665
96671483	chr9:96671483:A:G	3.12594e-09	-2.22283e-10	-1.18279	0.000150151	-2.22283e-10	-1.18167	0.000150734	-2.22283e-10	-1.18094
96671489	chr9:96671489:A:G	9.47583e-09	0.218065	-0.291848	8.1052e-05	-1.59191	-0.206306	8.09007e-05	-1.59142	-0.211817
96671533	chr9:96671533:A:G	4.30135e-09	-2.22283e-10	-0.863599	0.000202459	-2.22283e-10	-0.88277	0.000203258	-2.22283e-10	-0.88198
96671824	chr9:96671824:A:G	5.26232e-09	-2.22283e-10	-0.661955	0.000281049	-2.22283e-10	-0.554778	0.000280492	-2.22283e-10	-0.55991
96672013	chr9:96672013:T:G	3.9723e-09	-2.22283e-10	-0.943183	0.000190662	-2.22283e-10	-0.942801	0.000191075	-2.22283e-10	-0.943788
96672539	chr9:96672539:A:G	3.8481e-09	-2.22283e-10	-0.974948	0.000184333	-2.22283e-10	-0.976561	0.000184953	-2.22283e-10	-0.976356
96672732	chr9:96672732:A:T	2.83899e-09	-2.22283e-10	-1.27908	0.000136202	-2.22283e-10	-1.27916	0.000136635	-2.22283e-10	-1.27914
96672811	chr9:96672811:G:T	5.85434e-08	1.98139	-0.234145	7.32093e-05	-1.83016	-0.0698286	7.32557e-05	-1.83109	-0.0714091
96673030	chr9:96673030:T:C	3.78729e-09	-2.22283e-10	-0.990878	0.000188859	-2.22283e-10	-0.952306	0.000189371	-2.22283e-10	-0.95275
96673400	chr9:96673400:C:T	3.55244e-09	-2.22283e-10	-1.05489	0.000176317	-2.22283e-10	-1.02102	0.000176808	-2.22283e-10	-1.02139
96673412	chr9:96673412:G:A	3.66321e-09	-2.22283e-10	-1.02419	0.000184828	-2.22283e-10	-0.973881	0.000185442	-2.22283e-10	-0.97371
96673459	chr9:96673459:C:T	3.20737e-09	-2.22283e-10	-1.15708	0.000156709	-2.22283e-10	-1.13891	0.000157178	-2.22283e-10	-1.13908
96673672	chr9:96673672:T:C	3.08955e-09	-2.22283e-10	-1.1945	0.000147723	-2.22283e-10	-1.19797	0.000148101	-2.22283e-10	-1.19856
96673824	chr9:96673824:C:T	3.78675e-09	-2.22283e-10	-0.991019	0.000185196	-2.22283e-10	-0.971892	0.000185677	-2.22283e-10	-0.972446
96673978	chr9:96673978:CTACAGAGTGCTGATTGGTGCATTT:C	8.41249e-09	-2.22283e-10	-0.19281	0.000429808	-2.22283e-10	-0.129967	0.000429934	-2.22283e-10	-0.132825
96674439	chr9:96674439:C:T	3.15121e-09	-2.22283e-10	-1.17474	0.000152401	-2.22283e-10	-1.16679	0.000152896	-2.22283e-10	-1.1667
96674612	chr9:96674612:C:G	3.11999e-09	-2.22283e-10	-1.1847	0.000150843	-2.22283e-10	-1.17707	0.000151332	-2.22283e-10	-1.17698
96675052	chr9:96675052:G:C	3.46688e-09	-2.22283e-10	-1.07927	0.000171739	-2.22283e-10	-1.04733	0.00017222	-2.22283e-10	-1.04768
96675148	chr9:96675148:T:G	3.09275e-09	-2.22283e-10	-1.19347	0.000147091	-2.22283e-10	-1.20225	0.000147503	-2.22283e-10	-1.2026
96675778	chr9:96675778:T:C	2.8738e-09	-2.22283e-10	-1.26689	0.000138001	-2.22283e-10	-1.26604	0.000138398	-2.22283e-10	-1.26632
96675834	chr9:96675834:C:T	3.58305e-09	-2.22283e-10	-1.04631	0.000180399	-2.22283e-10	-0.998133	0.000180999	-2.22283e-10	-0.997965
96676027	chr9:96676027:T:C	4.38488e-08	1.71328	-0.255055	6.93145e-05	-1.86188	-0.0927688	6.9377e-05	-1.86258	-0.0943191
96676066	chr9:96676066:G:A	6.31982e-09	-0.478836	-2.98501e-10	7.52407e-05	-1.87261	-2.98501e-10	7.54886e-05	-1.87247	-2.98501e-10
96676240	chr9:96676240:G:T	3.04639e-09	-2.22283e-10	-1.20857	0.000147134	-2.22283e-10	-1.20196	0.00014761	-2.22283e-10	-1.20188
96677004	chr9:96677004:G:A	3.02459e-09	-2.22283e-10	-1.21575	0.000147168	-2.22283e-10	-1.20173	0.00014766	-2.22283e-10	-1.20154
96677524	chr9:96677524:G:A	3.63899e-09	-2.22283e-10	-1.03082	0.000166892	-2.22283e-10	-1.07596	0.000167664	-2.22283e-10	-1.0745
96678230	chr9:96678230:C:T	2.90348e-09	-2.22283e-10	-1.25662	0.000139466	-2.22283e-10	-1.25548	0.000139854	-2.22283e-10	-1.25585
96678331	chr9:96678331:A:G	2.9711e-09	-2.22283e-10	-1.2336	0.000144631	-2.22283e-10	-1.21912	0.000145064	-2.22283e-10	-1.21928
96678447	chr9:96678447:C:G	3.71416e-09	-2.22283e-10	-1.01037	0.000175742	-2.22283e-10	-1.02429	0.000176403	-2.22283e-10	-1.02368
96678477	chr9:96678477:T:G	2.95526e-09	-2.22283e-10	-1.23894	0.000143741	-2.22283e-10	-1.22529	0.000144173	-2.22283e-10	-1.22544
96678714	chr9:96678714:A:G	2.97858e-09	-2.22283e-10	-1.23108	0.000145049	-2.22283e-10	-1.21623	0.000145484	-2.22283e-10	-1.21639
96679109	chr9:96679109:G:C	2.96903e-09	-2.22283e-10	-1.23429	0.000144517	-2.22283e-10	-1.21991	0.00014495	-2.22283e-10	-1.22007
96679110	chr9:96679110:G:T	2.9757e-09	-2.22283e-10	-1.23205	0.00014489	-2.22283e-10	-1.21733	0.000145324	-2.22283e-10	-1.21749
96679380	chr9:96679380:T:C	3.01381e-09	-2.22283e-10	-1.21932	0.000146968	-2.22283e-10	-1.20309	0.000147402	-2.22283e-10	-1.20329
96679545	chr9:96679545:T:C	2.92154e-09	-2.22283e-10	-1.25042	0.000141499	-2.22283e-10	-1.24101	0.000141963	-2.22283e-10	-1.24089
96679558	chr9:96679558:A:T	3.01909e-09	-2.22283e-10	-1.21757	0.000147262	-2.22283e-10	-1.20109	0.000147697	-2.22283e-10	-1.20129
96680302	chr9:96680302:A:AACAAATTATCCAGTCTCAGATATTCAGTTATAGCAACAGAAAATATACTAAGGCACCTTGGATTCAGTC	3.3959e-09	-2.22283e-10	-1.09996	0.000169649	-2.22283e-10	-1.05958	0.000170234	-2.22283e-10	-1.05928
96680798	chr9:96680798:C:T	2.97459e-09	-2.22283e-10	-1.23242	0.000142786	-2.22283e-10	-1.23196	0.000143239	-2.22283e-10	-1.23194
96681230	chr9:96681230:T:C	2.8614e-09	-1.17394	-0.097277	9.16099e-05	-1.70033	0.0245657	9.13744e-05	-1.69993	0.0184409
96682457	chr9:96682457:GC:G	2.97701e-09	-2.22283e-10	-1.23161	0.000144878	-2.22283e-10	-1.21741	0.000145309	-2.22283e-10	-1.21759
96682499	chr9:96682499:A:T	3.10812e-09	-2.22283e-10	-1.18851	0.000152252	-2.22283e-10	-1.16777	0.000152682	-2.22283e-10	-1.1681
96682595	chr9:96682595:A:G	5.82323e-09	-0.560672	-2.98501e-10	0.000166836	-1.07629	-2.98501e-10	0.000167433	-1.07587	-2.98501e-10
96682891	chr9:96682891:T:C	2.89779e-09	-2.22283e-10	-1.25858	0.000140012	-2.22283e-10	-1.25158	0.000140442	-2.22283e-10	-1.25166
96683173	chr9:96683173:G:C	1.13626e-09	-1.16194	-1.03285	3.76977e-05	-1.59228	-0.971426	3.77464e-05	-1.59179	-0.973777
96683192	chr9:96683192:C:T	7.02165e-10	-1.3993	-1.27682	2.43411e-05	-1.72988	-1.27126	2.44244e-05	-1.72942	-1.27145
96683267	chr9:96683267:G:A	8.19044e-09	-2.22283e-10	-0.21956	0.000390546	-2.22283e-10	-0.225759	0.000391538	-2.22283e-10	-0.226372
96684097	chr9:96684097:C:T	3.00177e-09	-2.22283e-10	-1.22333	0.000143992	-2.22283e-10	-1.22355	0.000144376	-2.22283e-10	-1.22404
96684117	chr9:96684117:T:C	1.50733e-08	-2.22283e-10	0.390397	0.000779779	-2.22283e-10	0.465705	0.000777696	-2.22283e-10	0.45988
96684250	chr9:96684250:C:G	3.01303e-09	-2.22283e-10	-1.21958	0.000146865	-2.22283e-10	-1.20379	0.000147298	-2.22283e-10	-1.20399
96684674	chr9:96684674:G:C	8.00519e-10	-1.4306	-1.11443	2.7796e-05	-1.7232	-1.14522	2.79049e-05	-1.72274	-1.14492
96684711	chr9:96684711:A:G	7.28005e-10	-1.36177	-1.2782	2.47147e-05	-1.70673	-1.27917	2.48044e-05	-1.70625	-1.27919
96685112	chr9:96685112:G:C	1.91203e-08	-2.22283e-10	0.628223	0.000995285	-2.22283e-10	0.709723	0.00100248	-2.22283e-10	0.713781
96685195	chr9:96685195:C:G	4.25215e-09	-0.875102	-2.98501e-10	7.42633e-05	-1.88569	-2.98501e-10	7.45041e-05	-1.8856	-2.98501e-10
96685327	chr9:96685327:A:G	4.71756e-10	-1.83736	-1.23646	2.66981e-05	-1.67676	-1.23195	2.67931e-05	-1.67664	-1.23167
96685606	chr9:96685606:C:G	6.57284e-10	-1.60534	-1.13683	2.50239e-05	-1.88551	-1.08796	2.50935e-05	-1.88538	-1.08847
96686098	chr9:96686098:C:T	2.85456e-09	-2.22283e-10	-1.27361	0.000137488	-2.22283e-10	-1.26977	0.000137915	-2.22283e-10	-1.26982
96686282	chr9:96686282:T:C	6.55474e-10	-1.65885	-1.08607	2.62481e-05	-1.89589	-1.02982	2.63178e-05	-1.89581	-1.0304
96686777	chr9:96686777:G:A	1.23403e-09	-1.72184	-0.390403	7.99175e-05	-1.42805	-0.384262	8.03424e-05	-1.42777	-0.382384
96686834	chr9:96686834:C:T	1.62766e-09	-1.83538	-2.98501e-10	7.33734e-05	-1.89774	-2.98501e-10	7.36048e-05	-1.89775	-2.98501e-10
96686840	chr9:96686840:C:T	4.61743e-09	-2.22283e-10	-0.792689	0.000223701	-2.22283e-10	-0.782993	0.000224799	-2.22283e-10	-0.78125
96686890	chr9:96686890:C:CA	1.66338e-09	-1.81368	-2.98501e-10	7.35881e-05	-1.89482	-2.98501e-10	7.38426e-05	-1.89452	-2.98501e-10
96687006	chr9:96687006:C:T	3.12844e-09	-2.22283e-10	-1.18199	0.000148956	-2.22283e-10	-1.18965	0.000149345	-2.22283e-10	-1.19019
96687949	chr9:96687949:G:A	3.09169e-09	-2.22283e-10	-1.19381	0.000151134	-2.22283e-10	-1.17514	0.000151575	-2.22283e-10	-1.17537
96688038	chr9:96688038:T:C	8.65492e-10	-1.5259	-0.941088	6.07955e-05	-1.16054	-0.925252	6.10837e-05	-1.16017	-0.924037
96688886	chr9:96688886:G:A	1.51086e-09	-1.77484	-0.135009	6.84721e-05	-1.8684	-0.0984788	6.83937e-05	-1.86852	-0.102651
96689028	chr9:96689028:T:TTTG	6.31794e-10	-1.55116	-1.23056	2.39253e-05	-1.80808	-1.21029	2.39954e-05	-1.80775	-1.21084
96689159	chr9:96689159:T:C	3.30612e-09	-2.22283e-10	-1.12675	0.00015842	-2.22283e-10	-1.12806	0.000158791	-2.22283e-10	-1.12886
96689309	chr9:96689309:C:T	6.0823e-10	-1.56374	-1.25599	2.25382e-05	-1.81851	-1.25959	2.26219e-05	-1.81819	-1.25935
96690519	chr9:96690519:A:C	3.08255e-09	-2.22283e-10	-1.19677	0.000150642	-2.22283e-10	-1.1784	0.000151083	-2.22283e-10	-1.17863
96690634	chr9:96690634:A:T	6.4641e-10	-1.52411	-1.23474	2.34558e-05	-1.79846	-1.23973	2.3546e-05	-1.7981	-1.2394
96690686	chr9:96690686:T:G	6.22086e-10	-1.5455	-1.25171	2.28321e-05	-1.80952	-1.25562	2.29178e-05	-1.80918	-1.25536
96691214	chr9:96691214:CA:C	7.80912e-10	-1.40685	-1.16297	5.54131e-05	-1.01658	-1.16191	5.5658e-05	-1.01606	-1.16117
96692533	chr9:96692533:G:A	3.01753e-09	-2.22283e-10	-1.21809	0.000147148	-2.22283e-10	-1.20187	0.000147582	-2.22283e-10	-1.20207
96692598	chr9:96692598:G:A	2.86549e-09	-2.22283e-10	-1.26979	0.000137336	-2.22283e-10	-1.27087	0.000137741	-2.22283e-10	-1.27108
96692725	chr9:96692725:C:T	3.0567e-09	-2.22283e-10	-1.20519	0.00014504	-2.22283e-10	-1.21629	0.000145456	-2.22283e-10	-1.21658
96693085	chr9:96693085:G:A	4.82516e-10	-1.77478	-1.27649	2.05733e-05	-1.89408	-1.27524	2.06354e-05	-1.89419	-1.27526
96693401	chr9:96693401:G:A	4.6885e-09	-2.22283e-10	-0.777414	0.000239235	-2.22283e-10	-0.715859	0.000239814	-2.22283e-10	-0.71659
96693647	chr9:96693647:C:A	9.36158e-10	-1.36831	-1.02019	3.2647e-05	-1.72505	-0.982497	3.2753e-05	-1.72452	-0.982943
96693699	chr9:96693699:C:T	7.8504e-09	-2.22283e-10	-0.261963	0.000403725	-2.22283e-10	-0.192571	0.000404663	-2.22283e-10	-0.193401
96693771	chr9:96693771:C:T	5.07736e-09	-2.22283e-10	-0.697736	0.00026026	-2.22283e-10	-0.631626	0.000260875	-2.22283e-10	-0.632412
96693878	chr9:96693878:T:C	6.64815e-10	-1.51366	-1.21711	2.39895e-05	-1.793	-1.22269	2.40832e-05	-1.79263	-1.22231
96694379	chr9:96694379:A:T	3.26983e-09	-2.22283e-10	-1.13779	0.00016073	-2.22283e-10	-1.11358	0.000161188	-2.22283e-10	-1.11388
96694423	chr9:96694423:C:T	4.77083e-10	-1.78398	-1.27861	2.05694e-05	-1.89141	-1.27809	2.06314e-05	-1.89154	-1.2781
96694925	chr9:96694925:C:T	1.53248e-09	-1.89564	-2.98501e-10	7.48689e-05	-1.87757	-2.98501e-10	7.51308e-05	-1.87722	-2.98501e-10
96694929	chr9:96694929:T:A	2.95591e-09	-2.22283e-10	-1.23872	0.000143238	-2.22283e-10	-1.2288	0.000143672	-2.22283e-10	-1.22892
96695181	chr9:96695181:T:G	3.77111e-08	1.30743	-2.98501e-10	0.00365794	2.01135	-2.98501e-10	0.00365166	2.00648	-2.98501e-10
96695374	chr9:96695374:T:C	3.19506e-09	-2.22283e-10	-1.16092	0.000154731	-2.22283e-10	-1.15162	0.000155279	-2.22283e-10	-1.15123
96695538	chr9:96695538:TAAC:T	3.52023e-09	-2.22283e-10	-1.064	0.000173491	-2.22283e-10	-1.03718	0.00017398	-2.22283e-10	-1.03752
96695674	chr9:96695674:G:T	7.70064e-10	-1.36307	-1.22074	2.59258e-05	-1.72364	-1.21443	2.60191e-05	-1.72312	-1.2145
96695784	chr9:96695784:A:T	2.11124e-08	-2.22283e-10	0.727332	0.00116841	-2.22283e-10	0.870097	0.00117002	-2.22283e-10	0.868323
96696473	chr9:96696473:C:T	4.85485e-09	-2.22283e-10	-0.742549	0.00024832	-2.22283e-10	-0.678586	0.000248913	-2.22283e-10	-0.679351
96696544	chr9:96696544:A:G	7.905e-10	-1.33641	-1.22121	2.63109e-05	-1.70839	-1.21493	2.64063e-05	-1.70785	-1.215
96696872	chr9:96696872:G:A	2.05883e-09	-1.60039	-2.98501e-10	0.00014265	-1.23291	-2.98501e-10	0.000143191	-1.23228	-2.98501e-10
96697147	chr9:96697147:T:C	8.84025e-09	-0.143212	-2.98501e-10	0.000248981	-0.675931	-2.98501e-10	0.000249887	-0.675446	-2.98501e-10
96697742	chr9:96697742:T:C	1.60117e-08	0.865745	-0.41495	6.31104e-05	-1.74901	-0.29941	6.3148e-05	-1.75072	-0.300258
96698082	chr9:96698082:A:G	6.19382e-10	-1.5486	-1.25296	2.332e-05	-1.80638	-1.23761	2.33913e-05	-1.80605	-1.23804
96698270	chr9:96698270:T:C	1.00019e-08	-2.22283e-10	-0.0197484	0.000604343	-2.22283e-10	0.210837	0.000605332	-2.22283e-10	0.209323
96698704	chr9:96698704:C:T	3.02182e-09	-2.22283e-10	-1.21667	0.000147388	-2.22283e-10	-1.20024	0.000147822	-2.22283e-10	-1.20045
96698812	chr9:96698812:C:G	3.02331e-09	-2.22283e-10	-1.21617	0.000147465	-2.22283e-10	-1.19971	0.0001479	-2.22283e-10	-1.19992
96699211	chr9:96699211:G:A	3.85815e-09	-2.22283e-10	-0.97234	0.000186941	-2.22283e-10	-0.962513	0.000187492	-2.22283e-10	-0.962719
96699217	chr9:96699217:C:T	4.0733e-09	-2.22283e-10	-0.918074	0.000200975	-2.22283e-10	-0.890127	0.00020146	-2.22283e-10	-0.890864
96699245	chr9:96699245:A:G	4.97703e-09	-2.22283e-10	-0.717694	0.00025477	-2.22283e-10	-0.652946	0.000255376	-2.22283e-10	-0.653719
96699528	chr9:96699528:T:C	9.02614e-10	-1.36772	-1.05727	3.13797e-05	-1.72486	-1.02229	3.14825e-05	-1.72432	-1.0227
96699698	chr9:96699698:C:T	2.07241e-09	-1.59382	-2.98501e-10	0.000144069	-1.22301	-2.98501e-10	0.000144615	-1.22238	-2.98501e-10
96699840	chr9:96699840:G:A	8.71396e-10	-1.37319	-1.087	3.03886e-05	-1.72674	-1.05249	3.04895e-05	-1.72621	-1.05286
96700012	chr9:96700012:C:T	1.54012e-09	-1.89067	-2.98501e-10	7.57018e-05	-1.8665	-2.98501e-10	7.59412e-05	-1.8665	-2.98501e-10
96700013	chr9:96700013:G:A	2.86135e-09	-2.22283e-10	-1.27123	0.000137967	-2.22283e-10	-1.26629	0.000138382	-2.22283e-10	-1.26644
96700163	chr9:96700163:A:G	3.08297e-09	-2.22283e-10	-1.19663	0.000150711	-2.22283e-10	-1.17794	0.000151152	-2.22283e-10	-1.17817
96700408	chr9:96700408:G:A	3.82268e-09	-2.22283e-10	-0.981577	0.000188505	-2.22283e-10	-0.95418	0.000188969	-2.22283e-10	-0.954871
96700763	chr9:96700763:C:T	9.54572e-08	3.35387	-1.11772	2.6554e-05	-1.78235	-1.13178	2.66108e-05	-1.78274	-1.1324
96700846	chr9:96700846:G:A	3.85405e-09	-2.22283e-10	-0.973404	0.000182297	-2.22283e-10	-0.987669	0.000182823	-2.22283e-10	-0.987934
96700923	chr9:96700923:T:C	9.70639e-10	-1.36294	-0.989388	3.38823e-05	-1.72069	-0.949727	3.39918e-05	-1.72014	-0.950194
96701097	chr9:96701097:A:G	2.32085e-08	0.821991	-2.98501e-10	0.00378699	2.04602	-2.98501e-10	0.0037849	2.04232	-2.98501e-10
96701241	chr9:96701241:G:A	4.20327e-08	2.69492	-1.27901	3.4208e-05	-1.38189	-1.27896	3.42377e-05	-1.38417	-1.27896
96701257	chr9:96701257:C:T	9.90652e-10	-1.3157	-1.01622	3.38173e-05	-1.69429	-0.978044	3.39282e-05	-1.69371	-0.9785
96701274	chr9:96701274:G:A	5.48889e-09	-2.22283e-10	-0.619801	0.000282532	-2.22283e-10	-0.549513	0.000283189	-2.22283e-10	-0.550342
96701382	chr9:96701382:CT:C	6.25154e-09	-2.22283e-10	-0.4897	0.000361322	-2.22283e-10	-0.303535	0.000361967	-2.22283e-10	-0.304903
96701511	chr9:96701511:C:G	6.76639e-10	-1.45907	-1.25407	2.39245e-05	-1.77275	-1.24565	2.40083e-05	-1.77228	-1.24577
96701896	chr9:96701896:T:C	7.50772e-10	-1.41407	-1.19511	2.58598e-05	-1.75306	-1.18756	2.59514e-05	-1.75259	-1.18764
96701935	chr9:96701935:G:C	6.5843e-10	-1.48205	-1.25837	2.34686e-05	-1.78699	-1.25065	2.35505e-05	-1.78655	-1.25076
96701972	chr9:96701972:G:A	3.07139e-09	-2.22283e-10	-1.2004	0.000150077	-2.22283e-10	-1.18216	0.000150516	-2.22283e-10	-1.18239
96702009	chr9:96702009:A:G	3.00185e-09	-2.22283e-10	-1.2233	0.00014569	-2.22283e-10	-1.21182	0.000146197	-2.22283e-10	-1.2115
96702255	chr9:96702255:AGCAACAACAACAAAAAG:A	2.9501e-09	-2.22283e-10	-1.24069	0.000142866	-2.22283e-10	-1.2314	0.000143301	-2.22283e-10	-1.23151
96702557	chr9:96702557:A:G	2.83979e-09	-2.22283e-10	-1.2788	0.000136201	-2.22283e-10	-1.27918	0.00013663	-2.22283e-10	-1.27918
96702591	chr9:96702591:C:A	3.08336e-09	-2.22283e-10	-1.19651	0.000150725	-2.22283e-10	-1.17785	0.000151165	-2.22283e-10	-1.17808
96702890	chr9:96702890:A:G	2.9594e-09	-1.23754	-2.98501e-10	7.33002e-05	-1.89874	-2.98501e-10	7.35338e-05	-1.89871	-2.98501e-10
96703390	chr9:96703390:C:G	1.29939e-08	0.241953	-2.98501e-10	0.000894143	0.602561	-2.98501e-10	0.000896262	0.601777	-2.98501e-10
96703444	chr9:96703444:A:G	5.63995e-09	-2.22283e-10	-0.592652	0.000290669	-2.22283e-10	-0.521121	0.000291339	-2.22283e-10	-0.521966
96703510	chr9:96703510:G:A	5.3928e-09	-2.22283e-10	-0.637463	0.000277258	-2.22283e-10	-0.568359	0.000277907	-2.22283e-10	-0.56917
96703576	chr9:96703576:A:C	1.10456e-09	-1.78718	-0.435901	4.82208e-05	-1.89644	-0.421076	4.84731e-05	-1.89648	-0.418966
96703840	chr9:96703840:C:G	9.2075e-10	-1.4076	-0.997495	3.26917e-05	-1.74796	-0.958227	3.27961e-05	-1.74746	-0.95869
96704089	chr9:96704089:C:G	3.0711e-09	-2.22283e-10	-1.20049	0.000150057	-2.22283e-10	-1.18229	0.000150496	-2.22283e-10	-1.18252
96704530	chr9:96704530:G:A	2.04072e-09	-1.60923	-2.98501e-10	0.000152088	-1.16885	-2.98501e-10	0.000152909	-1.16661	-2.98501e-10
96705257	chr9:96705257:C:T	9.00963e-10	-1.41821	-1.00861	3.21099e-05	-1.75405	-0.970094	3.22125e-05	-1.75355	-0.970547
96705950	chr9:96705950:TA:T	1.56591e-09	-1.87406	-2.98501e-10	0.000136413	-1.27762	-2.98501e-10	0.0001369	-1.27721	-2.98501e-10
96705955	chr9:96705955:T:A	5.89166e-08	1.7536	-2.98501e-10	0.000115657	-1.44267	-2.98501e-10	0.00011592	-1.44356	-2.98501e-10
96705956	chr9:96705956:T:A	1.25118e-09	-1.68312	-0.415321	5.23658e-05	-1.86416	-0.37089	5.25422e-05	-1.86426	-0.370579
96705957	chr9:96705957:T:A	3.71612e-09	-2.22283e-10	-1.00985	0.000178857	-2.22283e-10	-1.00672	0.000179376	-2.22283e-10	-1.00697
96705958	chr9:96705958:T:A	2.96325e-09	-2.22283e-10	-1.23624	0.00014288	-2.22283e-10	-1.2313	0.00014337	-2.22283e-10	-1.23103
96706087	chr9:96706087:C:T	1.54313e-09	-1.88872	-2.98501e-10	7.54277e-05	-1.87013	-2.98501e-10	7.56662e-05	-1.87012	-2.98501e-10
96706148	chr9:96706148:T:C	3.95192e-09	-2.22283e-10	-0.948325	0.00018682	-2.22283e-10	-0.963158	0.000187357	-2.22283e-10	-0.963438
96706411	chr9:96706411:G:A	3.36098e-09	-2.22283e-10	-1.1103	0.000159517	-2.22283e-10	-1.12116	0.000159992	-2.22283e-10	-1.12133
96706585	chr9:96706585:A:G	2.48594e-09	-1.41188	-2.98501e-10	8.67843e-05	-1.72988	-2.98501e-10	8.70787e-05	-1.72964	-2.98501e-10
96706714	chr9:96706714:C:A	4.71044e-10	-1.79751	-1.27782	2.06886e-05	-1.88685	-1.27687	2.07503e-05	-1.887	-1.27689
96707191	chr9:96707191:AT:A	7.12285e-09	-0.35922	-2.98501e-10	0.000463246	-0.0550464	-2.98501e-10	0.000464418	-0.0556697	-2.98501e-10
96707757	chr9:96707757:G:A	3.28468e-09	-2.22283e-10	-1.13326	0.000154155	-2.22283e-10	-1.15535	0.000154682	-2.22283e-10	-1.15508
96707774	chr9:96707774:G:C	3.68814e-09	-2.22283e-10	-1.01741	0.000174623	-2.22283e-10	-1.03068	0.00017513	-2.22283e-10	-1.03093
96707982	chr9:96707982:C:T	7.0692e-09	-2.22283e-10	-0.366781	0.000362172	-2.22283e-10	-0.301186	0.000363027	-2.22283e-10	-0.301977
96708337	chr9:96708337:A:G	6.45295e-10	-1.50372	-1.25686	2.32541e-05	-1.79795	-1.24887	2.33346e-05	-1.79753	-1.24899
96708606	chr9:96708606:A:G	8.91581e-10	-1.43123	-1.00606	3.198e-05	-1.76085	-0.967342	3.20816e-05	-1.76037	-0.967798
96708685	chr9:96708685:A:G	2.94434e-09	-2.22283e-10	-1.24264	0.000142606	-2.22283e-10	-1.23322	0.000143039	-2.22283e-10	-1.23334
96709062	chr9:96709062:T:G	1.04752e-09	-1.03325	-1.24285	3.19421e-05	-1.49678	-1.2326	3.2043e-05	-1.49642	-1.23296
96709572	chr9:96709572:C:G	8.57279e-10	-1.45958	-1.01694	3.11952e-05	-1.77507	-0.977976	3.12947e-05	-1.77461	-0.978396
96709952	chr9:96709952:C:T	3.05941e-09	-2.22283e-10	-1.20431	0.000149427	-2.22283e-10	-1.1865	0.000149865	-2.22283e-10	-1.18672
96710908	chr9:96710908:C:T	3.07958e-09	-2.22283e-10	-1.19773	0.000150516	-2.22283e-10	-1.17923	0.000150956	-2.22283e-10	-1.17947
96711053	chr9:96711053:G:A	6.00431e-10	-1.58074	-1.2519	2.24287e-05	-1.82694	-1.25602	2.25121e-05	-1.82663	-1.25577
96711900	chr9:96711900:C:T	2.10517e-09	-1.57813	-2.98501e-10	0.00014723	-1.20131	-2.98501e-10	0.00014779	-1.20066	-2.98501e-10
96712162	chr9:96712162:AGG:A	1.32826e-07	3.68541	-1.1189	6.94907e-05	-0.846426	-1.10569	6.95306e-05	-0.847992	-1.1067
96712166	chr9:96712166:AAATGTT:A	1.29871e-07	3.6612	-1.11718	6.88878e-05	-0.856933	-1.10389	6.89275e-05	-0.858491	-1.10491
96713018	chr9:96713018:C:T	2.38516e-09	-1.45326	-2.98501e-10	0.000170741	-1.05316	-2.98501e-10	0.000171402	-1.05244	-2.98501e-10
96713108	chr9:96713108:T:C	6.63353e-09	-2.22283e-10	-0.43039	0.000386028	-2.22283e-10	-0.237396	0.0003867	-2.22283e-10	-0.238806
96713280	chr9:96713280:C:T	4.87623e-09	-2.22283e-10	-0.738154	0.000236382	-2.22283e-10	-0.727857	0.000237562	-2.22283e-10	-0.726028
96713534	chr9:96713534:G:C	3.58165e-09	-2.22283e-10	-1.0467	0.00017726	-2.22283e-10	-1.01569	0.000177821	-2.22283e-10	-1.01568
96713704	chr9:96713704:C:G	3.07499e-09	-2.22283e-10	-1.19922	0.000146392	-2.22283e-10	-1.20702	0.00014696	-2.22283e-10	-1.2063
96713798	chr9:96713798:A:G	4.92406e-10	-1.75635	-1.27463	2.04759e-05	-1.9001	-1.27396	2.05393e-05	-1.90014	-1.27398
96714213	chr9:96714213:C:T	2.85446e-09	-2.22283e-10	-1.27365	0.000137217	-2.22283e-10	-1.27174	0.000137639	-2.22283e-10	-1.27182
96714438	chr9:96714438:G:A	6.63031e-09	-2.22283e-10	-0.430876	0.000385816	-2.22283e-10	-0.237945	0.000386488	-2.22283e-10	-0.239355
96714935	chr9:96714935:G:A	1.00104e-08	-2.22283e-10	-0.0189005	0.000485133	-2.22283e-10	-0.00888352	0.000485104	-2.22283e-10	-0.012092
96715259	chr9:96715259:G:A	2.9646e-09	-2.22283e-10	-1.23579	0.000143703	-2.22283e-10	-1.22556	0.000144139	-2.22283e-10	-1.22568
96715302	chr9:96715302:T:C	6.91452e-09	-2.22283e-10	-0.388904	0.00035391	-2.22283e-10	-0.324262	0.00035475	-2.22283e-10	-0.325041
96715434	chr9:96715434:T:C	2.85561e-09	-2.22283e-10	-1.27324	0.000136511	-2.22283e-10	-1.2769	0.000136958	-2.22283e-10	-1.27678
96715543	chr9:96715543:C:T	1.10047e-09	-1.61532	-0.611473	4.40735e-05	-1.88854	-0.518911	4.41261e-05	-1.8887	-0.520701
96715576	chr9:96715576:G:T	3.12525e-09	-2.22283e-10	-1.18301	0.000152626	-2.22283e-10	-1.16531	0.000153152	-2.22283e-10	-1.16502
96715606	chr9:96715606:C:T	1.89713e-09	-1.68218	-2.98501e-10	0.000126012	-1.35693	-2.98501e-10	0.000126481	-1.35636	-2.98501e-10
96715689	chr9:96715689:G:A	3.79813e-09	-2.22283e-10	-0.988019	0.000183842	-2.22283e-10	-0.979231	0.000184687	-2.22283e-10	-0.977791
96715690	chr9:96715690:G:A	5.15596e-09	-2.22283e-10	-0.682374	0.000264453	-2.22283e-10	-0.615641	0.000265077	-2.22283e-10	-0.616433
96716016	chr9:96716016:G:A	5.67837e-10	-1.69494	-1.19351	2.85685e-05	-1.63964	-1.20136	2.86662e-05	-1.63997	-1.20077
96716443	chr9:96716443:G:A	2.93026e-09	-2.22283e-10	-1.24744	0.000140904	-2.22283e-10	-1.24523	0.000141322	-2.22283e-10	-1.24541
96716587	chr9:96716587:C:T	3.32939e-09	-2.22283e-10	-1.11974	0.000157977	-2.22283e-10	-1.13085	0.000158606	-2.22283e-10	-1.13003
96717143	chr9:96717143:C:T	3.26489e-09	-2.22283e-10	-1.1393	0.000155031	-2.22283e-10	-1.14968	0.000155639	-2.22283e-10	-1.14892
96718441	chr9:96718441:T:C	4.87046e-09	-2.22283e-10	-0.739339	0.000249027	-2.22283e-10	-0.675743	0.000249624	-2.22283e-10	-0.676498
96718658	chr9:96718658:T:G	7.9784e-10	-1.77812	-0.770258	3.4449e-05	-1.88565	-0.768176	3.44836e-05	-1.88577	-0.770201
96718793	chr9:96718793:G:A	2.1638e-09	-1.55066	-2.98501e-10	0.000153144	-1.16192	-2.98501e-10	0.000153729	-1.16126	-2.98501e-10
96719252	chr9:96719252:G:A	3.2118e-09	-2.22283e-10	-1.1557	0.000152614	-2.22283e-10	-1.1654	0.000153232	-2.22283e-10	-1.1645
96719605	chr9:96719605:G:A	2.91642e-09	-2.22283e-10	-1.25217	0.000139829	-2.22283e-10	-1.25289	0.0001403	-2.22283e-10	-1.25267
96719634	chr9:96719634:C:G	1.57962e-09	-1.76566	-0.0996801	7.13269e-05	-1.8639	-0.0621315	7.12408e-05	-1.86403	-0.0663557
96719722	chr9:96719722:G:A	3.77846e-09	-0.99321	-2.98501e-10	7.50092e-05	-1.87569	-2.98501e-10	7.52404e-05	-1.87577	-2.98501e-10
96719917	chr9:96719917:G:GC	5.25077e-09	-2.22283e-10	-0.664152	0.000260804	-2.22283e-10	-0.629537	0.000261386	-2.22283e-10	-0.630457
96720312	chr9:96720312:C:T	2.92506e-09	-0.188761	-1.06045	2.5467e-05	-1.8924	-1.06353	2.55199e-05	-1.89254	-1.06446
96721160	chr9:96721160:C:T	7.89925e-10	-1.77648	-0.781866	3.40343e-05	-1.88621	-0.779722	3.40695e-05	-1.88633	-0.78172
96721881	chr9:96721881:G:C	4.86462e-09	-2.22283e-10	-0.74054	0.000248711	-2.22283e-10	-0.677012	0.000249308	-2.22283e-10	-0.677767
96721976	chr9:96721976:A:G	5.74462e-09	-2.22283e-10	-0.574263	0.000281674	-2.22283e-10	-0.552555	0.000282243	-2.22283e-10	-0.553687
96722171	chr9:96722171:T:G	4.50889e-10	-1.84077	-1.27829	2.23203e-05	-1.80862	-1.27919	2.2387e-05	-1.8088	-1.27917
96722179	chr9:96722179:A:G	1.04198e-08	-2.22283e-10	0.021176	0.000524939	-2.22283e-10	0.069976	0.000524032	-2.22283e-10	0.0650979
96722383	chr9:96722383:A:ATGTGTAG	9.39324e-09	-2.22283e-10	-0.0825375	0.000573047	-2.22283e-10	0.157662	0.000573782	-2.22283e-10	0.155794
96722386	chr9:96722386:G:GCATGCACAT	9.3531e-09	-2.22283e-10	-0.0868199	0.000570364	-2.22283e-10	0.152969	0.000571097	-2.22283e-10	0.151104
96722388	chr9:96722388:T:C	9.36973e-09	-2.22283e-10	-0.0850437	0.000571478	-2.22283e-10	0.15492	0.000572212	-2.22283e-10	0.153054
96722853	chr9:96722853:G:A	1.12113e-08	-2.22283e-10	0.0943922	0.00058137	-2.22283e-10	0.172081	0.000582644	-2.22283e-10	0.171121
96723010	chr9:96723010:T:C	2.96394e-09	-2.22283e-10	-1.23601	0.000142788	-2.22283e-10	-1.23194	0.000143219	-2.22283e-10	-1.23208
96723134	chr9:96723134:G:A	5.69065e-10	-1.89824	-0.988052	2.89579e-05	-1.85491	-0.972556	2.89725e-05	-1.8547	-0.975409
96723337	chr9:96723337:A:C	3.15734e-09	-2.22283e-10	-1.1728	0.000154634	-2.22283e-10	-1.15224	0.000155081	-2.22283e-10	-1.15251
96723625	chr9:96723625:A:C	1.62389e-09	-1.8377	-2.98501e-10	7.57992e-05	-1.86522	-2.98501e-10	7.60187e-05	-1.86548	-2.98501e-10
96723866	chr9:96723866:C:T	2.93147e-09	-2.22283e-10	-1.24702	0.000141229	-2.22283e-10	-1.24292	0.000141656	-2.22283e-10	-1.24305
96723905	chr9:96723905:C:T	6.00089e-10	-1.9017	-0.931507	3.00483e-05	-1.87583	-0.914669	3.00541e-05	-1.87568	-0.91778
96723959	chr9:96723959:C:T	4.64796e-10	-1.80975	-1.27893	2.07493e-05	-1.88366	-1.27713	2.08102e-05	-1.88383	-1.27718
96724535	chr9:96724535:A:G	9.58382e-10	-1.68793	-0.677105	3.91802e-05	-1.8822	-0.642935	3.91881e-05	-1.88206	-0.646025
96725112	chr9:96725112:A:G	9.86811e-10	-1.90126	-0.434542	5.08078e-05	-1.88286	-0.382397	5.07171e-05	-1.88276	-0.387431
96725325	chr9:96725325:C:T	9.78901e-10	-1.90129	-0.442564	5.03795e-05	-1.88303	-0.390695	5.02908e-05	-1.88293	-0.395705
96725353	chr9:96725353:T:C	9.72136e-10	-1.90171	-0.449082	4.98037e-05	-1.88779	-0.397426	4.97163e-05	-1.88771	-0.402417
96725390	chr9:96725390:T:C	9.47134e-10	-1.90129	-0.475552	4.86945e-05	-1.88304	-0.424701	4.86134e-05	-1.88294	-0.429614
96725450	chr9:96725450:C:T	2.86003e-09	-1.2717	-2.98501e-10	0.000315315	-0.439735	-2.98501e-10	0.000316094	-0.440417	-2.98501e-10
96725452	chr9:96725452:G:A	6.93927e-09	-2.22283e-10	-0.38533	0.000360544	-2.22283e-10	-0.305692	0.000361332	-2.22283e-10	-0.306658
96725819	chr9:96725819:T:C	9.50618e-10	-1.90082	-0.472354	4.89776e-05	-1.88054	-0.421397	4.88961e-05	-1.88044	-0.426316
96725820	chr9:96725820:G:T	9.08271e-10	-1.90098	-0.517761	4.6702e-05	-1.88139	-0.468126	4.66305e-05	-1.88129	-0.47291
96726124	chr9:96726124:T:C	6.96701e-10	-1.88892	-0.795008	3.44539e-05	-1.9017	-0.751988	3.44374e-05	-1.9017	-0.755616
96726173	chr9:96726173:A:C	7.36482e-10	-1.90092	-0.727474	3.76374e-05	-1.88202	-0.683284	3.76124e-05	-1.88192	-0.687198
96726220	chr9:96726220:T:C	6.65836e-10	-1.89638	-0.83286	3.3132e-05	-1.90028	-0.792527	3.31207e-05	-1.90025	-0.796044
96726634	chr9:96726634:G:A	5.91128e-09	-2.22283e-10	-0.545665	0.000293201	-2.22283e-10	-0.512449	0.000293163	-2.22283e-10	-0.515727
96726747	chr9:96726747:G:A	5.79823e-09	-2.22283e-10	-0.564975	0.000281957	-2.22283e-10	-0.551552	0.000283455	-2.22283e-10	-0.5494
96726843	chr9:96726843:G:GGAA	1.19126e-09	-1.73745	-0.410066	6.10992e-05	-1.79734	-0.283463	6.10324e-05	-1.79756	-0.28749
96727038	chr9:96727038:A:G	3.09679e-09	-2.22283e-10	-1.19216	0.000151037	-2.22283e-10	-1.17578	0.000151486	-2.22283e-10	-1.17596
96727315	chr9:96727315:G:A	2.88878e-09	-2.22283e-10	-1.26169	0.000141678	-2.22283e-10	-1.23975	0.000142083	-2.22283e-10	-1.24005
96727400	chr9:96727400:T:C	4.74274e-10	-1.89664	-1.17186	2.29035e-05	-1.89532	-1.1667	2.29431e-05	-1.89526	-1.16818
96727847	chr9:96727847:G:A	1.53987e-09	-1.38262	-0.508205	0.000103279	-1.11638	-0.439493	0.000103203	-1.11675	-0.443005
96728293	chr9:96728293:C:G	1.82874e-09	-1.24529	-0.473615	0.000127148	-0.948816	-0.399136	0.000127056	-0.949217	-0.402612
96728324	chr9:96728324:A:G	1.68424e-09	-1.80121	-2.98501e-10	0.000102604	-1.56243	-2.98501e-10	0.000102893	-1.56277	-2.98501e-10
96729057	chr9:96729057:C:G	3.7936e-09	-2.22283e-10	-0.989212	0.000182423	-2.22283e-10	-0.986977	0.000182792	-2.22283e-10	-0.988105
96729333	chr9:96729333:G:C	3.59892e-09	-2.22283e-10	-1.04189	0.000172862	-2.22283e-10	-1.04081	0.000173511	-2.22283e-10	-1.04022
96729450	chr9:96729450:G:T	3.15073e-09	-2.22283e-10	-1.17489	0.000152776	-2.22283e-10	-1.16434	0.000153215	-2.22283e-10	-1.16461
96729494	chr9:96729494:A:G	4.15943e-09	-2.22283e-10	-0.89715	0.000200457	-2.22283e-10	-0.892705	0.000200936	-2.22283e-10	-0.893466
96730168	chr9:96730168:G:A	3.47707e-09	-2.22283e-10	-1.07634	0.000170604	-2.22283e-10	-1.05396	0.000171093	-2.22283e-10	-1.05425
96730311	chr9:96730311:G:A	3.02536e-09	-2.22283e-10	-1.2155	0.000144837	-2.22283e-10	-1.2177	0.000145217	-2.22283e-10	-1.21822
96730600	chr9:96730600:TTTATATAATC:T	2.45288e-08	-2.22283e-10	0.87732	0.00128961	-2.22283e-10	0.968793	0.00129903	-2.22283e-10	0.972921
96730884	chr9:96730884:C:T	2.84221e-09	-2.22283e-10	-1.27794	0.000136198	-2.22283e-10	-1.2792	0.000136627	-2.22283e-10	-1.2792
96730892	chr9:96730892:C:T	3.49908e-09	-1.07003	-2.98501e-10	0.000130988	-1.3182	-2.98501e-10	0.000131452	-1.31781	-2.98501e-10
96731054	chr9:96731054:T:C	3.51555e-09	-2.22283e-10	-1.06533	0.000172596	-2.22283e-10	-1.04235	0.000173089	-2.22283e-10	-1.04265
96731696	chr9:96731696:C:T	5.13232e-08	2.83438	-1.21877	3.27058e-05	-1.47356	-1.23219	3.27651e-05	-1.47575	-1.23135
96732026	chr9:96732026:C:T	1.04606e-08	-2.22283e-10	0.0250901	0.000528653	-2.22283e-10	0.0770261	0.000528151	-2.22283e-10	0.0729268
96732166	chr9:96732166:G:A	2.4117e-09	-1.44219	-2.98501e-10	0.000174879	-1.02921	-2.98501e-10	0.000175556	-1.0285	-2.98501e-10
96733271	chr9:96733271:T:A	2.83856e-09	-2.22283e-10	-1.27923	0.000136278	-2.22283e-10	-1.27861	0.000136707	-2.22283e-10	-1.27862
96733747	chr9:96733747:T:C	3.77407e-09	-2.22283e-10	-0.994373	0.00018144	-2.22283e-10	-0.99238	0.000182117	-2.22283e-10	-0.991808
96733753	chr9:96733753:G:C	4.56163e-09	-0.804847	-2.98501e-10	0.000454432	-0.0742573	-2.98501e-10	0.000455441	-0.0751891	-2.98501e-10
96733984	chr9:96733984:A:G	6.09465e-10	-1.89765	-0.920054	2.98211e-05	-1.89453	-0.903557	2.9837e-05	-1.89447	-0.906235
96734574	chr9:96734574:G:A	2.89936e-09	-2.22283e-10	-1.25804	0.000138768	-2.22283e-10	-1.2605	0.000139182	-2.22283e-10	-1.26067
96734606	chr9:96734606:C:T	2.37391e-09	-1.45799	-2.98501e-10	0.000171759	-1.04721	-2.98501e-10	0.000172422	-1.04651	-2.98501e-10
96734618	chr9:96734618:C:CA	2.84191e-09	-2.22283e-10	-1.27805	0.000136981	-2.22283e-10	-1.27346	0.000137402	-2.22283e-10	-1.27354
96734675	chr9:96734675:C:T	3.36002e-09	-2.22283e-10	-1.11058	0.000164541	-2.22283e-10	-1.09014	0.000165017	-2.22283e-10	-1.09041
96734761	chr9:96734761:C:T	2.83956e-09	-2.22283e-10	-1.27888	0.000136228	-2.22283e-10	-1.27897	0.000136655	-2.22283e-10	-1.279
96734784	chr9:96734784:G:A	2.40144e-09	-1.44646	-2.98501e-10	0.000174542	-1.03114	-2.98501e-10	0.000175217	-1.03043	-2.98501e-10
96735189	chr9:96735189:T:C	1.67626e-08	-2.22283e-10	0.496625	0.000845503	-2.22283e-10	0.546626	0.000845679	-2.22283e-10	0.543685
96735276	chr9:96735276:T:C	4.83137e-09	-2.22283e-10	-0.747397	0.000269658	-2.22283e-10	-0.596153	0.000270215	-2.22283e-10	-0.597237
96735452	chr9:96735452:A:T	3.23243e-09	-2.22283e-10	-1.14929	0.000156918	-2.22283e-10	-1.13758	0.000157364	-2.22283e-10	-1.13789
96735521	chr9:96735521:G:A	3.22544e-09	-2.22283e-10	-1.15146	0.000156568	-2.22283e-10	-1.13982	0.000157013	-2.22283e-10	-1.14013
96735690	chr9:96735690:A:C	2.83986e-09	-2.22283e-10	-1.27877	0.000136302	-2.22283e-10	-1.27843	0.00013673	-2.22283e-10	-1.27845
96735881	chr9:96735881:T:C	3.54342e-09	-2.22283e-10	-1.05744	0.000175203	-2.22283e-10	-1.02736	0.000175813	-2.22283e-10	-1.02703
96736571	chr9:96736571:C:T	3.07787e-09	-2.22283e-10	-1.19829	0.000149034	-2.22283e-10	-1.18913	0.000149467	-2.22283e-10	-1.18938
96736575	chr9:96736575:T:G	2.9507e-09	-2.22283e-10	-1.24048	0.000142477	-2.22283e-10	-1.23413	0.000142901	-2.22283e-10	-1.2343
96736731	chr9:96736731:G:T	2.84788e-09	-2.22283e-10	-1.27595	0.000137481	-2.22283e-10	-1.26982	0.000137899	-2.22283e-10	-1.26994
96737053	chr9:96737053:G:A	2.83963e-09	-2.22283e-10	-1.27885	0.000136232	-2.22283e-10	-1.27895	0.000136658	-2.22283e-10	-1.27898
96737895	chr9:96737895:C:T	3.44254e-09	-2.22283e-10	-1.08632	0.000164584	-2.22283e-10	-1.08989	0.000164953	-2.22283e-10	-1.0908
96738696	chr9:96738696:G:T	6.32781e-10	-1.5017	-1.27846	2.03456e-05	-1.90135	-1.27908	2.04081e-05	-1.90143	-1.27909
96738802	chr9:96738802:T:G	6.10034e-10	-1.86231	-0.954454	3.25103e-05	-1.77183	-0.939916	3.25364e-05	-1.77156	-0.942532
96738846	chr9:96738846:G:A	3.01405e-09	-2.22283e-10	-1.21924	0.000143298	-2.22283e-10	-1.22838	0.000143713	-2.22283e-10	-1.22864
96739153	chr9:96739153:GA:G	2.89758e-09	-2.22283e-10	-1.25865	0.000138624	-2.22283e-10	-1.26154	0.000139053	-2.22283e-10	-1.2616
96739225	chr9:96739225:T:C	1.53164e-09	-1.89619	-2.98501e-10	8.4313e-05	-1.75877	-2.98501e-10	8.45661e-05	-1.75892	-2.98501e-10
96739274	chr9:96739274:G:A	4.40371e-09	-2.22283e-10	-0.84008	0.000223314	-2.22283e-10	-0.784725	0.000223466	-2.22283e-10	-0.787197
96739290	chr9:96739290:G:A	8.80097e-10	-1.21925	-1.231	7.19222e-05	-0.697963	-1.21976	7.21689e-05	-0.697601	-1.21985
96739372	chr9:96739372:C:T	3.32862e-09	-1.11997	-2.98501e-10	0.000124221	-1.37124	-2.98501e-10	0.000124662	-1.37085	-2.98501e-10
96739943	chr9:96739943:A:G	3.19479e-09	-2.22283e-10	-1.16101	0.000151321	-2.22283e-10	-1.1739	0.000151747	-2.22283e-10	-1.17424
96741181	chr9:96741181:C:A	2.83878e-09	-2.22283e-10	-1.27915	0.000136345	-2.22283e-10	-1.27811	0.000136771	-2.22283e-10	-1.27815
96741210	chr9:96741210:GTT:G	3.37178e-09	-2.22283e-10	-1.10709	0.000160636	-2.22283e-10	-1.11417	0.000161107	-2.22283e-10	-1.11439
96742086	chr9:96742086:G:A	3.0807e-09	-2.22283e-10	-1.19737	0.000149169	-2.22283e-10	-1.18822	0.000149603	-2.22283e-10	-1.18847
96742203	chr9:96742203:C:T	2.92171e-09	-2.22283e-10	-1.25036	0.000141432	-2.22283e-10	-1.24149	0.000141861	-2.22283e-10	-1.24161
96742205	chr9:96742205:C:T	2.85248e-09	-2.22283e-10	-1.27434	0.000136295	-2.22283e-10	-1.27848	0.000136729	-2.22283e-10	-1.27845
96742225	chr9:96742225:T:G	2.85058e-09	-2.22283e-10	-1.275	0.000136417	-2.22283e-10	-1.27759	0.000136848	-2.22283e-10	-1.27758
96742300	chr9:96742300:G:A	3.12821e-09	-2.22283e-10	-1.18207	0.000146782	-2.22283e-10	-1.20436	0.000147277	-2.22283e-10	-1.20414
96742877	chr9:96742877:C:A	3.33367e-09	-2.22283e-10	-1.11845	0.000160105	-2.22283e-10	-1.11747	0.00016061	-2.22283e-10	-1.11748
96742967	chr9:96742967:T:C	2.87656e-09	-2.22283e-10	-1.26593	0.000138029	-2.22283e-10	-1.26584	0.000138458	-2.22283e-10	-1.26589
96743053	chr9:96743053:G:C	2.84515e-09	-2.22283e-10	-1.27691	0.000136917	-2.22283e-10	-1.27393	0.000137347	-2.22283e-10	-1.27395
96743567	chr9:96743567:C:T	9.89448e-09	-2.22283e-10	-0.0305501	0.000565709	-2.22283e-10	0.144774	0.000567652	-2.22283e-10	0.145054
96743905	chr9:96743905:C:T	3.21212e-09	-2.22283e-10	-1.15559	0.000156544	-2.22283e-10	-1.13997	0.000156997	-2.22283e-10	-1.14023
96744011	chr9:96744011:A:G	7.2002e-08	-2.22283e-10	1.95417	0.00530818	-2.22283e-10	2.3837	0.0053091	-2.22283e-10	2.38072
96744179	chr9:96744179:G:C	3.04208e-09	-2.22283e-10	-1.20999	0.000147873	-2.22283e-10	-1.19695	0.000148327	-2.22283e-10	-1.19703
96744347	chr9:96744347:T:C	3.00613e-09	-2.22283e-10	-1.22187	0.000144274	-2.22283e-10	-1.22159	0.000144714	-2.22283e-10	-1.2217
96744451	chr9:96744451:C:A	3.30069e-09	-2.22283e-10	-1.1284	0.000161132	-2.22283e-10	-1.11108	0.000161594	-2.22283e-10	-1.11137
96744509	chr9:96744509:C:G	3.54321e-09	-2.22283e-10	-1.05749	0.000174269	-2.22283e-10	-1.03271	0.000174763	-2.22283e-10	-1.03302
96745197	chr9:96745197:T:C	2.92928e-09	-2.22283e-10	-1.24777	0.000140507	-2.22283e-10	-1.24805	0.000140941	-2.22283e-10	-1.24811
96745276	chr9:96745276:A:G	6.90966e-09	-2.22283e-10	-0.389607	0.0003725	-2.22283e-10	-0.273068	0.000372288	-2.22283e-10	-0.276789
96745305	chr9:96745305:T:G	2.91181e-09	-2.22283e-10	-1.25375	0.000139678	-2.22283e-10	-1.25397	0.00014011	-2.22283e-10	-1.25403
96745429	chr9:96745429:A:G	2.91181e-09	-2.22283e-10	-1.25375	0.000139678	-2.22283e-10	-1.25397	0.00014011	-2.22283e-10	-1.25403
96745497	chr9:96745497:A:G	2.91375e-09	-2.22283e-10	-1.25309	0.00013977	-2.22283e-10	-1.2533	0.000140202	-2.22283e-10	-1.25337
96745810	chr9:96745810:G:A	7.42406e-08	-2.22283e-10	1.98478	0.00547387	-2.22283e-10	2.41444	0.0054749	-2.22283e-10	2.41147
96746103	chr9:96746103:G:A	5.85986e-09	-2.22283e-10	-0.554402	0.000316646	-2.22283e-10	-0.43552	0.000317494	-2.22283e-10	-0.435997
96746198	chr9:96746198:T:C	1.67126e-08	-2.22283e-10	0.493635	0.000978418	-2.22283e-10	0.692631	0.000975017	-2.22283e-10	0.685999
96746243	chr9:96746243:G:T	1.29756e-09	-1.62836	-0.433689	7.62486e-05	-1.53444	-0.32487	7.64132e-05	-1.53468	-0.325623
96746436	chr9:96746436:G:A	3.47248e-08	1.22493	-2.98501e-10	0.000290117	-0.52302	-2.98501e-10	0.000290877	-0.523555	-2.98501e-10
96746577	chr9:96746577:C:T	3.03331e-08	-2.22283e-10	1.08971	0.00161217	-2.22283e-10	1.19203	0.00160834	-2.22283e-10	1.1865
96746655	chr9:96746655:T:C	1.16823e-08	-2.22283e-10	0.135547	0.000664861	-2.22283e-10	0.306272	0.000666525	-2.22283e-10	0.305622
96746866	chr9:96746866:C:G	3.68077e-09	-2.22283e-10	-1.0194	0.000179238	-2.22283e-10	-1.00459	0.000179714	-2.22283e-10	-1.00509
96747090	chr9:96747090:G:C	1.09904e-08	-2.22283e-10	0.0744937	0.000623242	-2.22283e-10	0.241629	0.000624809	-2.22283e-10	0.240991
96747121	chr9:96747121:G:A	7.20849e-10	-1.74807	-0.901782	4.01633e-05	-1.6776	-0.822749	4.02494e-05	-1.67787	-0.823494
96747165	chr9:96747165:GT:G	6.94186e-10	-1.75134	-0.936205	3.85173e-05	-1.68133	-0.860866	3.86011e-05	-1.68159	-0.861581
96747171	chr9:96747171:A:G	2.96199e-09	-2.22283e-10	-1.23667	0.000143408	-2.22283e-10	-1.22761	0.000143836	-2.22283e-10	-1.22778
96747342	chr9:96747342:C:T	7.17036e-10	-1.74304	-0.912119	3.99675e-05	-1.67106	-0.834177	4.00534e-05	-1.67133	-0.834911
96747343	chr9:96747343:T:A	1.06481e-08	-2.22283e-10	0.0428553	0.000602652	-2.22283e-10	0.208034	0.000604171	-2.22283e-10	0.207403
96747512	chr9:96747512:T:C	7.15246e-10	-1.7525	-0.905153	3.98179e-05	-1.68249	-0.826502	3.99035e-05	-1.68275	-0.827242
96747603	chr9:96747603:C:T	7.15726e-10	-1.7549	-0.902086	3.98348e-05	-1.68543	-0.823133	3.99204e-05	-1.68569	-0.823876
96747608	chr9:96747608:A:G	6.82505e-08	-2.22283e-10	1.90066	0.00500495	-2.22283e-10	2.32488	0.00500738	-2.22283e-10	2.32221
96747673	chr9:96747673:A:G	1.1031e-08	-2.22283e-10	0.0781792	0.000625648	-2.22283e-10	0.245483	0.000627221	-2.22283e-10	0.244844
96747780	chr9:96747780:G:A	1.53837e-09	-1.8918	-2.98501e-10	7.67141e-05	-1.85322	-2.98501e-10	7.69446e-05	-1.85337	-2.98501e-10
96747791	chr9:96747791:A:C	7.13778e-10	-1.75865	-0.901062	3.97e-05	-1.68994	-0.822011	3.97855e-05	-1.6902	-0.822755
96747810	chr9:96747810:A:G	7.2023e-10	-1.75064	-0.900067	4.01468e-05	-1.67985	-0.820917	4.02329e-05	-1.68011	-0.821662
96747857	chr9:96747857:G:A	7.23488e-10	-1.75478	-0.891423	4.03103e-05	-1.68526	-0.811442	4.03967e-05	-1.68552	-0.812193
96748057	chr9:96748057:A:G	7.2085e-10	-1.75477	-0.89508	4.01512e-05	-1.68524	-0.815416	4.02373e-05	-1.68549	-0.816166
96748094	chr9:96748094:GC:G	1.06694e-08	-2.22283e-10	0.0448529	0.000603937	-2.22283e-10	0.210164	0.00060546	-2.22283e-10	0.209533
96748106	chr9:96748106:C:A	7.20026e-10	-1.75477	-0.896223	4.00988e-05	-1.68527	-0.816693	4.01848e-05	-1.68553	-0.817441
96748667	chr9:96748667:TTTTC:T	3.07366e-09	-2.22283e-10	-1.19966	0.000149417	-2.22283e-10	-1.18657	0.000149862	-2.22283e-10	-1.18674
96749071	chr9:96749071:TTG:T	1.09117e-08	-2.22283e-10	0.0673118	0.00062096	-2.22283e-10	0.23796	0.000622492	-2.22283e-10	0.237275
96749345	chr9:96749345:T:G	3.43507e-09	-2.22283e-10	-1.08849	0.000162398	-2.22283e-10	-1.10326	0.00016296	-2.22283e-10	-1.10295
96749469	chr9:96749469:G:A	5.57109e-10	-1.89388	-1.01364	2.91715e-05	-1.87473	-0.945385	2.92427e-05	-1.8748	-0.946028
96749471	chr9:96749471:C:T	2.85661e-09	-2.22283e-10	-1.27289	0.000136674	-2.22283e-10	-1.27571	0.000137096	-2.22283e-10	-1.27577
96749511	chr9:96749511:G:A	2.88757e-09	-2.22283e-10	-1.26211	0.000140087	-2.22283e-10	-1.25104	0.000140514	-2.22283e-10	-1.25115
96749556	chr9:96749556:AG:A	3.3539e-09	-2.22283e-10	-1.1124	0.000162885	-2.22283e-10	-1.10026	0.000163335	-2.22283e-10	-1.10065
96749561	chr9:96749561:G:T	3.37465e-09	-2.22283e-10	-1.10624	0.000163929	-2.22283e-10	-1.09387	0.000164381	-2.22283e-10	-1.09427
96749613	chr9:96749613:C:T	3.11829e-09	-2.22283e-10	-1.18524	0.000151744	-2.22283e-10	-1.17111	0.000152194	-2.22283e-10	-1.1713
96749857	chr9:96749857:A:T	2.89692e-09	-2.22283e-10	-1.25888	0.000139393	-2.22283e-10	-1.25601	0.000139841	-2.22283e-10	-1.25595
96749977	chr9:96749977:GGTGAA:G	1.14001e-08	-2.22283e-10	0.111093	0.000648063	-2.22283e-10	0.280683	0.000649693	-2.22283e-10	0.280045
96750090	chr9:96750090:C:T	6.53664e-10	-1.74933	-0.998357	3.60298e-05	-1.67902	-0.929937	3.61108e-05	-1.67928	-0.930579
96750114	chr9:96750114:T:C	2.9971e-09	-2.22283e-10	-1.22488	0.000145537	-2.22283e-10	-1.21288	0.000145971	-2.22283e-10	-1.21304
96750143	chr9:96750143:G:T	1.14624e-08	-2.22283e-10	0.116548	0.000651816	-2.22283e-10	0.286457	0.000653454	-2.22283e-10	0.285818
96750632	chr9:96750632:T:C	2.41612e-08	1.9116	-1.04938	3.05286e-05	-1.71265	-1.06199	3.05958e-05	-1.71302	-1.06257
96750807	chr9:96750807:C:T	2.84154e-09	-2.22283e-10	-1.27818	0.000136329	-2.22283e-10	-1.27823	0.000136759	-2.22283e-10	-1.27823
96750934	chr9:96750934:A:T	3.94989e-09	-2.22283e-10	-0.948839	0.000204186	-2.22283e-10	-0.874274	0.000204685	-2.22283e-10	-0.874983
96750963	chr9:96750963:G:A	8.34169e-09	-2.22283e-10	-0.201262	0.000420843	-2.22283e-10	-0.151047	0.000420936	-2.22283e-10	-0.153974
96750976	chr9:96750976:A:G	3.94269e-09	-2.22283e-10	-0.950664	0.000203768	-2.22283e-10	-0.876323	0.000204266	-2.22283e-10	-0.87703
96751186	chr9:96751186:T:TC	6.60152e-10	-1.76371	-0.974099	3.63992e-05	-1.69588	-0.902876	3.64803e-05	-1.69614	-0.903549
96751291	chr9:96751291:C:T	5.753e-08	-2.22283e-10	1.72978	0.00418404	-2.22283e-10	2.14573	0.00418615	-2.22283e-10	2.14308
96751395	chr9:96751395:A:G	9.40984e-09	-0.0807716	-2.98501e-10	9.92008e-05	-1.59616	-2.98501e-10	9.94852e-05	-1.59645	-2.98501e-10
96751496	chr9:96751496:C:T	2.8386e-09	-2.22283e-10	-1.27922	0.000136194	-2.22283e-10	-1.27922	0.000136624	-2.22283e-10	-1.27922
96751543	chr9:96751543:C:T	3.9383e-09	-2.22283e-10	-0.951778	0.000203515	-2.22283e-10	-0.877565	0.000204013	-2.22283e-10	-0.87827
96751828	chr9:96751828:A:C	3.95546e-09	-2.22283e-10	-0.947429	0.00020449	-2.22283e-10	-0.872788	0.000204989	-2.22283e-10	-0.873497
96751932	chr9:96751932:A:C	3.27578e-09	-2.22283e-10	-1.13597	0.000158688	-2.22283e-10	-1.12636	0.000158933	-2.22283e-10	-1.12797
96752052	chr9:96752052:A:AG	9.11921e-09	-2.22283e-10	-0.112144	0.000512276	-2.22283e-10	0.0455572	0.00051354	-2.22283e-10	0.0448723
96752207	chr9:96752207:T:C	3.00272e-09	-2.22283e-10	-1.22301	0.000144783	-2.22283e-10	-1.21807	0.000145254	-2.22283e-10	-1.21797
96752245	chr9:96752245:C:A	3.91371e-09	-2.22283e-10	-0.958043	0.000202091	-2.22283e-10	-0.884589	0.000202586	-2.22283e-10	-0.88529
96752345	chr9:96752345:C:G	3.00068e-09	-2.22283e-10	-1.22369	0.00014468	-2.22283e-10	-1.21878	0.000145151	-2.22283e-10	-1.21868
96752564	chr9:96752564:T:C	3.97444e-09	-2.22283e-10	-0.942645	0.000205569	-2.22283e-10	-0.867523	0.000206071	-2.22283e-10	-0.868236
96752588	chr9:96752588:A:G	3.91766e-09	-2.22283e-10	-0.957034	0.000202309	-2.22283e-10	-0.883507	0.000202806	-2.22283e-10	-0.884206
96753002	chr9:96753002:A:G	3.97019e-09	-2.22283e-10	-0.943713	0.000205328	-2.22283e-10	-0.868695	0.000205829	-2.22283e-10	-0.869408
96753192	chr9:96753192:A:T	1.12141e-08	-2.22283e-10	0.0946432	0.000636799	-2.22283e-10	0.263149	0.0006384	-2.22283e-10	0.26251
96753551	chr9:96753551:T:C	3.88812e-09	-2.22283e-10	-0.964602	0.000200623	-2.22283e-10	-0.891877	0.000201117	-2.22283e-10	-0.89257
96753642	chr9:96753642:C:A	3.61811e-09	-2.22283e-10	-1.03658	0.000173715	-2.22283e-10	-1.03589	0.000174307	-2.22283e-10	-1.03564
96753680	chr9:96753680:A:G	1.76953e-09	-1.1068	-0.645009	8.32918e-05	-1.22816	-0.5428	8.31887e-05	-1.22903	-0.546309
96753780	chr9:96753780:T:C	5.75637e-08	-2.22283e-10	1.73036	0.00308535	-2.22283e-10	1.84111	0.0031102	-2.22283e-10	1.84599
96754358	chr9:96754358:G:A	3.91108e-09	-2.22283e-10	-0.958713	0.00020193	-2.22283e-10	-0.885386	0.000202425	-2.22283e-10	-0.886087
96754466	chr9:96754466:C:CA	2.84287e-09	-2.22283e-10	-1.27771	0.000137093	-2.22283e-10	-1.27265	0.000137514	-2.22283e-10	-1.27273
96754670	chr9:96754670:G:A	2.83917e-09	-2.22283e-10	-1.27901	0.000136461	-2.22283e-10	-1.27727	0.000136886	-2.22283e-10	-1.27731
96754709	chr9:96754709:A:ATAAAT	3.92663e-09	-2.22283e-10	-0.954745	0.000202831	-2.22283e-10	-0.880931	0.000203328	-2.22283e-10	-0.881635
96755159	chr9:96755159:A:T	4.91448e-08	-2.22283e-10	1.57224	0.00353632	-2.22283e-10	1.97754	0.00353834	-2.22283e-10	1.97496
96755245	chr9:96755245:T:C	2.89566e-09	-2.22283e-10	-1.25931	0.000138819	-2.22283e-10	-1.26014	0.000139228	-2.22283e-10	-1.26034
96755473	chr9:96755473:C:T	3.92614e-09	-2.22283e-10	-0.95487	0.000202801	-2.22283e-10	-0.881079	0.000203298	-2.22283e-10	-0.881782
96755501	chr9:96755501:T:G	1.01392e-08	-2.22283e-10	-0.00611485	0.000572269	-2.22283e-10	0.156303	0.000573718	-2.22283e-10	0.155683
96755546	chr9:96755546:T:C	3.58624e-09	-2.22283e-10	-1.04542	0.000169271	-2.22283e-10	-1.06181	0.000169863	-2.22283e-10	-1.06146
96755855	chr9:96755855:A:G	6.47302e-08	-2.22283e-10	1.8477	0.00347701	-2.22283e-10	1.96062	0.00350535	-2.22283e-10	1.96559
96755863	chr9:96755863:G:A	8.48895e-09	-2.22283e-10	-0.183762	0.000422918	-2.22283e-10	-0.146127	0.000423523	-2.22283e-10	-0.147847
96755915	chr9:96755915:A:G	3.58795e-09	-2.22283e-10	-1.04495	0.000169348	-2.22283e-10	-1.06135	0.000169941	-2.22283e-10	-1.06101
96756071	chr9:96756071:G:C	1.77556e-09	-0.647664	-1.10075	0.000169793	0.0376126	-1.09634	0.000170431	0.03829	-1.09641
96756217	chr9:96756217:T:C	3.06918e-09	-2.22283e-10	-1.20112	0.000144979	-2.22283e-10	-1.21672	0.000145444	-2.22283e-10	-1.21667
96756224	chr9:96756224:T:C	3.92505e-09	-2.22283e-10	-0.95515	0.000202592	-2.22283e-10	-0.882111	0.000203086	-2.22283e-10	-0.882825
96756266	chr9:96756266:C:T	2.86168e-09	-2.22283e-10	-1.27112	0.000137942	-2.22283e-10	-1.26647	0.000138367	-2.22283e-10	-1.26654
96756321	chr9:96756321:T:C	1.01677e-09	-1.13242	-1.17348	8.57234e-05	-0.569193	-1.17299	8.60433e-05	-0.568691	-1.17291
96756460	chr9:96756460:T:C	4.63441e-09	-2.22283e-10	-0.789018	0.000242944	-2.22283e-10	-0.700476	0.000243504	-2.22283e-10	-0.701322
96756642	chr9:96756642:A:G	3.65175e-09	-2.22283e-10	-1.02732	0.000180884	-2.22283e-10	-0.995447	0.000181276	-2.22283e-10	-0.996435
96756962	chr9:96756962:A:C	3.47803e-09	-2.22283e-10	-1.07606	0.00016703	-2.22283e-10	-1.07513	0.000167585	-2.22283e-10	-1.07496
96757002	chr9:96757002:T:C	7.6413e-09	-2.22283e-10	-0.28896	0.000413669	-2.22283e-10	-0.168239	0.000414369	-2.22283e-10	-0.169698
96757007	chr9:96757007:T:G	4.10485e-09	-2.22283e-10	-0.910358	0.00019965	-2.22283e-10	-0.896738	0.00020023	-2.22283e-10	-0.89699
96757207	chr9:96757207:A:G	4.16771e-09	-2.22283e-10	-0.895161	0.00019995	-2.22283e-10	-0.895237	0.000200645	-2.22283e-10	-0.894919
96757223	chr9:96757223:G:A	3.29469e-09	-2.22283e-10	-1.13022	0.000160763	-2.22283e-10	-1.11338	0.000161232	-2.22283e-10	-1.11361
96757362	chr9:96757362:T:C	3.20354e-09	-2.22283e-10	-1.15827	0.000152885	-2.22283e-10	-1.16362	0.000153383	-2.22283e-10	-1.16352
96757485	chr9:96757485:T:G	4.16815e-09	-2.22283e-10	-0.895055	0.000199968	-2.22283e-10	-0.895149	0.000200663	-2.22283e-10	-0.894829
96757666	chr9:96757666:G:A	2.89598e-09	-2.22283e-10	-1.2592	0.0001394	-2.22283e-10	-1.25596	0.000139843	-2.22283e-10	-1.25593
96757753	chr9:96757753:T:C	2.40151e-09	-1.44643	-2.98501e-10	7.33482e-05	-1.89809	-2.98501e-10	7.35779e-05	-1.89811	-2.98501e-10
96757780	chr9:96757780:TACA:T	2.8424e-09	-2.22283e-10	-1.27788	0.000136682	-2.22283e-10	-1.27565	0.000137107	-2.22283e-10	-1.27569
96757787	chr9:96757787:A:G	2.88167e-09	-2.22283e-10	-1.26416	0.000138082	-2.22283e-10	-1.26546	0.000138491	-2.22283e-10	-1.26565
96757801	chr9:96757801:C:G	2.83879e-09	-2.22283e-10	-1.27915	0.000136207	-2.22283e-10	-1.27913	0.000136636	-2.22283e-10	-1.27914
96757813	chr9:96757813:C:T	4.12311e-09	-2.22283e-10	-0.90592	0.000197804	-2.22283e-10	-0.90603	0.000198491	-2.22283e-10	-0.905712
96757876	chr9:96757876:AT:A	2.84808e-09	-2.22283e-10	-1.27588	0.000137085	-2.22283e-10	-1.27271	0.000137509	-2.22283e-10	-1.27276
96758034	chr9:96758034:G:T	2.8409e-09	-2.22283e-10	-1.27841	0.000136508	-2.22283e-10	-1.27692	0.000136933	-2.22283e-10	-1.27696
96758179	chr9:96758179:A:G	4.17188e-09	-2.22283e-10	-0.894162	0.000200146	-2.22283e-10	-0.894257	0.000200842	-2.22283e-10	-0.893938
96758204	chr9:96758204:G:A	2.85002e-09	-2.22283e-10	-1.2752	0.000137214	-2.22283e-10	-1.27176	0.000137639	-2.22283e-10	-1.27182
96758708	chr9:96758708:T:C	4.12125e-09	-2.22283e-10	-0.906371	0.000197705	-2.22283e-10	-0.906528	0.000198391	-2.22283e-10	-0.906213
96758868	chr9:96758868:T:C	3.53264e-09	-2.22283e-10	-1.06048	0.000172762	-2.22283e-10	-1.04139	0.000173244	-2.22283e-10	-1.04175
96758929	chr9:96758929:C:T	2.83875e-09	-2.22283e-10	-1.27917	0.000136296	-2.22283e-10	-1.27848	0.000136722	-2.22283e-10	-1.2785
96759627	chr9:96759627:C:T	2.84412e-09	-2.22283e-10	-1.27727	0.000136809	-2.22283e-10	-1.27472	0.000137234	-2.22283e-10	-1.27477
96759891	chr9:96759891:T:C	3.22479e-09	-2.22283e-10	-1.15166	0.000156341	-2.22283e-10	-1.14126	0.00015678	-2.22283e-10	-1.14161
96760226	chr9:96760226:C:T	3.50786e-09	-2.22283e-10	-1.06752	0.000171445	-2.22283e-10	-1.04904	0.000171923	-2.22283e-10	-1.04941
96760388	chr9:96760388:A:G	3.35201e-09	-2.22283e-10	-1.11297	0.000163053	-2.22283e-10	-1.09923	0.000163557	-2.22283e-10	-1.0993
96760424	chr9:96760424:G:A	3.21354e-09	-2.22283e-10	-1.15515	0.000156588	-2.22283e-10	-1.13969	0.000157046	-2.22283e-10	-1.13991
96760516	chr9:96760516:A:G	4.96658e-09	-2.22283e-10	-0.719796	0.000239678	-2.22283e-10	-0.714009	0.000240215	-2.22283e-10	-0.714919
96760758	chr9:96760758:C:CT	2.85684e-09	-2.22283e-10	-1.27281	0.000137647	-2.22283e-10	-1.26861	0.000138071	-2.22283e-10	-1.26868
96760763	chr9:96760763:C:T	3.14416e-09	0.047305	-1.22429	9.8339e-05	-0.373147	-1.23174	9.86572e-05	-0.373218	-1.23159
96760940	chr9:96760940:CATT:C	2.85051e-09	-2.22283e-10	-1.27503	0.000136728	-2.22283e-10	-1.27531	0.000137147	-2.22283e-10	-1.2754
96760979	chr9:96760979:A:G	2.8832e-09	-2.22283e-10	-1.26363	0.00013873	-2.22283e-10	-1.26077	0.00013917	-2.22283e-10	-1.26076
96760983	chr9:96760983:T:C	2.85841e-09	-2.22283e-10	-1.27226	0.000136901	-2.22283e-10	-1.27405	0.000137317	-2.22283e-10	-1.27416
96761183	chr9:96761183:T:C	3.41551e-09	-2.22283e-10	-1.0942	0.000166758	-2.22283e-10	-1.07676	0.000167228	-2.22283e-10	-1.0771
96761215	chr9:96761215:T:C	2.84933e-09	-2.22283e-10	-1.27544	0.000137169	-2.22283e-10	-1.27209	0.000137593	-2.22283e-10	-1.27215
96761305	chr9:96761305:C:T	2.85233e-09	-2.22283e-10	-1.27439	0.000137363	-2.22283e-10	-1.27068	0.000137787	-2.22283e-10	-1.27074
96761317	chr9:96761317:T:C	3.29759e-09	-2.22283e-10	-1.12934	0.000160925	-2.22283e-10	-1.11237	0.000161393	-2.22283e-10	-1.11261
96761487	chr9:96761487:A:ACACT	3.22323e-09	-2.22283e-10	-1.15214	0.000156263	-2.22283e-10	-1.14176	0.000156702	-2.22283e-10	-1.14211
96761655	chr9:96761655:CAT:C	2.84654e-09	-2.22283e-10	-1.27642	0.00013698	-2.22283e-10	-1.27347	0.000137405	-2.22283e-10	-1.27352
96762015	chr9:96762015:G:A	1.88961e-09	-1.68616	-2.98501e-10	0.000121905	-1.39006	-2.98501e-10	0.000122238	-1.39048	-2.98501e-10
96762063	chr9:96762063:A:AG	2.87074e-09	-2.22283e-10	-1.26796	0.000138073	-2.22283e-10	-1.26552	0.000138511	-2.22283e-10	-1.26551
96762070	chr9:96762070:C:G	2.84742e-09	-2.22283e-10	-1.27611	0.000137041	-2.22283e-10	-1.27303	0.000137465	-2.22283e-10	-1.27308
96762218	chr9:96762218:AAAAAAAAG:A	4.12835e-09	-2.22283e-10	-0.904649	0.000198017	-2.22283e-10	-0.904952	0.000198706	-2.22283e-10	-0.90463
96762223	chr9:96762223:AAAG:A	3.19469e-09	-2.22283e-10	-1.16104	0.000152032	-2.22283e-10	-1.16921	0.00015256	-2.22283e-10	-1.1689
96762264	chr9:96762264:C:T	3.05235e-09	-2.22283e-10	-1.20661	0.000147514	-2.22283e-10	-1.19938	0.000147995	-2.22283e-10	-1.19927
96762369	chr9:96762369:T:C	2.84087e-09	-2.22283e-10	-1.27842	0.000136553	-2.22283e-10	-1.27659	0.000136979	-2.22283e-10	-1.27663
96762698	chr9:96762698:T:C	3.40686e-09	-2.22283e-10	-1.09674	0.000165541	-2.22283e-10	-1.08409	0.000165996	-2.22283e-10	-1.08449
96762968	chr9:96762968:A:G	3.22785e-09	-2.22283e-10	-1.15071	0.000157329	-2.22283e-10	-1.13497	0.000157789	-2.22283e-10	-1.1352
96763205	chr9:96763205:A:G	4.43302e-10	-1.85756	-1.27847	2.2185e-05	-1.81717	-1.27672	2.22512e-05	-1.81731	-1.27675
96763627	chr9:96763627:T:C	8.76237e-10	-1.32059	-1.13405	4.94682e-05	-1.17435	-1.11763	4.95701e-05	-1.17406	-1.119
96763742	chr9:96763742:G:A	2.84654e-09	-2.22283e-10	-1.27642	0.00013698	-2.22283e-10	-1.27347	0.000137405	-2.22283e-10	-1.27352
96763774	chr9:96763774:C:T	2.84402e-09	-2.22283e-10	-1.27731	0.000136801	-2.22283e-10	-1.27478	0.000137226	-2.22283e-10	-1.27482
96764057	chr9:96764057:A:G	2.83855e-09	-2.22283e-10	-1.27923	0.000136242	-2.22283e-10	-1.27887	0.00013667	-2.22283e-10	-1.27889
96764230	chr9:96764230:G:T	2.84654e-09	-2.22283e-10	-1.27642	0.00013698	-2.22283e-10	-1.27347	0.000137405	-2.22283e-10	-1.27352
96764251	chr9:96764251:C:T	2.88021e-09	-2.22283e-10	-1.26466	0.000138711	-2.22283e-10	-1.26092	0.000139151	-2.22283e-10	-1.2609
96764456	chr9:96764456:A:G	2.84282e-09	-2.22283e-10	-1.27773	0.000136712	-2.22283e-10	-1.27543	0.000137137	-2.22283e-10	-1.27548
96764593	chr9:96764593:A:G	3.58621e-09	-2.22283e-10	-1.04543	0.000176055	-2.22283e-10	-1.02251	0.00017655	-2.22283e-10	-1.02285
96764628	chr9:96764628:G:A	3.24564e-09	-2.22283e-10	-1.14521	0.00015743	-2.22283e-10	-1.13432	0.00015787	-2.22283e-10	-1.13468
96764639	chr9:96764639:A:C	4.43749e-10	-1.85623	-1.27879	2.22121e-05	-1.81532	-1.27735	2.22784e-05	-1.81546	-1.27738
96764640	chr9:96764640:G:A	2.84235e-09	-2.22283e-10	-1.2779	0.000136676	-2.22283e-10	-1.27569	0.000137101	-2.22283e-10	-1.27573
96764771	chr9:96764771:C:T	2.84727e-09	-2.22283e-10	-1.27617	0.00013703	-2.22283e-10	-1.27311	0.000137455	-2.22283e-10	-1.27316
96764910	chr9:96764910:T:C	2.8443e-09	-2.22283e-10	-1.27721	0.000136821	-2.22283e-10	-1.27463	0.000137247	-2.22283e-10	-1.27468
96764996	chr9:96764996:CT:C	2.84402e-09	-2.22283e-10	-1.27731	0.000136276	-2.22283e-10	-1.27862	0.000136709	-2.22283e-10	-1.2786
96765015	chr9:96765015:A:T	2.84408e-09	-2.22283e-10	-1.27729	0.000136805	-2.22283e-10	-1.27475	0.000137231	-2.22283e-10	-1.27479
96765338	chr9:96765338:G:A	2.83903e-09	-2.22283e-10	-1.27907	0.000136198	-2.22283e-10	-1.27919	0.000136627	-2.22283e-10	-1.2792
96765661	chr9:96765661:T:C	2.84399e-09	-2.22283e-10	-1.27732	0.000136799	-2.22283e-10	-1.27479	0.000137224	-2.22283e-10	-1.27484
96765754	chr9:96765754:A:G	2.84349e-09	-2.22283e-10	-1.27749	0.000136763	-2.22283e-10	-1.27506	0.000137188	-2.22283e-10	-1.2751
96765894	chr9:96765894:G:T	2.84432e-09	-2.22283e-10	-1.2772	0.000136823	-2.22283e-10	-1.27462	0.000137248	-2.22283e-10	-1.27467
96766292	chr9:96766292:G:A	2.83878e-09	-2.22283e-10	-1.27915	0.000136301	-2.22283e-10	-1.27844	0.000136728	-2.22283e-10	-1.27846
96766426	chr9:96766426:CATTT:C	1.73485e-09	-1.77161	-2.98501e-10	7.32699e-05	-1.89916	-2.98501e-10	7.34991e-05	-1.89918	-2.98501e-10
96766469	chr9:96766469:C:T	4.27826e-09	-2.22283e-10	-0.868981	0.000205236	-2.22283e-10	-0.869145	0.000205952	-2.22283e-10	-0.868811
96766560	chr9:96766560:T:C	3.46843e-09	-0.171601	-0.907223	5.5049e-05	-1.29778	-0.887299	5.51616e-05	-1.29817	-0.888015
96766621	chr9:96766621:C:T	2.84712e-09	-2.22283e-10	-1.27622	0.000137021	-2.22283e-10	-1.27317	0.000137446	-2.22283e-10	-1.27323
96766698	chr9:96766698:G:A	2.84984e-09	-2.22283e-10	-1.27526	0.000137202	-2.22283e-10	-1.27185	0.000137627	-2.22283e-10	-1.27191
96766819	chr9:96766819:AGAGAC:A	2.84684e-09	-2.22283e-10	-1.27632	0.000137	-2.22283e-10	-1.27332	0.000137425	-2.22283e-10	-1.27337
96767010	chr9:96767010:G:A	2.84746e-09	-2.22283e-10	-1.2761	0.000137043	-2.22283e-10	-1.27301	0.000137468	-2.22283e-10	-1.27307
96767065	chr9:96767065:C:T	2.98131e-09	-2.22283e-10	-1.23016	0.000141291	-2.22283e-10	-1.24248	0.000141743	-2.22283e-10	-1.24244
96767291	chr9:96767291:A:G	2.85402e-09	-2.22283e-10	-1.2738	0.00013747	-2.22283e-10	-1.2699	0.000137894	-2.22283e-10	-1.26997
96767309	chr9:96767309:T:C	4.25967e-09	-2.22283e-10	-0.873337	0.000204321	-2.22283e-10	-0.873613	0.000205034	-2.22283e-10	-0.873281
96767433	chr9:96767433:A:C	2.84797e-09	-2.22283e-10	-1.27592	0.000137077	-2.22283e-10	-1.27276	0.000137502	-2.22283e-10	-1.27282
96767535	chr9:96767535:G:A	3.25462e-09	-2.22283e-10	-1.14245	0.000158705	-2.22283e-10	-1.12626	0.000159168	-2.22283e-10	-1.12649
96767623	chr9:96767623:A:G	2.84469e-09	-2.22283e-10	-1.27707	0.000136849	-2.22283e-10	-1.27442	0.000137275	-2.22283e-10	-1.27447
96767769	chr9:96767769:G:T	2.8459e-09	-2.22283e-10	-1.27665	0.000136936	-2.22283e-10	-1.27379	0.000137361	-2.22283e-10	-1.27384
96767897	chr9:96767897:A:C	2.84619e-09	-2.22283e-10	-1.27655	0.000136955	-2.22283e-10	-1.27365	0.00013738	-2.22283e-10	-1.2737
96768003	chr9:96768003:A:G	2.84983e-09	-2.22283e-10	-1.27527	0.000137201	-2.22283e-10	-1.27186	0.000137626	-2.22283e-10	-1.27192
96768256	chr9:96768256:A:T	2.83878e-09	-2.22283e-10	-1.27915	0.000136302	-2.22283e-10	-1.27843	0.000136729	-2.22283e-10	-1.27846
96768277	chr9:96768277:CAAG:C	2.87676e-09	-2.22283e-10	-1.26586	0.000138273	-2.22283e-10	-1.26408	0.000138645	-2.22283e-10	-1.26454
96768448	chr9:96768448:C:T	2.84837e-09	-2.22283e-10	-1.27578	0.000137104	-2.22283e-10	-1.27256	0.000137529	-2.22283e-10	-1.27262
96768645	chr9:96768645:A:G	2.85458e-09	-2.22283e-10	-1.2736	0.000137506	-2.22283e-10	-1.26964	0.00013793	-2.22283e-10	-1.26971
96768672	chr9:96768672:A:G	3.82153e-09	-2.22283e-10	-0.981876	0.000182591	-2.22283e-10	-0.986055	0.000182965	-2.22283e-10	-0.987161
96768690	chr9:96768690:A:G	3.06267e-08	1.09935	-2.98501e-10	0.00026772	-0.603364	-2.98501e-10	0.000268428	-0.603872	-2.98501e-10
96768706	chr9:96768706:G:T	4.17467e-09	-2.22283e-10	-0.893493	0.00020028	-2.22283e-10	-0.893587	0.000200976	-2.22283e-10	-0.893267
96768742	chr9:96768742:A:T	2.84872e-09	-2.22283e-10	-1.27566	0.000137127	-2.22283e-10	-1.2724	0.000137552	-2.22283e-10	-1.27245
96768811	chr9:96768811:G:T	4.03501e-09	-2.22283e-10	-0.92752	0.000194202	-2.22283e-10	-0.924408	0.000194588	-2.22283e-10	-0.925569
96769035	chr9:96769035:T:C	2.88706e-09	-2.22283e-10	-1.26229	0.000138933	-2.22283e-10	-1.25931	0.000139374	-2.22283e-10	-1.25929
96769118	chr9:96769118:C:T	1.17014e-09	-0.889362	-1.27604	0.000107855	-0.240946	-1.27158	0.00010828	-0.240131	-1.2716
96769160	chr9:96769160:T:C	2.8447e-09	-2.22283e-10	-1.27707	0.00013685	-2.22283e-10	-1.27442	0.000137275	-2.22283e-10	-1.27447
96769193	chr9:96769193:A:G	2.84428e-09	-2.22283e-10	-1.27722	0.00013682	-2.22283e-10	-1.27464	0.000137245	-2.22283e-10	-1.27469
96769267	chr9:96769267:T:G	3.14976e-09	-2.22283e-10	-1.1752	0.000151369	-2.22283e-10	-1.17359	0.000151745	-2.22283e-10	-1.17425
96769303	chr9:96769303:G:A	2.84963e-09	-2.22283e-10	-1.27534	0.000137188	-2.22283e-10	-1.27195	0.000137612	-2.22283e-10	-1.27201
96769332	chr9:96769332:A:G	2.85597e-09	-2.22283e-10	-1.27312	0.000137593	-2.22283e-10	-1.26901	0.000138017	-2.22283e-10	-1.26908
96769356	chr9:96769356:G:T	3.76956e-09	-2.22283e-10	-0.99557	0.000180782	-2.22283e-10	-0.996015	0.000181404	-2.22283e-10	-0.995729
96769362	chr9:96769362:A:G	2.85436e-09	-2.22283e-10	-1.27368	0.000137492	-2.22283e-10	-1.26974	0.000137916	-2.22283e-10	-1.26981
96769530	chr9:96769530:T:C	3.23243e-09	-2.22283e-10	-1.14929	0.000157563	-2.22283e-10	-1.13348	0.000158023	-2.22283e-10	-1.13371
96769785	chr9:96769785:A:T	1.69082e-09	-1.79732	-2.98501e-10	0.000115725	-1.44209	-2.98501e-10	0.000116024	-1.44266	-2.98501e-10
96769858	chr9:96769858:T:C	2.8485e-09	-2.22283e-10	-1.27573	0.000137113	-2.22283e-10	-1.2725	0.000137538	-2.22283e-10	-1.27255
96770011	chr9:96770011:T:C	3.23e-09	-2.22283e-10	-1.15004	0.000156606	-2.22283e-10	-1.13957	0.000157045	-2.22283e-10	-1.13992
96770190	chr9:96770190:A:G	3.13505e-09	-2.22283e-10	-1.17988	0.000151764	-2.22283e-10	-1.17098	0.000152199	-2.22283e-10	-1.17127
96770238	chr9:96770238:G:A	3.7154e-09	-2.22283e-10	-1.01004	0.000182141	-2.22283e-10	-0.988524	0.00018264	-2.22283e-10	-0.988938
96770251	chr9:96770251:G:A	3.75467e-09	-2.22283e-10	-0.999527	0.000184151	-2.22283e-10	-0.977548	0.000184654	-2.22283e-10	-0.977969
96770418	chr9:96770418:T:C	2.91277e-09	-2.22283e-10	-1.25342	0.000141172	-2.22283e-10	-1.24332	0.000141585	-2.22283e-10	-1.24355
96770447	chr9:96770447:G:A	3.15621e-09	-2.22283e-10	-1.17316	0.000153156	-2.22283e-10	-1.16185	0.000153634	-2.22283e-10	-1.16188
96770547	chr9:96770547:G:A	3.32206e-09	-2.22283e-10	-1.12194	0.000161277	-2.22283e-10	-1.11018	0.000161725	-2.22283e-10	-1.11056
96770549	chr9:96770549:A:G	2.84533e-09	-2.22283e-10	-1.27685	0.000136895	-2.22283e-10	-1.27409	0.00013732	-2.22283e-10	-1.27414
96770947	chr9:96770947:A:G	2.88565e-09	-2.22283e-10	-1.26278	0.00013886	-2.22283e-10	-1.25984	0.0001393	-2.22283e-10	-1.25982
96771024	chr9:96771024:T:C	2.84409e-09	-2.22283e-10	-1.27728	0.000136807	-2.22283e-10	-1.27473	0.000137232	-2.22283e-10	-1.27478
96771152	chr9:96771152:C:T	2.84051e-09	-2.22283e-10	-1.27854	0.000136522	-2.22283e-10	-1.27682	0.000136948	-2.22283e-10	-1.27686
96771296	chr9:96771296:C:A	3.58172e-09	-2.22283e-10	-1.04669	0.000175249	-2.22283e-10	-1.0271	0.000175736	-2.22283e-10	-1.02747
96771463	chr9:96771463:A:G	2.84926e-09	-2.22283e-10	-1.27547	0.000137165	-2.22283e-10	-1.27212	0.000137589	-2.22283e-10	-1.27218
96771502	chr9:96771502:A:G	2.84734e-09	-2.22283e-10	-1.27614	0.000137037	-2.22283e-10	-1.27306	0.000137461	-2.22283e-10	-1.27311
96771530	chr9:96771530:A:G	2.84216e-09	-2.22283e-10	-1.27796	0.00013665	-2.22283e-10	-1.27588	0.000137079	-2.22283e-10	-1.2759
96771773	chr9:96771773:A:G	3.24357e-09	-2.22283e-10	-1.14585	0.00015814	-2.22283e-10	-1.12983	0.000158602	-2.22283e-10	-1.13006
96771794	chr9:96771794:ATCG:A	2.88617e-09	-2.22283e-10	-1.2626	0.000138887	-2.22283e-10	-1.25964	0.000139328	-2.22283e-10	-1.25962
96772236	chr9:96772236:A:G	3.56517e-09	-2.22283e-10	-1.05132	0.000174421	-2.22283e-10	-1.03184	0.000174906	-2.22283e-10	-1.03221
96772274	chr9:96772274:G:C	2.84192e-09	-2.22283e-10	-1.27805	0.000136641	-2.22283e-10	-1.27595	0.000137067	-2.22283e-10	-1.27599
96772474	chr9:96772474:C:T	4.88018e-10	-1.77032	-1.26961	2.55105e-05	-1.68207	-1.27214	2.55837e-05	-1.6824	-1.2721
96772597	chr9:96772597:T:G	2.85164e-09	-2.22283e-10	-1.27463	0.000137318	-2.22283e-10	-1.27101	0.000137742	-2.22283e-10	-1.27107
96772610	chr9:96772610:T:G	2.84061e-09	-2.22283e-10	-1.27851	0.000136531	-2.22283e-10	-1.27675	0.000136957	-2.22283e-10	-1.27679
96772632	chr9:96772632:C:T	3.17694e-09	-1.16661	-2.98501e-10	0.000249993	-0.671872	-2.98501e-10	0.000250995	-0.671022	-2.98501e-10
96772739	chr9:96772739:T:C	1.57224e-09	-1.87003	-2.98501e-10	9.73243e-05	-1.61526	-2.98501e-10	9.76563e-05	-1.615	-2.98501e-10
96772789	chr9:96772789:T:C	7.10705e-10	-1.45121	-1.21282	3.80407e-05	-1.33823	-1.21642	3.81365e-05	-1.33889	-1.21639
96772900	chr9:96772900:A:G	2.84417e-09	-2.22283e-10	-1.27726	0.000136813	-2.22283e-10	-1.27469	0.000137238	-2.22283e-10	-1.27474
96773532	chr9:96773532:A:C	2.88621e-09	-2.22283e-10	-1.26258	0.00013889	-2.22283e-10	-1.25962	0.000139331	-2.22283e-10	-1.25961
96773661	chr9:96773661:C:T	5.2457e-09	0.609354	-1.27447	5.84606e-05	-0.850096	-1.27486	5.86328e-05	-0.850366	-1.2748
96773670	chr9:96773670:G:A	2.84476e-09	-2.22283e-10	-1.27705	0.000136303	-2.22283e-10	-1.27842	0.00013673	-2.22283e-10	-1.27845
96773725	chr9:96773725:G:A	1.76226e-09	-0.502747	-1.25318	0.000121804	-0.14723	-1.24367	0.000122135	-0.146982	-1.24435
96773736	chr9:96773736:C:T	9.22772e-10	-1.26119	-1.14171	6.77821e-05	-0.813933	-1.16308	6.80612e-05	-0.813243	-1.1628
96774293	chr9:96774293:CCTGAAAAACTGTATTAATAATAAAA:C	3.66107e-09	-2.22283e-10	-1.02477	0.00017498	-2.22283e-10	-1.02864	0.000175353	-2.22283e-10	-1.02966
96774577	chr9:96774577:CAGAA:C	2.87764e-09	-2.22283e-10	-1.26556	0.000138281	-2.22283e-10	-1.26401	0.000138718	-2.22283e-10	-1.26401
96774596	chr9:96774596:A:C	3.18187e-09	-2.22283e-10	-1.16506	0.00015488	-2.22283e-10	-1.15065	0.000155337	-2.22283e-10	-1.15086
96774789	chr9:96774789:T:C	1.21568e-09	-1.08859	-1.03864	9.91647e-05	-0.528604	-1.06792	9.95865e-05	-0.527824	-1.0676
96775097	chr9:96775097:T:C	3.56628e-09	-2.22283e-10	-1.051	0.000175038	-2.22283e-10	-1.0283	0.000175531	-2.22283e-10	-1.02864
96775163	chr9:96775163:A:G	3.7697e-09	-0.995532	-2.98501e-10	0.000107521	-1.51562	-2.98501e-10	0.000107903	-1.51522	-2.98501e-10
96775180	chr9:96775180:C:T	2.86758e-09	-2.22283e-10	-1.26906	0.00013777	-2.22283e-10	-1.26772	0.000138205	-2.22283e-10	-1.26772
96775279	chr9:96775279:C:T	2.87603e-09	-2.22283e-10	-1.26612	0.000138204	-2.22283e-10	-1.26458	0.00013864	-2.22283e-10	-1.26458
96775487	chr9:96775487:A:G	3.27583e-09	-2.22283e-10	-1.13596	0.000159795	-2.22283e-10	-1.11941	0.00016026	-2.22283e-10	-1.11966
96775606	chr9:96775606:G:C	2.86944e-09	-2.22283e-10	-1.26841	0.000137867	-2.22283e-10	-1.26702	0.000138302	-2.22283e-10	-1.26702
96775715	chr9:96775715:C:T	4.64231e-08	1.51527	-2.98501e-10	0.00104805	0.761382	-2.98501e-10	0.00104796	0.758145	-2.98501e-10
96775759	chr9:96775759:G:A	3.3425e-09	-2.22283e-10	-1.11581	0.000162299	-2.22283e-10	-1.10386	0.000162748	-2.22283e-10	-1.10425
96775785	chr9:96775785:G:A	3.34025e-09	-1.11648	-2.98501e-10	0.000266679	-0.607262	-2.98501e-10	0.000267753	-0.60639	-2.98501e-10
96775786	chr9:96775786:C:G	2.87935e-09	-2.22283e-10	-1.26496	0.00013837	-2.22283e-10	-1.26337	0.000138807	-2.22283e-10	-1.26337
96776064	chr9:96776064:C:T	2.89013e-09	-2.22283e-10	-1.26123	0.000140755	-2.22283e-10	-1.24629	0.000141169	-2.22283e-10	-1.2465
96776065	chr9:96776065:G:A	1.06253e-08	-2.22283e-10	0.040706	0.000532825	-2.22283e-10	0.0848867	0.000534893	-2.22283e-10	0.0856125
96776083	chr9:96776083:G:A	3.16863e-09	-1.16923	-2.98501e-10	0.000249147	-0.675263	-2.98501e-10	0.000250145	-0.674414	-2.98501e-10
96776112	chr9:96776112:C:T	3.60739e-09	-2.22283e-10	-1.03954	0.00017657	-2.22283e-10	-1.01959	0.000177059	-2.22283e-10	-1.01997
96776202	chr9:96776202:A:G	2.96498e-09	-2.22283e-10	-1.23566	0.000142695	-2.22283e-10	-1.2326	0.000143145	-2.22283e-10	-1.2326
96776331	chr9:96776331:A:G	2.88591e-09	-2.22283e-10	-1.26269	0.000140011	-2.22283e-10	-1.25159	0.000140438	-2.22283e-10	-1.25169
96776351	chr9:96776351:G:C	3.82153e-09	-2.22283e-10	-0.981876	0.000182591	-2.22283e-10	-0.986055	0.000182965	-2.22283e-10	-0.987161
96776441	chr9:96776441:C:T	2.95037e-09	-2.22283e-10	-1.2406	0.000143875	-2.22283e-10	-1.22436	0.000144308	-2.22283e-10	-1.22451
96776490	chr9:96776490:C:A	2.91132e-09	-2.22283e-10	-1.25392	0.000139981	-2.22283e-10	-1.2518	0.000140423	-2.22283e-10	-1.2518
96776547	chr9:96776547:G:A	3.32663e-09	-2.22283e-10	-1.12057	0.000161506	-2.22283e-10	-1.10876	0.000161954	-2.22283e-10	-1.10914
96776746	chr9:96776746:C:T	2.88629e-09	-2.22283e-10	-1.26256	0.000138722	-2.22283e-10	-1.26083	0.00013916	-2.22283e-10	-1.26083
96776835	chr9:96776835:C:T	3.58987e-09	-2.22283e-10	-1.04441	0.000175679	-2.22283e-10	-1.02465	0.000176167	-2.22283e-10	-1.02502
96776856	chr9:96776856:G:C	1.58024e-09	-0.695005	-1.16995	0.000113513	-0.32059	-1.1408	0.000113695	-0.320735	-1.1422
96776964	chr9:96776964:A:G	2.46363e-09	-0.299766	-1.12113	0.00018028	0.0945081	-1.0933	0.000180534	0.0943785	-1.09491
96777006	chr9:96777006:C:T	3.3273e-09	-2.22283e-10	-1.12037	0.000161302	-2.22283e-10	-1.11003	0.000161539	-2.22283e-10	-1.11171
96777118	chr9:96777118:T:A	1.33047e-09	-0.766623	-1.27037	8.80419e-05	-0.451589	-1.2639	8.82816e-05	-0.451569	-1.26435
96777160	chr9:96777160:G:A	1.59512e-09	-0.676513	-1.17907	0.000114832	-0.298807	-1.15103	0.000115022	-0.298954	-1.15238
96777167	chr9:96777167:G:A	1.59855e-09	-0.673995	-1.17944	0.000115117	-0.295903	-1.15145	0.000115308	-0.296049	-1.1528
96777244	chr9:96777244:A:G	2.83856e-09	-2.22283e-10	-1.27923	0.000136301	-2.22283e-10	-1.27844	0.000136719	-2.22283e-10	-1.27853
96777256	chr9:96777256:A:G	4.18071e-09	-2.22283e-10	-0.892047	0.000200577	-2.22283e-10	-0.892106	0.000201276	-2.22283e-10	-0.891778
96777420	chr9:96777420:T:C	1.62868e-09	-0.646088	-1.18867	0.000117596	-0.264081	-1.16197	0.000117798	-0.264229	-1.16326
96777457	chr9:96777457:T:C	1.56266e-09	-0.684727	-1.19141	0.000112185	-0.30809	-1.16506	0.00011238	-0.308236	-1.16633
96777466	chr9:96777466:T:G	2.85769e-09	-2.22283e-10	-1.27251	0.000137423	-2.22283e-10	-1.27024	0.000137861	-2.22283e-10	-1.27021
96777471	chr9:96777471:C:T	1.5391e-09	-0.689225	-1.2021	0.000110248	-0.313274	-1.1773	0.000110447	-0.313419	-1.1785
96777783	chr9:96777783:C:A	3.77685e-09	-2.22283e-10	-0.993638	0.000184486	-2.22283e-10	-0.975735	0.000184948	-2.22283e-10	-0.976379
96777802	chr9:96777802:G:A	4.57899e-09	-2.22283e-10	-0.801049	0.000224366	-2.22283e-10	-0.780027	0.000224897	-2.22283e-10	-0.780811
96777928	chr9:96777928:C:G	1.35628e-09	-0.90212	-1.11566	9.0906e-05	-0.599649	-1.08383	9.10166e-05	-0.599761	-1.08565
96778009	chr9:96778009:C:T	1.30943e-09	-0.95198	-1.10095	8.72415e-05	-0.656859	-1.06777	8.73414e-05	-0.656968	-1.06966
96778193	chr9:96778193:A:G	3.03751e-09	-2.22283e-10	-1.21149	0.000143633	-2.22283e-10	-1.22605	0.000144093	-2.22283e-10	-1.226
96778237	chr9:96778237:C:A	1.64405e-09	-0.896049	-0.929316	0.000112122	-0.58992	-0.883799	0.000112173	-0.59003	-0.88638
96778375	chr9:96778375:C:G	2.93559e-09	-2.22283e-10	-1.24562	0.000139455	-2.22283e-10	-1.25556	0.0001399	-2.22283e-10	-1.25553
96778427	chr9:96778427:G:A	2.17194e-09	-0.668426	-0.878482	0.000148531	-0.363196	-0.829318	0.000148543	-0.363494	-0.832085
96778724	chr9:96778724:A:G	1.59154e-09	-0.959833	-0.897993	0.00010783	-0.662334	-0.850414	0.000107869	-0.66244	-0.853099
96779232	chr9:96779232:G:C	2.06372e-09	-1.59802	-2.98501e-10	7.83775e-05	-1.83177	-2.98501e-10	7.86377e-05	-1.8316	-2.98501e-10
96779383	chr9:96779383:G:C	3.47503e-09	-2.22283e-10	-1.07693	0.000166622	-2.22283e-10	-1.07758	0.00016718	-2.22283e-10	-1.07738
96779492	chr9:96779492:TAATA:T	5.69482e-09	-2.22283e-10	-0.582971	0.000280398	-2.22283e-10	-0.557096	0.000280999	-2.22283e-10	-0.558105
96779528	chr9:96779528:T:C	1.78511e-09	-0.856543	-0.886503	0.00012156	-0.555362	-0.837535	0.000121578	-0.555633	-0.840265
96779971	chr9:96779971:T:A	1.412e-09	-1.05652	-0.921002	9.57387e-05	-0.757055	-0.874628	9.57821e-05	-0.757151	-0.877229
96780046	chr9:96780046:T:C	1.36696e-09	-1.0836	-0.926341	9.22153e-05	-0.788879	-0.880301	9.22589e-05	-0.788974	-0.882883
96780522	chr9:96780522:C:T	2.86476e-09	-2.22283e-10	-1.27004	0.000137884	-2.22283e-10	-1.26689	0.000138305	-2.22283e-10	-1.26699
96780831	chr9:96780831:C:T	2.61877e-09	-1.35982	-2.98501e-10	8.47783e-05	-1.75327	-2.98501e-10	8.50668e-05	-1.75302	-2.98501e-10
96780947	chr9:96780947:T:G	1.92629e-09	-0.775202	-0.891732	0.000132679	-0.462283	-0.843088	0.0001327	-0.462564	-0.845799
96781109	chr9:96781109:T:C	3.12016e-09	-2.22283e-10	-1.18464	0.000152085	-2.22283e-10	-1.16887	0.000152382	-2.22283e-10	-1.17006
96781504	chr9:96781504:A:C	1.40993e-09	-1.03269	-0.946291	9.59437e-05	-0.727994	-0.90155	9.59958e-05	-0.728089	-0.904062
96781550	chr9:96781550:T:G	3.41093e-09	-2.22283e-10	-1.09554	0.000160974	-2.22283e-10	-1.11206	0.000161414	-2.22283e-10	-1.11248
96781757	chr9:96781757:C:T	2.86893e-09	-2.22283e-10	-1.26859	0.000137351	-2.22283e-10	-1.27077	0.000137777	-2.22283e-10	-1.27082
96781858	chr9:96781858:A:G	1.09132e-09	-0.959654	-1.27548	9.91163e-05	-0.325726	-1.27129	9.95025e-05	-0.324964	-1.27131
96781905	chr9:96781905:T:C	2.06693e-09	-0.679743	-0.916718	0.000144693	-0.349023	-0.869666	0.000144727	-0.349311	-0.872295
96782026	chr9:96782026:A:G	3.00511e-09	-2.22283e-10	-1.22221	0.0001451	-2.22283e-10	-1.21588	0.000145572	-2.22283e-10	-1.21578
96782175	chr9:96782175:T:C	3.62321e-09	-2.22283e-10	-1.03517	0.0001737	-2.22283e-10	-1.03598	0.000174286	-2.22283e-10	-1.03576
96782251	chr9:96782251:T:TGTG	1.39755e-09	-1.06658	-0.921225	9.46018e-05	-0.768697	-0.874932	9.46448e-05	-0.768792	-0.877532
96782281	chr9:96782281:T:A	1.9059e-09	-0.783607	-0.893968	0.000130991	-0.472681	-0.845498	0.000131012	-0.47296	-0.848204
96782441	chr9:96782441:A:G	2.84029e-09	-2.22283e-10	-1.27862	0.00013627	-2.22283e-10	-1.27867	0.000136703	-2.22283e-10	-1.27864
96782455	chr9:96782455:T:G	2.03261e-09	-1.61321	-2.98501e-10	0.000136866	-1.2743	-2.98501e-10	0.000137232	-1.27478	-2.98501e-10
96782463	chr9:96782463:T:C	1.13572e-09	-1.24127	-0.953989	7.37527e-05	-0.982836	-0.909751	7.37922e-05	-0.982967	-0.912235
96782539	chr9:96782539:A:G	1.3774e-09	-1.0781	-0.924231	9.30197e-05	-0.782396	-0.878099	9.30629e-05	-0.78249	-0.880689
96782594	chr9:96782594:G:T	1.37219e-09	-1.0802	-0.92592	9.26381e-05	-0.784721	-0.879884	9.26818e-05	-0.784816	-0.882467
96782625	chr9:96782625:C:T	1.38246e-09	-1.07102	-0.927638	9.34621e-05	-0.774027	-0.881722	9.35066e-05	-0.774122	-0.884301
96782838	chr9:96782838:A:G	1.40635e-09	-1.03938	-0.94215	9.61913e-05	-0.73019	-0.896777	9.62421e-05	-0.730286	-0.899302
96782999	chr9:96782999:C:T	3.70016e-09	-2.22283e-10	-1.01415	0.000177337	-2.22283e-10	-1.01526	0.000177937	-2.22283e-10	-1.01503
96783452	chr9:96783452:G:C	3.60865e-09	-2.22283e-10	-1.03919	0.000173066	-2.22283e-10	-1.03964	0.000173648	-2.22283e-10	-1.03943
96783534	chr9:96783534:G:A	3.61359e-09	-2.22283e-10	-1.03783	0.000173301	-2.22283e-10	-1.03827	0.000173885	-2.22283e-10	-1.03806
96783698	chr9:96783698:G:A	2.85869e-09	-2.22283e-10	-1.27217	0.00013692	-2.22283e-10	-1.27391	0.000137347	-2.22283e-10	-1.27395
96783799	chr9:96783799:C:A	1.23905e-09	-1.12694	-0.981246	8.30804e-05	-0.834905	-0.938592	8.31367e-05	-0.834997	-0.940972
96783826	chr9:96783826:C:T	1.36475e-09	-1.10251	-0.90905	9.22869e-05	-0.806198	-0.862206	9.23253e-05	-0.806291	-0.864846
96783843	chr9:96783843:G:GTC	2.96996e-09	-2.22283e-10	-1.23398	0.000144096	-2.22283e-10	-1.22283	0.000144428	-2.22283e-10	-1.22368
96783844	chr9:96783844:G:C	2.98323e-09	-2.22283e-10	-1.22952	0.00014481	-2.22283e-10	-1.21788	0.000145139	-2.22283e-10	-1.21876
96784072	chr9:96784072:G:A	2.83861e-09	-2.22283e-10	-1.27921	0.000136194	-2.22283e-10	-1.27923	0.000136623	-2.22283e-10	-1.27923
96784167	chr9:96784167:G:C	1.28633e-09	-1.11612	-0.954622	8.66594e-05	-0.821205	-0.910115	8.67095e-05	-0.821298	-0.912594
96784176	chr9:96784176:G:A	1.26766e-09	-1.13427	-0.95108	8.5157e-05	-0.842469	-0.906339	8.52053e-05	-0.842561	-0.908831
96784203	chr9:96784203:G:A	1.26085e-09	-1.1353	-0.955436	8.46622e-05	-0.843662	-0.910974	8.47116e-05	-0.843754	-0.91345
96784304	chr9:96784304:T:C	1.23681e-09	-1.16675	-0.943245	8.25179e-05	-0.882258	-0.898033	8.25625e-05	-0.882348	-0.900551
96784421	chr9:96784421:T:C	3.60775e-09	-2.22283e-10	-1.03944	0.000173021	-2.22283e-10	-1.03989	0.000173603	-2.22283e-10	-1.03968
96784883	chr9:96784883:T:C	1.21618e-09	-1.17406	-0.952757	8.10224e-05	-0.890436	-0.908143	8.10689e-05	-0.890526	-0.910629
96785116	chr9:96785116:T:G	3.74736e-09	-2.22283e-10	-1.00148	0.000183753	-2.22283e-10	-0.979712	0.000184261	-2.22283e-10	-0.980099
96785506	chr9:96785506:AATTT:A	5.8634e-09	-2.22283e-10	-0.553797	0.000325076	-2.22283e-10	-0.409246	0.000326167	-2.22283e-10	-0.409046
96785698	chr9:96785698:C:T	1.72153e-09	-0.847105	-0.932208	0.000117629	-0.539945	-0.885825	0.000117665	-0.540218	-0.888396
96785875	chr9:96785875:A:T	3.04244e-09	-2.22283e-10	-1.20987	0.000146743	-2.22283e-10	-1.20462	0.000147207	-2.22283e-10	-1.20462
96785982	chr9:96785982:T:C	1.22872e-09	-1.17564	-0.940916	8.18753e-05	-0.89258	-0.895528	8.19189e-05	-0.89267	-0.898055
96785990	chr9:96785990:G:A	1.2133e-09	-1.17478	-0.9544	8.07708e-05	-0.891852	-0.909838	8.08175e-05	-0.891942	-0.91232
96786165	chr9:96786165:T:C	5.21061e-09	-2.22283e-10	-0.671831	0.000256121	-2.22283e-10	-0.647654	0.000256687	-2.22283e-10	-0.648599
96786909	chr9:96786909:T:C	1.25711e-09	-1.16475	-0.928954	8.39846e-05	-0.879861	-0.882811	8.40256e-05	-0.879952	-0.885381
96786915	chr9:96786915:AT:A	1.2565e-09	-1.17111	-0.923083	8.38804e-05	-0.8873	-0.876614	8.39198e-05	-0.88739	-0.879204
96787167	chr9:96787167:A:G	1.70109e-09	-0.880725	-0.910534	0.000115892	-0.577843	-0.8628	0.000115919	-0.578112	-0.865448
96787260	chr9:96787260:C:T	3.34956e-09	-1.1137	-2.98501e-10	7.31358e-05	-1.90099	-2.98501e-10	7.33654e-05	-1.901	-2.98501e-10
96787525	chr9:96787525:C:T	9.96221e-10	-1.33005	-0.99626	6.40806e-05	-1.07844	-0.954723	6.41287e-05	-1.07852	-0.957046
96787748	chr9:96787748:C:T	1.25379e-09	-1.15305	-0.943303	8.38711e-05	-0.865969	-0.898055	8.39164e-05	-0.86606	-0.900574
96787749	chr9:96787749:A:G	3.0946e-09	-2.22283e-10	-1.19287	0.00015148	-2.22283e-10	-1.17285	0.000151758	-2.22283e-10	-1.17417
96788152	chr9:96788152:A:G	1.2177e-09	-1.14865	-0.976916	8.133e-05	-0.86082	-0.93397	8.13841e-05	-0.860911	-0.936364
96788165	chr9:96788165:A:C	1.26711e-09	-1.13804	-0.947745	8.49822e-05	-0.848019	-0.902846	8.50292e-05	-0.848111	-0.905349
96788455	chr9:96788455:C:T	1.16439e-09	-1.20529	-0.965045	7.70676e-05	-0.927339	-0.921284	7.71154e-05	-0.927427	-0.923726
96788617	chr9:96788617:G:A	1.2201e-09	-1.15041	-0.973186	8.14658e-05	-0.863148	-0.929975	8.15183e-05	-0.863242	-0.932386
96788629	chr9:96788629:T:TAACA	1.20565e-09	-1.15779	-0.977719	8.03969e-05	-0.871522	-0.934809	8.04502e-05	-0.871613	-0.937204
96788712	chr9:96788712:T:C	2.6267e-09	-1.3568	-2.98501e-10	0.000196273	-0.913799	-2.98501e-10	0.000197042	-0.913036	-2.98501e-10
96789343	chr9:96789343:A:G	1.54223e-09	-0.919948	-0.969353	0.000104036	-0.623044	-0.925522	0.000104083	-0.623308	-0.927955
96789355	chr9:96789355:A:G	2.53036e-09	-1.39417	-2.98501e-10	0.000186962	-0.962399	-2.98501e-10	0.000187692	-0.961654	-2.98501e-10
96789383	chr9:96789383:G:C	1.18613e-09	-1.17638	-0.975451	7.88537e-05	-0.893348	-0.932363	7.89055e-05	-0.893438	-0.934766
96789436	chr9:96789436:A:G	1.69368e-09	-1.04253	-0.753097	0.000146264	-0.500184	-0.707708	0.00014664	-0.499908	-0.708568
96789437	chr9:96789437:T:A	3.59619e-09	-2.22283e-10	-1.04265	0.00017608	-2.22283e-10	-1.02237	0.000176573	-2.22283e-10	-1.02272
96789483	chr9:96789483:G:A	1.72576e-08	-2.22283e-10	0.525724	0.000906703	-2.22283e-10	0.61651	0.00090506	-2.22283e-10	0.611546
96789630	chr9:96789630:T:A	5.03007e-10	-1.73278	-1.2769	2.23244e-05	-1.8127	-1.27493	2.23848e-05	-1.81291	-1.27517
96789704	chr9:96789704:A:G	1.30073e-09	-1.10512	-0.954486	8.76526e-05	-0.809921	-0.910003	8.77031e-05	-0.810015	-0.912483
96789823	chr9:96789823:C:G	1.19367e-09	-1.19004	-0.955455	7.98965e-05	-0.902524	-0.910049	7.9943e-05	-0.9026	-0.912541
96790039	chr9:96790039:G:A	1.62616e-09	-0.907564	-0.928743	0.00011127	-0.600229	-0.881115	0.000111303	-0.600479	-0.883715
96791035	chr9:96791035:T:C	6.58713e-09	-2.22283e-10	-0.43741	0.000317848	-2.22283e-10	-0.431732	0.000318474	-2.22283e-10	-0.432914
96791613	chr9:96791613:C:T	5.92217e-09	-2.22283e-10	-0.543825	0.000292091	-2.22283e-10	-0.516241	0.000292711	-2.22283e-10	-0.517269
96792414	chr9:96792414:A:G	2.93832e-09	-2.22283e-10	-1.24469	0.000143543	-2.22283e-10	-1.22667	0.000143963	-2.22283e-10	-1.2269
96792494	chr9:96792494:G:A	3.05058e-09	-2.22283e-10	-1.2072	0.000145398	-2.22283e-10	-1.21383	0.000145828	-2.22283e-10	-1.21403
96792550	chr9:96792550:A:C	3.10318e-09	-1.1901	-2.98501e-10	0.000242639	-0.701732	-2.98501e-10	0.000243608	-0.700894	-2.98501e-10
96792688	chr9:96792688:T:C	6.12201e-09	-2.22283e-10	-0.510637	0.000302119	-2.22283e-10	-0.482484	0.00030276	-2.22283e-10	-0.483514
96792965	chr9:96792965:A:T	2.8529e-09	-2.22283e-10	-1.27419	0.000137208	-2.22283e-10	-1.27181	0.00013763	-2.22283e-10	-1.27189
96793305	chr9:96793305:C:T	3.41443e-09	-2.22283e-10	-1.09452	0.000163933	-2.22283e-10	-1.09385	0.000164472	-2.22283e-10	-1.09371
96793306	chr9:96793306:G:A	4.48283e-09	-0.822272	-2.98501e-10	0.000120525	-1.40145	-2.98501e-10	0.00012096	-1.401	-2.98501e-10
96793962	chr9:96793962:T:A	2.85389e-09	-2.22283e-10	-1.27384	0.000137264	-2.22283e-10	-1.2714	0.000137686	-2.22283e-10	-1.27148
96794206	chr9:96794206:AT:A	3.40916e-09	-2.22283e-10	-1.09606	0.000165443	-2.22283e-10	-1.08468	0.000165668	-2.22283e-10	-1.08647
96794321	chr9:96794321:T:C	2.98009e-09	-2.22283e-10	-1.23057	0.000143186	-2.22283e-10	-1.22916	0.000143573	-2.22283e-10	-1.22961
96794668	chr9:96794668:G:A	3.90146e-09	-2.22283e-10	-0.961176	0.000191529	-2.22283e-10	-0.938267	0.000192055	-2.22283e-10	-0.938675
96795461	chr9:96795461:C:T	3.12459e-09	-2.22283e-10	-1.18322	0.000152322	-2.22283e-10	-1.16731	0.000152621	-2.22283e-10	-1.1685
96796354	chr9:96796354:G:A	5.4811e-09	-2.22283e-10	-0.621221	0.000269679	-2.22283e-10	-0.596075	0.000270263	-2.22283e-10	-0.597059
96796633	chr9:96796633:G:A	1.5679e-09	-1.15003	-0.722764	0.000133343	-0.62686	-0.673521	0.00013368	-0.626574	-0.674434
96796669	chr9:96796669:T:A	3.18253e-08	-2.22283e-10	1.13773	0.00167594	-2.22283e-10	1.23082	0.00167449	-2.22283e-10	1.22681
96796738	chr9:96796738:T:C	1.75849e-09	-0.847468	-0.910602	0.000120361	-0.539923	-0.862889	0.000120389	-0.540195	-0.865534
96796742	chr9:96796742:G:C	2.80201e-09	-1.29219	-2.98501e-10	0.000110038	-1.49248	-2.98501e-10	0.00011042	-1.49216	-2.98501e-10
96797021	chr9:96797021:G:A	2.83883e-09	-2.22283e-10	-1.27913	0.000136295	-2.22283e-10	-1.27848	0.000136723	-2.22283e-10	-1.2785
96797056	chr9:96797056:T:C	1.2645e-09	-1.16164	-0.926209	8.45319e-05	-0.87625	-0.879926	8.45726e-05	-0.876341	-0.882504
96797074	chr9:96797074:C:T	2.85534e-09	-2.22283e-10	-1.27334	0.000136782	-2.22283e-10	-1.27491	0.000137209	-2.22283e-10	-1.27495
96797142	chr9:96797142:C:T	3.37135e-09	-2.22283e-10	-1.10721	0.000163565	-2.22283e-10	-1.09609	0.000163796	-2.22283e-10	-1.09783
96797310	chr9:96797310:G:A	3.64787e-09	-2.22283e-10	-1.02839	0.000178719	-2.22283e-10	-1.00749	0.000179217	-2.22283e-10	-1.00786
96797786	chr9:96797786:T:C	4.71719e-10	-1.84785	-1.22605	2.31517e-05	-1.8157	-1.23554	2.32284e-05	-1.81581	-1.23527
96797861	chr9:96797861:T:C	3.2533e-09	-0.647601	-0.495257	0.000245505	-0.257796	-0.432194	0.000245639	-0.257931	-0.43466
96798127	chr9:96798127:G:A	2.83947e-09	-2.22283e-10	-1.27891	0.000136609	-2.22283e-10	-1.27618	0.000137035	-2.22283e-10	-1.27622
96798352	chr9:96798352:A:C	3.43951e-09	-2.22283e-10	-1.0872	0.000164956	-2.22283e-10	-1.08763	0.000165507	-2.22283e-10	-1.08744
96798520	chr9:96798520:G:A	2.0812e-08	-2.22283e-10	0.713	0.00105488	-2.22283e-10	0.767878	0.00105523	-2.22283e-10	0.765056
96799459	chr9:96799459:A:C	2.83856e-09	-2.22283e-10	-1.27923	0.00013644	-2.22283e-10	-1.27742	0.000136864	-2.22283e-10	-1.27747
96800026	chr9:96800026:C:T	3.51829e-09	-2.22283e-10	-1.06455	0.000172067	-2.22283e-10	-1.04542	0.000172551	-2.22283e-10	-1.04577
96800506	chr9:96800506:CA:C	2.8641e-09	-2.22283e-10	-1.27027	0.000137844	-2.22283e-10	-1.26718	0.000138265	-2.22283e-10	-1.26728
96800567	chr9:96800567:T:C	2.84862e-09	-2.22283e-10	-1.27569	0.000136953	-2.22283e-10	-1.27366	0.000137376	-2.22283e-10	-1.27373
96800568	chr9:96800568:G:A	2.85748e-09	-2.22283e-10	-1.27259	0.000137473	-2.22283e-10	-1.26988	0.000137895	-2.22283e-10	-1.26997
96800641	chr9:96800641:T:C	2.86007e-09	-2.22283e-10	-1.27168	0.000136982	-2.22283e-10	-1.27346	0.000137408	-2.22283e-10	-1.2735
96801417	chr9:96801417:A:G	5.23768e-09	-0.666649	-2.98501e-10	0.000528321	0.0763984	-2.98501e-10	0.000529486	0.0754512	-2.98501e-10
96801660	chr9:96801660:T:C	3.08566e-09	-2.22283e-10	-1.19576	0.000148651	-2.22283e-10	-1.19171	0.000149104	-2.22283e-10	-1.19181
96802726	chr9:96802726:G:A	1.88171e-09	-1.00491	-0.68543	0.000167529	-0.43756	-0.634587	0.000167955	-0.437247	-0.635514
96802860	chr9:96802860:T:C	1.70796e-09	-0.835639	-0.951586	0.000116625	-0.52799	-0.906353	0.000116668	-0.528263	-0.908859
96803193	chr9:96803193:C:G	3.80657e-09	-2.22283e-10	-0.985798	0.000182486	-2.22283e-10	-0.986633	0.00018311	-2.22283e-10	-0.98637
96804058	chr9:96804058:G:A	2.83924e-09	-2.22283e-10	-1.27899	0.000136571	-2.22283e-10	-1.27646	0.000136998	-2.22283e-10	-1.27649
96804189	chr9:96804189:G:A	2.83871e-09	-2.22283e-10	-1.27918	0.000136357	-2.22283e-10	-1.27803	0.000136782	-2.22283e-10	-1.27806
96804496	chr9:96804496:A:G	3.70788e-09	-2.22283e-10	-1.01207	0.000177796	-2.22283e-10	-1.01267	0.000178396	-2.22283e-10	-1.01245
96805102	chr9:96805102:C:A	1.78184e-09	-0.844043	-0.900839	0.000122017	-0.536597	-0.85255	0.000122043	-0.536867	-0.855218
96805665	chr9:96805665:G:A	4.00431e-09	-2.22283e-10	-0.935157	0.000197661	-2.22283e-10	-0.906754	0.000198211	-2.22283e-10	-0.907125
96806014	chr9:96806014:G:A	1.20517e-08	0.166675	-2.98501e-10	0.00153268	1.14146	-2.98501e-10	0.00153641	1.14075	-2.98501e-10
96806453	chr9:96806453:C:T	3.05533e-09	-2.22283e-10	-1.20564	0.000149325	-2.22283e-10	-1.18718	0.000149613	-2.22283e-10	-1.18841
96807517	chr9:96807517:G:A	5.99818e-10	-1.67587	-1.15779	2.58336e-05	-1.79318	-1.14845	2.58721e-05	-1.79337	-1.14992
96807891	chr9:96807891:TAAA:T	3.68737e-09	-2.22283e-10	-1.01761	0.00018073	-2.22283e-10	-0.996299	0.000181233	-2.22283e-10	-0.996669
96808270	chr9:96808270:A:G	2.83977e-09	-2.22283e-10	-1.27881	0.000136264	-2.22283e-10	-1.27871	0.000136699	-2.22283e-10	-1.27868
96808806	chr9:96808806:GA:G	2.83985e-09	-2.22283e-10	-1.27878	0.000136243	-2.22283e-10	-1.27886	0.000136669	-2.22283e-10	-1.27889
96808990	chr9:96808990:G:A	2.98466e-09	-2.22283e-10	-1.22904	0.00014379	-2.22283e-10	-1.22495	0.000144109	-2.22283e-10	-1.22588
96809031	chr9:96809031:T:C	2.03097e-09	-1.61402	-2.98501e-10	7.95294e-05	-1.81718	-2.98501e-10	7.97898e-05	-1.81706	-2.98501e-10
96809571	chr9:96809571:T:C	3.62895e-09	-2.22283e-10	-1.03358	0.000177764	-2.22283e-10	-1.01285	0.000178261	-2.22283e-10	-1.01321
96810157	chr9:96810157:T:C	1.60678e-09	-1.8483	-2.98501e-10	7.32049e-05	-1.90004	-2.98501e-10	7.34368e-05	-1.90003	-2.98501e-10
96810193	chr9:96810193:TA:T	1.89082e-09	-0.715628	-0.969889	0.000130389	-0.395578	-0.927209	0.000130446	-0.395861	-0.929632
96810396	chr9:96810396:A:G	3.71012e-09	-2.22283e-10	-1.01146	0.000177927	-2.22283e-10	-1.01193	0.000178528	-2.22283e-10	-1.01171
96811044	chr9:96811044:G:T	2.83856e-09	-2.22283e-10	-1.27923	0.00013645	-2.22283e-10	-1.27734	0.000136875	-2.22283e-10	-1.27739
96811616	chr9:96811616:T:C	7.54706e-09	0.25415	-0.55552	5.10535e-05	-1.80392	-0.456508	5.11164e-05	-1.80522	-0.45713
96812452	chr9:96812452:AGTT:A	6.2088e-09	-2.22283e-10	-0.49656	0.000305904	-2.22283e-10	-0.470035	0.000306545	-2.22283e-10	-0.47109
96812767	chr9:96812767:C:T	3.62163e-09	-2.22283e-10	-1.0356	0.000173692	-2.22283e-10	-1.03602	0.000174276	-2.22283e-10	-1.03581
96813257	chr9:96813257:T:C	2.98073e-09	-2.22283e-10	-1.23036	0.00014411	-2.22283e-10	-1.22273	0.000144533	-2.22283e-10	-1.22295
96813559	chr9:96813559:G:C	4.918e-09	-2.22283e-10	-0.729627	0.000261821	-2.22283e-10	-0.625646	0.00026171	-2.22283e-10	-0.62922
96814142	chr9:96814142:G:C	3.22231e-09	-2.22283e-10	-1.15243	0.000158359	-2.22283e-10	-1.12844	0.00015861	-2.22283e-10	-1.13001
96814313	chr9:96814313:GTTATCT:G	1.75012e-09	-0.747143	-1.0157	0.000119752	-0.43157	-0.976313	0.000119828	-0.431848	-0.978552
96814817	chr9:96814817:T:C	3.43404e-09	-2.22283e-10	-1.08879	0.000167769	-2.22283e-10	-1.07072	0.000168245	-2.22283e-10	-1.07103
96814868	chr9:96814868:ATTTAT:A	2.96174e-09	-2.22283e-10	-1.23675	0.000143123	-2.22283e-10	-1.2296	0.000143545	-2.22283e-10	-1.22981
96815145	chr9:96815145:G:A	1.59744e-09	-0.912445	-0.941677	0.000143028	-0.325716	-0.904549	0.000143427	-0.325388	-0.90524
96815387	chr9:96815387:A:G	3.36493e-09	-2.22283e-10	-1.10912	0.000161364	-2.22283e-10	-1.10964	0.000161902	-2.22283e-10	-1.10947
96815401	chr9:96815401:C:A	3.20677e-09	-2.22283e-10	-1.15726	0.000154818	-2.22283e-10	-1.15106	0.000155345	-2.22283e-10	-1.15081
96815409	chr9:96815409:C:G	4.96674e-09	-2.22283e-10	-0.719763	0.000264481	-2.22283e-10	-0.615535	0.000264365	-2.22283e-10	-0.619125
96815524	chr9:96815524:G:A	2.85222e-09	-2.22283e-10	-1.27443	0.000136891	-2.22283e-10	-1.27412	0.000137337	-2.22283e-10	-1.27402
96816141	chr9:96816141:A:G	2.86989e-09	-2.22283e-10	-1.26826	0.000137761	-2.22283e-10	-1.26779	0.000138217	-2.22283e-10	-1.26763
96816183	chr9:96816183:T:C	2.83888e-09	-2.22283e-10	-1.27912	0.000136289	-2.22283e-10	-1.27853	0.000136717	-2.22283e-10	-1.27854
96816497	chr9:96816497:TG:T	2.85308e-09	-2.22283e-10	-1.27413	0.000136929	-2.22283e-10	-1.27385	0.000137349	-2.22283e-10	-1.27393
96816705	chr9:96816705:A:G	2.87056e-09	-2.22283e-10	-1.26802	0.000137724	-2.22283e-10	-1.26805	0.000138183	-2.22283e-10	-1.26788
96816729	chr9:96816729:G:C	2.85172e-09	-2.22283e-10	-1.27461	0.000137045	-2.22283e-10	-1.27299	0.000137483	-2.22283e-10	-1.27295
96816818	chr9:96816818:G:A	2.87237e-09	-1.26739	-2.98501e-10	0.000220699	-0.796504	-2.98501e-10	0.000221574	-0.795698	-2.98501e-10
96817391	chr9:96817391:A:T	3.32242e-09	-2.22283e-10	-1.12183	0.000162014	-2.22283e-10	-1.10562	0.000162478	-2.22283e-10	-1.10592
96817580	chr9:96817580:CAA:C	3.3324e-09	-2.22283e-10	-1.11883	0.000156272	-2.22283e-10	-1.14171	0.000156778	-2.22283e-10	-1.14162
96819158	chr9:96819158:T:C	3.33947e-09	-2.22283e-10	-1.11672	0.000162919	-2.22283e-10	-1.10005	0.000163385	-2.22283e-10	-1.10035
96819211	chr9:96819211:T:C	3.16908e-09	-2.22283e-10	-1.16909	0.000150135	-2.22283e-10	-1.18177	0.00015056	-2.22283e-10	-1.18209
96819286	chr9:96819286:T:C	6.04929e-10	-1.55597	-1.2692	2.07487e-05	-1.8966	-1.26422	2.08211e-05	-1.89632	-1.26417
96819600	chr9:96819600:C:T	2.95206e-09	-0.198074	-1.04195	3.62037e-05	-1.55302	-1.05113	3.62908e-05	-1.55327	-1.05162
96820053	chr9:96820053:T:G	5.39088e-10	-1.77831	-1.16209	2.442e-05	-1.84789	-1.15002	2.44609e-05	-1.84803	-1.15135
96820209	chr9:96820209:C:T	2.3399e-08	0.830166	-2.98501e-10	0.000580787	0.171078	-2.98501e-10	0.00058092	0.168157	-2.98501e-10
96820353	chr9:96820353:T:C	4.23469e-09	-2.22283e-10	-0.879218	0.000205198	-2.22283e-10	-0.869329	0.000205614	-2.22283e-10	-0.870454
96820759	chr9:96820759:A:G	2.83969e-09	-2.22283e-10	-1.27883	0.000136193	-2.22283e-10	-1.27923	0.000136623	-2.22283e-10	-1.27923
96820761	chr9:96820761:G:T	1.06318e-08	-2.22283e-10	0.0413243	0.000540164	-2.22283e-10	0.0985675	0.000539981	-2.22283e-10	0.0950785
96821112	chr9:96821112:G:A	1.12607e-09	-1.09287	-1.11093	7.49411e-05	-0.796918	-1.07969	7.50347e-05	-0.797006	-1.0815
96821493	chr9:96821493:T:C	4.60254e-09	-2.22283e-10	-0.795919	0.000225548	-2.22283e-10	-0.774773	0.000226069	-2.22283e-10	-0.775617
96821763	chr9:96821763:C:T	3.39801e-09	-2.22283e-10	-1.09934	0.00016487	-2.22283e-10	-1.08815	0.000165097	-2.22283e-10	-1.08992
96821954	chr9:96821954:G:A	4.10037e-09	-0.91145	-2.98501e-10	0.000491716	0.00459567	-2.98501e-10	0.000492918	0.00388702	-2.98501e-10
96821997	chr9:96821997:T:G	3.40738e-08	1.206	-2.98501e-10	0.000231239	-0.749853	-2.98501e-10	0.000231844	-0.75039	-2.98501e-10
96822000	chr9:96822000:T:C	1.68181e-09	-1.80266	-2.98501e-10	0.000112804	-1.46766	-2.98501e-10	0.000113098	-1.4682	-2.98501e-10
96822085	chr9:96822085:T:C	1.54078e-09	-1.89024	-2.98501e-10	0.000160823	-1.113	-2.98501e-10	0.000161466	-1.11216	-2.98501e-10
96822598	chr9:96822598:G:A	4.61705e-09	-2.22283e-10	-0.792771	0.000244102	-2.22283e-10	-0.695718	0.000244048	-2.22283e-10	-0.699092
96822613	chr9:96822613:A:G	4.59283e-08	-2.22283e-10	1.50455	0.00329295	-2.22283e-10	1.90623	0.00329487	-2.22283e-10	1.90367
96823032	chr9:96823032:G:T	1.71756e-08	0.411471	0.10949	9.82272e-05	-1.89208	0.28606	9.83279e-05	-1.8924	0.284252
96823179	chr9:96823179:A:G	1.73978e-09	-1.76877	-2.98501e-10	0.000122415	-1.38588	-2.98501e-10	0.000122728	-1.38649	-2.98501e-10
96823201	chr9:96823201:A:T	4.58321e-08	-2.22283e-10	1.50246	0.00328559	-2.22283e-10	1.904	0.0032875	-2.22283e-10	1.90143
96823498	chr9:96823498:ACTGT:A	4.70394e-09	-2.22283e-10	-0.774127	0.000230766	-2.22283e-10	-0.751902	0.000231296	-2.22283e-10	-0.752755
96823686	chr9:96823686:A:T	2.84627e-09	-2.22283e-10	-1.27652	0.000136364	-2.22283e-10	-1.27798	0.000136799	-2.22283e-10	-1.27794
96823931	chr9:96823931:G:C	2.87693e-09	-2.22283e-10	-1.2658	0.000138399	-2.22283e-10	-1.26316	0.000138864	-2.22283e-10	-1.26296
96823946	chr9:96823946:C:T	2.96336e-09	-2.22283e-10	-1.2362	0.000143649	-2.22283e-10	-1.22593	0.000143985	-2.22283e-10	-1.22675
96823958	chr9:96823958:C:T	3.98237e-09	-0.940651	-2.98501e-10	0.000131118	-1.31721	-2.98501e-10	0.00013158	-1.31684	-2.98501e-10
96823980	chr9:96823980:G:A	2.89411e-09	-2.22283e-10	-1.25985	0.000138164	-2.22283e-10	-1.26486	0.000138583	-2.22283e-10	-1.26498
96824003	chr9:96824003:G:A	1.59239e-09	-1.85729	-2.98501e-10	7.69273e-05	-1.85044	-2.98501e-10	7.71586e-05	-1.85059	-2.98501e-10
96824357	chr9:96824357:C:T	3.2736e-09	-2.22283e-10	-1.13664	0.000158661	-2.22283e-10	-1.12654	0.000158909	-2.22283e-10	-1.12812
96824515	chr9:96824515:C:T	2.85938e-09	-2.22283e-10	-1.27192	0.000137245	-2.22283e-10	-1.27154	0.000137695	-2.22283e-10	-1.27141
96825087	chr9:96825087:C:T	3.31498e-09	-2.22283e-10	-1.12408	0.000155515	-2.22283e-10	-1.14656	0.000156019	-2.22283e-10	-1.14648
96825142	chr9:96825142:C:G	3.7226e-09	-2.22283e-10	-1.00811	0.000178516	-2.22283e-10	-1.00863	0.000179119	-2.22283e-10	-1.0084
96825732	chr9:96825732:G:T	2.12264e-08	0.732718	-2.98501e-10	0.000209683	-0.84771	-2.98501e-10	0.000210247	-0.848173	-2.98501e-10
96826025	chr9:96826025:T:C	2.75757e-09	-1.30818	-2.98501e-10	0.000209052	-0.850723	-2.98501e-10	0.000209875	-0.849941	-2.98501e-10
96826314	chr9:96826314:C:G	2.83818e-09	-1.27936	-2.98501e-10	0.00021708	-0.813041	-2.98501e-10	0.000217939	-0.81224	-2.98501e-10
96826378	chr9:96826378:A:G	2.84016e-09	-2.22283e-10	-1.27867	0.000136215	-2.22283e-10	-1.27907	0.000136643	-2.22283e-10	-1.27908
96826402	chr9:96826402:G:T	1.76907e-08	-2.22283e-10	0.55051	0.00092949	-2.22283e-10	0.641331	0.000927806	-2.22283e-10	0.636368
96826717	chr9:96826717:A:G	3.35016e-09	-2.22283e-10	-1.11352	0.000163464	-2.22283e-10	-1.09671	0.000163931	-2.22283e-10	-1.09701
96827033	chr9:96827033:T:C	3.02282e-09	-2.22283e-10	-1.21634	0.000146308	-2.22283e-10	-1.20759	0.000146732	-2.22283e-10	-1.20785
96827509	chr9:96827509:T:G	3.72837e-09	-2.22283e-10	-1.00656	0.000178805	-2.22283e-10	-1.00701	0.000179409	-2.22283e-10	-1.00679
96827568	chr9:96827568:A:G	2.83878e-09	-2.22283e-10	-1.27915	0.000136342	-2.22283e-10	-1.27814	0.000136768	-2.22283e-10	-1.27817
96828613	chr9:96828613:T:C	2.95644e-09	-2.22283e-10	-1.23854	0.000142842	-2.22283e-10	-1.23157	0.000143263	-2.22283e-10	-1.23177
96829446	chr9:96829446:T:C	3.14775e-09	-2.22283e-10	-1.17584	0.000154357	-2.22283e-10	-1.15404	0.000154622	-2.22283e-10	-1.15547
96829945	chr9:96829945:A:T	1.66854e-09	-1.81058	-2.98501e-10	0.000101153	-1.57667	-2.98501e-10	0.000101454	-1.57685	-2.98501e-10
96830172	chr9:96830172:A:C	2.97745e-09	-2.22283e-10	-1.23146	0.000143949	-2.22283e-10	-1.22385	0.000144371	-2.22283e-10	-1.22407
96830384	chr9:96830384:T:G	2.8489e-09	-2.22283e-10	-1.27559	0.000136239	-2.22283e-10	-1.2789	0.000136671	-2.22283e-10	-1.27888
96830390	chr9:96830390:T:C	1.834e-09	-0.662917	-1.05311	0.000126378	-0.337393	-1.01663	0.000126475	-0.337682	-1.01873
96830709	chr9:96830709:A:C	1.60001e-09	-0.777437	-1.07508	0.000108474	-0.466373	-1.04042	0.000108569	-0.46665	-1.04242
96830983	chr9:96830983:T:C	6.13864e-08	-2.22283e-10	1.79466	0.00328877	-2.22283e-10	1.90496	0.00331549	-2.22283e-10	1.90991
96831137	chr9:96831137:A:T	2.85869e-09	-2.22283e-10	-1.27216	0.000137147	-2.22283e-10	-1.27225	0.000137579	-2.22283e-10	-1.27226
96831257	chr9:96831257:T:C	1.69613e-09	-0.715615	-1.07856	0.000115876	-0.396627	-1.04416	0.000115979	-0.39691	-1.04613
96831485	chr9:96831485:G:A	3.46591e-09	-2.22283e-10	-1.07955	0.000167704	-2.22283e-10	-1.0711	0.000168215	-2.22283e-10	-1.07121
96831525	chr9:96831525:T:C	1.27079e-09	-0.985903	-1.09699	8.60982e-05	-0.673267	-1.06455	8.61994e-05	-0.673361	-1.06643
96831850	chr9:96831850:C:T	3.33416e-09	-2.22283e-10	-1.11831	0.000159962	-2.22283e-10	-1.11837	0.000160486	-2.22283e-10	-1.11825
96832329	chr9:96832329:G:C	1.61863e-09	-0.767736	-1.07321	0.000109883	-0.455573	-1.03832	0.000109979	-0.455846	-1.04032
96832448	chr9:96832448:T:C	8.60835e-10	-1.8779	-0.59448	5.2196e-05	-1.72171	-0.516592	5.22631e-05	-1.72214	-0.518027
96833188	chr9:96833188:C:T	3.56824e-09	-2.22283e-10	-1.05045	0.000171118	-2.22283e-10	-1.05095	0.000171694	-2.22283e-10	-1.05074
96833254	chr9:96833254:ATAAC:A	3.51542e-09	-2.22283e-10	-1.06537	0.000168592	-2.22283e-10	-1.06582	0.000169157	-2.22283e-10	-1.06563
96833427	chr9:96833427:A:G	2.82438e-09	-1.28424	-2.98501e-10	7.37094e-05	-1.89317	-2.98501e-10	7.39456e-05	-1.89313	-2.98501e-10
96833789	chr9:96833789:A:G	1.85487e-09	-1.70471	-2.98501e-10	0.000118826	-1.41564	-2.98501e-10	0.000119152	-1.41606	-2.98501e-10
96834198	chr9:96834198:C:T	2.84142e-09	-2.22283e-10	-1.27822	0.000136442	-2.22283e-10	-1.2774	0.000136876	-2.22283e-10	-1.27738
96835103	chr9:96835103:T:C	1.80025e-09	-0.663997	-1.0706	0.000123754	-0.339412	-1.0356	0.00012386	-0.339696	-1.03761
96835607	chr9:96835607:T:A	2.87859e-09	-2.22283e-10	-1.26523	0.000139623	-2.22283e-10	-1.25436	0.000140047	-2.22283e-10	-1.25448
96836329	chr9:96836329:C:T	6.0367e-10	-1.56083	-1.26642	2.08289e-05	-1.89604	-1.26093	2.0902e-05	-1.89574	-1.26088
96836409	chr9:96836409:T:C	3.00727e-09	-2.22283e-10	-1.22149	0.000146023	-2.22283e-10	-1.20954	0.000146347	-2.22283e-10	-1.21048
96836590	chr9:96836590:G:A	3.4241e-09	-2.22283e-10	-1.09169	0.000166163	-2.22283e-10	-1.08034	0.000166385	-2.22283e-10	-1.08215
96837148	chr9:96837148:T:C	3.16596e-09	-2.22283e-10	-1.17007	0.000153973	-2.22283e-10	-1.15653	0.000154421	-2.22283e-10	-1.15677
96837762	chr9:96837762:T:C	2.95154e-09	-2.22283e-10	-1.2402	0.000142595	-2.22283e-10	-1.23329	0.000143017	-2.22283e-10	-1.23349
96838313	chr9:96838313:T:C	5.10631e-09	-2.22283e-10	-0.692051	0.000273072	-2.22283e-10	-0.583569	0.000272897	-2.22283e-10	-0.587362
96838480	chr9:96838480:T:C	2.8598e-09	-2.22283e-10	-1.27178	0.0001369	-2.22283e-10	-1.27405	0.000137331	-2.22283e-10	-1.27406
96838684	chr9:96838684:T:C	3.14815e-09	-2.22283e-10	-1.17571	0.000153052	-2.22283e-10	-1.16253	0.000153499	-2.22283e-10	-1.16276
96839176	chr9:96839176:A:G	3.01777e-09	-2.22283e-10	-1.21801	0.00014659	-2.22283e-10	-1.20567	0.000146912	-2.22283e-10	-1.20662
96839513	chr9:96839513:C:T	2.85837e-09	-2.22283e-10	-1.27228	0.000137518	-2.22283e-10	-1.26955	0.000137939	-2.22283e-10	-1.26964
96839969	chr9:96839969:A:G	2.84238e-09	-2.22283e-10	-1.27789	0.000136375	-2.22283e-10	-1.2779	0.000136813	-2.22283e-10	-1.27784
96840453	chr9:96840453:C:A	4.48058e-09	-2.22283e-10	-0.822774	0.000215958	-2.22283e-10	-0.818222	0.00021646	-2.22283e-10	-0.819051
96840619	chr9:96840619:C:G	3.22068e-09	-2.22283e-10	-1.15293	0.000155506	-2.22283e-10	-1.14662	0.000156036	-2.22283e-10	-1.14637
96840638	chr9:96840638:G:A	3.54922e-09	-2.22283e-10	-1.0558	0.000172142	-2.22283e-10	-1.04499	0.000172575	-2.22283e-10	-1.04563
96841048	chr9:96841048:C:T	2.98771e-09	-2.22283e-10	-1.22802	0.000142552	-2.22283e-10	-1.2336	0.000142977	-2.22283e-10	-1.23377
96841123	chr9:96841123:C:T	3.17884e-09	-2.22283e-10	-1.16601	0.00014966	-2.22283e-10	-1.18494	0.000150143	-2.22283e-10	-1.18486
96841560	chr9:96841560:C:T	1.63414e-09	-1.83141	-2.98501e-10	7.30847e-05	-1.90169	-2.98501e-10	7.33153e-05	-1.90169	-2.98501e-10
96841951	chr9:96841951:A:T	2.87518e-09	-2.22283e-10	-1.26641	0.000137293	-2.22283e-10	-1.27119	0.00013773	-2.22283e-10	-1.27116
96841995	chr9:96841995:G:A	3.17849e-09	-2.22283e-10	-1.16612	0.000149645	-2.22283e-10	-1.18504	0.000150128	-2.22283e-10	-1.18497
96842005	chr9:96842005:A:C	4.61246e-09	-2.22283e-10	-0.793767	0.000229753	-2.22283e-10	-0.756301	0.000230296	-2.22283e-10	-0.757089
96842039	chr9:96842039:A:G	3.63547e-09	-2.22283e-10	-1.03179	0.000174347	-2.22283e-10	-1.03226	0.000174934	-2.22283e-10	-1.03205
96842169	chr9:96842169:A:G	3.18325e-09	-2.22283e-10	-1.16462	0.000154858	-2.22283e-10	-1.1508	0.000155308	-2.22283e-10	-1.15104
96842489	chr9:96842489:T:C	2.99239e-09	-2.22283e-10	-1.22645	0.000145227	-2.22283e-10	-1.21501	0.000145554	-2.22283e-10	-1.21591
96842490	chr9:96842490:T:C	2.84211e-09	-2.22283e-10	-1.27798	0.000136273	-2.22283e-10	-1.27865	0.000136701	-2.22283e-10	-1.27866
96843007	chr9:96843007:C:T	3.15716e-09	-2.22283e-10	-1.17285	0.000149614	-2.22283e-10	-1.18525	0.000150039	-2.22283e-10	-1.18556
96843350	chr9:96843350:A:G	3.1733e-09	-2.22283e-10	-1.16776	0.00015435	-2.22283e-10	-1.15408	0.000154799	-2.22283e-10	-1.15433
96844224	chr9:96844224:G:C	1.58847e-08	-2.22283e-10	0.442831	0.000831772	-2.22283e-10	0.530253	0.000830387	-2.22283e-10	0.525437
96844395	chr9:96844395:G:A	4.37816e-09	-2.22283e-10	-0.845899	0.000219056	-2.22283e-10	-0.803979	0.000219527	-2.22283e-10	-0.804979
96844972	chr9:96844972:C:G	3.53775e-09	-2.22283e-10	-1.05904	0.000169666	-2.22283e-10	-1.05948	0.000170235	-2.22283e-10	-1.05928
96845338	chr9:96845338:T:C	3.32313e-09	-2.22283e-10	-1.12162	0.00015718	-2.22283e-10	-1.13591	0.000157716	-2.22283e-10	-1.13566
96845411	chr9:96845411:T:C	4.32934e-09	-2.22283e-10	-0.857113	0.000211926	-2.22283e-10	-0.83707	0.000212431	-2.22283e-10	-0.837836
96845464	chr9:96845464:G:A	5.21762e-09	-2.22283e-10	-0.670486	0.000252122	-2.22283e-10	-0.663394	0.000252782	-2.22283e-10	-0.663927
96845948	chr9:96845948:A:C	4.0609e-09	-2.22283e-10	-0.921122	0.000203053	-2.22283e-10	-0.87984	0.000203536	-2.22283e-10	-0.880614
96846124	chr9:96846124:T:C	3.44876e-09	-2.22283e-10	-1.08451	0.00016739	-2.22283e-10	-1.07298	0.000167609	-2.22283e-10	-1.07482
96847414	chr9:96847414:C:A	4.22416e-09	-2.22283e-10	-0.881706	0.000211698	-2.22283e-10	-0.838145	0.000212196	-2.22283e-10	-0.838944
96847628	chr9:96847628:C:A	3.11246e-09	-2.22283e-10	-1.18711	0.000148898	-2.22283e-10	-1.19004	0.000149299	-2.22283e-10	-1.1905
96847904	chr9:96847904:T:C	4.28278e-09	-2.22283e-10	-0.867925	0.000209569	-2.22283e-10	-0.848255	0.000210071	-2.22283e-10	-0.849011
96848568	chr9:96848568:A:C	2.92654e-09	-1.24871	-2.98501e-10	0.000226206	-0.771857	-2.98501e-10	0.000227105	-0.771042	-2.98501e-10
96849045	chr9:96849045:C:T	9.76218e-10	-1.39913	-0.947471	4.53654e-05	-1.47657	-0.901989	4.53624e-05	-1.47725	-0.904517
96849497	chr9:96849497:C:T	3.14517e-09	-2.22283e-10	-1.17666	0.000148216	-2.22283e-10	-1.19464	0.000148694	-2.22283e-10	-1.19457
96849580	chr9:96849580:G:A	7.478e-10	-1.63326	-0.97989	3.66263e-05	-1.65552	-0.937015	3.66397e-05	-1.65591	-0.939412
96849606	chr9:96849606:G:T	6.29328e-09	-2.22283e-10	-0.483046	0.000309843	-2.22283e-10	-0.45724	0.000310505	-2.22283e-10	-0.458256
96850223	chr9:96850223:C:T	5.33425e-09	-2.22283e-10	-0.648379	0.000257758	-2.22283e-10	-0.641284	0.000258432	-2.22283e-10	-0.641824
96850931	chr9:96850931:G:C	3.25695e-09	-2.22283e-10	-1.14174	0.000159064	-2.22283e-10	-1.124	0.000159526	-2.22283e-10	-1.12425
96851004	chr9:96851004:G:A	1.672e-09	-1.80851	-2.98501e-10	0.000112997	-1.46594	-2.98501e-10	0.000113291	-1.46649	-2.98501e-10
96851335	chr9:96851335:C:T	2.85051e-09	-2.22283e-10	-1.27503	0.000137607	-2.22283e-10	-1.2689	0.000138033	-2.22283e-10	-1.26896
96851602	chr9:96851602:T:A	2.83859e-09	-2.22283e-10	-1.27922	0.00013621	-2.22283e-10	-1.27911	0.000136639	-2.22283e-10	-1.27912
96851795	chr9:96851795:G:A	6.16302e-09	-2.22283e-10	-0.50396	0.000342433	-2.22283e-10	-0.35723	0.000343593	-2.22283e-10	-0.356996
96851822	chr9:96851822:G:A	3.43548e-09	-2.22283e-10	-1.08837	0.00016889	-2.22283e-10	-1.06406	0.000169121	-2.22283e-10	-1.06584
96851854	chr9:96851854:T:TG	4.86468e-10	-1.77949	-1.26362	2.27018e-05	-1.81226	-1.2586	2.27593e-05	-1.81239	-1.25909
96852308	chr9:96852308:A:T	3.46817e-09	-2.22283e-10	-1.0789	0.000166326	-2.22283e-10	-1.07936	0.000166883	-2.22283e-10	-1.07916
96853590	chr9:96853590:G:C	1.70064e-08	-2.22283e-10	0.511064	0.000892223	-2.22283e-10	0.60041	0.000890648	-2.22283e-10	0.595495
96853601	chr9:96853601:G:A	9.94118e-10	-1.23452	-1.0939	7.85523e-05	-0.760704	-1.06884	7.87722e-05	-0.760407	-1.06949
96853844	chr9:96853844:G:A	3.14588e-09	-2.22283e-10	-1.17643	0.000152932	-2.22283e-10	-1.16331	0.000153378	-2.22283e-10	-1.16355
96853856	chr9:96853856:T:C	3.12776e-09	-2.22283e-10	-1.18221	0.000151995	-2.22283e-10	-1.16946	0.00015244	-2.22283e-10	-1.16969
96853898	chr9:96853898:T:C	2.07608e-08	-2.22283e-10	0.710537	0.00105156	-2.22283e-10	0.764723	0.00105192	-2.22283e-10	0.761914
96853917	chr9:96853917:A:C	1.0721e-09	-1.20724	-1.04567	8.56973e-05	-0.725141	-1.01734	8.59319e-05	-0.724838	-1.01806
96854475	chr9:96854475:C:T	3.21089e-09	-2.22283e-10	-1.15598	0.000156661	-2.22283e-10	-1.13922	0.000157119	-2.22283e-10	-1.13945
96854483	chr9:96854483:T:C	6.43216e-09	-2.22283e-10	-0.461217	0.000358779	-2.22283e-10	-0.310599	0.000359997	-2.22283e-10	-0.31036
96854542	chr9:96854542:G:T	3.21485e-09	-2.22283e-10	-1.15475	0.000157939	-2.22283e-10	-1.13109	0.000158193	-2.22283e-10	-1.13264
96854922	chr9:96854922:A:T	3.784e-09	-2.22283e-10	-0.991746	0.000193934	-2.22283e-10	-0.925786	0.00019416	-2.22283e-10	-0.92777
96855341	chr9:96855341:G:A	6.24587e-10	-1.56156	-1.23163	2.72639e-05	-1.66467	-1.22307	2.73182e-05	-1.66502	-1.22388
96855437	chr9:96855437:G:A	1.02024e-09	-1.2331	-1.06938	8.09035e-05	-0.757735	-1.04231	8.11273e-05	-0.757439	-1.043
96855497	chr9:96855497:G:C	2.84101e-09	-2.22283e-10	-1.27837	0.000136238	-2.22283e-10	-1.2789	0.000136667	-2.22283e-10	-1.27891
96855548	chr9:96855548:A:T	1.5309e-09	-1.89667	-2.98501e-10	9.1332e-05	-1.6788	-2.98501e-10	9.16232e-05	-1.67877	-2.98501e-10
96855616	chr9:96855616:T:C	6.30289e-10	-1.54326	-1.24085	2.74074e-05	-1.64937	-1.23312	2.74638e-05	-1.64973	-1.23386
96855622	chr9:96855622:G:C	1.96411e-09	-1.64749	-2.98501e-10	8.04323e-05	-1.80589	-2.98501e-10	8.07015e-05	-1.8057	-2.98501e-10
96856237	chr9:96856237:C:T	3.20451e-09	-2.22283e-10	-1.15797	0.00015595	-2.22283e-10	-1.14377	0.000156402	-2.22283e-10	-1.14403
96856262	chr9:96856262:C:G	1.66155e-08	-2.22283e-10	0.487807	0.000871153	-2.22283e-10	0.576513	0.000869644	-2.22283e-10	0.571629
96856684	chr9:96856684:GT:G	3.12e-09	-2.22283e-10	-1.1847	0.000147728	-2.22283e-10	-1.19793	0.000148202	-2.22283e-10	-1.19788
96856731	chr9:96856731:A:ATCTC	5.10573e-10	-1.73729	-1.25746	2.37053e-05	-1.77596	-1.25165	2.3763e-05	-1.77611	-1.25221
96856734	chr9:96856734:C:A	5.11164e-10	-1.7381	-1.25549	2.37406e-05	-1.77668	-1.24944	2.37979e-05	-1.77683	-1.25002
96856799	chr9:96856799:C:T	9.39649e-10	-1.78525	-0.599527	3.82875e-05	-1.88627	-0.661914	3.84565e-05	-1.88642	-0.660505
96857210	chr9:96857210:G:A	3.51089e-09	-2.22283e-10	-1.06666	0.000168567	-2.22283e-10	-1.06597	0.000168948	-2.22283e-10	-1.06686
96857400	chr9:96857400:A:G	1.53325e-09	-1.89514	-2.98501e-10	8.0467e-05	-1.80546	-2.98501e-10	8.07068e-05	-1.80563	-2.98501e-10
96857428	chr9:96857428:C:T	4.34621e-09	-2.22283e-10	-0.853224	0.000209501	-2.22283e-10	-0.848578	0.000209995	-2.22283e-10	-0.849372
96857441	chr9:96857441:G:A	4.90293e-09	-0.732695	-2.98501e-10	7.99482e-05	-1.81193	-2.98501e-10	8.01897e-05	-1.81206	-2.98501e-10
96857538	chr9:96857538:T:C	2.83865e-09	-2.22283e-10	-1.2792	0.000136231	-2.22283e-10	-1.27895	0.000136662	-2.22283e-10	-1.27894
96857629	chr9:96857629:G:A	2.93952e-09	-2.22283e-10	-1.24428	0.000141135	-2.22283e-10	-1.24359	0.00014162	-2.22283e-10	-1.24331
96857893	chr9:96857893:T:C	3.08051e-09	-2.22283e-10	-1.19743	0.000147751	-2.22283e-10	-1.19778	0.000148249	-2.22283e-10	-1.19756
96857988	chr9:96857988:A:T	9.41291e-10	-1.77459	-0.608438	3.77596e-05	-1.89173	-0.67034	3.79271e-05	-1.89185	-0.668938
96857995	chr9:96857995:A:G	6.61197e-10	-1.47908	-1.25715	2.85695e-05	-1.58987	-1.2511	2.86318e-05	-1.59027	-1.25167
96858236	chr9:96858236:A:G	2.71172e-09	-1.32494	-2.98501e-10	0.000204491	-0.872783	-2.98501e-10	0.000205296	-0.872004	-2.98501e-10
96859520	chr9:96859520:C:G	2.89947e-09	-2.22283e-10	-1.258	0.000140143	-2.22283e-10	-1.25064	0.000140501	-2.22283e-10	-1.25124
96859689	chr9:96859689:A:T	1.54322e-09	-1.88866	-2.98501e-10	9.04551e-05	-1.68845	-2.98501e-10	9.07547e-05	-1.68829	-2.98501e-10
96860586	chr9:96860586:A:G	4.15829e-09	-0.897423	-2.98501e-10	0.000135933	-1.28115	-2.98501e-10	0.000136413	-1.28077	-2.98501e-10
96860619	chr9:96860619:A:C	3.08292e-08	-2.22283e-10	1.10593	0.00162194	-2.22283e-10	1.19807	0.00162062	-2.22283e-10	1.19411
96860723	chr9:96860723:C:T	2.03956e-08	0.692791	-2.98501e-10	0.00263902	1.68486	-2.98501e-10	0.00264612	1.68439	-2.98501e-10
96861059	chr9:96861059:A:C	2.85683e-09	-2.22283e-10	-1.27281	0.000136619	-2.22283e-10	-1.27611	0.000137077	-2.22283e-10	-1.27591
96861099	chr9:96861099:T:A	3.86389e-09	-2.22283e-10	-0.970854	0.000189382	-2.22283e-10	-0.949539	0.000189898	-2.22283e-10	-0.949968
96861103	chr9:96861103:A:T	3.53017e-09	-2.22283e-10	-1.06118	0.000167859	-2.22283e-10	-1.07018	0.000168447	-2.22283e-10	-1.06984
96862419	chr9:96862419:T:C	3.61046e-09	-2.22283e-10	-1.03869	0.000175351	-2.22283e-10	-1.02652	0.000175546	-2.22283e-10	-1.02855
96862781	chr9:96862781:T:G	2.85496e-09	-2.22283e-10	-1.27347	0.000136555	-2.22283e-10	-1.27658	0.000137011	-2.22283e-10	-1.27639
96862893	chr9:96862893:G:T	3.24217e-09	-2.22283e-10	-1.14628	0.000158287	-2.22283e-10	-1.12889	0.000158749	-2.22283e-10	-1.12913
96862993	chr9:96862993:C:T	2.88993e-09	-2.22283e-10	-1.2613	0.000138732	-2.22283e-10	-1.26076	0.000139197	-2.22283e-10	-1.26056
96862995	chr9:96862995:G:C	2.891e-09	-2.22283e-10	-1.26093	0.000138474	-2.22283e-10	-1.26263	0.000138913	-2.22283e-10	-1.26261
96863109	chr9:96863109:AAGT:A	3.73689e-09	-2.22283e-10	-1.00427	0.000179036	-2.22283e-10	-1.00572	0.00017958	-2.22283e-10	-1.00583
96863358	chr9:96863358:A:T	3.32658e-09	-2.22283e-10	-1.12058	0.000159499	-2.22283e-10	-1.12127	0.000159974	-2.22283e-10	-1.12144
96863368	chr9:96863368:T:G	7.98986e-09	-2.22283e-10	-0.244354	0.000397956	-2.22283e-10	-0.206964	0.000398551	-2.22283e-10	-0.208619
96863464	chr9:96863464:G:A	3.69887e-09	-2.22283e-10	-1.0145	0.000179746	-2.22283e-10	-1.00176	0.000179929	-2.22283e-10	-1.00389
96863799	chr9:96863799:G:T	2.84529e-09	-2.22283e-10	-1.27686	0.000136678	-2.22283e-10	-1.27568	0.000137114	-2.22283e-10	-1.27564
96864050	chr9:96864050:T:C	2.86171e-09	-2.22283e-10	-1.27111	0.0001384	-2.22283e-10	-1.26316	0.000138826	-2.22283e-10	-1.26324
96864465	chr9:96864465:A:G	5.20527e-10	-1.69989	-1.27555	2.39953e-05	-1.74247	-1.27298	2.40603e-05	-1.74265	-1.27325
96864937	chr9:96864937:T:C	2.83945e-09	-2.22283e-10	-1.27892	0.000136193	-2.22283e-10	-1.27923	0.000136623	-2.22283e-10	-1.27923
96865010	chr9:96865010:C:T	5.91585e-08	2.83959	-1.0819	7.34779e-05	-0.832285	-1.06404	7.35199e-05	-0.833762	-1.06514
96865257	chr9:96865257:C:T	4.51244e-09	-2.22283e-10	-0.815689	0.000210221	-2.22283e-10	-0.845145	0.000210927	-2.22283e-10	-0.844944
96865464	chr9:96865464:T:C	2.31554e-08	0.819702	-2.98501e-10	0.00206778	1.44092	-2.98501e-10	0.00206516	1.43651	-2.98501e-10
96866017	chr9:96866017:A:G	8.88202e-08	-2.22283e-10	2.16409	0.00478831	-2.22283e-10	2.28063	0.00482847	-2.22283e-10	2.28583
96866103	chr9:96866103:C:T	4.40698e-09	-2.22283e-10	-0.839338	0.000220434	-2.22283e-10	-0.797709	0.000220907	-2.22283e-10	-0.798713
96866256	chr9:96866256:C:T	3.80342e-09	-2.22283e-10	-0.986628	0.000183538	-2.22283e-10	-0.980884	0.000184071	-2.22283e-10	-0.981136
96866292	chr9:96866292:C:T	2.34377e-09	-0.285966	-1.1848	3.31802e-05	-1.4908	-1.20055	3.32619e-05	-1.49223	-1.19982
96866425	chr9:96866425:A:G	5.05367e-10	-1.73245	-1.27254	2.34118e-05	-1.77087	-1.2692	2.3474e-05	-1.77103	-1.26954
96866672	chr9:96866672:C:T	2.84347e-09	-2.22283e-10	-1.2775	0.000136251	-2.22283e-10	-1.27881	0.000136684	-2.22283e-10	-1.27878
96866949	chr9:96866949:AC:A	3.2293e-09	-2.22283e-10	-1.15026	0.000154864	-2.22283e-10	-1.15076	0.00015537	-2.22283e-10	-1.15065
96867301	chr9:96867301:C:G	2.94873e-09	-2.22283e-10	-1.24115	0.000142092	-2.22283e-10	-1.23683	0.000142555	-2.22283e-10	-1.23673
96867591	chr9:96867591:C:T	3.54512e-09	-2.22283e-10	-1.05696	0.000166366	-2.22283e-10	-1.07911	0.000166885	-2.22283e-10	-1.07915
96868297	chr9:96868297:C:T	8.42975e-09	-0.190761	-2.98501e-10	0.000242012	-0.704318	-2.98501e-10	0.000242887	-0.70386	-2.98501e-10
96868304	chr9:96868304:A:G	3.02989e-09	-2.22283e-10	-1.214	0.000147264	-2.22283e-10	-1.20108	0.000147586	-2.22283e-10	-1.20204
96868941	chr9:96868941:A:G	2.86366e-09	-2.22283e-10	-1.27043	0.000137691	-2.22283e-10	-1.2683	0.000138132	-2.22283e-10	-1.26824
96869796	chr9:96869796:A:C	3.70817e-09	-2.22283e-10	-1.01199	0.000177818	-2.22283e-10	-1.01254	0.000178353	-2.22283e-10	-1.01269
96871131	chr9:96871131:G:A	2.25812e-09	-0.235922	-1.27207	0.000159757	0.150926	-1.27058	0.00016041	0.151871	-1.27059
96871144	chr9:96871144:A:G	2.84901e-09	-2.22283e-10	-1.27556	0.000137168	-2.22283e-10	-1.2721	0.00013756	-2.22283e-10	-1.27239
96871804	chr9:96871804:G:A	2.85571e-09	-2.22283e-10	-1.27321	0.000138148	-2.22283e-10	-1.26498	0.000138567	-2.22283e-10	-1.2651
96871913	chr9:96871913:C:T	2.8859e-09	-2.22283e-10	-1.26269	0.000139948	-2.22283e-10	-1.25204	0.000140375	-2.22283e-10	-1.25214
96872237	chr9:96872237:A:C	3.35918e-09	-2.22283e-10	-1.11083	0.000161172	-2.22283e-10	-1.11084	0.000161702	-2.22283e-10	-1.1107
96872246	chr9:96872246:T:C	3.68533e-09	-2.22283e-10	-1.01817	0.000176937	-2.22283e-10	-1.01751	0.000177321	-2.22283e-10	-1.0185
96872305	chr9:96872305:G:A	3.14035e-09	-2.22283e-10	-1.17819	0.000150203	-2.22283e-10	-1.18132	0.000150604	-2.22283e-10	-1.1818
96872320	chr9:96872320:C:T	2.86203e-09	-2.22283e-10	-1.271	0.000137603	-2.22283e-10	-1.26893	0.000138045	-2.22283e-10	-1.26888
96872321	chr9:96872321:G:A	3.07418e-09	-2.22283e-10	-1.19949	0.000149209	-2.22283e-10	-1.18796	0.000149648	-2.22283e-10	-1.18817
96872717	chr9:96872717:G:A	4.52938e-09	-2.22283e-10	-0.811944	0.000221842	-2.22283e-10	-0.79134	0.000222364	-2.22283e-10	-0.792139
96873266	chr9:96873266:C:A	2.19478e-09	-0.268107	-1.26834	0.000154754	0.115046	-1.26651	0.000155386	0.115983	-1.26653
96873493	chr9:96873493:A:T	4.49676e-09	-2.22283e-10	-0.81917	0.000220219	-2.22283e-10	-0.798683	0.000220738	-2.22283e-10	-0.799478
96873614	chr9:96873614:C:T	2.84851e-09	-2.22283e-10	-1.27573	0.000136858	-2.22283e-10	-1.27436	0.000137295	-2.22283e-10	-1.27433
96873654	chr9:96873654:C:G	7.57159e-09	-2.22283e-10	-0.298124	0.00037683	-2.22283e-10	-0.261513	0.000377408	-2.22283e-10	-0.263128
96873684	chr9:96873684:C:T	5.08992e-09	-2.22283e-10	-0.695265	0.000245856	-2.22283e-10	-0.68856	0.000246506	-2.22283e-10	-0.689069
96873992	chr9:96873992:T:C	3.27912e-09	-2.22283e-10	-1.13495	0.00015723	-2.22283e-10	-1.1356	0.000157746	-2.22283e-10	-1.13547
96874153	chr9:96874153:C:T	2.8414e-09	-2.22283e-10	-1.27823	0.000136938	-2.22283e-10	-1.27378	0.00013736	-2.22283e-10	-1.27385
96874660	chr9:96874660:G:C	3.61226e-09	-2.22283e-10	-1.03819	0.000176609	-2.22283e-10	-1.01936	0.00017677	-2.22283e-10	-1.0216
96875139	chr9:96875139:C:T	6.02791e-09	-2.22283e-10	-0.526128	0.00033431	-2.22283e-10	-0.381236	0.000335441	-2.22283e-10	-0.381009
96875305	chr9:96875305:G:A	3.13854e-09	-2.22283e-10	-1.17877	0.000150118	-2.22283e-10	-1.18188	0.000150519	-2.22283e-10	-1.18236
96875378	chr9:96875378:T:A	2.70535e-09	-1.3273	-2.98501e-10	0.000203438	-0.877946	-2.98501e-10	0.000204237	-0.877174	-2.98501e-10
96875472	chr9:96875472:A:G	5.63016e-10	-1.61838	-1.27859	2.5503e-05	-1.67768	-1.27683	2.55858e-05	-1.67741	-1.277
96875934	chr9:96875934:C:A	2.87529e-09	-2.22283e-10	-1.26637	0.000138298	-2.22283e-10	-1.2639	0.000138743	-2.22283e-10	-1.26383
96877271	chr9:96877271:C:G	5.61353e-10	-1.63594	-1.26399	2.49961e-05	-1.71581	-1.25878	2.50554e-05	-1.71612	-1.25925
96877366	chr9:96877366:G:A	3.15441e-09	-2.22283e-10	-1.17373	0.000153813	-2.22283e-10	-1.15757	0.000154114	-2.22283e-10	-1.15876
96877736	chr9:96877736:C:T	2.84038e-09	-2.22283e-10	-1.27859	0.00013637	-2.22283e-10	-1.27793	0.000136803	-2.22283e-10	-1.27791
96877814	chr9:96877814:T:C	2.99604e-09	-2.22283e-10	-1.22524	0.000145137	-2.22283e-10	-1.21563	0.00014557	-2.22283e-10	-1.2158
96877959	chr9:96877959:AAC:A	6.68726e-10	-1.57398	-1.15093	2.84165e-05	-1.70164	-1.1447	2.84603e-05	-1.70194	-1.14601
96878044	chr9:96878044:G:A	3.26873e-09	-2.22283e-10	-1.13813	0.000162984	-2.22283e-10	-1.09965	0.000163416	-2.22283e-10	-1.10015
96878198	chr9:96878198:G:A	1.56221e-08	0.426157	-2.98501e-10	0.00194423	1.37932	-2.98501e-10	0.00194884	1.37853	-2.98501e-10
96878615	chr9:96878615:A:G	5.54796e-10	-1.63915	-1.27253	2.46855e-05	-1.71819	-1.2689	2.47475e-05	-1.71849	-1.26924
96878621	chr9:96878621:C:CTA	2.89138e-09	-2.22283e-10	-1.26079	0.000138813	-2.22283e-10	-1.26018	0.000139228	-2.22283e-10	-1.26034
96878819	chr9:96878819:G:C	5.60727e-10	-1.63799	-1.26306	2.49881e-05	-1.71721	-1.2577	2.50472e-05	-1.71751	-1.25818
96878999	chr9:96878999:A:G	2.85637e-09	-2.22283e-10	-1.27298	0.000138097	-2.22283e-10	-1.26535	0.00013852	-2.22283e-10	-1.26544
96879174	chr9:96879174:A:G	7.01165e-09	-2.22283e-10	-0.374954	0.000393828	-2.22283e-10	-0.217392	0.000395166	-2.22283e-10	-0.217149
96879264	chr9:96879264:A:G	5.44664e-10	-1.66278	-1.26733	2.43515e-05	-1.73802	-1.26269	2.44109e-05	-1.73832	-1.26311
96879443	chr9:96879443:C:A	5.55699e-10	-1.63815	-1.2719	2.47253e-05	-1.71735	-1.26813	2.47871e-05	-1.71766	-1.26847
96879495	chr9:96879495:T:G	2.85597e-09	-2.22283e-10	-1.27312	0.000136664	-2.22283e-10	-1.27578	0.000137087	-2.22283e-10	-1.27584
96879588	chr9:96879588:A:G	5.56853e-10	-1.62967	-1.27831	2.06587e-05	-1.88594	-1.27923	2.07206e-05	-1.88609	-1.27923
96879839	chr9:96879839:TCTTG:T	1.74516e-09	-1.76568	-2.98501e-10	7.34301e-05	-1.89697	-2.98501e-10	7.36591e-05	-1.89701	-2.98501e-10
96880116	chr9:96880116:A:G	3.54616e-09	-1.05666	-2.98501e-10	0.000331212	-0.390546	-2.98501e-10	0.000333257	-0.387542	-2.98501e-10
96880376	chr9:96880376:C:A	2.7038e-08	-2.22283e-10	0.974717	0.00141958	-2.22283e-10	1.06481	0.00141858	-2.22283e-10	1.06095
96880405	chr9:96880405:C:T	3.2489e-09	-2.22283e-10	-1.14421	0.000159158	-2.22283e-10	-1.12341	0.000159655	-2.22283e-10	-1.12344
96881002	chr9:96881002:T:C	5.46188e-10	-1.655	-1.27232	2.43664e-05	-1.73145	-1.26865	2.44277e-05	-1.73175	-1.26899
96881390	chr9:96881390:T:C	3.45192e-09	-2.22283e-10	-1.0836	0.000165621	-2.22283e-10	-1.0836	0.000166167	-2.22283e-10	-1.08346
96882026	chr9:96882026:T:C	3.4298e-09	-2.22283e-10	-1.09003	0.000164553	-2.22283e-10	-1.09007	0.000165096	-2.22283e-10	-1.08993
96882094	chr9:96882094:A:G	3.1622e-09	-2.22283e-10	-1.17126	0.000151207	-2.22283e-10	-1.17465	0.000151677	-2.22283e-10	-1.1747
96882111	chr9:96882111:C:T	7.98994e-09	-2.22283e-10	-0.244345	0.000398193	-2.22283e-10	-0.20637	0.000398774	-2.22283e-10	-0.20806
96882780	chr9:96882780:T:G	3.05383e-09	-2.22283e-10	-1.20613	0.000148133	-2.22283e-10	-1.19519	0.000148571	-2.22283e-10	-1.19539
96882914	chr9:96882914:A:T	2.27954e-09	-1.49855	-2.98501e-10	0.000152796	-1.1642	-2.98501e-10	0.00015334	-1.1638	-2.98501e-10
96883007	chr9:96883007:GAGA:G	5.52737e-10	-1.72248	-1.19292	2.44277e-05	-1.81251	-1.18507	2.44717e-05	-1.81272	-1.18622
96883501	chr9:96883501:G:A	5.47099e-10	-1.65518	-1.27047	2.44174e-05	-1.73157	-1.26644	2.44781e-05	-1.73187	-1.26681
96883700	chr9:96883700:G:A	3.38747e-09	-2.22283e-10	-1.10244	0.000162407	-2.22283e-10	-1.1032	0.000162943	-2.22283e-10	-1.10306
96883758	chr9:96883758:A:C	6.50592e-10	-1.60148	-1.15092	2.78174e-05	-1.72295	-1.1447	2.78607e-05	-1.72324	-1.146
96883891	chr9:96883891:A:G	2.77202e-09	-1.30295	-2.98501e-10	0.000210468	-0.843971	-2.98501e-10	0.000211299	-0.843182	-2.98501e-10
96883950	chr9:96883950:A:G	6.53269e-10	-1.59127	-1.15702	2.78626e-05	-1.71509	-1.15093	2.79067e-05	-1.71538	-1.15221
96884016	chr9:96884016:A:G	5.74232e-09	-2.22283e-10	-0.574664	0.000274871	-2.22283e-10	-0.577004	0.000275682	-2.22283e-10	-0.577207
96884058	chr9:96884058:C:T	2.85518e-09	-2.22283e-10	-1.27339	0.000138109	-2.22283e-10	-1.26526	0.000138528	-2.22283e-10	-1.26538
96884125	chr9:96884125:C:T	2.77616e-09	-1.30146	-2.98501e-10	0.000211186	-0.840565	-2.98501e-10	0.00021202	-0.839775	-2.98501e-10
96884126	chr9:96884126:G:A	5.98275e-10	-1.60144	-1.2348	2.63543e-05	-1.69406	-1.22761	2.64114e-05	-1.69434	-1.22832
96884420	chr9:96884420:T:C	3.0621e-09	-2.22283e-10	-1.20343	0.00014896	-2.22283e-10	-1.18962	0.000149277	-2.22283e-10	-1.19065
96884527	chr9:96884527:G:A	5.60925e-10	-1.62406	-1.27664	2.48725e-05	-1.70532	-1.27423	2.49372e-05	-1.70564	-1.27446
96885111	chr9:96885111:A:T	3.02364e-09	-2.22283e-10	-1.21606	0.000146575	-2.22283e-10	-1.20577	0.00014701	-2.22283e-10	-1.20596
96885248	chr9:96885248:A:AT	1.65283e-09	-1.82004	-2.98501e-10	0.000109629	-1.49621	-2.98501e-10	0.000109916	-1.49674	-2.98501e-10
96885565	chr9:96885565:A:G	2.8409e-09	-2.22283e-10	-1.27841	0.000136765	-2.22283e-10	-1.27504	0.000137191	-2.22283e-10	-1.27508
96886050	chr9:96886050:G:A	2.84565e-09	-2.22283e-10	-1.27674	0.000136694	-2.22283e-10	-1.27556	0.00013713	-2.22283e-10	-1.27552
96886054	chr9:96886054:C:T	2.52081e-09	-0.231279	-1.16667	3.47467e-05	-1.46131	-1.18392	3.48333e-05	-1.46277	-1.18311
96886368	chr9:96886368:C:A	5.6473e-10	-1.6181	-1.27583	2.5025e-05	-1.70028	-1.27315	2.50895e-05	-1.70061	-1.2734
96886575	chr9:96886575:G:A	4.35138e-10	-1.90028	-1.25434	3.28528e-05	-1.46434	-1.23693	3.29212e-05	-1.46506	-1.23728
96887023	chr9:96887023:C:T	5.5039e-10	-1.67354	-1.24612	2.65113e-05	-1.6628	-1.25294	2.66e-05	-1.66309	-1.25246
96887207	chr9:96887207:G:A	3.37885e-09	-2.22283e-10	-1.10499	0.000171145	-2.22283e-10	-1.05079	0.000171412	-2.22283e-10	-1.05239
96887235	chr9:96887235:A:C	3.58149e-09	-2.22283e-10	-1.04675	0.000170127	-2.22283e-10	-1.05676	0.000170743	-2.22283e-10	-1.05629
96887257	chr9:96887257:A:C	4.83859e-09	-2.22283e-10	-0.745905	0.000236858	-2.22283e-10	-0.725845	0.000237404	-2.22283e-10	-0.726692
96887369	chr9:96887369:C:A	4.35369e-09	-2.22283e-10	-0.851504	0.000206825	-2.22283e-10	-0.861434	0.000207508	-2.22283e-10	-0.861283
96887633	chr9:96887633:A:G	3.25299e-09	-2.22283e-10	-1.14295	0.000155974	-2.22283e-10	-1.14361	0.000156486	-2.22283e-10	-1.14349
96887916	chr9:96887916:A:G	3.04613e-09	-2.22283e-10	-1.20865	0.000151602	-2.22283e-10	-1.17205	0.000151886	-2.22283e-10	-1.17333
96888064	chr9:96888064:T:C	4.92144e-09	-2.22283e-10	-0.728926	0.000237597	-2.22283e-10	-0.722731	0.000238225	-2.22283e-10	-0.723239
96888074	chr9:96888074:C:T	5.84223e-10	-1.74578	-1.11422	2.6026e-05	-1.83116	-1.10305	2.60617e-05	-1.83131	-1.10468
96888505	chr9:96888505:G:A	4.79507e-10	-1.77875	-1.27877	2.20503e-05	-1.82321	-1.27677	2.21109e-05	-1.82343	-1.27696
96888521	chr9:96888521:A:C	3.13757e-09	-2.22283e-10	-1.17908	0.000152477	-2.22283e-10	-1.16629	0.000152923	-2.22283e-10	-1.16652
96888811	chr9:96888811:T:A	2.72303e-09	-1.32078	-2.98501e-10	0.000205271	-0.868974	-2.98501e-10	0.000206079	-0.868195	-2.98501e-10
96888871	chr9:96888871:G:A	2.89618e-09	-2.22283e-10	-1.25914	0.00013938	-2.22283e-10	-1.2561	0.00013983	-2.22283e-10	-1.25602
96889162	chr9:96889162:T:C	6.72672e-09	-2.22283e-10	-0.41644	0.000331205	-2.22283e-10	-0.390568	0.000331894	-2.22283e-10	-0.391641
96889631	chr9:96889631:T:C	3.11796e-09	-2.22283e-10	-1.18535	0.000151864	-2.22283e-10	-1.17032	0.000152318	-2.22283e-10	-1.17048
96889693	chr9:96889693:G:A	2.84926e-09	-2.22283e-10	-1.27547	0.000137494	-2.22283e-10	-1.26972	0.00013792	-2.22283e-10	-1.26978
96890130	chr9:96890130:G:A	2.99849e-09	-2.22283e-10	-1.22442	0.000144835	-2.22283e-10	-1.21771	0.000145261	-2.22283e-10	-1.21792
96890148	chr9:96890148:G:A	2.84701e-09	-2.22283e-10	-1.27626	0.000136773	-2.22283e-10	-1.27499	0.000137209	-2.22283e-10	-1.27495
96890248	chr9:96890248:G:A	3.63101e-09	-2.22283e-10	-1.03302	0.000179117	-2.22283e-10	-1.00527	0.000179674	-2.22283e-10	-1.00531
96890484	chr9:96890484:G:A	3.76397e-09	-0.997052	-2.98501e-10	0.000154884	-1.15063	-2.98501e-10	0.000155431	-1.15025	-2.98501e-10
96891182	chr9:96891182:A:T	3.00745e-09	-2.22283e-10	-1.22143	0.000145709	-2.22283e-10	-1.21169	0.000146142	-2.22283e-10	-1.21187
96891351	chr9:96891351:T:G	2.88307e-09	-2.22283e-10	-1.26367	0.000138881	-2.22283e-10	-1.25969	0.000139301	-2.22283e-10	-1.25982
96891470	chr9:96891470:T:C	4.77066e-10	-1.78371	-1.27892	2.19219e-05	-1.8267	-1.27912	2.19854e-05	-1.82692	-1.27915
96891636	chr9:96891636:T:G	3.40365e-09	-2.22283e-10	-1.09768	0.000163188	-2.22283e-10	-1.0984	0.000163726	-2.22283e-10	-1.09826
96891672	chr9:96891672:C:T	2.85358e-09	-2.22283e-10	-1.27395	0.000136733	-2.22283e-10	-1.27527	0.000137168	-2.22283e-10	-1.27525
96892204	chr9:96892204:G:A	2.83942e-09	-2.22283e-10	-1.27893	0.000136273	-2.22283e-10	-1.27865	0.000136699	-2.22283e-10	-1.27867
96892599	chr9:96892599:T:C	2.88319e-09	-1.26363	-2.98501e-10	0.000220916	-0.795525	-2.98501e-10	0.000221791	-0.79472	-2.98501e-10
96892650	chr9:96892650:GTTCT:G	2.91889e-09	-2.22283e-10	-1.25132	0.000142261	-2.22283e-10	-1.23564	0.00014268	-2.22283e-10	-1.23585
96892700	chr9:96892700:T:C	2.52165e-09	-1.39761	-2.98501e-10	0.000185156	-0.972108	-2.98501e-10	0.000185877	-0.971367	-2.98501e-10
96892784	chr9:96892784:T:C	2.84957e-09	-2.22283e-10	-1.27536	0.000137518	-2.22283e-10	-1.26955	0.000137943	-2.22283e-10	-1.26961
96892963	chr9:96892963:G:A	3.06014e-09	-2.22283e-10	-1.20407	0.000148469	-2.22283e-10	-1.19293	0.000148907	-2.22283e-10	-1.19313
96893076	chr9:96893076:C:T	4.7022e-10	-1.79838	-1.2787	2.16533e-05	-1.83894	-1.2792	2.17169e-05	-1.83914	-1.27922
96893222	chr9:96893222:G:A	2.94935e-09	-2.22283e-10	-1.24094	0.000142309	-2.22283e-10	-1.2353	0.000142733	-2.22283e-10	-1.23548
96894289	chr9:96894289:A:G	3.2711e-09	-2.22283e-10	-1.1374	0.000164943	-2.22283e-10	-1.0877	0.000165221	-2.22283e-10	-1.08917
96894496	chr9:96894496:T:G	4.86658e-10	-1.7635	-1.27922	2.22838e-05	-1.81126	-1.27819	2.23462e-05	-1.8115	-1.2783
96894834	chr9:96894834:C:T	2.93894e-09	-2.22283e-10	-1.24448	0.000143135	-2.22283e-10	-1.22952	0.000143566	-2.22283e-10	-1.22966
96894868	chr9:96894868:T:C	3.02289e-09	-2.22283e-10	-1.21631	0.000146534	-2.22283e-10	-1.20605	0.000146969	-2.22283e-10	-1.20624
96894941	chr9:96894941:T:C	4.6461e-10	-1.80986	-1.27922	2.14783e-05	-1.84803	-1.27823	2.15396e-05	-1.84822	-1.27835
96895010	chr9:96895010:T:C	5.70573e-10	-1.80244	-1.08121	2.59758e-05	-1.86703	-1.06912	2.6009e-05	-1.86713	-1.07088
96895325	chr9:96895325:T:C	1.14199e-08	-2.22283e-10	0.112828	0.000579851	-2.22283e-10	0.169466	0.000579637	-2.22283e-10	0.165948
96895654	chr9:96895654:A:C	2.21176e-09	-1.52874	-2.98501e-10	8.04971e-05	-1.80508	-2.98501e-10	8.07506e-05	-1.80509	-2.98501e-10
96896360	chr9:96896360:A:C	4.88909e-09	-2.22283e-10	-0.735521	0.000227292	-2.22283e-10	-0.767069	0.000228058	-2.22283e-10	-0.766855
96896511	chr9:96896511:G:A	2.84916e-09	-2.22283e-10	-1.2755	0.000137487	-2.22283e-10	-1.26978	0.000137912	-2.22283e-10	-1.26984
96896793	chr9:96896793:C:T	2.83855e-09	-2.22283e-10	-1.27923	0.000136216	-2.22283e-10	-1.27906	0.000136648	-2.22283e-10	-1.27905
96896831	chr9:96896831:T:C	3.69653e-09	-2.22283e-10	-1.01513	0.000181652	-2.22283e-10	-0.991211	0.000182167	-2.22283e-10	-0.991532
96896925	chr9:96896925:C:G	3.04218e-09	-2.22283e-10	-1.20995	0.000144825	-2.22283e-10	-1.21778	0.000145384	-2.22283e-10	-1.21708
96897114	chr9:96897114:C:G	4.53959e-10	-1.83319	-1.27909	2.11165e-05	-1.86567	-1.27758	2.11768e-05	-1.86582	-1.27773
96897326	chr9:96897326:C:A	4.57788e-10	-1.82673	-1.27715	2.13072e-05	-1.86049	-1.27377	2.13651e-05	-1.86066	-1.27404
96897371	chr9:96897371:C:T	4.74392e-10	-1.79066	-1.27759	2.17804e-05	-1.83322	-1.27908	2.18457e-05	-1.83342	-1.27903
96897589	chr9:96897589:G:A	3.38945e-09	-2.22283e-10	-1.10186	0.000171829	-2.22283e-10	-1.0468	0.000172094	-2.22283e-10	-1.04841
96897987	chr9:96897987:A:G	5.07401e-10	-1.79166	-1.20932	2.33872e-05	-1.83799	-1.20313	2.34349e-05	-1.83809	-1.20414
96899519	chr9:96899519:T:C	2.91903e-09	-2.22283e-10	-1.25128	0.000140737	-2.22283e-10	-1.24641	0.000141159	-2.22283e-10	-1.24657
96899864	chr9:96899864:G:A	3.19076e-09	-2.22283e-10	-1.16227	0.000154768	-2.22283e-10	-1.15138	0.000155208	-2.22283e-10	-1.15169
96900032	chr9:96900032:T:C	3.60228e-09	-2.22283e-10	-1.04096	0.000175888	-2.22283e-10	-1.02346	0.000176384	-2.22283e-10	-1.02379
96901423	chr9:96901423:C:T	3.14701e-09	-2.22283e-10	-1.17607	0.000152546	-2.22283e-10	-1.16584	0.000152982	-2.22283e-10	-1.16614
96901502	chr9:96901502:C:A	4.84264e-09	-2.22283e-10	-0.745067	0.000225187	-2.22283e-10	-0.776374	0.000225945	-2.22283e-10	-0.776162
96901564	chr9:96901564:G:A	2.92534e-09	-2.22283e-10	-1.24912	0.000141062	-2.22283e-10	-1.24411	0.000141484	-2.22283e-10	-1.24427
96901729	chr9:96901729:T:C	3.16186e-09	-2.22283e-10	-1.17137	0.000153229	-2.22283e-10	-1.16137	0.000153666	-2.22283e-10	-1.16167
96902072	chr9:96902072:C:T	3.383e-09	-2.22283e-10	-1.10376	0.000164474	-2.22283e-10	-1.09055	0.000164928	-2.22283e-10	-1.09095
96902927	chr9:96902927:G:A	2.92442e-09	-2.22283e-10	-1.24943	0.000139994	-2.22283e-10	-1.25171	0.000140426	-2.22283e-10	-1.25177
96903022	chr9:96903022:TA:T	4.50295e-09	-2.22283e-10	-0.817795	0.000219888	-2.22283e-10	-0.800186	0.000220458	-2.22283e-10	-0.80075
96903387	chr9:96903387:G:A	9.68601e-09	-0.0518451	-2.98501e-10	0.000192408	-0.933689	-2.98501e-10	0.000192974	-0.933898	-2.98501e-10
96903730	chr9:96903730:T:C	2.28621e-09	-1.49563	-2.98501e-10	0.000162116	-1.10499	-2.98501e-10	0.000162738	-1.10431	-2.98501e-10
96903764	chr9:96903764:G:A	2.8426e-09	-2.22283e-10	-1.27781	0.000136373	-2.22283e-10	-1.27791	0.000136796	-2.22283e-10	-1.27797
96903770	chr9:96903770:G:A	2.85092e-09	-2.22283e-10	-1.27489	0.000137136	-2.22283e-10	-1.27234	0.000137561	-2.22283e-10	-1.27239
96903826	chr9:96903826:T:A	2.41287e-09	-1.44171	-2.98501e-10	0.000174359	-1.03219	-2.98501e-10	0.000175033	-1.03148	-2.98501e-10
96903914	chr9:96903914:A:G	2.84258e-09	-2.22283e-10	-1.27782	0.000136234	-2.22283e-10	-1.27893	0.000136662	-2.22283e-10	-1.27895
96905963	chr9:96905963:G:T	4.88115e-10	-1.76067	-1.27906	2.18873e-05	-1.82823	-1.27917	2.19514e-05	-1.82843	-1.2792
96905982	chr9:96905982:G:A	3.15754e-09	-2.22283e-10	-1.17274	0.000152871	-2.22283e-10	-1.16371	0.000153153	-2.22283e-10	-1.16502
96907963	chr9:96907963:C:T	3.35337e-09	-2.22283e-10	-1.11256	0.00016078	-2.22283e-10	-1.11327	0.00016131	-2.22283e-10	-1.11313
96910643	chr9:96910643:T:G	6.33199e-10	-1.5835	-1.196	4.24104e-05	-1.25455	-1.19136	4.25806e-05	-1.2539	-1.19115
96911371	chr9:96911371:G:A	6.05847e-09	-2.22283e-10	-0.52107	0.000298279	-2.22283e-10	-0.495277	0.000298904	-2.22283e-10	-0.496333
96911470	chr9:96911470:T:C	1.64882e-09	-1.82247	-2.98501e-10	0.0001162	-1.43799	-2.98501e-10	0.000116856	-1.43551	-2.98501e-10
96911486	chr9:96911486:G:A	3.36595e-09	-2.22283e-10	-1.10882	0.000163524	-2.22283e-10	-1.09634	0.000163768	-2.22283e-10	-1.09801
96911663	chr9:96911663:G:A	7.88692e-10	-1.8362	-0.723704	4.56127e-05	-1.66086	-0.712256	4.57988e-05	-1.66046	-0.711735
96911940	chr9:96911940:C:T	3.79178e-09	-2.22283e-10	-0.989692	0.000184488	-2.22283e-10	-0.975723	0.00018469	-2.22283e-10	-0.977778
96912298	chr9:96912298:G:A	4.03845e-09	-2.22283e-10	-0.926667	0.000189021	-2.22283e-10	-0.951447	0.000189649	-2.22283e-10	-0.951278
96912939	chr9:96912939:G:T	6.73241e-10	-1.78536	-0.932823	2.75644e-05	-1.90128	-0.975498	2.76787e-05	-1.90131	-0.974484
96913250	chr9:96913250:G:A	6.05264e-10	-1.65791	-1.1667	3.95279e-05	-1.35524	-1.16106	3.96854e-05	-1.35465	-1.16082
96913800	chr9:96913800:C:T	6.61785e-08	-2.22283e-10	1.86983	0.00484815	-2.22283e-10	2.29305	0.00485055	-2.22283e-10	2.29039
96914183	chr9:96914183:G:A	1.25026e-09	-0.840728	-1.25844	2.31873e-05	-1.78884	-1.26086	2.3254e-05	-1.78898	-1.261
96915154	chr9:96915154:T:TA	5.67675e-09	-2.22283e-10	-0.586149	0.000272357	-2.22283e-10	-0.586192	0.000273289	-2.22283e-10	-0.585926
96916358	chr9:96916358:C:T	3.84726e-09	-2.22283e-10	-0.975166	0.000187275	-2.22283e-10	-0.96073	0.000187471	-2.22283e-10	-0.962832
96916405	chr9:96916405:A:G	2.84247e-09	-2.22283e-10	-1.27786	0.000137458	-2.22283e-10	-1.26999	0.000137842	-2.22283e-10	-1.27035
96916507	chr9:96916507:G:A	3.42716e-09	-2.22283e-10	-1.0908	0.000163682	-2.22283e-10	-1.09538	0.000164213	-2.22283e-10	-1.09529
96916534	chr9:96916534:C:T	2.22972e-09	-1.52065	-2.98501e-10	0.000160218	-1.11677	-2.98501e-10	0.000160695	-1.11695	-2.98501e-10
96917202	chr9:96917202:TGTG:T	4.16508e-09	-2.22283e-10	-0.895791	0.000203043	-2.22283e-10	-0.87989	0.000203749	-2.22283e-10	-0.879565
96917353	chr9:96917353:C:T	1.11067e-08	-2.22283e-10	0.0850226	0.000574998	-2.22283e-10	0.161061	0.000574377	-2.22283e-10	0.15683
96917903	chr9:96917903:T:C	9.54629e-10	-1.10064	-1.26832	7.6026e-05	-0.595549	-1.26668	7.63391e-05	-0.594663	-1.26661
96918268	chr9:96918268:G:A	7.06827e-09	-2.22283e-10	-0.366912	0.000347804	-2.22283e-10	-0.341668	0.000348516	-2.22283e-10	-0.342771
96919211	chr9:96919211:T:C	4.13968e-09	-2.22283e-10	-0.901909	0.000203223	-2.22283e-10	-0.879	0.000203891	-2.22283e-10	-0.878868
96919449	chr9:96919449:T:C	5.64965e-08	-2.22283e-10	1.71165	0.00409317	-2.22283e-10	2.12377	0.00409537	-2.22283e-10	2.12116
96919903	chr9:96919903:G:T	4.82296e-09	-2.22283e-10	-0.749139	0.000231277	-2.22283e-10	-0.74969	0.000232062	-2.22283e-10	-0.749452
96919957	chr9:96919957:T:C	4.09018e-09	-2.22283e-10	-0.913937	0.000196325	-2.22283e-10	-0.913536	0.000196981	-2.22283e-10	-0.913345
96921262	chr9:96921262:G:A	6.95976e-08	-2.22283e-10	1.9202	0.00372252	-2.22283e-10	2.02885	0.00375272	-2.22283e-10	2.03378
96923210	chr9:96923210:G:A	3.05892e-09	-2.22283e-10	-1.20447	0.000152145	-2.22283e-10	-1.16847	0.000152454	-2.22283e-10	-1.16959
96923961	chr9:96923961:G:A	5.1037e-10	-1.84391	-1.15124	2.32127e-05	-1.8827	-1.1659	2.33119e-05	-1.8828	-1.16469
96923991	chr9:96923991:A:G	7.00674e-09	-2.22283e-10	-0.375654	0.000335955	-2.22283e-10	-0.37633	0.000337109	-2.22283e-10	-0.376048
96925200	chr9:96925200:T:C	4.91058e-09	-2.22283e-10	-0.731136	0.000226177	-2.22283e-10	-0.771987	0.000226953	-2.22283e-10	-0.771714
96925203	chr9:96925203:A:G	2.93951e-09	-2.22283e-10	-1.24428	0.000141463	-2.22283e-10	-1.24127	0.000141928	-2.22283e-10	-1.24113
96925231	chr9:96925231:G:A	1.25363e-08	0.206103	-2.98501e-10	0.000341109	-0.361105	-2.98501e-10	0.000342362	-0.360588	-2.98501e-10
96926221	chr9:96926221:G:C	3.2343e-09	-2.22283e-10	-1.14871	0.000160184	-2.22283e-10	-1.11698	0.000160625	-2.22283e-10	-1.11739
96927487	chr9:96927487:C:T	5.07218e-09	-2.22283e-10	-0.698758	0.00024774	-2.22283e-10	-0.680927	0.000248628	-2.22283e-10	-0.680496
96927700	chr9:96927700:G:C	3.07334e-09	-2.22283e-10	-1.19976	0.000153229	-2.22283e-10	-1.16137	0.000153512	-2.22283e-10	-1.16268
96927827	chr9:96927827:A:AT	3.13381e-09	-2.22283e-10	-1.18028	0.000149492	-2.22283e-10	-1.18607	0.000149935	-2.22283e-10	-1.18626
96929543	chr9:96929543:GAC:G	3.06687e-09	-1.20187	-2.98501e-10	0.000240089	-0.712294	-2.98501e-10	0.000241048	-0.711458	-2.98501e-10
```
