## Supplementary material for "Characterization of shared and ancestry-specific signals driving complex traits using multi-ancestry fine-mapping": susiex_nc3.cs80.summary

```
# chr9:95827661-96930636
CS_ID	CS_LENGTH	CS_PURITY	MAX_PIP_SNP	BP	REF_ALLELE	ALT_ALLELE	REF_FRQ	BETA	SE	-LOG10P	MAX_PIP	POST-HOC_PROB_POP1	POST-HOC_PROB_POP2
1	2	0.945842	chr9:96327661:G:A	96327661	A,A	G,G	1,1	-inf,-inf	inf,inf	10.4531,0.337753	0.665382	0.999983	0.234661
2	2041	0	chr9:96402451:T:C	96402451	NA,C	NA,T	NA,1	NA,-inf	NA,inf	NA,2.91683	0.00962007	0.408069	0.403535
3	2045	0	chr9:96402451:T:C	96402451	NA,C	NA,T	NA,1	NA,-inf	NA,inf	NA,2.91683	0.00959915	0.407963	0.402915
```
