## Supplementary material for "Characterization of shared and ancestry-specific signals driving complex traits using multi-ancestry fine-mapping": susiex_nc1.cs80.snp

```
BP	SNP	PIP(CS1)	LogBF(CS1,Pop1)	LogBF(CS1,Pop2)
97429903	chr9:97429903:T:C	1.91732e-19	-0.584243	-0.957553
97429957	chr9:97429957:C:T	2.51366e-19	-4.08243e-10	-1.27098
97430074	chr9:97430074:T:C	2.42711e-19	-4.08243e-10	-1.30602
97430264	chr9:97430264:G:A	2.08222e-19	-1.13422	-0.325068
97430704	chr9:97430704:T:C	4.60133e-19	0.570576	-1.23695
97430719	chr9:97430719:A:G	1.43224e-19	-0.952918	-0.880567
97430831	chr9:97430831:T:C	2.7034e-19	0.0837093	-1.28192
97431895	chr9:97431895:A:G	7.27545e-19	-4.08243e-10	-0.208218
97432124	chr9:97432124:T:C	1.83558e-19	-0.636781	-0.94858
97432252	chr9:97432252:G:A	2.55109e-19	-1.2562	-3.35403e-10
97432371	chr9:97432371:A:G	2.44919e-19	-4.08243e-10	-1.29696
97432543	chr9:97432543:G:A	1.7521e-19	-1.67957	0.0476637
97432714	chr9:97432714:G:A	3.22192e-19	-4.08243e-10	-1.02275
97433502	chr9:97433502:G:A	2.80237e-19	0.118564	-1.28082
97433816	chr9:97433816:T:C	1.89612e-19	-0.557357	-0.995557
97433833	chr9:97433833:G:A	3.78626e-20	-1.83563	-1.3283
97434113	chr9:97434113:T:C	1.2445e-19	-1.97399	-3.35403e-10
97434873	chr9:97434873:G:A	2.53337e-19	-4.08243e-10	-1.26317
97435161	chr9:97435161:A:C	2.54503e-19	-4.08243e-10	-1.25858
97435235	chr9:97435235:AT:A	2.12565e-19	-0.405578	-1.03307
97435496	chr9:97435496:C:T	8.16011e-19	-4.08243e-10	-0.0934651
97435499	chr9:97435499:G:A	1.65692e-19	-0.716976	-0.970789
97435910	chr9:97435910:C:G	2.52067e-19	-4.08243e-10	-1.2682
97436263	chr9:97436263:T:C	9.77943e-19	-4.08243e-10	0.087558
97436615	chr9:97436615:G:C	2.36609e-19	-4.08243e-10	-1.33149
97436867	chr9:97436867:T:C	4.01441e-20	-1.85046	-1.25496
97437238	chr9:97437238:C:T	5.89075e-19	-1.0096	0.59026
97437291	chr9:97437291:A:G	1.83364e-19	-0.618913	-0.96751
97438570	chr9:97438570:A:T	2.99955e-19	-4.08243e-10	-1.09426
97439078	chr9:97439078:A:G	4.33575e-19	0.570338	-1.29617
97439269	chr9:97439269:A:G	1.88482e-19	-1.62716	0.0682685
97439382	chr9:97439382:G:A	6.11934e-20	-1.75487	-0.928982
97439803	chr9:97439803:G:T	2.68268e-19	-4.08243e-10	-1.20591
97439960	chr9:97439960:C:T	1.84272e-19	-1.70492	0.123442
97440307	chr9:97440307:C:T	7.32839e-19	-4.08243e-10	-0.200967
97440541	chr9:97440541:A:G	2.51317e-19	-4.08243e-10	-1.27118
97440602	chr9:97440602:C:T	1.72265e-19	-1.68088	0.032019
97441347	chr9:97441347:ATAATT:A	1.06945e-19	-2.12557	-3.35403e-10
97441426	chr9:97441426:G:T	3.6525e-19	0.422782	-1.32009
97441920	chr9:97441920:C:G	5.91495e-20	-1.3879	-1.32992
97442436	chr9:97442436:T:G	3.26766e-19	-4.08243e-10	-1.00865
97442604	chr9:97442604:C:T	5.02864e-19	-1.83492	1.25735
97442827	chr9:97442827:CT:C	5.14646e-19	-1.82598	1.27156
97442830	chr9:97442830:T:C	4.79389e-19	-1.82685	1.20146
97443119	chr9:97443119:C:T	4.26437e-19	-1.83618	1.09376
97443141	chr9:97443141:T:C	4.62785e-19	-1.86238	1.20175
97443153	chr9:97443153:G:C	1.34638e-18	-4.08243e-10	0.407282
97443847	chr9:97443847:T:C	4.07764e-19	0.444771	-1.23198
97444320	chr9:97444320:C:G	2.70507e-20	-2.1793	-1.32088
97445285	chr9:97445285:TTTGAC:T	3.02999e-19	-0.19855	-0.885614
97446536	chr9:97446536:G:A	3.2248e-19	-4.08243e-10	-1.02185
97447460	chr9:97447460:G:A	1.23634e-18	-4.08243e-10	0.322019
97447887	chr9:97447887:C:A	7.2954e-19	-4.08243e-10	-0.205479
97448098	chr9:97448098:T:C	2.42892e-19	-4.08243e-10	-1.30528
97448192	chr9:97448192:A:G	1.04614e-19	-2.14761	-3.35403e-10
97448306	chr9:97448306:A:G	9.94512e-20	-2.19823	-3.35403e-10
97448543	chr9:97448543:T:C	4.51914e-19	0.179983	-0.864384
97448699	chr9:97448699:A:G	1.33227e-19	-1.90584	-3.35403e-10
97448772	chr9:97448772:T:C	1.04562e-19	-2.14811	-3.35403e-10
97449258	chr9:97449258:G:A	2.72102e-18	1.11087	-3.35403e-10
97449412	chr9:97449412:C:T	6.17111e-20	-1.63628	-1.03915
97449526	chr9:97449526:C:T	1.16076e-19	-2.04364	-3.35403e-10
97449587	chr9:97449587:T:C	2.8489e-20	-2.19798	-1.2504
97449656	chr9:97449656:G:A	1.33302e-19	-1.90528	-3.35403e-10
97450121	chr9:97450121:C:G	2.88732e-20	-2.19927	-1.23571
97450908	chr9:97450908:T:C	7.21875e-19	-4.08243e-10	-0.216041
97450995	chr9:97450995:AT:A	3.06679e-19	-4.08243e-10	-1.07209
97451536	chr9:97451536:C:A	3.38582e-19	-4.08243e-10	-0.973126
97452565	chr9:97452565:G:A	2.1362e-19	-0.344382	-1.08931
97452678	chr9:97452678:G:A	1.26085e-18	-4.08243e-10	0.341647
97453139	chr9:97453139:G:A	4.74655e-19	0.586591	-1.2219
97453145	chr9:97453145:G:A	1.12815e-18	-4.08243e-10	0.230437
97453173	chr9:97453173:C:T	2.37144e-19	-0.464048	-0.865178
97453459	chr9:97453459:T:G	2.41236e-19	-4.08243e-10	-1.31212
97453676	chr9:97453676:T:C	3.88811e-19	0.435209	-1.27001
97454749	chr9:97454749:G:A	4.13977e-19	0.379617	-1.1517
97455209	chr9:97455209:G:A	7.46595e-19	-4.08243e-10	-0.18237
97455519	chr9:97455519:C:T	7.62416e-19	-4.08243e-10	-0.161401
97456076	chr9:97456076:C:T	4.65735e-20	-2.19365	-0.763216
97456357	chr9:97456357:T:A	3.1188e-20	-2.03347	-1.3244
97456693	chr9:97456693:A:T	2.66413e-19	-4.08243e-10	-1.21285
97456709	chr9:97456709:C:T	9.91794e-20	-2.20096	-3.35403e-10
97456864	chr9:97456864:C:T	2.78577e-19	-4.08243e-10	-1.1682
97457452	chr9:97457452:C:T	2.38982e-19	-0.483477	-0.838029
97457776	chr9:97457776:G:A	2.88162e-19	0.162342	-1.29671
97457928	chr9:97457928:A:G	2.80071e-20	-2.17338	-1.29206
97458341	chr9:97458341:G:A	2.95629e-19	-1.10879	-3.35403e-10
97458524	chr9:97458524:G:A	3.07404e-20	-2.03999	-1.33232
97458849	chr9:97458849:G:A	2.69449e-19	-0.268733	-0.932781
97460234	chr9:97460234:G:A	2.6731e-19	-4.08243e-10	-1.20948
97461048	chr9:97461048:A:G	1.91711e-19	-1.14203	-0.399872
97461363	chr9:97461363:A:C	5.43039e-19	-1.09237	0.591653
97461479	chr9:97461479:CCAAAGGTGCTCTATTTATTTGAGT:C	3.46496e-19	0.230331	-1.18035
97463975	chr9:97463975:T:C	1.03465e-19	-2.15866	-3.35403e-10
97464349	chr9:97464349:G:A	1.92439e-19	-0.604434	-0.933678
97464700	chr9:97464700:G:A	1.32458e-19	-0.871894	-1.03974
97464729	chr9:97464729:T:C	2.1166e-19	-0.526287	-0.916623
97464735	chr9:97464735:T:C	6.63607e-19	-4.08243e-10	-0.300203
97465141	chr9:97465141:G:A	2.88642e-19	0.0153909	-1.1481
97465213	chr9:97465213:G:A	1.00353e-19	-2.1892	-3.35403e-10
97465370	chr9:97465370:G:A	1.82163e-19	-1.18742	-0.405572
97466159	chr9:97466159:G:A	2.99982e-19	-4.08243e-10	-1.09417
97466621	chr9:97466621:A:G	1.12189e-18	0.224876	-3.35403e-10
97466990	chr9:97466990:A:G	3.04793e-20	-2.15522	-1.22562
97467108	chr9:97467108:A:G	3.2566e-19	-4.08243e-10	-1.01204
97467115	chr9:97467115:T:C	7.55323e-19	-4.08243e-10	-0.170747
97467293	chr9:97467293:C:A	2.33077e-19	-0.353745	-0.99278
97468124	chr9:97468124:G:T	3.72824e-19	-4.08243e-10	-0.876787
97468264	chr9:97468264:G:A	3.33439e-20	-2.19114	-1.09988
97468412	chr9:97468412:T:C	1.75446e-19	-1.2088	-0.421767
97469862	chr9:97469862:T:G	2.12537e-19	-0.536984	-0.901795
97470035	chr9:97470035:G:A	7.39889e-19	-4.08243e-10	-0.191393
97470864	chr9:97470864:T:C	8.75335e-19	-4.08243e-10	-0.023287
97470907	chr9:97470907:C:T	5.41287e-19	0.617067	-1.12101
97470991	chr9:97470991:T:C	2.44473e-19	-4.08243e-10	-1.29879
97471040	chr9:97471040:T:G	2.69876e-19	-0.244883	-0.955049
97471080	chr9:97471080:A:G	1.92083e-19	-1.13047	-0.409497
97471113	chr9:97471113:A:G	1.30613e-18	-4.08243e-10	0.376929
97471241	chr9:97471241:C:T	2.94281e-19	-0.148209	-0.96515
97472119	chr9:97472119:T:G	3.51671e-19	0.246915	-1.18211
97472263	chr9:97472263:G:A	1.43718e-19	-1.1648	-0.665239
97472420	chr9:97472420:A:G	6.81712e-19	-4.08243e-10	-0.273285
97472474	chr9:97472474:G:A	9.25146e-20	-1.47895	-0.791581
97473445	chr9:97473445:T:G	1.12901e-19	-2.07138	-3.35403e-10
97474523	chr9:97474523:G:A	7.835e-20	-1.46024	-0.976468
97475023	chr9:97475023:A:G	2.52673e-19	-4.08243e-10	-1.2658
97475244	chr9:97475244:T:C	4.92457e-19	-4.08243e-10	-0.598486
97475337	chr9:97475337:C:T	3.0089e-19	-4.08243e-10	-1.09115
97475858	chr9:97475858:G:A	2.30075e-19	-0.485374	-0.874113
97476236	chr9:97476236:C:A	2.92585e-19	-4.08243e-10	-1.11914
97476352	chr9:97476352:G:A	3.42949e-19	-0.960312	-3.35403e-10
97476384	chr9:97476384:TA:T	2.37111e-19	-4.08243e-10	-1.32936
97476806	chr9:97476806:C:T	2.76647e-19	-4.08243e-10	-1.17515
97477368	chr9:97477368:C:T	1.2379e-19	-0.846116	-1.13319
97477712	chr9:97477712:TTA:T	2.47832e-19	-4.08243e-10	-1.28514
97478997	chr9:97478997:A:G	7.61195e-19	-4.08243e-10	-0.163004
97481889	chr9:97481889:G:A	2.64421e-20	-2.20099	-1.32195
97482176	chr9:97482176:A:G	1.21049e-19	-2.0017	-3.35403e-10
97482519	chr9:97482519:C:T	2.14045e-18	-1.16278	2.03365
97484604	chr9:97484604:A:G	3.17107e-19	-4.08243e-10	-1.03865
97487641	chr9:97487641:G:A	3.82539e-19	-0.144713	-0.706349
97487877	chr9:97487877:A:T	4.02313e-19	-0.15753	-0.643131
97488329	chr9:97488329:A:G	1.20922e-19	-2.00275	-3.35403e-10
97488602	chr9:97488602:G:A	3.03561e-19	-4.08243e-10	-1.08231
97489173	chr9:97489173:G:A	3.17587e-18	1.26544	-3.35403e-10
97489506	chr9:97489506:C:T	2.4745e-19	-4.08243e-10	-1.28669
97490439	chr9:97490439:T:C	7.85749e-19	0.659526	-0.790782
97490576	chr9:97490576:G:A	6.55537e-19	-4.08243e-10	-0.312438
97491139	chr9:97491139:A:G	1.28175e-19	-1.94449	-3.35403e-10
97491445	chr9:97491445:T:C	2.74779e-19	-4.08243e-10	-1.18193
97491539	chr9:97491539:G:A	2.55423e-19	-4.08243e-10	-1.25497
97492312	chr9:97492312:C:T	1.14608e-19	-2.05638	-3.35403e-10
97492568	chr9:97492568:A:C	1.21879e-18	0.307718	-3.35403e-10
97493140	chr9:97493140:C:T	2.63563e-19	-4.08243e-10	-1.2236
97493272	chr9:97493272:C:T	2.39634e-19	-4.08243e-10	-1.31878
97493334	chr9:97493334:G:A	6.98663e-18	-1.67433	3.72819
97493393	chr9:97493393:G:A	1.24642e-19	-1.97245	-3.35403e-10
97493571	chr9:97493571:C:T	1.05161e-19	-1.86937	-0.27303
97493916	chr9:97493916:A:G	3.10929e-19	-4.08243e-10	-1.05833
97493944	chr9:97493944:G:T	1.49449e-19	-1.79094	-3.35403e-10
97494002	chr9:97494002:C:T	2.63479e-19	-4.08243e-10	-1.22392
97494392	chr9:97494392:C:T	1.41855e-19	-1.84309	-3.35403e-10
97494781	chr9:97494781:G:A	8.05723e-19	-4.08243e-10	-0.106153
97494923	chr9:97494923:C:T	7.98796e-19	-0.114788	-3.35403e-10
97495130	chr9:97495130:T:C	3.53528e-19	-4.08243e-10	-0.92993
97495209	chr9:97495209:G:A	9.94741e-20	-2.198	-3.35403e-10
97496524	chr9:97496524:C:T	2.84643e-19	-4.08243e-10	-1.14666
97497131	chr9:97497131:A:G	5.65483e-18	-1.73494	3.57731
97497520	chr9:97497520:G:A	3.44425e-19	-4.08243e-10	-0.956018
97497610	chr9:97497610:G:GT	6.73234e-20	-1.28154	-1.30685
97497660	chr9:97497660:T:TA	4.33144e-18	-1.72607	3.30184
97498103	chr9:97498103:T:G	3.01187e-19	-0.243064	-0.847096
97498467	chr9:97498467:T:C	2.95046e-19	-4.08243e-10	-1.11076
97498686	chr9:97498686:C:G	4.01401e-19	-4.08243e-10	-0.802933
97499506	chr9:97499506:T:C	3.1103e-19	-4.08243e-10	-1.058
97499653	chr9:97499653:G:A	1.94374e-19	-1.52811	-3.35403e-10
97500397	chr9:97500397:C:T	4.41189e-20	-1.84472	-1.16629
97501006	chr9:97501006:T:C	3.09383e-19	-4.08243e-10	-1.06331
97501708	chr9:97501708:G:A	2.14044e-19	-1.43171	-3.35403e-10
97502231	chr9:97502231:C:T	2.37753e-19	-4.08243e-10	-1.32666
97502409	chr9:97502409:G:A	5.22412e-20	-1.75846	-1.08356
97502797	chr9:97502797:G:A	3.00902e-19	-4.08243e-10	-1.09111
97503429	chr9:97503429:TAC:T	2.4113e-19	-4.08243e-10	-1.31256
97503449	chr9:97503449:G:A	1.1559e-19	-2.04784	-3.35403e-10
97504127	chr9:97504127:G:C	4.37929e-19	0.469834	-1.18567
97504372	chr9:97504372:A:G	4.53194e-19	-4.08243e-10	-0.681574
97504810	chr9:97504810:C:G	4.69691e-19	-1.83132	1.1855
97505484	chr9:97505484:A:G	2.84966e-19	-2.10481	0.959289
97505744	chr9:97505744:C:T	8.01206e-19	0.363757	-0.475531
97506088	chr9:97506088:TC:T	7.37564e-19	0.26022	-0.454761
97506171	chr9:97506171:C:T	2.8303e-19	-4.08243e-10	-1.15234
97507009	chr9:97507009:C:T	4.32231e-19	-2.16584	1.4369
97507370	chr9:97507370:C:T	1.58449e-18	-4.08243e-10	0.570126
97508006	chr9:97508006:G:A	1.16449e-19	-1.43853	-0.601904
97508442	chr9:97508442:G:A	2.54632e-19	-4.08243e-10	-1.25807
97508479	chr9:97508479:C:T	2.9102e-19	-4.08243e-10	-1.1245
97508481	chr9:97508481:T:C	2.78077e-20	-2.19506	-1.27752
97508564	chr9:97508564:A:G	6.27657e-19	0.839218	-1.19512
97508604	chr9:97508604:G:A	3.56266e-20	-2.10334	-1.12146
97508948	chr9:97508948:G:T	3.40373e-19	-4.08243e-10	-0.96785
97509115	chr9:97509115:G:A	4.5112e-20	-2.01721	-0.97153
97509611	chr9:97509611:C:T	3.39949e-19	-4.08243e-10	-0.969097
97510016	chr9:97510016:T:A	2.67411e-19	-4.08243e-10	-1.20911
97510720	chr9:97510720:G:A	4.97633e-20	-1.85451	-1.0361
97511065	chr9:97511065:C:T	1.04748e-18	0.855697	-0.699448
97511099	chr9:97511099:C:CAG	4.66471e-20	-1.85235	-1.10294
97511215	chr9:97511215:G:A	1.11493e-19	-2.08393	-3.35403e-10
97511375	chr9:97511375:C:T	3.36039e-19	-4.08243e-10	-0.980666
97511562	chr9:97511562:C:T	1.44244e-19	-1.82639	-3.35403e-10
97511596	chr9:97511596:T:C	2.87699e-19	-4.08243e-10	-1.13598
97511892	chr9:97511892:A:G	7.85478e-20	-1.11842	-1.31577
97512173	chr9:97512173:A:G	1.30134e-19	-1.11543	-0.813896
97512283	chr9:97512283:T:A	1.31775e-17	3.15182	-0.463452
97512462	chr9:97512462:A:T	2.38598e-19	-4.08243e-10	-1.32311
97512665	chr9:97512665:C:A	7.62018e-19	-4.08243e-10	-0.161922
97512928	chr9:97512928:T:G	2.71201e-18	1.76695	-0.6594
97513142	chr9:97513142:C:T	1.53429e-17	3.30251	-0.461989
97513603	chr9:97513603:G:A	1.14696e-18	-4.08243e-10	0.246973
97514028	chr9:97514028:A:G	1.36889e-17	3.56451	-0.838066
97514302	chr9:97514302:A:G	7.41079e-20	-1.44998	-1.0424
97514494	chr9:97514494:C:T	4.92368e-18	1.76609	-0.0621739
97514680	chr9:97514680:T:C	3.34435e-19	-4.08243e-10	-0.98545
97514999	chr9:97514999:T:C	4.02266e-18	1.91599	-0.414186
97515594	chr9:97515594:T:C	3.07562e-19	-4.08243e-10	-1.06922
97515671	chr9:97515671:C:T	4.47207e-19	-4.08243e-10	-0.694871
97515886	chr9:97515886:A:G	3.3604e-19	-4.08243e-10	-0.980663
97515925	chr9:97515925:C:T	2.82891e-19	-4.08243e-10	-1.15283
97516727	chr9:97516727:A:G	3.47511e-18	2.43054	-1.07506
97516770	chr9:97516770:G:A	3.04009e-19	-4.08243e-10	-1.08084
97516958	chr9:97516958:C:T	2.3436e-18	-4.08243e-10	0.961549
97517016	chr9:97517016:G:A	1.22782e-19	-1.98749	-3.35403e-10
97517059	chr9:97517059:A:T	5.6662e-19	-4.08243e-10	-0.458204
97517122	chr9:97517122:G:A	3.31526e-19	-4.08243e-10	-0.994188
97517127	chr9:97517127:G:T	2.67604e-18	-4.08243e-10	1.0942
97517334	chr9:97517334:G:A	1.44227e-19	-0.631347	-1.19515
97517427	chr9:97517427:C:T	8.57174e-19	0.737012	-0.781265
97517729	chr9:97517729:G:A	8.42312e-19	-0.58077	0.519027
97519558	chr9:97519558:C:T	1.58047e-19	-1.735	-3.35403e-10
97519590	chr9:97519590:C:T	1.00558e-19	-0.904525	-1.28263
97520031	chr9:97520031:A:G	2.31207e-19	-0.639793	-0.714786
97520201	chr9:97520201:A:G	2.44483e-19	-4.08243e-10	-1.29875
97520384	chr9:97520384:A:G	3.5122e-19	-4.08243e-10	-0.936481
97520763	chr9:97520763:T:C	2.42799e-19	-4.08243e-10	-1.30566
97521031	chr9:97521031:A:T	8.96574e-20	-1.77045	-0.531443
97521865	chr9:97521865:G:A	5.13774e-20	-1.85479	-1.0039
97522436	chr9:97522436:T:C	2.87219e-19	-4.08243e-10	-1.13765
97522580	chr9:97522580:G:A	7.29709e-20	-1.62873	-0.879099
97522676	chr9:97522676:C:T	1.55897e-19	-1.7487	-3.35403e-10
97522761	chr9:97522761:C:T	2.13613e-19	-1.43373	-3.35403e-10
97523015	chr9:97523015:G:A	3.32119e-19	0.340586	-1.33299
97523371	chr9:97523371:C:T	1.58945e-19	-1.22779	-0.501541
97523771	chr9:97523771:C:T	5.43296e-19	-4.08243e-10	-0.500239
97524149	chr9:97524149:C:A	1.92337e-19	-1.10051	-0.438134
97524687	chr9:97524687:G:A	2.36649e-19	-4.08243e-10	-1.33132
97524734	chr9:97524734:T:G	2.43369e-19	-4.08243e-10	-1.30331
97524795	chr9:97524795:C:T	2.41041e-19	-4.08243e-10	-1.31293
97524872	chr9:97524872:CA:C	4.79652e-19	0.700955	-1.32579
97525956	chr9:97525956:A:T	2.03547e-19	-0.349076	-1.13292
97526343	chr9:97526343:GT:G	4.97407e-19	-4.08243e-10	-0.588485
97526346	chr9:97526346:A:C	4.91863e-19	-4.08243e-10	-0.599693
97526627	chr9:97526627:A:G	2.58006e-19	-4.08243e-10	-1.24491
97526776	chr9:97526776:G:A	3.29022e-20	-2.01591	-1.28845
97526899	chr9:97526899:T:C	3.00239e-19	-4.08243e-10	-1.09332
97528088	chr9:97528088:G:A	5.21586e-19	-4.08243e-10	-0.541018
97528455	chr9:97528455:G:C	2.29447e-19	-1.09434	-0.267876
97528955	chr9:97528955:C:G	1.11553e-19	-1.06741	-1.01598
97529656	chr9:97529656:C:T	2.46572e-19	-4.08243e-10	-1.29024
97530100	chr9:97530100:C:G	1.17033e-19	-0.824418	-1.21102
97530142	chr9:97530142:A:G	2.83162e-19	-4.08243e-10	-1.15187
97530633	chr9:97530633:G:A	2.36451e-19	-4.08243e-10	-1.33215
97530769	chr9:97530769:G:A	2.4372e-19	-4.08243e-10	-1.30187
97531160	chr9:97531160:T:C	3.95397e-19	-4.08243e-10	-0.818003
97532863	chr9:97532863:G:T	1.63302e-19	-0.932539	-0.769752
97533310	chr9:97533310:G:T	3.14861e-19	-1.04576	-3.35403e-10
97533639	chr9:97533639:A:G	6.88613e-20	-1.32479	-1.24101
97533937	chr9:97533937:C:T	6.61397e-20	-2.17773	-0.428392
97533981	chr9:97533981:T:C	4.33259e-19	-4.08243e-10	-0.726557
97534198	chr9:97534198:C:G	4.64024e-20	-1.80472	-1.15583
97534694	chr9:97534694:T:C	7.00205e-20	-1.33015	-1.21896
97534864	chr9:97534864:T:A	2.43243e-19	-4.08243e-10	-1.30383
97535413	chr9:97535413:C:T	3.69976e-20	-1.86744	-1.3196
97536425	chr9:97536425:T:A	2.77238e-19	-4.08243e-10	-1.17302
97536705	chr9:97536705:A:G	6.72793e-20	-1.25639	-1.33265
97537087	chr9:97537087:C:T	1.27778e-18	0.858921	-0.503938
97537217	chr9:97537217:G:A	6.99853e-20	-1.28651	-1.2631
97537493	chr9:97537493:T:C	2.95844e-20	-2.18923	-1.22142
97537733	chr9:97537733:A:C	3.49279e-18	-4.08243e-10	1.36056
97537791	chr9:97537791:T:C	3.67038e-19	-4.08243e-10	-0.892427
97538138	chr9:97538138:A:C	4.49931e-20	-1.68889	-1.30249
97538182	chr9:97538182:A:G	1.04714e-19	-2.14666	-3.35403e-10
97538209	chr9:97538209:C:T	1.00487e-19	-2.18787	-3.35403e-10
97538526	chr9:97538526:T:A	6.17758e-19	-4.08243e-10	-0.371796
97538717	chr9:97538717:C:T	3.34506e-19	-4.08243e-10	-0.985237
97538782	chr9:97538782:A:G	1.22246e-19	-0.75955	-1.23231
97538927	chr9:97538927:C:T	2.36295e-19	-4.08243e-10	-1.33281
97538969	chr9:97538969:C:T	9.30007e-20	-1.45125	-0.814036
97539029	chr9:97539029:A:C	2.54568e-19	-4.08243e-10	-1.25832
97539166	chr9:97539166:A:T	9.11423e-20	-1.39028	-0.895194
97539479	chr9:97539479:C:T	1.33977e-19	-1.90022	-3.35403e-10
97539742	chr9:97539742:G:A	6.80898e-19	-4.08243e-10	-0.274481
97540333	chr9:97540333:C:G	1.07836e-19	-2.11728	-3.35403e-10
97540482	chr9:97540482:C:T	3.05781e-19	-4.08243e-10	-1.07502
97540586	chr9:97540586:C:T	2.36286e-19	-4.08243e-10	-1.33285
97540661	chr9:97540661:C:T	3.04443e-19	-4.08243e-10	-1.07941
97541477	chr9:97541477:C:G	4.60636e-20	-1.63925	-1.32862
97541574	chr9:97541574:G:A	2.12743e-19	-1.2666	-0.171212
97541597	chr9:97541597:C:A	2.36302e-19	-4.08243e-10	-1.33278
97542177	chr9:97542177:T:G	2.98788e-19	-4.08243e-10	-1.09816
97542249	chr9:97542249:A:G	8.14729e-20	-2.09844	-0.299185
97542579	chr9:97542579:A:G	7.56977e-20	-2.03656	-0.43459
97542785	chr9:97542785:A:G	3.09249e-20	-2.1557	-1.21063
97542800	chr9:97542800:A:G	9.27137e-20	-1.81872	-0.449659
97542930	chr9:97542930:A:G	2.47181e-19	-4.08243e-10	-1.28777
97543154	chr9:97543154:A:G	3.26487e-19	-4.08243e-10	-1.0095
97543416	chr9:97543416:A:G	9.01812e-20	-1.42271	-0.873362
97543922	chr9:97543922:G:C	4.06633e-20	-1.92765	-1.16492
97543985	chr9:97543985:G:T	4.47007e-20	-2.18845	-0.809451
97544460	chr9:97544460:C:T	6.14278e-20	-1.47082	-1.20921
97544467	chr9:97544467:T:C	1.26072e-19	-0.691793	-1.26925
97544522	chr9:97544522:A:G	6.00258e-20	-1.52949	-1.17363
97545120	chr9:97545120:T:C	1.16878e-19	-0.793784	-1.24298
97545211	chr9:97545211:G:A	1.9392e-19	-1.67453	0.144081
97545242	chr9:97545242:A:G	3.44809e-19	-4.08243e-10	-0.954902
97545246	chr9:97545246:T:A	6.22879e-20	-1.5203	-1.14582
97545507	chr9:97545507:C:T	1.49505e-19	-1.77983	-0.0107379
97545560	chr9:97545560:G:A	1.73182e-18	-4.08243e-10	0.659036
97545607	chr9:97545607:A:G	3.44393e-19	-4.08243e-10	-0.95611
97545620	chr9:97545620:C:T	3.25433e-19	-4.08243e-10	-1.01274
97545734	chr9:97545734:T:C	1.1453e-19	-0.819563	-1.2375
97545949	chr9:97545949:A:G	6.00918e-20	-1.57921	-1.12281
97546776	chr9:97546776:A:G	1.49425e-19	-1.51062	-0.280482
97546839	chr9:97546839:A:G	1.34441e-19	-1.63882	-0.257944
97546923	chr9:97546923:C:T	6.32204e-20	-1.5099	-1.14137
97547106	chr9:97547106:C:T	2.36176e-19	-4.08243e-10	-1.33331
97548061	chr9:97548061:G:A	1.57966e-18	-4.08243e-10	0.567073
97548252	chr9:97548252:A:G	1.56954e-19	-0.485624	-1.25632
97548384	chr9:97548384:C:T	1.8538e-19	-0.284739	-1.29075
97548568	chr9:97548568:C:T	4.7714e-19	-4.08243e-10	-0.630084
97548831	chr9:97548831:G:A	1.42751e-19	-1.83679	-3.35403e-10
97549197	chr9:97549197:T:C	2.38637e-19	-4.08243e-10	-1.32295
97549551	chr9:97549551:T:C	4.59352e-19	-4.08243e-10	-0.668076
97550002	chr9:97550002:T:C	3.10645e-20	-2.03303	-1.32879
97550031	chr9:97550031:T:C	9.37392e-19	-4.08243e-10	0.0452087
97550436	chr9:97550436:G:T	5.80117e-19	-4.08243e-10	-0.434663
97550703	chr9:97550703:A:G	3.76374e-19	-4.08243e-10	-0.86731
97551170	chr9:97551170:C:T	3.03959e-20	-2.16594	-1.21765
97551181	chr9:97551181:G:A	3.1046e-19	-4.08243e-10	-1.05984
97551279	chr9:97551279:C:T	4.13229e-20	-1.8995	-1.17698
97551366	chr9:97551366:G:A	2.73586e-20	-2.1718	-1.31706
97551443	chr9:97551443:C:T	4.41754e-20	-1.70923	-1.30049
97551619	chr9:97551619:A:G	2.81903e-19	-4.08243e-10	-1.15633
97551621	chr9:97551621:A:G	9.81483e-20	-0.977726	-1.23369
97552127	chr9:97552127:A:G	9.9476e-20	-2.19798	-3.35403e-10
97552331	chr9:97552331:ACTAGC:A	2.85941e-20	-2.15715	-1.28754
97552458	chr9:97552458:T:C	3.82615e-20	-2.01172	-1.14173
97553101	chr9:97553101:G:A	3.09419e-19	-4.08243e-10	-1.0632
97553493	chr9:97553493:C:T	2.65363e-19	-4.08243e-10	-1.21679
97553948	chr9:97553948:C:T	1.53759e-19	-0.534145	-1.22836
97554045	chr9:97554045:A:G	3.08482e-19	-4.08243e-10	-1.06623
97554311	chr9:97554311:G:C	3.88663e-20	-1.80708	-1.33069
97554422	chr9:97554422:T:C	1.21299e-19	-1.99963	-3.35403e-10
97554481	chr9:97554481:G:A	1.37732e-19	-1.87259	-3.35403e-10
97555203	chr9:97555203:T:C	3.58667e-19	-4.08243e-10	-0.9155
97555291	chr9:97555291:G:C	4.32051e-20	-1.88435	-1.14759
97555993	chr9:97555993:G:A	1.22457e-19	-0.828363	-1.16177
97556176	chr9:97556176:A:G	5.52735e-20	-1.53766	-1.24794
97556269	chr9:97556269:C:A	3.95425e-20	-1.85955	-1.26097
97556367	chr9:97556367:A:G	3.28429e-19	-4.08243e-10	-1.00357
97556457	chr9:97556457:G:A	2.52851e-19	-0.849209	-0.415883
97556501	chr9:97556501:A:T	4.10388e-20	-1.92923	-1.15415
97556682	chr9:97556682:A:G	7.88155e-20	-1.31093	-1.11985
97556750	chr9:97556750:G:A	2.89358e-19	-4.08243e-10	-1.13023
97556998	chr9:97556998:C:T	3.6424e-20	-1.87067	-1.332
97557087	chr9:97557087:G:A	5.86202e-19	-4.08243e-10	-0.424229
97557366	chr9:97557366:G:C	6.80871e-19	-0.274521	-3.35403e-10
97557575	chr9:97557575:G:A	4.70163e-20	-1.61489	-1.33251
97557612	chr9:97557612:C:T	4.34097e-20	-1.84826	-1.17895
97558548	chr9:97558548:A:G	1.55672e-19	-1.75014	-3.35403e-10
97558634	chr9:97558634:G:T	6.11709e-20	-1.49198	-1.19224
97558989	chr9:97558989:C:T	3.17194e-20	-2.0919	-1.24906
97559596	chr9:97559596:C:T	7.0079e-20	-1.67808	-0.870189
97559687	chr9:97559687:T:C	1.20586e-19	-0.673316	-1.33221
97559689	chr9:97559689:C:T	3.33038e-19	-4.08243e-10	-0.989636
97560152	chr9:97560152:C:T	1.12166e-19	-0.813445	-1.26447
97560353	chr9:97560353:G:A	6.25657e-20	-1.68124	-0.980434
97560418	chr9:97560418:A:T	1.10287e-19	-0.819923	-1.27488
97560494	chr9:97560494:C:T	7.91798e-20	-1.15457	-1.2716
97560609	chr9:97560609:T:C	1.11525e-19	-0.811427	-1.27222
97561804	chr9:97561804:C:T	3.93675e-20	-1.81694	-1.30801
97562199	chr9:97562199:A:T	7.26401e-20	-1.35114	-1.16124
97562278	chr9:97562278:T:C	6.01463e-20	-1.66252	-1.03859
97562372	chr9:97562372:G:A	7.65237e-20	-1.27008	-1.19022
97562611	chr9:97562611:T:A	3.73258e-20	-1.87636	-1.30185
97563211	chr9:97563211:G:A	2.85121e-19	-4.08243e-10	-1.14498
97563258	chr9:97563258:G:A	2.61888e-19	-4.08243e-10	-1.22998
97563818	chr9:97563818:C:G	2.37001e-19	-4.08243e-10	-1.32983
97564543	chr9:97564543:G:A	1.95882e-19	-2.20104	0.680666
97564944	chr9:97564944:G:A	3.38637e-20	-2.01145	-1.2641
97564950	chr9:97564950:C:T	1.09612e-19	-1.59589	-0.505056
97565316	chr9:97565316:C:T	1.38634e-19	-0.698969	-1.16709
97565322	chr9:97565322:A:G	3.89738e-20	-2.00033	-1.13468
97565816	chr9:97565816:G:A	2.44102e-19	-4.08243e-10	-1.30031
97565986	chr9:97565986:G:T	2.42131e-19	-4.08243e-10	-1.30842
97566315	chr9:97566315:C:T	8.9256e-20	-1.08137	-1.22502
97566486	chr9:97566486:C:T	8.47035e-19	-4.08243e-10	-0.0561507
97566588	chr9:97566588:T:C	1.4841e-19	-0.735049	-1.06287
97566639	chr9:97566639:C:G	1.57816e-18	-4.08243e-10	0.56612
97566739	chr9:97566739:G:A	1.33218e-19	-1.39879	-0.507116
97566844	chr9:97566844:TATTGAG:T	1.17804e-19	-1.41466	-0.614215
97567100	chr9:97567100:A:T	1.20847e-19	-1.46555	-0.537815
97567437	chr9:97567437:C:T	9.73036e-20	-1.05642	-1.16364
97567464	chr9:97567464:C:T	3.17547e-20	-2.05291	-1.28695
97567722	chr9:97567722:G:A	3.02934e-20	-2.14588	-1.24109
97567789	chr9:97567789:C:T	6.62898e-19	-4.08243e-10	-0.301272
97567818	chr9:97567818:G:A	1.0301e-19	-0.996924	-1.16614
97567837	chr9:97567837:T:A	3.08147e-20	-2.10671	-1.2632
97567858	chr9:97567858:G:A	1.04041e-19	-0.982683	-1.17042
97568411	chr9:97568411:A:G	1.77989e-18	-4.08243e-10	0.686412
97568456	chr9:97568456:C:T	2.36534e-19	-4.08243e-10	-1.3318
97568606	chr9:97568606:C:T	8.04439e-19	-4.08243e-10	-0.107748
97569229	chr9:97569229:C:T	2.36259e-19	-4.08243e-10	-1.33296
97569334	chr9:97569334:C:T	2.5902e-19	-4.08243e-10	-1.24099
97569456	chr9:97569456:C:T	3.10712e-20	-2.1776	-1.18401
97569488	chr9:97569488:G:A	1.06452e-19	-1.32512	-0.805082
97569490	chr9:97569490:C:T	2.2713e-18	-4.08243e-10	0.930216
97569641	chr9:97569641:A:G	2.95821e-19	0.0734571	-1.18159
97569795	chr9:97569795:AAAGAT:A	2.91252e-19	0.209417	-1.33312
97570638	chr9:97570638:G:T	2.42167e-19	-4.08243e-10	-1.30826
97570722	chr9:97570722:C:T	7.60733e-20	-1.16541	-1.30078
97570736	chr9:97570736:C:G	2.70529e-19	-4.08243e-10	-1.19751
97570739	chr9:97570739:G:A	1.00745e-19	-2.1853	-3.35403e-10
97571000	chr9:97571000:C:T	6.31212e-19	-4.08243e-10	-0.350252
97571356	chr9:97571356:C:A	8.44932e-20	-1.64674	-0.714487
97571490	chr9:97571490:T:C	3.65429e-20	-2.14934	-1.05007
97571648	chr9:97571648:A:G	3.14446e-19	-4.08243e-10	-1.04708
97571877	chr9:97571877:C:T	3.84573e-20	-2.11749	-1.03085
97572304	chr9:97572304:G:A	3.46356e-20	-2.01247	-1.24054
97572465	chr9:97572465:C:T	3.15942e-19	-4.08243e-10	-1.04234
97573287	chr9:97573287:C:T	4.95864e-19	-4.08243e-10	-0.591592
97573587	chr9:97573587:C:A	5.23742e-19	-4.08243e-10	-0.536893
97574698	chr9:97574698:T:C	2.75162e-19	-4.08243e-10	-1.18053
97575065	chr9:97575065:C:T	3.1269e-19	-4.08243e-10	-1.05268
97575272	chr9:97575272:G:A	1.19622e-19	-0.908915	-1.10464
97575295	chr9:97575295:G:A	3.32294e-18	1.31071	-3.35403e-10
97575335	chr9:97575335:C:T	4.13581e-19	-4.08243e-10	-0.773039
97575671	chr9:97575671:T:C	7.98284e-20	-1.30349	-1.11453
97575941	chr9:97575941:C:T	3.03114e-19	-4.08243e-10	-1.08379
97576150	chr9:97576150:G:A	1.16613e-19	-0.712446	-1.32659
97576678	chr9:97576678:G:A	4.99251e-19	-4.08243e-10	-0.584783
97576890	chr9:97576890:C:T	7.62386e-20	-1.22561	-1.23841
97576927	chr9:97576927:T:C	5.56817e-19	-0.475656	-3.35403e-10
97577831	chr9:97577831:G:T	6.51268e-19	0.149218	-0.468191
97577957	chr9:97577957:C:T	2.99146e-19	0.153937	-1.2509
97578129	chr9:97578129:C:T	5.64414e-19	-4.08243e-10	-0.462105
97578203	chr9:97578203:G:A	1.22604e-19	-0.676328	-1.3126
97578321	chr9:97578321:G:A	1.0287e-19	-2.16443	-3.35403e-10
97578756	chr9:97578756:T:C	1.10495e-19	-1.09348	-0.999441
97578860	chr9:97578860:C:T	4.26841e-19	-4.08243e-10	-0.741481
97578927	chr9:97578927:C:T	1.44029e-19	-0.496872	-1.33101
97579373	chr9:97579373:A:G	3.8315e-19	-4.08243e-10	-0.849467
97579578	chr9:97579578:G:T	8.65472e-20	-1.28486	-1.05234
97580153	chr9:97580153:C:T	2.77509e-20	-2.1443	-1.33033
97580174	chr9:97580174:T:C	3.30168e-19	-4.08243e-10	-0.998291
97580503	chr9:97580503:G:A	2.65721e-19	-4.08243e-10	-1.21545
97580727	chr9:97580727:G:C	1.01807e-19	-1.33098	-0.843834
97580930	chr9:97580930:C:A	2.36438e-19	-1.33221	-3.35403e-10
97581105	chr9:97581105:T:C	2.72287e-19	0.0818258	-1.27286
97582216	chr9:97582216:A:C	1.2682e-19	-1.95512	-3.35403e-10
97582477	chr9:97582477:A:T	1.01079e-19	-2.18199	-3.35403e-10
97582543	chr9:97582543:A:G	3.10394e-19	0.146605	-1.20665
97583034	chr9:97583034:T:G	2.74791e-19	-4.08243e-10	-1.18188
97583526	chr9:97583526:A:G	1.0251e-19	-2.16794	-3.35403e-10
97583548	chr9:97583548:A:G	1.52e-19	-1.07875	-0.695264
97584664	chr9:97584664:G:T	1.25331e-19	-1.25148	-0.715459
97585033	chr9:97585033:T:C	2.54572e-19	-4.08243e-10	-1.25831
97585065	chr9:97585065:T:G	8.73671e-20	-1.0032	-1.32458
97585107	chr9:97585107:C:A	4.28587e-19	-0.7374	-3.35403e-10
97585365	chr9:97585365:G:A	1.07425e-19	-2.1211	-3.35403e-10
97586524	chr9:97586524:G:A	4.18432e-19	0.47104	-1.23242
97587198	chr9:97587198:A:G	4.11572e-19	-4.08243e-10	-0.77791
97587511	chr9:97587511:G:A	2.64437e-19	-4.08243e-10	-1.22029
97588091	chr9:97588091:T:C	1.26722e-19	-1.98655	0.0306518
97589420	chr9:97589420:C:T	2.72584e-19	-4.08243e-10	-1.18995
97589500	chr9:97589500:G:C	4.95937e-19	-4.08243e-10	-0.591443
97589575	chr9:97589575:G:A	1.66734e-19	-0.359148	-1.32235
97589842	chr9:97589842:C:T	2.56674e-19	-4.08243e-10	-1.25009
97590003	chr9:97590003:T:C	3.50917e-19	0.310104	-1.24745
97590492	chr9:97590492:C:T	5.53961e-19	0.168439	-0.649239
97590889	chr9:97590889:A:G	8.10842e-20	-1.06923	-1.33318
97591168	chr9:97591168:G:C	2.67687e-19	-4.08243e-10	-1.20807
97591183	chr9:97591183:TC:T	5.76851e-19	-4.08243e-10	-0.44031
97591365	chr9:97591365:C:T	2.91655e-19	-4.08243e-10	-1.12232
97591519	chr9:97591519:G:T	1.14972e-19	-0.748435	-1.30477
97591989	chr9:97591989:AATT:A	1.20878e-19	-0.672743	-1.33037
97592016	chr9:97592016:A:T	8.58038e-20	-1.03113	-1.3147
97592093	chr9:97592093:T:G	3.97605e-19	0.483323	-1.29576
97592234	chr9:97592234:T:C	2.56203e-19	-4.08243e-10	-1.25192
97593063	chr9:97593063:G:A	4.80394e-19	-4.08243e-10	-0.623286
97593328	chr9:97593328:C:A	5.60844e-19	-4.08243e-10	-0.468451
97593740	chr9:97593740:G:A	2.36525e-19	-4.08243e-10	-1.33184
97594036	chr9:97594036:G:A	7.57996e-20	-1.16234	-1.30746
97594377	chr9:97594377:A:G	7.56255e-20	-1.44313	-1.02897
97594459	chr9:97594459:C:T	6.93681e-20	-1.31113	-1.24734
97594557	chr9:97594557:G:C	1.01962e-19	-1.12982	-1.04347
97594860	chr9:97594860:CT:C	2.45246e-19	-1.05235	-0.243281
97594974	chr9:97594974:A:G	6.16135e-20	-1.42358	-1.25343
97595177	chr9:97595177:AAAATT:A	2.82426e-19	-4.08243e-10	-1.15448
97595376	chr9:97595376:C:T	7.4385e-20	-1.24807	-1.24056
97595577	chr9:97595577:C:T	6.42895e-20	-1.45687	-1.17763
97595838	chr9:97595838:C:T	2.3623e-19	-4.08243e-10	-1.33309
97596184	chr9:97596184:C:T	2.39953e-19	-1.31745	-3.35403e-10
97596578	chr9:97596578:C:T	4.84658e-19	-4.08243e-10	-0.614449
97596719	chr9:97596719:C:A	4.7185e-19	-4.08243e-10	-0.641231
97596791	chr9:97596791:C:T	2.00533e-19	-0.779635	-0.71728
97597210	chr9:97597210:AAGTAAAG:A	1.009e-19	-2.18376	-3.35403e-10
97597461	chr9:97597461:A:G	4.08216e-19	-4.08243e-10	-0.786097
97597539	chr9:97597539:A:G	4.24368e-19	-4.08243e-10	-0.747291
97597566	chr9:97597566:T:C	5.02105e-19	-4.08243e-10	-0.579084
97597806	chr9:97597806:C:G	2.40736e-19	-4.08243e-10	-1.31419
97598984	chr9:97598984:A:G	3.11657e-19	-4.08243e-10	-1.05599
97599196	chr9:97599196:ACT:A	2.89969e-20	-2.19932	-1.23139
97599416	chr9:97599416:T:TATGA	4.54841e-19	-4.08243e-10	-0.677945
97599444	chr9:97599444:C:CTCA	2.93635e-19	-4.08243e-10	-1.11555
97599451	chr9:97599451:A:G	2.878e-19	-4.08243e-10	-1.13563
97599582	chr9:97599582:C:T	2.81401e-20	-2.20104	-1.25966
97600300	chr9:97600300:T:C	1.77348e-19	-1.61978	-3.35403e-10
97600317	chr9:97600317:T:C	4.56855e-19	-4.08243e-10	-0.673527
97600792	chr9:97600792:A:G	2.91764e-19	-4.08243e-10	-1.12195
97600886	chr9:97600886:T:C	3.1084e-19	-4.08243e-10	-1.05862
97601294	chr9:97601294:C:T	3.83126e-19	-4.08243e-10	-0.84953
97601630	chr9:97601630:A:T	3.84281e-19	-4.08243e-10	-0.846519
97601652	chr9:97601652:A:G	4.34557e-19	-4.08243e-10	-0.723567
97601817	chr9:97601817:T:C	4.4887e-19	-4.08243e-10	-0.691159
97602054	chr9:97602054:C:A	1.10327e-19	-2.09445	-3.35403e-10
97602094	chr9:97602094:G:C	2.88838e-19	-4.08243e-10	-1.13203
97602169	chr9:97602169:A:C	3.78739e-19	-4.08243e-10	-0.861047
97602640	chr9:97602640:T:C	2.62527e-19	-4.08243e-10	-1.22754
97602804	chr9:97602804:A:G	4.01491e-19	-4.08243e-10	-0.802707
97603128	chr9:97603128:TTTGA:T	2.68678e-19	-4.08243e-10	-1.20438
97603228	chr9:97603228:G:T	5.35252e-19	-4.08243e-10	-0.515155
97603512	chr9:97603512:A:G	3.08198e-19	-4.08243e-10	-1.06715
97603734	chr9:97603734:G:T	3.86459e-19	-4.08243e-10	-0.840868
97604212	chr9:97604212:A:G	3.84669e-19	-4.08243e-10	-0.84551
97604376	chr9:97604376:G:C	3.82995e-19	-4.08243e-10	-0.849872
97604561	chr9:97604561:T:C	5.39845e-19	-4.08243e-10	-0.506612
97604671	chr9:97604671:A:G	2.86242e-20	-2.19889	-1.24475
97605024	chr9:97605024:T:C	3.06126e-20	-2.20101	-1.17547
97605352	chr9:97605352:C:T	3.71727e-19	-4.08243e-10	-0.879733
97605528	chr9:97605528:G:A	3.82464e-19	-4.08243e-10	-0.851259
97605531	chr9:97605531:A:G	3.89958e-19	-4.08243e-10	-0.831853
97605892	chr9:97605892:C:G	3.65006e-19	-4.08243e-10	-0.897981
97606961	chr9:97606961:C:T	3.21261e-19	-4.08243e-10	-1.02564
97607043	chr9:97607043:G:A	3.7198e-19	-4.08243e-10	-0.879054
97607092	chr9:97607092:A:G	1.08995e-18	-4.08243e-10	0.195996
97607224	chr9:97607224:G:C	2.55238e-19	-4.08243e-10	-1.2557
97607630	chr9:97607630:T:C	1.47566e-19	-1.80362	-3.35403e-10
97607645	chr9:97607645:A:G	1.20683e-19	-0.80292	-1.20181
97608139	chr9:97608139:C:T	3.14322e-19	-4.08243e-10	-1.04747
97608254	chr9:97608254:CA:C	8.87468e-19	-4.08243e-10	-0.0095203
97608585	chr9:97608585:G:A	1.02053e-19	-2.1724	-3.35403e-10
97609032	chr9:97609032:G:GA	3.80973e-19	-4.08243e-10	-0.855166
97609189	chr9:97609189:C:T	3.82424e-19	-4.08243e-10	-0.851363
97609594	chr9:97609594:A:G	1.06631e-19	-2.12852	-3.35403e-10
97610273	chr9:97610273:G:A	2.46964e-19	-4.08243e-10	-1.28865
97610624	chr9:97610624:C:T	3.81614e-19	-4.08243e-10	-0.853483
97610698	chr9:97610698:T:C	2.95724e-19	-4.08243e-10	-1.10847
97611007	chr9:97611007:T:C	3.85326e-19	-4.08243e-10	-0.843803
97611026	chr9:97611026:A:G	3.38202e-19	-4.08243e-10	-0.974251
97611077	chr9:97611077:A:G	3.77194e-19	-4.08243e-10	-0.865134
97611248	chr9:97611248:C:T	3.11005e-19	-4.08243e-10	-1.05809
97611368	chr9:97611368:G:GATC	3.37533e-19	-4.08243e-10	-0.97623
97611374	chr9:97611374:G:A	3.59783e-19	-4.08243e-10	-0.912393
97611394	chr9:97611394:G:A	5.37907e-19	-4.08243e-10	-0.510207
97611487	chr9:97611487:T:C	9.91714e-20	-2.20104	-3.35403e-10
97611959	chr9:97611959:C:G	2.43216e-19	-4.08243e-10	-1.30394
97611992	chr9:97611992:C:CT	3.32185e-19	-4.08243e-10	-0.992202
97612170	chr9:97612170:T:C	3.35156e-19	-4.08243e-10	-0.983297
97612889	chr9:97612889:T:A	3.78764e-19	-4.08243e-10	-0.860979
97612922	chr9:97612922:C:T	5.34315e-19	-4.08243e-10	-0.516907
97613326	chr9:97613326:A:G	1.2804e-19	-1.9161	-0.0294448
97613493	chr9:97613493:A:AT	3.9346e-19	-4.08243e-10	-0.822915
97613564	chr9:97613564:G:A	2.82053e-19	-4.08243e-10	-1.1558
97613767	chr9:97613767:T:C	3.9932e-19	-4.08243e-10	-0.80813
97613867	chr9:97613867:C:T	2.47876e-19	-4.08243e-10	-1.28496
97614109	chr9:97614109:T:C	1.09146e-19	-2.10521	-3.35403e-10
97614265	chr9:97614265:G:A	2.86028e-20	-2.19883	-1.24556
97614392	chr9:97614392:G:GCATTCATTCCTT	4.00212e-19	-4.08243e-10	-0.805899
97614573	chr9:97614573:T:A	7.17757e-20	-1.35151	-1.17284
97614574	chr9:97614574:G:A	7.33414e-20	-1.33059	-1.17217
97614580	chr9:97614580:GA:G	7.19091e-20	-1.34863	-1.17386
97614584	chr9:97614584:A:C	7.05692e-20	-1.36744	-1.17386
97614733	chr9:97614733:T:C	3.03574e-19	-4.08243e-10	-1.08227
97614800	chr9:97614800:T:A	2.37781e-19	-4.08243e-10	-1.32654
97614848	chr9:97614848:A:C	7.52942e-20	-1.21699	-1.2595
97615001	chr9:97615001:A:G	2.79527e-19	-4.08243e-10	-1.1648
97615431	chr9:97615431:C:T	3.14352e-19	-4.08243e-10	-1.04738
97615740	chr9:97615740:G:A	3.70494e-19	-4.08243e-10	-0.883056
97615979	chr9:97615979:A:C	2.42729e-19	-4.08243e-10	-1.30595
97616794	chr9:97616794:T:C	2.36953e-19	-4.08243e-10	-1.33003
97618005	chr9:97618005:G:T	3.08475e-19	-4.08243e-10	-1.06625
97618443	chr9:97618443:G:A	1.09122e-19	-2.10543	-3.35403e-10
97618752	chr9:97618752:C:T	5.99459e-20	-2.17649	-0.52796
97618813	chr9:97618813:T:G	2.43216e-19	-4.08243e-10	-1.30394
97618829	chr9:97618829:T:C	3.79914e-19	-4.08243e-10	-0.857949
97618910	chr9:97618910:G:A	3.81006e-19	-4.08243e-10	-0.855079
97618960	chr9:97618960:A:G	2.60201e-19	-4.08243e-10	-1.23644
97619316	chr9:97619316:C:T	3.06381e-20	-2.20089	-1.17475
97619345	chr9:97619345:G:C	4.15608e-19	-4.08243e-10	-0.768152
97619480	chr9:97619480:A:G	5.67356e-19	-4.08243e-10	-0.456907
97620148	chr9:97620148:C:G	3.94918e-19	-0.851514	0.0322997
97620294	chr9:97620294:C:T	3.78994e-19	-4.08243e-10	-0.860373
97620380	chr9:97620380:G:A	4.27751e-19	-4.08243e-10	-0.739352
97620381	chr9:97620381:C:A	4.28877e-19	-4.08243e-10	-0.736723
97620654	chr9:97620654:T:C	2.49752e-19	-4.08243e-10	-1.27743
97621292	chr9:97621292:A:C	3.22611e-19	-4.08243e-10	-1.02145
97621362	chr9:97621362:CAT:C	3.40181e-20	-2.05754	-1.21346
97621985	chr9:97621985:A:C	1.43453e-19	-1.88598	0.0540895
97622028	chr9:97622028:G:C	3.78099e-19	-4.08243e-10	-0.862737
97622070	chr9:97622070:T:TA	2.37231e-19	-4.08243e-10	-1.32886
97622287	chr9:97622287:T:C	3.77945e-19	-4.08243e-10	-0.863145
97622512	chr9:97622512:T:C	3.05818e-19	-4.08243e-10	-1.0749
97622893	chr9:97622893:T:A	3.11887e-19	-4.08243e-10	-1.05525
97623298	chr9:97623298:C:T	2.9073e-19	-4.08243e-10	-1.1255
97623614	chr9:97623614:C:T	3.77127e-19	-4.08243e-10	-0.865311
97623661	chr9:97623661:C:A	4.08801e-19	-4.08243e-10	-0.784666
97623741	chr9:97623741:C:T	4.11949e-19	-4.08243e-10	-0.776993
97623904	chr9:97623904:T:A	1.88506e-19	-0.931397	-0.627368
97624164	chr9:97624164:G:C	1.19324e-19	-0.835585	-1.18046
97624706	chr9:97624706:T:C	3.85297e-19	-4.08243e-10	-0.843879
97624811	chr9:97624811:T:G	3.78842e-19	-4.08243e-10	-0.860774
97625486	chr9:97625486:A:G	2.51741e-19	-4.08243e-10	-1.26949
97625541	chr9:97625541:C:G	3.56536e-19	-4.08243e-10	-0.921458
97625837	chr9:97625837:G:T	1.18176e-19	-0.912889	-1.11283
97625875	chr9:97625875:C:A	5.40268e-19	-4.08243e-10	-0.505828
97625915	chr9:97625915:C:T	2.86403e-20	-2.20098	-1.2421
97626226	chr9:97626226:AG:A	3.7096e-19	-4.08243e-10	-0.881798
97627053	chr9:97627053:C:T	1.09859e-19	-2.09869	-3.35403e-10
97627572	chr9:97627572:T:C	6.70236e-19	-4.08243e-10	-0.290264
97627909	chr9:97627909:T:A	3.78716e-19	-4.08243e-10	-0.861106
97628345	chr9:97628345:A:G	3.07977e-20	-2.20104	-1.16941
97629458	chr9:97629458:CT:C	3.33448e-19	-4.08243e-10	-0.988407
97629497	chr9:97629497:A:G	2.59034e-19	-4.08243e-10	-1.24094
97629625	chr9:97629625:T:A	3.33448e-19	-4.08243e-10	-0.988407
97629774	chr9:97629774:A:G	2.40419e-19	-4.08243e-10	-1.31551
97629912	chr9:97629912:C:T	1.65386e-19	-1.68961	-3.35403e-10
97629996	chr9:97629996:C:T	3.83166e-19	-4.08243e-10	-0.849426
97630167	chr9:97630167:A:G	3.01733e-19	-4.08243e-10	-1.08835
97630203	chr9:97630203:C:T	2.86801e-18	1.16348	-3.35403e-10
97630505	chr9:97630505:AC:A	4.19175e-20	-2.20101	-0.86118
97630507	chr9:97630507:AAAT:A	4.29876e-20	-2.20104	-0.835939
97630552	chr9:97630552:T:C	5.57791e-19	-4.08243e-10	-0.473908
97630646	chr9:97630646:G:A	3.06764e-19	-4.08243e-10	-1.07182
97631265	chr9:97631265:C:T	3.76584e-19	-4.08243e-10	-0.866753
97631340	chr9:97631340:C:G	3.46131e-19	-4.08243e-10	-0.951077
97631472	chr9:97631472:T:C	3.84839e-19	-4.08243e-10	-0.845067
97631943	chr9:97631943:C:T	3.20847e-19	-4.08243e-10	-1.02693
97632071	chr9:97632071:A:ACT	3.82158e-19	-4.08243e-10	-0.852059
97632496	chr9:97632496:A:C	3.29875e-19	-4.08243e-10	-0.99918
97632514	chr9:97632514:C:CT	1.47905e-19	-0.666148	-1.13518
97633454	chr9:97633454:C:G	3.33448e-19	-4.08243e-10	-0.988407
97633483	chr9:97633483:A:G	3.80316e-19	-4.08243e-10	-0.856891
97633537	chr9:97633537:C:G	5.44747e-19	-4.08243e-10	-0.497572
97633644	chr9:97633644:G:A	3.79603e-19	-4.08243e-10	-0.858767
97633770	chr9:97633770:G:C	3.33448e-19	-4.08243e-10	-0.988407
97634054	chr9:97634054:T:C	3.77332e-19	-4.08243e-10	-0.864767
97635538	chr9:97635538:G:C	2.36531e-19	-4.08243e-10	-1.33181
97635718	chr9:97635718:G:A	1.35094e-18	-4.08243e-10	0.410664
97635972	chr9:97635972:T:C	1.54502e-19	-1.12256	-0.635122
97636192	chr9:97636192:C:CA	3.65608e-19	-4.08243e-10	-0.896333
97636464	chr9:97636464:A:G	5.27721e-19	-4.08243e-10	-0.529326
97636850	chr9:97636850:G:A	1.73886e-19	-1.03682	-0.602667
97636918	chr9:97636918:G:A	2.36216e-19	-4.08243e-10	-1.33315
97637112	chr9:97637112:A:G	2.85376e-19	-4.08243e-10	-1.14408
97637123	chr9:97637123:A:G	2.37861e-19	-4.08243e-10	-1.32621
97637401	chr9:97637401:T:G	2.92925e-19	-4.08243e-10	-1.11798
97637453	chr9:97637453:A:G	1.59536e-19	-1.72562	-3.35403e-10
97637852	chr9:97637852:G:A	2.96004e-20	-2.20045	-1.20965
97637973	chr9:97637973:A:G	3.1135e-19	-4.08243e-10	-1.05698
97638284	chr9:97638284:A:G	3.42085e-19	-4.08243e-10	-0.962835
97638756	chr9:97638756:A:G	3.84325e-19	-4.08243e-10	-0.846405
97638953	chr9:97638953:C:CT	2.66166e-19	-4.08243e-10	-1.21377
97639704	chr9:97639704:G:GCAT	1.11204e-19	-2.08652	-3.35403e-10
97639908	chr9:97639908:C:G	9.93765e-20	-2.19898	-3.35403e-10
97639959	chr9:97639959:A:G	3.33027e-19	-4.08243e-10	-0.989669
97640151	chr9:97640151:T:A	2.09462e-19	-1.45335	-3.35403e-10
97640444	chr9:97640444:G:A	2.51816e-19	-4.08243e-10	-1.26919
97640947	chr9:97640947:AT:A	2.49018e-19	-4.08243e-10	-1.28037
97641443	chr9:97641443:GTAATGATTTTAAAATGATA:G	2.36817e-19	-4.08243e-10	-1.33061
97641463	chr9:97641463:G:C	2.36789e-19	-4.08243e-10	-1.33072
97642066	chr9:97642066:G:A	3.6699e-19	-4.08243e-10	-0.892558
97642156	chr9:97642156:G:T	2.48628e-19	-4.08243e-10	-1.28194
97642436	chr9:97642436:C:G	1.49052e-19	-1.7936	-3.35403e-10
97642956	chr9:97642956:A:G	4.56477e-19	-4.08243e-10	-0.674354
97643035	chr9:97643035:ATGTC:A	9.97202e-20	-2.19552	-3.35403e-10
97643345	chr9:97643345:T:C	2.3619e-19	-4.08243e-10	-1.33326
97643994	chr9:97643994:G:T	3.21586e-19	-4.08243e-10	-1.02463
97644872	chr9:97644872:G:A	3.73266e-19	-4.08243e-10	-0.875601
97644974	chr9:97644974:A:G	2.72266e-19	-4.08243e-10	-1.19111
97645285	chr9:97645285:C:A	2.36213e-19	-4.08243e-10	-1.33316
97645294	chr9:97645294:A:G	2.48803e-19	-4.08243e-10	-1.28123
97645298	chr9:97645298:C:T	2.36213e-19	-4.08243e-10	-1.33316
97646068	chr9:97646068:C:T	1.44016e-19	-1.30759	-0.520377
97646488	chr9:97646488:C:T	3.40528e-19	-4.08243e-10	-0.967397
97646558	chr9:97646558:G:A	3.1063e-19	-4.08243e-10	-1.05929
97646768	chr9:97646768:C:T	3.30573e-19	-4.08243e-10	-0.997065
97647683	chr9:97647683:G:T	3.83371e-19	-4.08243e-10	-0.84889
97647821	chr9:97647821:C:A	3.65005e-19	-4.08243e-10	-0.897982
97649344	chr9:97649344:C:T	5.54775e-19	-0.47933	-3.35403e-10
97650093	chr9:97650093:C:T	3.04178e-20	-2.19387	-1.189
97650369	chr9:97650369:T:G	5.20357e-19	-4.08243e-10	-0.543379
97650683	chr9:97650683:G:A	3.29525e-19	-4.08243e-10	-1.00024
97651837	chr9:97651837:A:G	3.75992e-19	-4.08243e-10	-0.868326
97651925	chr9:97651925:T:C	3.73859e-19	-4.08243e-10	-0.874013
97652204	chr9:97652204:A:G	5.39666e-19	-4.08243e-10	-0.506944
97652334	chr9:97652334:T:C	3.78457e-19	-4.08243e-10	-0.86179
97652896	chr9:97652896:G:A	2.63728e-19	-4.08243e-10	-1.22298
97653047	chr9:97653047:A:G	3.65707e-19	-4.08243e-10	-0.896062
97653558	chr9:97653558:G:A	2.83752e-20	-2.20075	-1.25163
97653575	chr9:97653575:G:A	2.6741e-19	-4.08243e-10	-1.20911
97653675	chr9:97653675:AAG:A	5.32492e-19	-4.08243e-10	-0.520325
97653887	chr9:97653887:A:G	2.67305e-19	-4.08243e-10	-1.2095
97654018	chr9:97654018:A:G	2.53083e-19	-4.08243e-10	-1.26418
97654317	chr9:97654317:G:A	6.50862e-20	-2.18558	-0.436598
97655212	chr9:97655212:A:G	5.31268e-19	-4.08243e-10	-0.522626
97655606	chr9:97655606:G:A	3.76369e-19	-4.08243e-10	-0.867323
97656049	chr9:97656049:C:T	1.8966e-18	0.749923	-3.35403e-10
97656505	chr9:97656505:G:T	3.61601e-19	-4.08243e-10	-0.907353
97656915	chr9:97656915:G:C	2.36793e-19	-4.08243e-10	-1.33071
97657239	chr9:97657239:T:G	1.51491e-19	-1.26051	-0.516862
97657327	chr9:97657327:T:C	3.14272e-19	-4.08243e-10	-1.04764
97657860	chr9:97657860:G:A	3.98264e-19	-0.501761	-0.309016
97657935	chr9:97657935:T:A	3.04051e-19	-4.08243e-10	-1.0807
97658054	chr9:97658054:C:T	1.03477e-19	-2.15855	-3.35403e-10
97658163	chr9:97658163:AC:A	3.15932e-19	-4.08243e-10	-1.04237
97658577	chr9:97658577:C:T	3.66718e-19	-4.08243e-10	-0.893299
97658694	chr9:97658694:G:A	3.7254e-19	-4.08243e-10	-0.87755
97659026	chr9:97659026:C:T	5.28713e-19	-4.08243e-10	-0.527448
97659405	chr9:97659405:T:C	3.77372e-19	-4.08243e-10	-0.864661
97659745	chr9:97659745:G:A	2.88771e-20	-2.20085	-1.234
97659793	chr9:97659793:T:G	1.43168e-19	-1.83387	-3.35403e-10
97659800	chr9:97659800:G:T	5.97631e-19	-4.08243e-10	-0.404919
97660965	chr9:97660965:T:C	3.45095e-19	-4.08243e-10	-0.954075
97662208	chr9:97662208:T:C	5.10703e-19	-4.08243e-10	-0.562104
97662291	chr9:97662291:G:A	3.76469e-19	-4.08243e-10	-0.867057
97662502	chr9:97662502:A:G	2.36175e-19	-4.08243e-10	-1.33332
97662836	chr9:97662836:A:G	5.10885e-19	-4.08243e-10	-0.561748
97664325	chr9:97664325:A:G	5.11172e-19	-4.08243e-10	-0.561188
97664580	chr9:97664580:A:G	3.79117e-19	-4.08243e-10	-0.860049
97664787	chr9:97664787:C:G	3.21597e-19	-4.08243e-10	-1.02459
97664808	chr9:97664808:G:C	2.36247e-19	-4.08243e-10	-1.33302
97665119	chr9:97665119:A:G	3.24161e-19	-4.08243e-10	-1.01665
97665191	chr9:97665191:A:G	4.83974e-19	-0.615862	-3.35403e-10
97665426	chr9:97665426:C:T	2.47483e-19	-4.08243e-10	-1.28655
97665582	chr9:97665582:G:A	3.03079e-19	-4.08243e-10	-1.0839
97666346	chr9:97666346:A:G	3.78369e-19	-4.08243e-10	-0.862022
97666502	chr9:97666502:G:T	3.40056e-19	-4.08243e-10	-0.968783
97666551	chr9:97666551:G:A	3.80984e-19	-4.08243e-10	-0.855137
97666695	chr9:97666695:A:G	2.95038e-20	-2.19432	-1.21906
97667193	chr9:97667193:G:A	3.73827e-19	-4.08243e-10	-0.874099
97668113	chr9:97668113:C:T	2.55015e-19	-4.08243e-10	-1.25657
97668640	chr9:97668640:T:C	7.64336e-20	-1.30997	-1.1515
97668711	chr9:97668711:G:A	2.36207e-19	-4.08243e-10	-1.33318
97668806	chr9:97668806:T:A	2.55496e-19	-4.08243e-10	-1.25469
97668860	chr9:97668860:C:T	2.60242e-19	-4.08243e-10	-1.23628
97669171	chr9:97669171:A:C	3.30173e-19	-4.08243e-10	-0.998277
97669290	chr9:97669290:T:C	5.30185e-19	-4.08243e-10	-0.524667
97669438	chr9:97669438:C:T	3.76154e-19	-4.08243e-10	-0.867895
97670226	chr9:97670226:G:A	1.48346e-19	-1.11806	-0.680287
97670300	chr9:97670300:G:A	1.0058e-19	-2.18694	-3.35403e-10
97670378	chr9:97670378:G:A	3.12003e-19	-4.08243e-10	-1.05488
97670782	chr9:97670782:G:A	3.08216e-19	-4.08243e-10	-1.06709
97670951	chr9:97670951:G:A	3.01645e-20	-2.19937	-1.19186
97670986	chr9:97670986:T:A	2.36817e-19	-4.08243e-10	-1.33061
97671587	chr9:97671587:G:A	2.94504e-19	-4.08243e-10	-1.1126
97672276	chr9:97672276:GTGT:G	2.26251e-19	-1.76012	0.383871
97672855	chr9:97672855:G:A	3.69141e-19	-4.08243e-10	-0.886714
97673190	chr9:97673190:G:GGTAA	4.00723e-19	-4.08243e-10	-0.804623
97673263	chr9:97673263:C:T	4.7505e-19	-4.08243e-10	-0.634473
97673741	chr9:97673741:A:G	3.33974e-19	-4.08243e-10	-0.986829
97674029	chr9:97674029:G:A	1.29245e-19	-0.718434	-1.21775
97674039	chr9:97674039:T:A	1.30611e-19	-0.705895	-1.21977
97674046	chr9:97674046:AG:A	1.33301e-19	-0.685879	-1.21941
97674587	chr9:97674587:A:T	2.66694e-19	-4.08243e-10	-1.21179
97674776	chr9:97674776:G:A	1.26597e-19	-0.954877	-1.002
97674916	chr9:97674916:C:T	2.36888e-19	-4.08243e-10	-1.33031
97675161	chr9:97675161:A:G	2.36257e-19	-4.08243e-10	-1.33297
97675236	chr9:97675236:G:C	3.58808e-19	-4.08243e-10	-0.915106
97675495	chr9:97675495:T:C	3.81972e-19	-4.08243e-10	-0.852546
97675666	chr9:97675666:A:G	2.36534e-19	-4.08243e-10	-1.3318
97676062	chr9:97676062:T:C	3.04175e-20	-2.20101	-1.18186
97676285	chr9:97676285:C:T	3.06268e-19	-4.08243e-10	-1.07343
97676528	chr9:97676528:A:G	2.56441e-19	-4.08243e-10	-1.251
97676529	chr9:97676529:T:C	3.70555e-19	-4.08243e-10	-0.882892
97676751	chr9:97676751:T:C	1.94372e-19	-1.52812	-3.35403e-10
97677272	chr9:97677272:T:C	3.71564e-19	-4.08243e-10	-0.880172
97677488	chr9:97677488:C:T	3.67014e-19	-4.08243e-10	-0.892495
97678128	chr9:97678128:T:C	3.51358e-20	-2.1986	-1.04008
97678396	chr9:97678396:G:A	2.36211e-19	-4.08243e-10	-1.33317
97678407	chr9:97678407:AAAT:A	1.49212e-19	-1.79252	-3.35403e-10
97679211	chr9:97679211:G:T	1.44619e-19	-1.14147	-0.68232
97679220	chr9:97679220:T:C	3.18604e-19	-4.08243e-10	-1.03394
97679393	chr9:97679393:A:AT	3.72571e-19	-4.08243e-10	-0.877465
97679854	chr9:97679854:C:G	3.56746e-19	-4.08243e-10	-0.92087
97679908	chr9:97679908:C:T	1.01152e-19	-2.18127	-3.35403e-10
97680387	chr9:97680387:G:T	5.42711e-20	-1.56615	-1.23775
97680524	chr9:97680524:T:C	3.89689e-20	-2.01801	-1.11712
97680598	chr9:97680598:T:C	3.36777e-19	-4.08243e-10	-0.978472
97680780	chr9:97680780:A:G	2.36176e-19	-4.08243e-10	-1.33332
97680844	chr9:97680844:C:T	3.59198e-19	-4.08243e-10	-0.914019
97681480	chr9:97681480:C:T	5.23086e-19	-4.08243e-10	-0.538147
97681663	chr9:97681663:C:T	5.04252e-19	-4.08243e-10	-0.574817
97681926	chr9:97681926:G:A	2.89798e-19	-4.08243e-10	-1.12871
97682251	chr9:97682251:A:G	1.35315e-18	0.412295	-3.35403e-10
97682669	chr9:97682669:C:G	9.35049e-20	-0.940341	-1.31954
97682969	chr9:97682969:G:T	5.15275e-19	-4.08243e-10	-0.553192
97683086	chr9:97683086:T:C	2.43361e-19	-4.08243e-10	-1.30335
97683353	chr9:97683353:G:GA	2.89534e-19	-4.08243e-10	-1.12962
97683585	chr9:97683585:A:T	2.47845e-19	-4.08243e-10	-1.28509
97683699	chr9:97683699:T:TCTTAA	3.60658e-19	-4.08243e-10	-0.909962
97683948	chr9:97683948:T:A	3.12762e-19	-4.08243e-10	-1.05245
97683955	chr9:97683955:G:A	1.70497e-19	-0.394557	-1.26462
97684058	chr9:97684058:CTT:C	2.36221e-19	-4.08243e-10	-1.33312
97684424	chr9:97684424:G:C	3.31891e-19	-4.08243e-10	-0.993087
97684451	chr9:97684451:A:G	3.72098e-19	-4.08243e-10	-0.878736
97685072	chr9:97685072:G:A	3.44986e-19	-4.08243e-10	-0.95439
97685514	chr9:97685514:T:A	6.17555e-20	-1.41928	-1.25543
97685803	chr9:97685803:A:G	2.7804e-19	-4.08243e-10	-1.17013
97685890	chr9:97685890:T:C	5.15673e-19	-4.08243e-10	-0.552421
97685946	chr9:97685946:C:T	2.62839e-19	-4.08243e-10	-1.22635
97686003	chr9:97686003:A:G	3.49627e-19	-4.08243e-10	-0.941026
97686335	chr9:97686335:A:G	9.95542e-20	-2.19719	-3.35403e-10
97686386	chr9:97686386:G:A	2.37968e-19	-4.08243e-10	-1.32576
97686471	chr9:97686471:T:C	3.6112e-19	-4.08243e-10	-0.908683
97687378	chr9:97687378:T:C	4.91212e-19	-4.08243e-10	-0.601017
97687714	chr9:97687714:C:T	3.21004e-19	-4.08243e-10	-1.02644
97687756	chr9:97687756:G:A	3.38352e-19	-4.08243e-10	-0.973807
97688669	chr9:97688669:A:G	2.37136e-19	-4.08243e-10	-1.32926
97688813	chr9:97688813:G:GAA	2.36233e-19	-4.08243e-10	-1.33308
97688914	chr9:97688914:A:G	3.65471e-19	-4.08243e-10	-0.896706
97689859	chr9:97689859:T:G	3.5972e-19	-4.08243e-10	-0.912568
97690598	chr9:97690598:G:T	1.65929e-19	-1.00958	-0.676755
97690788	chr9:97690788:G:A	2.57826e-19	-0.781516	-0.464094
97690818	chr9:97690818:C:T	2.53044e-19	-0.804909	-0.459422
97690941	chr9:97690941:T:C	3.56285e-19	-4.08243e-10	-0.922163
97691462	chr9:97691462:GAGGCCA:G	3.60313e-19	-4.08243e-10	-0.91092
97691581	chr9:97691581:A:G	1.38328e-19	-0.855443	-1.01282
97691743	chr9:97691743:C:G	6.19238e-19	-4.08243e-10	-0.369403
97691902	chr9:97691902:T:A	3.42096e-19	-4.08243e-10	-0.962802
97692254	chr9:97692254:A:G	3.5154e-19	-4.08243e-10	-0.935569
97692385	chr9:97692385:A:G	2.64342e-19	-4.08243e-10	-1.22065
97692771	chr9:97692771:A:G	6.99186e-19	-4.08243e-10	-0.247976
97693081	chr9:97693081:AT:A	2.8178e-20	-2.19058	-1.26877
97694127	chr9:97694127:G:A	3.56162e-19	-4.08243e-10	-0.922508
97694178	chr9:97694178:A:G	5.36571e-19	-4.08243e-10	-0.512695
97694315	chr9:97694315:G:A	2.44661e-19	-4.08243e-10	-1.29802
97694479	chr9:97694479:G:A	9.99409e-20	-2.19331	-3.35403e-10
97695223	chr9:97695223:T:TTAAAA	3.56012e-19	-4.08243e-10	-0.922929
97695477	chr9:97695477:A:G	2.3641e-19	-4.08243e-10	-1.33233
97695788	chr9:97695788:A:C	2.91313e-19	-4.08243e-10	-1.12349
97695827	chr9:97695827:C:A	2.89789e-20	-2.19308	-1.23825
97696018	chr9:97696018:T:C	2.36886e-19	-4.08243e-10	-1.33031
97696058	chr9:97696058:A:C	3.63699e-19	-4.08243e-10	-0.901568
97696281	chr9:97696281:C:T	3.65244e-19	-4.08243e-10	-0.897329
97696537	chr9:97696537:T:C	4.95387e-19	-4.08243e-10	-0.592555
97696766	chr9:97696766:C:T	5.25658e-19	-4.08243e-10	-0.533243
97696917	chr9:97696917:A:C	3.61134e-19	-4.08243e-10	-0.908645
97697027	chr9:97697027:C:G	2.69428e-19	-1.71847	0.516877
97698255	chr9:97698255:G:A	3.99242e-19	-4.08243e-10	-0.808325
97698260	chr9:97698260:A:G	3.7244e-19	-4.08243e-10	-0.877818
97698426	chr9:97698426:C:T	6.06426e-19	-4.08243e-10	-0.390311
97698684	chr9:97698684:C:T	2.81446e-19	-4.08243e-10	-1.15795
97698702	chr9:97698702:C:A	4.05682e-19	-4.08243e-10	-0.792325
97699068	chr9:97699068:C:T	6.65519e-19	-4.08243e-10	-0.297326
97699114	chr9:97699114:C:T	4.26154e-19	-4.08243e-10	-0.743092
97699227	chr9:97699227:G:A	4.17372e-19	-4.08243e-10	-0.763915
97699474	chr9:97699474:C:T	4.2315e-19	-4.08243e-10	-0.750167
97699496	chr9:97699496:T:C	4.22678e-19	-4.08243e-10	-0.751284
97699882	chr9:97699882:A:T	4.1637e-19	-4.08243e-10	-0.766319
97699886	chr9:97699886:A:T	2.47838e-19	-4.08243e-10	-1.28512
97700040	chr9:97700040:C:A	2.84153e-20	-2.19736	-1.25361
97700127	chr9:97700127:T:C	1.41865e-19	-1.84302	-3.35403e-10
97700130	chr9:97700130:C:T	4.33771e-19	-4.08243e-10	-0.725377
97700598	chr9:97700598:G:A	2.64751e-20	-2.20101	-1.32068
97700821	chr9:97700821:A:C	1.3474e-19	-1.66597	-0.228577
97701300	chr9:97701300:A:G	4.57904e-19	-4.08243e-10	-0.671233
97701408	chr9:97701408:T:C	3.56212e-19	-4.08243e-10	-0.922366
97702266	chr9:97702266:A:G	1.0193e-18	-4.08243e-10	0.128983
97702273	chr9:97702273:C:A	2.51377e-19	-4.08243e-10	-1.27094
97702400	chr9:97702400:G:A	9.96465e-19	-4.08243e-10	0.106321
97702638	chr9:97702638:A:G	3.19687e-19	-4.08243e-10	-1.03055
97703709	chr9:97703709:G:A	3.06677e-19	-4.08243e-10	-1.0721
97703762	chr9:97703762:T:G	3.73141e-20	-2.19167	-0.986848
97703960	chr9:97703960:T:C	4.47168e-19	-4.08243e-10	-0.69496
97704354	chr9:97704354:G:A	3.26846e-19	-0.832959	-0.175445
97704609	chr9:97704609:C:T	1.12345e-19	-1.03172	-1.0446
97704652	chr9:97704652:G:A	1.13656e-18	-4.08243e-10	0.237871
97705165	chr9:97705165:C:T	1.0534e-19	-2.1407	-3.35403e-10
97705312	chr9:97705312:T:C	3.06292e-20	-2.18696	-1.18898
97705353	chr9:97705353:A:C	5.43872e-19	-4.08243e-10	-0.499179
97705362	chr9:97705362:G:A	2.88337e-20	-2.19744	-1.23891
97705860	chr9:97705860:C:A	1.06271e-19	-2.1319	-3.35403e-10
97705936	chr9:97705936:G:T	2.70896e-20	-2.16541	-1.33334
97706284	chr9:97706284:C:T	3.48742e-19	-4.08243e-10	-0.943562
97707539	chr9:97707539:G:T	2.49813e-19	-4.08243e-10	-1.27718
97707570	chr9:97707570:C:T	4.26024e-19	-4.08243e-10	-0.743397
97707805	chr9:97707805:T:C	4.08872e-19	-4.08243e-10	-0.784491
97707894	chr9:97707894:A:G	4.69987e-19	-4.08243e-10	-0.645189
97707896	chr9:97707896:G:A	2.39652e-19	-4.08243e-10	-1.31871
97708019	chr9:97708019:T:A	3.67251e-19	-4.08243e-10	-0.891848
97708053	chr9:97708053:A:C	4.7754e-20	-2.18741	-0.744417
97708211	chr9:97708211:G:A	2.60388e-19	-4.08243e-10	-1.23572
97708333	chr9:97708333:G:C	3.55127e-19	-4.08243e-10	-0.925417
97708870	chr9:97708870:A:G	2.74929e-20	-2.15073	-1.33324
97708993	chr9:97708993:G:A	2.95189e-20	-2.19068	-1.22218
97709145	chr9:97709145:A:G	3.12286e-20	-2.16394	-1.19261
97709312	chr9:97709312:G:A	2.44111e-19	-4.08243e-10	-1.30027
97709353	chr9:97709353:G:A	4.9262e-20	-2.1791	-0.72164
97709360	chr9:97709360:CAG:C	4.08748e-19	-4.08243e-10	-0.784795
97709482	chr9:97709482:G:A	3.0563e-19	-4.08243e-10	-1.07552
97709575	chr9:97709575:G:A	2.59655e-19	-4.08243e-10	-1.23854
97709760	chr9:97709760:C:G	2.71467e-20	-2.19421	-1.30243
97710547	chr9:97710547:A:G	3.07368e-20	-2.18821	-1.18422
97710630	chr9:97710630:T:C	2.9448e-19	-4.08243e-10	-1.11268
97710889	chr9:97710889:G:A	1.5878e-18	-4.08243e-10	0.572212
97710946	chr9:97710946:A:G	3.40524e-19	-4.08243e-10	-0.967406
97711780	chr9:97711780:G:A	2.71315e-20	-2.1792	-1.318
97712248	chr9:97712248:C:T	2.68394e-19	-4.08243e-10	-1.20544
97712607	chr9:97712607:G:C	2.65263e-20	-2.18761	-1.33215
97712782	chr9:97712782:G:A	2.67218e-20	-2.18478	-1.32763
97712998	chr9:97712998:C:T	2.6654e-20	-2.18625	-1.3287
97713650	chr9:97713650:T:C	2.37388e-19	-4.08243e-10	-1.3282
97713739	chr9:97713739:G:A	6.44583e-19	-4.08243e-10	-0.32929
97713913	chr9:97713913:G:A	2.65503e-19	-4.08243e-10	-1.21627
97714070	chr9:97714070:T:C	2.97527e-20	-2.20079	-1.20418
97714296	chr9:97714296:T:C	2.62473e-20	-2.19956	-1.33077
97714297	chr9:97714297:T:G	2.65463e-20	-2.18897	-1.33003
97714844	chr9:97714844:A:G	2.44053e-19	-4.08243e-10	-1.30051
97714913	chr9:97714913:G:A	1.07753e-19	-2.11805	-3.35403e-10
97714938	chr9:97714938:T:C	4.08427e-19	-4.08243e-10	-0.785579
97714960	chr9:97714960:G:A	2.36224e-19	-4.08243e-10	-1.33311
97715767	chr9:97715767:G:T	2.95908e-19	-4.08243e-10	-1.10784
97716232	chr9:97716232:T:C	2.61884e-20	-2.2008	-1.33177
97716524	chr9:97716524:CA:C	2.66541e-20	-2.19979	-1.31516
97716706	chr9:97716706:G:A	2.17339e-18	-4.08243e-10	0.886149
97717184	chr9:97717184:G:T	2.44955e-19	-4.08243e-10	-1.29682
97717324	chr9:97717324:C:T	3.60588e-19	-4.08243e-10	-0.910156
97717474	chr9:97717474:T:C	2.75176e-20	-2.18501	-1.29805
97717501	chr9:97717501:A:G	2.87532e-20	-2.17645	-1.26269
97718125	chr9:97718125:C:T	2.61974e-19	-4.08243e-10	-1.22965
97718272	chr9:97718272:A:G	4.23364e-19	-4.08243e-10	-0.74966
97718651	chr9:97718651:G:A	2.96181e-19	-1.75138	0.644457
97718671	chr9:97718671:G:A	2.7206e-20	-2.20035	-1.2941
97719377	chr9:97719377:T:C	2.36394e-19	-4.08243e-10	-1.33239
97719399	chr9:97719399:A:G	9.91778e-20	-2.20098	-3.35403e-10
97719826	chr9:97719826:A:G	2.38069e-19	-4.08243e-10	-1.32533
97719923	chr9:97719923:A:G	3.50621e-20	-2.19862	-1.04215
97720013	chr9:97720013:A:T	2.94638e-20	-2.19865	-1.21608
97720039	chr9:97720039:C:T	2.68575e-20	-2.17448	-1.33287
97720047	chr9:97720047:T:C	3.23719e-20	-2.19092	-1.12969
97720143	chr9:97720143:A:C	3.61277e-20	-1.94115	-1.26968
97720221	chr9:97720221:G:A	3.88415e-20	-1.90684	-1.23157
97720275	chr9:97720275:G:T	4.38796e-19	-4.08243e-10	-0.713859
97720279	chr9:97720279:T:C	3.93689e-20	-1.95282	-1.17209
97720387	chr9:97720387:T:C	3.9526e-20	-1.9632	-1.15773
97720496	chr9:97720496:C:T	3.65669e-19	-4.08243e-10	-0.896165
97720633	chr9:97720633:G:A	4.24917e-19	-4.08243e-10	-0.745999
97720694	chr9:97720694:C:A	3.85503e-20	-2.02317	-1.12276
97720856	chr9:97720856:C:T	3.93119e-20	-1.97873	-1.14763
97721432	chr9:97721432:C:G	4.82741e-19	-4.08243e-10	-0.618413
97721545	chr9:97721545:A:G	8.22987e-19	-4.08243e-10	-0.0849526
97721621	chr9:97721621:G:A	7.89488e-19	-4.08243e-10	-0.126508
97721634	chr9:97721634:A:G	4.01826e-20	-1.97952	-1.12494
97722342	chr9:97722342:C:T	3.84385e-20	-1.99853	-1.1503
97723125	chr9:97723125:A:G	2.64399e-20	-2.19547	-1.32755
97723168	chr9:97723168:C:T	3.32843e-19	-4.08243e-10	-0.990224
97723180	chr9:97723180:A:G	4.29772e-20	-1.84052	-1.1967
97723203	chr9:97723203:C:T	6.9937e-19	-4.08243e-10	-0.247713
97723380	chr9:97723380:A:T	3.03014e-19	-4.08243e-10	-1.08411
97723402	chr9:97723402:T:C	2.6624e-20	-2.1924	-1.32368
97723526	chr9:97723526:C:T	2.65897e-20	-2.19547	-1.3219
97723729	chr9:97723729:A:G	2.96107e-20	-2.20085	-1.20891
97724257	chr9:97724257:G:T	4.11842e-20	-1.91264	-1.1672
97724268	chr9:97724268:C:T	2.66236e-20	-2.19286	-1.32324
97724335	chr9:97724335:T:C	2.66333e-20	-2.19436	-1.32137
97724409	chr9:97724409:G:A	9.47726e-20	-2.0022	-0.24421
97724475	chr9:97724475:C:A	5.36752e-19	-4.08243e-10	-0.512358
97724564	chr9:97724564:A:T	6.4246e-19	-4.08243e-10	-0.332589
97724611	chr9:97724611:C:T	3.33046e-20	-2.19881	-1.09339
97725009	chr9:97725009:T:C	2.6584e-20	-2.19281	-1.32477
97725108	chr9:97725108:C:T	2.8868e-20	-2.19963	-1.23553
97725167	chr9:97725167:A:G	2.00231e-18	0.804165	-3.35403e-10
97725668	chr9:97725668:T:C	2.88879e-20	-2.1935	-1.24097
97725826	chr9:97725826:C:T	2.49964e-19	-4.08243e-10	-1.27657
97726078	chr9:97726078:G:C	2.01453e-18	-4.08243e-10	0.81025
97726150	chr9:97726150:A:G	2.75721e-20	-2.19684	-1.28426
97726421	chr9:97726421:C:T	2.59132e-19	-4.08243e-10	-1.24056
97726572	chr9:97726572:T:C	8.64089e-19	-4.08243e-10	-0.0362171
97726972	chr9:97726972:T:C	2.41924e-19	-4.08243e-10	-1.30927
97727101	chr9:97727101:G:A	8.43183e-19	-4.08243e-10	-0.0607092
97727246	chr9:97727246:C:T	1.2003e-19	-2.00038	-0.00977581
97727484	chr9:97727484:T:C	2.4077e-19	-4.08243e-10	-1.31405
97728024	chr9:97728024:T:A	2.89754e-20	-2.19754	-1.2339
97728081	chr9:97728081:AG:A	7.38711e-19	-4.08243e-10	-0.192987
97728083	chr9:97728083:G:T	7.38711e-19	-4.08243e-10	-0.192987
97728090	chr9:97728090:A:G	3.29522e-20	-2.18201	-1.12082
97728459	chr9:97728459:C:A	3.6519e-20	-1.96919	-1.23087
97728476	chr9:97728476:A:G	1.47556e-19	-1.93932	0.135636
97728784	chr9:97728784:A:G	3.16131e-19	-4.08243e-10	-1.04174
97728853	chr9:97728853:TG:T	3.91194e-19	-4.08243e-10	-0.828688
97728860	chr9:97728860:CTATTA:C	1.13287e-18	-4.08243e-10	0.234612
97728938	chr9:97728938:A:C	4.86637e-20	-1.77034	-1.14262
97729058	chr9:97729058:C:T	5.82867e-20	-2.01189	-0.720632
97729249	chr9:97729249:T:A	5.23583e-19	-4.08243e-10	-0.537197
97729317	chr9:97729317:T:C	2.43353e-19	-4.08243e-10	-1.30338
97729688	chr9:97729688:C:T	5.26759e-19	-0.753888	0.222737
97729796	chr9:97729796:A:G	5.99084e-19	-1.99885	1.59636
97729905	chr9:97729905:A:T	6.03972e-19	-1.99805	1.60369
97730078	chr9:97730078:G:A	6.61623e-20	-2.124	-0.481787
97730138	chr9:97730138:A:G	6.48071e-19	-4.08243e-10	-0.323893
97730261	chr9:97730261:T:C	6.31126e-20	-2.02878	-0.624192
97730545	chr9:97730545:T:A	8.02387e-19	-4.08243e-10	-0.110302
97730636	chr9:97730636:C:G	1.02372e-19	-2.16928	-3.35403e-10
97730815	chr9:97730815:T:C	7.87831e-19	-4.08243e-10	-0.12861
97730827	chr9:97730827:G:A	3.42239e-19	-4.08243e-10	-0.962384
97730927	chr9:97730927:T:C	2.40189e-19	-4.08243e-10	-1.31647
97731074	chr9:97731074:T:C	2.78529e-19	-4.08243e-10	-1.16837
97731086	chr9:97731086:T:G	2.39777e-19	-4.08243e-10	-1.31818
97731090	chr9:97731090:T:C	6.35227e-20	-2.04966	-0.596841
97731168	chr9:97731168:A:G	5.41674e-19	-2.03375	1.53052
97731501	chr9:97731501:G:T	7.83841e-19	-2.02436	1.89067
97731935	chr9:97731935:T:A	1.09336e-18	-4.08243e-10	0.199121
97732585	chr9:97732585:C:T	2.82708e-19	-4.08243e-10	-1.15348
97732851	chr9:97732851:C:T	3.44781e-19	-4.08243e-10	-0.954983
97732964	chr9:97732964:T:C	2.6831e-19	-4.08243e-10	-1.20575
97733031	chr9:97733031:C:T	6.33591e-20	-2.07974	-0.569339
97733044	chr9:97733044:C:T	4.05267e-20	-1.9471	-1.14883
97733161	chr9:97733161:C:T	3.80766e-19	-4.08243e-10	-0.855707
97733531	chr9:97733531:C:T	2.40686e-19	-4.08243e-10	-1.3144
97733597	chr9:97733597:C:T	6.81858e-20	-1.98342	-0.592239
97733702	chr9:97733702:G:C	1.05073e-18	-4.08243e-10	0.159344
97733814	chr9:97733814:C:A	6.99696e-19	-4.08243e-10	-0.247248
97733861	chr9:97733861:T:C	1.17541e-18	-4.08243e-10	0.271476
97733878	chr9:97733878:G:A	2.42771e-19	-1.94871	0.642936
97734055	chr9:97734055:G:A	1.20238e-19	-2.03559	0.0271713
97734192	chr9:97734192:G:C	4.18271e-20	-1.92508	-1.13927
97734239	chr9:97734239:G:A	1.58823e-19	-1.7301	-3.35403e-10
97734301	chr9:97734301:G:A	1.21943e-19	-2.03585	0.0415146
97734305	chr9:97734305:G:A	4.5421e-19	-4.08243e-10	-0.679334
97734336	chr9:97734336:C:A	2.37002e-19	-4.08243e-10	-1.32983
97734375	chr9:97734375:G:A	1.19785e-19	-2.02512	0.0129221
97734383	chr9:97734383:C:T	1.21983e-19	-2.03592	0.0419104
97734640	chr9:97734640:G:A	1.20192e-19	-2.03496	0.0261631
97734695	chr9:97734695:C:T	1.4611e-19	-0.658768	-1.15477
97734857	chr9:97734857:C:G	3.70947e-19	-4.08243e-10	-0.881835
97735235	chr9:97735235:A:C	6.58907e-19	-4.08243e-10	-0.307311
97735350	chr9:97735350:G:T	4.7046e-19	-4.08243e-10	-0.644182
97735375	chr9:97735375:A:G	1.30339e-19	-2.01271	0.08496
97735468	chr9:97735468:C:A	8.93374e-20	-2.0121	-0.293374
97736136	chr9:97736136:C:T	2.36181e-19	-4.08243e-10	-1.3333
97736210	chr9:97736210:C:T	1.28276e-19	-2.03555	0.0918409
97736461	chr9:97736461:C:A	1.34462e-19	-2.03691	0.140298
97736664	chr9:97736664:A:G	1.285e-19	-2.02789	0.0859266
97736665	chr9:97736665:G:T	1.26806e-19	-2.0357	0.0804633
97736684	chr9:97736684:C:T	1.26559e-19	-2.03985	0.0826692
97736686	chr9:97736686:G:C	9.91718e-20	-2.20104	-3.35403e-10
97736845	chr9:97736845:G:A	2.80895e-19	-4.08243e-10	-1.15991
97736921	chr9:97736921:C:T	3.69714e-19	-4.08243e-10	-0.885163
97736924	chr9:97736924:G:A	4.07726e-20	-1.95041	-1.13947
97737015	chr9:97737015:T:C	1.23928e-19	-2.04661	0.0684158
97737057	chr9:97737057:A:G	4.48255e-19	-4.08243e-10	-0.692531
97737118	chr9:97737118:G:GTTA	1.25279e-19	-2.03902	0.0716703
97737120	chr9:97737120:TGG:T	1.2348e-19	-2.02954	0.0477241
97737126	chr9:97737126:T:C	4.63336e-20	-1.9518	-1.01023
97737285	chr9:97737285:T:C	1.20481e-19	-2.04568	0.0392757
97737573	chr9:97737573:A:C	3.75018e-19	-4.08243e-10	-0.87092
97737688	chr9:97737688:C:T	4.49487e-20	-1.94503	-1.04735
97737700	chr9:97737700:A:AG	8.48256e-20	-2.02451	-0.332783
97737704	chr9:97737704:A:C	8.38192e-20	-2.01881	-0.350419
97737996	chr9:97737996:A:G	9.54115e-20	-2.00509	-0.234606
97738853	chr9:97738853:A:C	8.73019e-20	-2.08546	-0.243065
97738931	chr9:97738931:C:A	4.5055e-19	-4.08243e-10	-0.687425
97738969	chr9:97738969:T:C	3.62838e-19	-4.08243e-10	-0.903936
97740197	chr9:97740197:G:A	1.02063e-19	-2.1723	-3.35403e-10
97740238	chr9:97740238:T:C	4.50924e-19	-4.08243e-10	-0.686594
97740452	chr9:97740452:A:G	8.7871e-19	-4.08243e-10	-0.0194389
97740885	chr9:97740885:G:C	9.24255e-19	-4.08243e-10	0.031095
97741130	chr9:97741130:C:G	2.45749e-19	-4.08243e-10	-1.29358
97741132	chr9:97741132:C:A	4.95872e-19	-4.08243e-10	-0.591576
97741536	chr9:97741536:A:C	4.50758e-20	-2.11859	-0.870962
97742267	chr9:97742267:C:T	3.33692e-20	-2.14053	-1.14973
97742491	chr9:97742491:ACTGTCTGGGATC:A	4.42383e-19	-4.08243e-10	-0.705716
97742910	chr9:97742910:T:G	4.78154e-20	-2.06429	-0.866259
97742989	chr9:97742989:G:A	2.69618e-19	-4.08243e-10	-1.20089
97743264	chr9:97743264:G:C	3.14579e-20	-2.19755	-1.15169
97743454	chr9:97743454:G:A	2.68076e-19	-4.08243e-10	-1.20662
97743548	chr9:97743548:C:A	5.01657e-20	-2.08975	-0.792813
97743570	chr9:97743570:A:ATG	5.91293e-20	-2.11267	-0.605495
97743579	chr9:97743579:A:C	5.73055e-20	-2.0833	-0.666197
97743926	chr9:97743926:C:T	3.00263e-20	-2.18337	-1.21245
97743970	chr9:97743970:C:G	4.46525e-20	-1.91645	-1.08253
97744132	chr9:97744132:C:A	6.55332e-20	-1.39715	-1.21819
97744175	chr9:97744175:C:T	3.36162e-19	-4.08243e-10	-0.980299
97744655	chr9:97744655:C:T	3.02473e-20	-2.07616	-1.31232
97744877	chr9:97744877:T:G	1.22179e-19	-1.21502	-0.777391
97744918	chr9:97744918:C:T	3.21519e-19	-4.08243e-10	-1.02484
97745435	chr9:97745435:G:A	4.30916e-20	-1.88279	-1.15177
97745736	chr9:97745736:G:A	5.67575e-19	-4.08243e-10	-0.45652
97746195	chr9:97746195:T:A	9.98888e-20	-2.19384	-3.35403e-10
97746240	chr9:97746240:G:A	9.941e-20	-2.19864	-3.35403e-10
97746242	chr9:97746242:G:A	5.39821e-20	-2.04628	-0.762963
97746461	chr9:97746461:CTTTGA:C	1.51684e-19	-1.7761	-3.35403e-10
97747090	chr9:97747090:T:G	7.3946e-19	-4.08243e-10	-0.191973
97747518	chr9:97747518:C:T	3.83273e-20	-2.0107	-1.14103
97747786	chr9:97747786:C:T	4.77652e-20	-2.04626	-0.885332
97748078	chr9:97748078:T:C	2.78211e-19	-4.08243e-10	-1.16951
97748087	chr9:97748087:T:C	2.9362e-19	-4.08243e-10	-1.11561
97748571	chr9:97748571:G:A	3.03088e-19	-4.08243e-10	-1.08387
97749049	chr9:97749049:C:T	4.93488e-20	-2.02348	-0.875499
97749257	chr9:97749257:A:G	3.61299e-20	-2.04193	-1.16885
97750166	chr9:97750166:C:T	1.67999e-19	-1.67394	-3.35403e-10
97750263	chr9:97750263:A:C	2.4286e-19	-4.08243e-10	-1.30541
97750386	chr9:97750386:C:T	3.89862e-20	-2.09623	-1.03845
97750565	chr9:97750565:C:T	5.67147e-20	-1.57273	-1.18713
97750680	chr9:97750680:G:A	3.96521e-20	-2.10073	-1.01702
97750692	chr9:97750692:T:G	7.0643e-19	-4.08243e-10	-0.237669
97750709	chr9:97750709:G:A	2.42917e-19	-4.08243e-10	-1.30518
97750944	chr9:97750944:T:C	2.98009e-19	-4.08243e-10	-1.10077
97751482	chr9:97751482:A:G	2.97685e-19	-4.08243e-10	-1.10186
97751523	chr9:97751523:G:C	3.02899e-19	-4.08243e-10	-1.08449
97751973	chr9:97751973:T:C	1.06278e-19	-1.50177	-0.630069
97752029	chr9:97752029:G:A	2.44721e-19	-4.08243e-10	-1.29778
97752095	chr9:97752095:G:A	3.49831e-19	-4.08243e-10	-0.940444
97752637	chr9:97752637:G:A	9.32816e-20	-1.18621	-1.07606
97752743	chr9:97752743:G:A	2.49714e-19	-4.08243e-10	-1.27758
97753010	chr9:97753010:A:T	3.49325e-19	-4.08243e-10	-0.94189
97753243	chr9:97753243:T:C	2.62183e-19	-4.08243e-10	-1.22885
97753372	chr9:97753372:T:G	5.74399e-19	-4.08243e-10	-0.444569
97753591	chr9:97753591:G:A	1.20094e-19	-0.744559	-1.26506
97753597	chr9:97753597:G:A	2.732e-19	-4.08243e-10	-1.18769
97753934	chr9:97753934:C:T	2.72131e-19	-4.08243e-10	-1.19161
97754600	chr9:97754600:A:G	3.50631e-20	-2.03136	-1.20939
97754614	chr9:97754614:T:C	1.19899e-19	-0.733339	-1.2779
97754737	chr9:97754737:A:G	4.22775e-19	-4.08243e-10	-0.751053
97754942	chr9:97754942:G:A	7.00292e-20	-1.53258	-1.0164
97755025	chr9:97755025:A:G	4.53595e-19	-4.08243e-10	-0.68069
97755027	chr9:97755027:T:G	4.53595e-19	-4.08243e-10	-0.68069
97755044	chr9:97755044:A:G	3.94645e-19	-4.08243e-10	-0.819907
97755235	chr9:97755235:C:T	4.41742e-19	-4.08243e-10	-0.707167
97755703	chr9:97755703:GCACATACAAGGGACACAAATGTC:G	2.56176e-19	-4.08243e-10	-1.25203
97755756	chr9:97755756:C:T	7.26136e-18	2.09243	-3.35403e-10
97756087	chr9:97756087:C:T	5.77823e-20	-1.41692	-1.32429
97756315	chr9:97756315:A:T	3.90693e-20	-2.09923	-1.03333
97756451	chr9:97756451:T:G	1.7163e-18	-4.08243e-10	0.650035
97757101	chr9:97757101:A:G	4.93392e-19	-4.08243e-10	-0.596589
97757160	chr9:97757160:T:A	4.93984e-19	-4.08243e-10	-0.59539
97757676	chr9:97757676:C:T	2.75921e-19	-4.08243e-10	-1.17778
97757731	chr9:97757731:C:T	4.24331e-20	-1.83141	-1.21856
97757833	chr9:97757833:G:A	3.25901e-19	-4.08243e-10	-1.0113
97757902	chr9:97757902:T:C	1.19783e-18	-4.08243e-10	0.290373
97758011	chr9:97758011:C:A	3.28056e-20	-2.1766	-1.13069
97758292	chr9:97758292:T:C	2.36759e-19	-4.08243e-10	-1.33085
97758483	chr9:97758483:G:A	4.93984e-19	-4.08243e-10	-0.59539
97758514	chr9:97758514:A:G	6.1495e-20	-1.60803	-1.07091
97759213	chr9:97759213:T:C	1.12159e-18	-4.08243e-10	0.224606
97759222	chr9:97759222:G:A	4.79247e-19	-4.08243e-10	-0.625678
97759303	chr9:97759303:G:A	5.60925e-20	-1.72556	-1.04533
97759502	chr9:97759502:G:A	3.24999e-20	-2.16912	-1.14754
97759658	chr9:97759658:A:C	4.61556e-20	-2.06851	-0.89736
97760153	chr9:97760153:AT:A	2.6103e-19	-4.08243e-10	-1.23326
97760388	chr9:97760388:C:T	1.31513e-19	-1.83655	-0.08224
97760612	chr9:97760612:T:C	2.42786e-19	-4.08243e-10	-1.30571
97760688	chr9:97760688:G:C	2.66124e-19	-4.08243e-10	-1.21393
97760975	chr9:97760975:C:A	5.66502e-20	-1.70618	-1.05482
97761326	chr9:97761326:G:A	1.38293e-18	-4.08243e-10	0.434064
97761343	chr9:97761343:T:C	4.41974e-19	-4.08243e-10	-0.706642
97761527	chr9:97761527:G:T	2.69341e-19	-4.08243e-10	-1.20191
97761533	chr9:97761533:G:GAC	3.9294e-20	-1.82615	-1.30067
97761603	chr9:97761603:G:A	2.67936e-19	-4.08243e-10	-1.20715
97761740	chr9:97761740:C:T	3.5271e-19	-4.08243e-10	-0.932247
97761991	chr9:97761991:C:T	3.75931e-19	-4.08243e-10	-0.868487
97762039	chr9:97762039:T:C	3.77572e-20	-1.91045	-1.25627
97762230	chr9:97762230:C:T	2.63665e-19	-4.08243e-10	-1.22321
97762947	chr9:97762947:C:T	2.82339e-19	-4.08243e-10	-1.15478
97763020	chr9:97763020:G:C	1.21494e-19	-0.989418	-1.00861
97763214	chr9:97763214:C:T	2.3894e-19	-4.08243e-10	-1.32168
97763786	chr9:97763786:A:G	6.47473e-19	-4.08243e-10	-0.324816
97763812	chr9:97763812:T:C	2.69293e-19	-4.08243e-10	-1.20209
97764087	chr9:97764087:TCA:T	6.95825e-20	-1.30133	-1.25405
97764144	chr9:97764144:C:T	3.902e-19	-4.08243e-10	-0.831233
97764349	chr9:97764349:G:A	3.95533e-19	-4.08243e-10	-0.817658
97764706	chr9:97764706:T:C	3.9322e-19	-4.08243e-10	-0.823525
97764710	chr9:97764710:A:C	3.94129e-19	-4.08243e-10	-0.821216
97764875	chr9:97764875:A:G	5.51609e-20	-1.8107	-0.976941
97765020	chr9:97765020:C:T	2.36578e-19	-4.08243e-10	-1.33162
97765269	chr9:97765269:T:C	3.62713e-20	-1.88342	-1.32345
97765344	chr9:97765344:G:A	2.45413e-19	-4.08243e-10	-1.29495
97765365	chr9:97765365:T:C	2.51918e-19	-4.08243e-10	-1.26879
97765656	chr9:97765656:G:A	3.36501e-19	-4.08243e-10	-0.979291
97765700	chr9:97765700:T:C	8.95797e-19	-4.08243e-10	-0.000179403
97765728	chr9:97765728:G:A	3.27717e-19	-4.08243e-10	-1.00574
97766038	chr9:97766038:G:A	2.15114e-19	-0.952054	-0.47467
97766594	chr9:97766594:G:T	3.90499e-19	-4.08243e-10	-0.830467
97767088	chr9:97767088:A:C	3.92033e-19	-4.08243e-10	-0.826547
97767419	chr9:97767419:T:A	3.8325e-20	-1.90833	-1.24346
97768007	chr9:97768007:C:T	3.53408e-20	-1.92283	-1.31003
97768416	chr9:97768416:A:G	3.53451e-19	-4.08243e-10	-0.930149
97768617	chr9:97768617:A:G	1.36347e-19	-1.09492	-0.787763
97768741	chr9:97768741:C:T	7.99314e-19	-4.08243e-10	-0.114139
97768753	chr9:97768753:T:G	4.05921e-19	-4.08243e-10	-0.791734
97768786	chr9:97768786:G:A	2.90086e-19	-4.08243e-10	-1.12772
97769039	chr9:97769039:C:T	1.08755e-19	-2.1088	-3.35403e-10
97769509	chr9:97769509:G:A	6.01427e-19	-4.08243e-10	-0.398588
97769734	chr9:97769734:T:C	2.01547e-19	-1.39769	-0.0941825
97769983	chr9:97769983:G:A	5.68776e-19	-1.55238	1.09798
97770212	chr9:97770212:T:C	2.86952e-19	-4.08243e-10	-1.13858
97770416	chr9:97770416:G:T	3.05923e-19	-4.08243e-10	-1.07456
97770683	chr9:97770683:G:T	2.12164e-19	-0.133673	-1.30686
97771035	chr9:97771035:ACT:A	3.45239e-19	0.250447	-1.2041
97771118	chr9:97771118:C:T	3.00006e-19	-4.08243e-10	-1.09409
97771396	chr9:97771396:T:C	3.16477e-19	-2.11638	1.07574
97771865	chr9:97771865:A:G	4.74746e-19	0.530827	-1.16594
97772541	chr9:97772541:A:T	3.59912e-19	0.185976	-1.09801
97772722	chr9:97772722:T:C	3.14622e-19	-2.20103	1.15451
97772921	chr9:97772921:C:G	1.38026e-18	-0.082846	0.514982
97772985	chr9:97772985:C:T	7.98045e-19	-0.204653	0.0889247
97773035	chr9:97773035:C:T	4.39833e-19	-2.20093	1.48944
97773230	chr9:97773230:C:T	9.92284e-20	-2.20047	-3.35403e-10
97773460	chr9:97773460:T:G	2.98862e-19	-4.08243e-10	-1.09791
97773490	chr9:97773490:T:C	3.04473e-19	-4.08243e-10	-1.07931
97774323	chr9:97774323:TGAAAAGTA:T	4.2816e-19	0.52985	-1.26825
97774720	chr9:97774720:C:T	2.38972e-19	-4.08243e-10	-1.32155
97775173	chr9:97775173:T:C	1.30393e-18	-0.0526184	0.427866
97775175	chr9:97775175:G:A	3.07052e-19	-4.08243e-10	-1.07088
97775295	chr9:97775295:G:A	1.48835e-18	0.0124344	0.495095
97775481	chr9:97775481:C:T	6.62694e-20	-2.19573	-0.408432
97775591	chr9:97775591:C:T	3.13397e-19	-4.08243e-10	-1.05042
97775600	chr9:97775600:G:A	2.61536e-19	-1.23132	-3.35403e-10
97776188	chr9:97776188:A:G	9.79635e-19	-0.021538	0.110825
97776435	chr9:97776435:T:G	2.7175e-20	-2.19268	-1.30292
97776641	chr9:97776641:A:G	6.61618e-19	-0.0526305	-0.250574
97777167	chr9:97777167:C:T	4.34095e-19	-0.72463	-3.35403e-10
97777409	chr9:97777409:T:C	2.46697e-19	-4.08243e-10	-1.28973
97777548	chr9:97777548:T:C	2.76811e-20	-2.19803	-1.27911
97778259	chr9:97778259:C:T	7.75391e-19	-0.209189	0.0646634
97778379	chr9:97778379:T:C	2.82272e-19	-4.08243e-10	-1.15502
97778615	chr9:97778615:C:T	2.85409e-19	-4.08243e-10	-1.14397
97778765	chr9:97778765:G:A	2.61349e-19	-4.08243e-10	-1.23204
97779191	chr9:97779191:T:C	8.36651e-19	-0.161744	0.093258
97779805	chr9:97779805:T:C	8.15423e-19	-4.08243e-10	-0.0941859
97779894	chr9:97779894:A:G	1.37753e-18	-0.0539497	0.484106
97779908	chr9:97779908:G:GTTGC	2.52551e-19	-1.26628	-3.35403e-10
97780350	chr9:97780350:G:A	2.38695e-19	-4.08243e-10	-1.32271
97780620	chr9:97780620:G:A	3.04328e-19	-4.08243e-10	-1.07979
97781598	chr9:97781598:G:A	4.4548e-19	0.587766	-1.28651
97782586	chr9:97782586:C:T	1.27562e-18	-0.00647886	0.359773
97783232	chr9:97783232:A:C	2.36998e-19	-4.08243e-10	-1.32984
97784109	chr9:97784109:G:A	1.40492e-18	-0.0586521	0.508492
97784204	chr9:97784204:TAA:T	4.69999e-19	0.627021	-1.27218
97784318	chr9:97784318:C:T	1.25827e-18	-0.0978139	0.437416
97785227	chr9:97785227:C:T	1.30862e-19	-1.92375	-3.35403e-10
97785318	chr9:97785318:A:G	1.0007e-19	-2.19202	-3.35403e-10
97785345	chr9:97785345:G:C	5.84229e-19	-0.145609	-0.281991
97785602	chr9:97785602:G:A	1.28375e-19	-1.94294	-3.35403e-10
97786337	chr9:97786337:A:G	8.09121e-20	-1.25849	-1.14604
97786358	chr9:97786358:G:A	2.36498e-19	-4.08243e-10	-1.33196
97786596	chr9:97786596:T:G	2.89076e-19	-4.08243e-10	-1.1312
97786652	chr9:97786652:C:T	1.31163e-18	-0.13475	0.515886
97786731	chr9:97786731:A:G	1.2307e-18	-0.12863	0.446073
97787329	chr9:97787329:A:G	2.55693e-19	-1.25392	-3.35403e-10
97787362	chr9:97787362:G:T	4.11813e-19	-4.08243e-10	-0.777324
97787719	chr9:97787719:A:G	9.95142e-20	-2.19759	-3.35403e-10
97787859	chr9:97787859:A:G	2.61395e-19	-4.08243e-10	-1.23186
97787945	chr9:97787945:T:C	3.19237e-20	-2.15799	-1.17655
97787971	chr9:97787971:G:A	2.78711e-20	-2.19451	-1.2758
97788033	chr9:97788033:C:T	3.15108e-19	-4.08243e-10	-1.04498
97788093	chr9:97788093:T:A	9.75319e-19	-0.273812	0.358683
97788138	chr9:97788138:G:A	3.86973e-19	-4.08243e-10	-0.839538
97788173	chr9:97788173:A:C	7.35692e-19	-0.290206	0.0931232
97788200	chr9:97788200:A:G	2.63634e-19	-1.22333	-3.35403e-10
97788978	chr9:97788978:A:T	9.99089e-20	-2.19363	-3.35403e-10
97789019	chr9:97789019:C:T	3.36643e-19	-4.08243e-10	-0.978871
97789218	chr9:97789218:C:T	2.55778e-19	-4.08243e-10	-1.25358
97789486	chr9:97789486:G:A	1.22385e-19	-2.19486	0.204138
97789626	chr9:97789626:C:A	7.08681e-19	0.678578	-0.913067
97790246	chr9:97790246:C:T	3.31378e-19	-4.08243e-10	-0.994632
97790277	chr9:97790277:C:T	1.00065e-18	-0.230098	0.340606
97790374	chr9:97790374:T:C	2.65371e-19	-4.08243e-10	-1.21677
97790702	chr9:97790702:G:A	1.33543e-19	-0.734681	-1.16879
97791288	chr9:97791288:A:G	3.31614e-19	-4.08243e-10	-0.993922
97791446	chr9:97791446:C:T	3.00577e-19	-1.09219	-3.35403e-10
97791787	chr9:97791787:G:A	3.03833e-19	-4.08243e-10	-1.08141
97792625	chr9:97792625:C:G	8.95958e-19	-0.286865	0.286866
97793081	chr9:97793081:G:A	1.17918e-18	-2.13133	2.40601
97793202	chr9:97793202:T:C	7.46194e-20	-2.14756	-0.337932
97793206	chr9:97793206:G:A	4.34647e-19	-4.08243e-10	-0.723358
97793477	chr9:97793477:C:T	4.04618e-19	-4.08243e-10	-0.794951
97793501	chr9:97793501:G:A	3.14799e-19	-4.08243e-10	-1.04596
97793581	chr9:97793581:T:C	3.31865e-19	-4.08243e-10	-0.993164
97793776	chr9:97793776:T:C	3.32175e-19	-4.08243e-10	-0.992232
97793827	chr9:97793827:A:G	5.43132e-19	-0.435341	-0.0651994
97794028	chr9:97794028:C:T	2.58903e-19	-4.08243e-10	-1.24144
97794159	chr9:97794159:C:T	2.74957e-19	-1.18128	-3.35403e-10
97794690	chr9:97794690:A:G	9.51931e-19	-0.221095	0.281695
97795108	chr9:97795108:T:C	3.16118e-19	-4.08243e-10	-1.04178
97795239	chr9:97795239:T:C	4.19768e-19	-0.758192	-3.35403e-10
97795472	chr9:97795472:T:C	2.65284e-19	-4.08243e-10	-1.21709
97795964	chr9:97795964:A:C	2.63471e-19	-4.08243e-10	-1.22395
97796212	chr9:97796212:C:T	2.63956e-19	-4.08243e-10	-1.22211
97796498	chr9:97796498:C:T	2.77877e-20	-2.20036	-1.27294
97796729	chr9:97796729:T:C	1.26796e-18	-4.08243e-10	0.34727
97796872	chr9:97796872:G:C	8.86933e-19	-0.0101235	-3.35403e-10
97797078	chr9:97797078:G:C	2.39844e-18	-2.04886	3.03355
97797579	chr9:97797579:T:C	2.67075e-19	-4.08243e-10	-1.21036
97797662	chr9:97797662:T:G	2.58052e-19	-4.08243e-10	-1.24473
97797931	chr9:97797931:C:T	9.07627e-20	-1.02663	-1.26302
97798086	chr9:97798086:T:C	1.0567e-18	0.936215	-0.771202
97798154	chr9:97798154:A:G	7.60738e-20	-1.45405	-1.01214
97798404	chr9:97798404:T:G	3.07626e-19	-1.06901	-3.35403e-10
97798865	chr9:97798865:A:G	1.08646e-18	0.955755	-0.762965
97799204	chr9:97799204:C:T	1.72424e-18	-4.08243e-10	0.654649
97799516	chr9:97799516:C:G	3.20699e-19	-4.08243e-10	-1.02739
97799717	chr9:97799717:C:T	3.28675e-19	-4.08243e-10	-1.00282
97799918	chr9:97799918:A:G	4.02699e-19	-4.08243e-10	-0.799705
97800701	chr9:97800701:G:A	3.60977e-20	-2.1561	-1.05557
97800854	chr9:97800854:T:C	1.47969e-19	-1.80089	-3.35403e-10
97801052	chr9:97801052:G:A	2.95893e-19	-1.1079	-3.35403e-10
97801546	chr9:97801546:G:A	4.48457e-20	-2.13036	-0.864301
97801571	chr9:97801571:C:T	2.99536e-19	-1.09566	-3.35403e-10
97801855	chr9:97801855:C:T	2.66957e-19	-4.08243e-10	-1.21081
97802048	chr9:97802048:G:A	4.18488e-19	-4.08243e-10	-0.761244
97802172	chr9:97802172:T:C	3.32032e-19	-4.08243e-10	-0.992662
97802200	chr9:97802200:A:C	2.45901e-19	-4.08243e-10	-1.29296
97802230	chr9:97802230:C:T	2.62702e-19	-4.08243e-10	-1.22687
97802554	chr9:97802554:T:C	7.37912e-19	-4.08243e-10	-0.194068
97802876	chr9:97802876:G:A	4.554e-19	-4.08243e-10	-0.676717
97803192	chr9:97803192:A:AGGAGAGGAGGAAAGGAAGAAAGGAG	3.94283e-19	-0.820824	-3.35403e-10
97803286	chr9:97803286:A:T	9.91797e-20	-2.20096	-3.35403e-10
97803531	chr9:97803531:G:A	4.19751e-20	-1.95358	-1.10724
97805821	chr9:97805821:G:C	2.45864e-18	-4.08243e-10	1.00947
97806192	chr9:97806192:CAT:C	3.21053e-19	-2.05518	1.02889
97806198	chr9:97806198:C:T	2.58179e-19	-4.08243e-10	-1.24424
97806394	chr9:97806394:A:G	2.37161e-19	-4.08243e-10	-1.32916
97806498	chr9:97806498:C:T	2.151e-19	-0.387751	-1.03904
97807173	chr9:97807173:C:G	4.00168e-19	-2.13739	1.33138
97807263	chr9:97807263:G:T	2.66599e-19	-1.98343	0.771278
97807912	chr9:97807912:C:T	3.0668e-19	-4.08243e-10	-1.07209
97808332	chr9:97808332:A:G	2.60436e-19	-4.08243e-10	-1.23554
97808830	chr9:97808830:G:A	9.29431e-20	-1.83482	-0.431086
97808835	chr9:97808835:T:C	2.53181e-19	-4.08243e-10	-1.26379
97808852	chr9:97808852:T:G	2.76049e-19	-4.08243e-10	-1.17732
97808863	chr9:97808863:ATAAT:A	3.06696e-19	-4.08243e-10	-1.07204
97808934	chr9:97808934:C:T	2.70133e-19	-4.08243e-10	-1.19898
97809160	chr9:97809160:T:C	5.64663e-20	-1.78362	-0.980628
97809598	chr9:97809598:C:T	1.96326e-18	0.784469	-3.35403e-10
97809706	chr9:97809706:T:C	8.30158e-19	-1.62225	1.54598
97810022	chr9:97810022:A:C	2.56381e-19	-4.08243e-10	-1.25123
97810882	chr9:97810882:G:A	2.86039e-17	4.23491	-0.771501
97810945	chr9:97810945:G:A	3.11533e-19	-4.08243e-10	-1.05639
97811609	chr9:97811609:T:C	2.93033e-19	-4.08243e-10	-1.11761
97811643	chr9:97811643:T:C	7.48213e-17	5.03026	-0.605297
97811838	chr9:97811838:T:C	7.27084e-17	5.00827	-0.611949
97812212	chr9:97812212:G:T	3.52488e-19	-4.08243e-10	-0.932877
97812882	chr9:97812882:TAG:T	3.96169e-19	-4.08243e-10	-0.816052
97813070	chr9:97813070:A:G	6.70416e-18	1.67649	0.336099
97813606	chr9:97813606:G:A	4.39925e-17	4.54972	-0.655841
97813679	chr9:97813679:A:G	2.72408e-19	-4.08243e-10	-1.19059
97813778	chr9:97813778:T:C	1.55865e-18	0.553683	-3.35403e-10
97815147	chr9:97815147:C:T	2.77901e-19	-4.08243e-10	-1.17063
97815269	chr9:97815269:T:G	6.85981e-18	1.59458	0.440961
97815440	chr9:97815440:TTTC:T	5.79693e-17	5.14127	-0.971495
97815609	chr9:97815609:C:T	1.73112e-18	0.658633	-3.35403e-10
97816216	chr9:97816216:A:G	5.85813e-18	1.51657	0.361119
97816937	chr9:97816937:A:G	4.00696e-18	1.4914	0.00649191
97817127	chr9:97817127:G:T	1.21592e-19	-1.99722	-3.35403e-10
97817473	chr9:97817473:C:T	8.45709e-20	-1.98688	-0.373425
97818060	chr9:97818060:T:C	3.48699e-19	-4.08243e-10	-0.943683
97818355	chr9:97818355:G:A	7.74666e-20	-1.99237	-0.455677
97818553	chr9:97818553:C:A	1.14941e-19	-1.67344	-0.38004
97818915	chr9:97818915:T:A	7.65101e-20	-2.01752	-0.442955
97819145	chr9:97819145:T:C	2.81335e-16	6.97864	-1.22923
97819742	chr9:97819742:A:G	5.73029e-19	-0.724329	0.277372
97819814	chr9:97819814:A:G	1.20095e-19	-2.00961	-3.35403e-10
97820913	chr9:97820913:C:T	5.04996e-19	-0.747298	0.173956
97821250	chr9:97821250:G:A	1.4575e-18	-4.08243e-10	0.486585
97821603	chr9:97821603:G:C	2.69774e-19	-4.08243e-10	-1.20031
97822338	chr9:97822338:A:C	4.10462e-19	-4.08243e-10	-0.780609
97822429	chr9:97822429:C:T	1.07615e-19	-1.68655	-0.432775
97822616	chr9:97822616:C:T	2.84294e-19	-4.08243e-10	-1.14788
97822778	chr9:97822778:G:A	3.35974e-19	-4.08243e-10	-0.980858
97822849	chr9:97822849:T:C	2.78568e-19	-4.08243e-10	-1.16823
97823224	chr9:97823224:G:A	5.62389e-19	-1.11825	0.652553
97823404	chr9:97823404:A:G	2.40693e-19	-1.31437	-3.35403e-10
97823536	chr9:97823536:A:G	4.59204e-20	-1.90095	-1.07003
97823765	chr9:97823765:C:A	1.06304e-19	-1.67496	-0.456627
97824382	chr9:97824382:A:G	3.91649e-19	-4.08243e-10	-0.827527
97824857	chr9:97824857:A:G	1.33437e-19	-1.90426	-3.35403e-10
97825427	chr9:97825427:C:G	9.96453e-20	-1.68845	-0.507831
97825580	chr9:97825580:A:C	6.04251e-19	-4.08243e-10	-0.393904
97826083	chr9:97826083:C:A	9.88392e-20	-1.68698	-0.51742
97827426	chr9:97827426:A:G	2.80573e-18	1.59339	-0.451867
97827921	chr9:97827921:C:T	2.58272e-18	-4.08243e-10	1.0587
97829011	chr9:97829011:A:G	1.83306e-19	-1.58674	-3.35403e-10
97829181	chr9:97829181:C:T	5.70165e-19	-1.17351	0.721548
97829328	chr9:97829328:G:A	6.97678e-20	-1.57286	-0.979857
97829423	chr9:97829423:A:T	5.01019e-19	-1.21452	0.633275
97829748	chr9:97829748:C:T	4.33691e-16	7.35254	-1.17034
97830019	chr9:97830019:A:G	4.01674e-19	-4.08243e-10	-0.802254
97830266	chr9:97830266:G:A	3.17668e-19	-4.08243e-10	-1.03689
97831380	chr9:97831380:G:C	2.77367e-18	1.99053	-0.860494
97831749	chr9:97831749:C:T	1.2817e-17	3.31067	-0.65004
97832956	chr9:97832956:A:G	7.8463e-16	8.00211	-1.22704
97833100	chr9:97833100:A:T	1.18898e-19	-1.74678	-0.272846
97833356	chr9:97833356:T:C	4.61827e-19	-4.08243e-10	-0.662704
97833736	chr9:97833736:A:G	9.96857e-20	-1.85142	-0.344448
97833868	chr9:97833868:G:C	4.02251e-17	3.91257	-0.108219
97833883	chr9:97833883:T:C	3.72369e-17	3.88837	-0.161207
97834033	chr9:97834033:T:A	3.53615e-19	-4.08243e-10	-0.929685
97834046	chr9:97834046:C:T	5.16253e-17	3.76319	0.290685
97834157	chr9:97834157:C:T	1.13614e-18	-1.12294	1.36044
97835250	chr9:97835250:A:C	3.54167e-17	3.81773	-0.140687
97835392	chr9:97835392:G:T	1.03102e-19	-2.16218	-3.35403e-10
97835979	chr9:97835979:G:T	4.06912e-16	7.31916	-1.2007
97836286	chr9:97836286:C:A	9.77978e-19	-1.13633	1.22393
97837211	chr9:97837211:C:T	1.10123e-18	-1.20452	1.41082
97837687	chr9:97837687:T:G	1.00629e-18	-1.19616	1.31229
97837959	chr9:97837959:T:C	1.07126e-18	-1.19431	1.373
97838353	chr9:97838353:A:C	1.10037e-18	-1.19547	1.40098
97838420	chr9:97838420:G:A	9.9883e-19	-1.2152	1.32389
97838430	chr9:97838430:A:G	3.20449e-16	7.14634	-1.26676
97838625	chr9:97838625:G:A	3.24119e-19	-4.08243e-10	-1.01678
97839489	chr9:97839489:T:C	4.26862e-16	7.43611	-1.26979
97839597	chr9:97839597:T:C	2.36826e-19	-4.08243e-10	-1.33057
97840209	chr9:97840209:G:A	1.15874e-19	-2.04539	-3.35403e-10
97840331	chr9:97840331:C:A	3.63096e-16	4.06845	1.93607
97840683	chr9:97840683:A:G	6.66655e-19	-4.08243e-10	-0.29562
97841653	chr9:97841653:G:A	3.4734e-16	7.2892	-1.32904
97841873	chr9:97841873:G:A	1.63994e-18	-4.08243e-10	0.604523
97841931	chr9:97841931:A:G	1.08077e-18	-1.22136	1.4089
97842149	chr9:97842149:A:T	7.22242e-17	3.74538	0.64426
97842747	chr9:97842747:T:C	1.05644e-16	3.1238	1.64614
97843077	chr9:97843077:G:A	2.39677e-19	-4.08243e-10	-1.3186
97843151	chr9:97843151:T:C	4.2512e-16	7.40244	-1.24021
97843301	chr9:97843301:A:G	2.85961e-19	-4.08243e-10	-1.14204
97843858	chr9:97843858:G:A	4.06831e-18	-4.08243e-10	1.51309
97843906	chr9:97843906:T:C	7.09172e-16	7.94388	-1.26992
97844362	chr9:97844362:T:A	9.77895e-17	2.96581	1.72687
97844419	chr9:97844419:A:G	1.21366e-19	-1.74144	-0.257644
97844457	chr9:97844457:A:G	2.38744e-19	-4.08243e-10	-1.3225
97844545	chr9:97844545:T:C	2.5096e-19	-1.2726	-3.35403e-10
97844986	chr9:97844986:A:G	1.03393e-19	-2.15935	-3.35403e-10
97845215	chr9:97845215:A:G	1.52309e-18	-1.19253	1.72313
97845555	chr9:97845555:T:C	1.30889e-18	-1.11357	1.49261
97845774	chr9:97845774:C:T	2.03803e-18	0.821845	-3.35403e-10
97845777	chr9:97845777:C:G	3.64583e-16	3.91586	2.09276
97845957	chr9:97845957:T:C	1.20506e-19	-2.0062	-3.35403e-10
97846400	chr9:97846400:G:A	1.58863e-18	-1.19444	1.76718
97846463	chr9:97846463:A:G	1.14042e-16	5.23262	-0.386194
97846843	chr9:97846843:GCTT:G	2.49655e-19	-4.08243e-10	-1.27782
97846948	chr9:97846948:C:T	1.27896e-18	-1.17362	1.52953
97848066	chr9:97848066:C:G	1.62547e-18	-1.1998	1.79547
97848370	chr9:97848370:C:A	1.19294e-18	-1.29727	1.58355
97848477	chr9:97848477:C:A	1.37627e-18	-1.30083	1.73008
97848734	chr9:97848734:A:G	2.62476e-19	-4.08243e-10	-1.22773
97848919	chr9:97848919:T:C	8.32425e-20	-2.04466	-0.331478
97848951	chr9:97848951:T:C	1.68317e-18	-1.25896	1.8895
97849086	chr9:97849086:C:G	4.40345e-16	4.62803	1.56939
97849344	chr9:97849344:C:A	1.85481e-18	-4.08243e-10	0.727647
97849903	chr9:97849903:C:T	4.84696e-16	7.5347	-1.24132
97849988	chr9:97849988:A:T	1.23924e-18	-1.29633	1.62069
97850197	chr9:97850197:G:C	1.93428e-18	-4.08243e-10	0.769599
97850492	chr9:97850492:T:C	4.73177e-16	7.53994	-1.27061
97850525	chr9:97850525:A:G	5.25827e-16	7.63474	-1.2599
97850909	chr9:97850909:T:C	1.16657e-19	-2.03866	-3.35403e-10
97851086	chr9:97851086:G:C	4.66883e-16	4.61282	1.64312
97851407	chr9:97851407:G:A	3.24086e-16	4.04342	1.84745
97851499	chr9:97851499:G:A	2.02891e-18	-4.08243e-10	0.81736
97851501	chr9:97851501:T:C	2.76388e-19	-4.08243e-10	-1.17609
97851554	chr9:97851554:T:C	3.66128e-16	4.04209	1.97075
97851603	chr9:97851603:T:C	8.46063e-17	4.22517	0.322697
97851674	chr9:97851674:G:A	1.52071e-18	-1.22026	1.74929
97852049	chr9:97852049:C:G	1.11852e-19	-1.8373	-0.243418
97852101	chr9:97852101:C:G	1.27018e-18	-4.08243e-10	0.349021
97852319	chr9:97852319:G:A	1.67547e-18	-1.17501	1.80096
97852369	chr9:97852369:G:T	1.0625e-19	-1.86546	-0.266632
97852687	chr9:97852687:T:C	2.47871e-19	-4.08243e-10	-1.28498
97852718	chr9:97852718:A:G	4.17152e-16	4.07796	2.06535
97852835	chr9:97852835:C:T	1.51029e-18	-1.21783	1.73999
97852840	chr9:97852840:C:T	2.26029e-19	-1.37723	-3.35403e-10
97853077	chr9:97853077:C:T	5.95752e-16	7.73085	-1.23116
97853270	chr9:97853270:C:A	1.34809e-19	-1.89404	-3.35403e-10
97853271	chr9:97853271:A:G	1.58951e-18	-1.20287	1.77616
97853632	chr9:97853632:A:G	1.39794e-18	-1.2797	1.72456
97853759	chr9:97853759:T:C	4.10119e-16	7.39939	-1.27308
97853784	chr9:97853784:G:C	1.54035e-18	-1.23928	1.78116
97854001	chr9:97854001:C:T	6.85867e-18	-4.08243e-10	2.03538
97854021	chr9:97854021:C:T	2.86508e-19	-4.08243e-10	-1.14013
97854301	chr9:97854301:T:C	3.92436e-16	7.4095	-1.32727
97854739	chr9:97854739:C:T	1.53854e-18	-1.23894	1.77963
97854760	chr9:97854760:G:A	1.97516e-18	-4.08243e-10	0.790512
97855093	chr9:97855093:T:C	4.50349e-16	7.54591	-1.32603
97855151	chr9:97855151:A:C	4.35086e-16	4.14088	2.04453
97855197	chr9:97855197:G:T	1.41261e-18	-1.23998	1.69528
97855301	chr9:97855301:T:C	1.30249e-18	-1.31717	1.69131
97855367	chr9:97855367:A:G	1.00031e-19	-2.19242	-3.35403e-10
97855667	chr9:97855667:T:C	1.85007e-19	-1.5775	-3.35403e-10
97856296	chr9:97856296:C:T	1.12863e-19	-1.806	-0.265724
97856378	chr9:97856378:G:A	3.0626e-16	3.86227	1.97203
97856808	chr9:97856808:TCTC:T	1.45017e-18	-1.26867	1.75021
97858044	chr9:97858044:C:T	4.25336e-16	7.47557	-1.31283
97858130	chr9:97858130:T:C	1.8079e-18	-1.12772	1.82975
97858414	chr9:97858414:CG:C	3.88141e-19	-4.08243e-10	-0.836523
97858858	chr9:97858858:G:C	1.48808e-18	-4.08243e-10	0.507346
97858982	chr9:97858982:A:T	2.3617e-19	-4.08243e-10	-1.33334
97859104	chr9:97859104:T:C	3.4994e-16	7.2917	-1.32407
97859459	chr9:97859459:T:C	2.41082e-19	-4.08243e-10	-1.31276
97859644	chr9:97859644:T:C	4.01021e-16	7.40853	-1.30465
97859835	chr9:97859835:T:C	3.35938e-19	-4.08243e-10	-0.980966
97859907	chr9:97859907:A:G	3.82312e-19	-0.667695	-0.183962
97860007	chr9:97860007:A:AT	4.69004e-19	-4.08243e-10	-0.647282
97860212	chr9:97860212:A:G	2.62988e-19	-4.08243e-10	-1.22579
97860282	chr9:97860282:C:G	2.06754e-19	-1.46636	-3.35403e-10
97860488	chr9:97860488:C:T	2.2677e-19	-1.37396	-3.35403e-10
97860601	chr9:97860601:A:G	4.78079e-16	7.58028	-1.30064
97860879	chr9:97860879:C:T	2.62307e-19	-4.08243e-10	-1.22838
97861095	chr9:97861095:G:A	3.71665e-19	-0.68639	-0.19351
97861197	chr9:97861197:C:T	5.25867e-19	-4.08243e-10	-0.532845
97861284	chr9:97861284:G:A	1.28293e-19	-1.94358	-3.35403e-10
97861918	chr9:97861918:A:C	2.88576e-19	-4.08243e-10	-1.13294
97861977	chr9:97861977:G:C	4.38482e-19	-0.512413	-0.202163
97862340	chr9:97862340:C:T	4.81037e-19	-0.575371	-0.0465785
97862466	chr9:97862466:C:T	3.7859e-17	1.50231	2.24142
97862488	chr9:97862488:T:C	4.17916e-19	-0.680565	-0.0820486
97862699	chr9:97862699:G:A	3.95844e-19	-0.769452	-0.0474205
97862911	chr9:97862911:T:C	3.47068e-19	-0.628703	-0.31967
97864064	chr9:97864064:C:T	2.3712e-19	-4.08243e-10	-1.32933
97864602	chr9:97864602:A:G	4.95508e-19	-0.529223	-0.0630863
97865280	chr9:97865280:C:T	5.18901e-19	-0.587245	0.0410647
97865480	chr9:97865480:A:G	3.47169e-17	1.37604	2.28105
97865986	chr9:97865986:G:A	5.40456e-19	-0.608892	0.103411
97866094	chr9:97866094:T:C	2.43996e-19	-4.08243e-10	-1.30074
97866360	chr9:97866360:G:A	5.24082e-19	-0.593475	0.0572293
97866391	chr9:97866391:A:G	2.52553e-19	-4.08243e-10	-1.26627
97867118	chr9:97867118:A:G	1.38665e-19	-1.86583	-3.35403e-10
97867238	chr9:97867238:G:A	1.64213e-19	-1.69673	-3.35403e-10
97867500	chr9:97867500:C:T	4.71991e-19	-4.08243e-10	-0.640932
97868344	chr9:97868344:C:T	3.04745e-19	-4.08243e-10	-1.07842
97868645	chr9:97868645:C:T	1.23073e-19	-1.98511	-3.35403e-10
97868667	chr9:97868667:G:T	4.98173e-17	1.58516	2.43306
97869016	chr9:97869016:T:A	6.39201e-19	-0.56551	0.227836
97869251	chr9:97869251:G:C	5.40703e-19	-0.505023	-3.35403e-10
97869517	chr9:97869517:CCAAA:C	5.87957e-19	-0.487789	0.0665492
97869704	chr9:97869704:C:T	7.9573e-17	1.30081	3.18573
97870324	chr9:97870324:G:A	4.79965e-19	-0.557382	-0.0667985
97870841	chr9:97870841:C:T	1.03246e-19	-2.16078	-3.35403e-10
97871104	chr9:97871104:T:C	5.25222e-19	-0.560848	0.0267753
97871729	chr9:97871729:C:T	8.97131e-19	0.00130805	-3.35403e-10
97872297	chr9:97872297:A:T	5.20571e-19	-0.793112	0.250144
97872469	chr9:97872469:C:A	6.38566e-19	-0.574858	0.23619
97872702	chr9:97872702:G:A	6.80944e-19	-4.08243e-10	-0.274413
97872882	chr9:97872882:T:C	2.36787e-19	-4.08243e-10	-1.33073
97873498	chr9:97873498:A:G	4.448e-19	-0.701523	0.00125538
97874207	chr9:97874207:C:T	2.95615e-18	-4.08243e-10	1.19375
97874629	chr9:97874629:A:G	3.20188e-19	-4.08243e-10	-1.02898
97874699	chr9:97874699:A:G	1.17476e-18	-4.08243e-10	0.270927
97875057	chr9:97875057:C:T	2.20114e-17	1.26058	1.94084
97875399	chr9:97875399:A:G	3.19394e-19	-1.14388	0.112413
97875577	chr9:97875577:A:G	5.81526e-19	-0.786676	0.354439
97876138	chr9:97876138:A:G	5.20478e-19	-0.710969	0.167823
97876236	chr9:97876236:G:A	2.04232e-16	3.86549	1.56363
97876641	chr9:97876641:G:C	3.382e-19	-4.08243e-10	-0.974255
97876783	chr9:97876783:G:A	5.02703e-19	-0.586886	0.00899238
97876993	chr9:97876993:A:C	5.11373e-19	-0.537854	-0.0229401
97877857	chr9:97877857:C:T	2.3662e-19	-4.08243e-10	-1.33144
97878323	chr9:97878323:A:C	7.44389e-19	-0.571536	0.386206
97878835	chr9:97878835:A:G	9.23198e-20	-1.24933	-1.0233
97879091	chr9:97879091:T:C	2.75947e-18	1.1249	-3.35403e-10
97880141	chr9:97880141:A:C	1.7629e-19	-1.62576	-3.35403e-10
97880631	chr9:97880631:G:A	2.37071e-19	-4.08243e-10	-1.32953
97881121	chr9:97881121:T:C	3.14086e-19	-4.08243e-10	-1.04823
97881142	chr9:97881142:G:A	4.30789e-19	-4.08243e-10	-0.732274
97882366	chr9:97882366:T:C	3.13843e-19	-4.08243e-10	-1.049
97882845	chr9:97882845:G:A	6.20305e-19	-4.08243e-10	-0.367683
97883446	chr9:97883446:A:G	4.35215e-19	-0.578508	-0.143545
97884415	chr9:97884415:T:C	2.83985e-19	-4.08243e-10	-1.14897
97885165	chr9:97885165:C:T	1.07525e-19	-2.12017	-3.35403e-10
97885263	chr9:97885263:A:G	4.87719e-19	-0.842706	0.234552
97885452	chr9:97885452:C:T	3.20743e-17	4.46249	-0.884576
97886005	chr9:97886005:C:T	4.22176e-19	-0.540626	-0.211845
97886310	chr9:97886310:T:C	1.81128e-19	-1.59869	-3.35403e-10
97886349	chr9:97886349:T:C	2.17559e-19	-1.2235	-0.191921
97886498	chr9:97886498:T:C	1.49783e-19	-1.11816	-0.670542
97886617	chr9:97886617:G:A	1.20403e-19	-2.00705	-3.35403e-10
97887251	chr9:97887251:T:C	9.3046e-14	11.6588	-0.108121
97887547	chr9:97887547:A:G	1.44837e-13	11.307	0.686183
97887814	chr9:97887814:G:A	2.81402e-19	-0.772439	-0.385672
97887977	chr9:97887977:A:T	7.38886e-17	2.27179	2.14063
97888757	chr9:97888757:T:C	1.03564e-19	-2.15771	-3.35403e-10
97889035	chr9:97889035:G:A	2.73537e-19	-4.08243e-10	-1.18645
97890035	chr9:97890035:C:T	2.417e-19	-4.08243e-10	-1.3102
97890154	chr9:97890154:T:C	1.14884e-13	10.9555	0.806021
97890300	chr9:97890300:G:A	2.16656e-19	-1.0503	-0.369287
97890473	chr9:97890473:A:G	2.23928e-19	-1.04695	-0.339621
97890846	chr9:97890846:G:A	3.34276e-19	-1.03186	0.0459302
97890917	chr9:97890917:G:T	2.13897e-18	0.870187	-3.35403e-10
97891047	chr9:97891047:C:T	2.91423e-19	-1.12312	-3.35403e-10
97891510	chr9:97891510:T:C	2.37304e-19	-4.08243e-10	-1.32855
97891811	chr9:97891811:C:A	2.12569e-19	-1.0792	-0.359427
97892167	chr9:97892167:C:T	1.02229e-19	-2.17068	-3.35403e-10
97892815	chr9:97892815:T:C	2.69144e-19	-4.08243e-10	-1.20265
97893497	chr9:97893497:G:C	8.99522e-17	2.10381	2.50533
97893726	chr9:97893726:C:A	2.8593e-19	-4.08243e-10	-1.14215
97894189	chr9:97894189:G:A	7.7781e-19	-0.141411	-3.35403e-10
97894403	chr9:97894403:G:A	7.45809e-20	-1.56489	-0.921121
97894837	chr9:97894837:T:G	3.50841e-19	-1.08097	0.143408
97895092	chr9:97895092:C:T	6.59707e-13	13.1149	0.394514
97895438	chr9:97895438:A:T	2.29881e-19	-1.09025	-0.270087
97895479	chr9:97895479:G:A	3.96242e-19	-4.08243e-10	-0.815867
97895497	chr9:97895497:T:C	2.77055e-19	-1.17368	-3.35403e-10
97896248	chr9:97896248:C:T	4.50882e-19	-4.08243e-10	-0.686688
97896635	chr9:97896635:C:T	3.74546e-19	-4.08243e-10	-0.872179
97896656	chr9:97896656:A:G	3.70705e-19	-1.03889	0.1564
97897840	chr9:97897840:T:C	2.96302e-19	-4.08243e-10	-1.10651
97897863	chr9:97897863:A:T	2.38827e-19	-1.30541	-0.0167445
97898464	chr9:97898464:T:C	1.01507e-16	3.98959	0.740399
97898542	chr9:97898542:T:C	2.42575e-19	-1.11726	-0.189322
97898614	chr9:97898614:C:T	2.30649e-19	-1.16378	-0.193221
97898818	chr9:97898818:C:T	2.15234e-19	-1.08329	-0.342878
97898909	chr9:97898909:G:A	4.57963e-18	-0.253041	1.88452
97899085	chr9:97899085:G:A	2.20524e-19	-1.14778	-0.254109
97899176	chr9:97899176:T:C	3.94556e-19	-4.08243e-10	-0.820133
97899455	chr9:97899455:T:TA	3.51945e-19	-4.08243e-10	-0.934418
97899582	chr9:97899582:T:C	2.93003e-19	-4.08243e-10	-1.11771
97899690	chr9:97899690:A:G	3.82153e-19	-1.10314	0.251073
97899768	chr9:97899768:G:A	1.06926e-16	2.59541	2.18658
97900097	chr9:97900097:T:C	2.36394e-19	-1.13149	-0.200903
97900196	chr9:97900196:C:T	2.1441e-18	-4.08243e-10	0.872582
97900389	chr9:97900389:T:C	3.75064e-19	-1.10522	0.234425
97900417	chr9:97900417:C:A	4.03717e-19	-4.08243e-10	-0.797179
97901253	chr9:97901253:G:GTTTCC	3.80734e-19	-1.10243	0.24664
97901418	chr9:97901418:C:A	2.36039e-19	-1.11434	-0.219557
97901634	chr9:97901634:A:T	2.14045e-18	-4.08243e-10	0.870876
97902100	chr9:97902100:A:G	2.00684e-19	-1.227	-0.269166
97902192	chr9:97902192:A:G	2.37992e-19	-1.13143	-0.194227
97902668	chr9:97902668:CTT:C	2.48924e-19	-4.08243e-10	-1.28075
97903111	chr9:97903111:A:T	2.29628e-19	-1.17676	-0.184675
97903342	chr9:97903342:T:C	1.39312e-16	2.55714	2.48943
97903387	chr9:97903387:G:T	2.38422e-19	-1.12962	-0.194227
97903416	chr9:97903416:A:G	2.27328e-19	-1.17033	-0.201171
97903583	chr9:97903583:T:C	3.05977e-19	-4.08243e-10	-1.07438
97903723	chr9:97903723:T:A	1.98401e-19	-1.5076	-3.35403e-10
97904649	chr9:97904649:C:T	9.19327e-17	2.5198	2.11112
97904745	chr9:97904745:A:AGACACCAAG	1.9501e-19	-1.52484	-3.35403e-10
97905185	chr9:97905185:C:T	4.70552e-19	-4.08243e-10	-0.643988
97905317	chr9:97905317:C:T	3.49408e-19	-0.879886	-0.061766
97905589	chr9:97905589:A:AT	3.19742e-19	-1.28873	0.258354
97906009	chr9:97906009:A:C	1.50191e-19	-0.705944	-1.08004
97906791	chr9:97906791:G:A	1.46883e-18	0.501098	-0.00677228
97907022	chr9:97907022:G:A	2.49273e-19	-4.08243e-10	-1.27934
97907099	chr9:97907099:T:C	2.79062e-19	-4.08243e-10	-1.16646
97907100	chr9:97907100:TA:T	2.76349e-19	-4.08243e-10	-1.17623
97907454	chr9:97907454:C:A	7.25957e-13	13.1036	0.501462
97907990	chr9:97907990:T:C	5.12135e-19	-1.20311	0.643802
97907994	chr9:97907994:A:T	3.89903e-19	-4.08243e-10	-0.831995
97908179	chr9:97908179:A:G	2.4e-19	-4.08243e-10	-1.31725
97908195	chr9:97908195:A:G	2.5078e-19	-4.08243e-10	-1.27332
97908245	chr9:97908245:T:C	2.11054e-19	-1.44578	-3.35403e-10
97908481	chr9:97908481:C:A	2.56666e-19	-4.08243e-10	-1.25012
97908520	chr9:97908520:C:T	3.83685e-12	16.2857	-1.01572
97908979	chr9:97908979:G:T	2.10149e-11	17.6014	-0.630785
97909111	chr9:97909111:A:C	6.53697e-19	0.0643969	-0.379647
97909218	chr9:97909218:C:T	6.26187e-11	18.6393	-0.576897
97909495	chr9:97909495:G:C	5.65337e-11	18.5719	-0.611673
97909542	chr9:97909542:A:G	5.70455e-11	18.6044	-0.635168
97910056	chr9:97910056:C:T	9.5822e-17	4.15027	0.522083
97911427	chr9:97911427:G:A	2.85728e-19	-4.08243e-10	-1.14285
97911601	chr9:97911601:A:G	3.08476e-19	-4.08243e-10	-1.06625
97911795	chr9:97911795:A:T	5.47079e-19	-4.08243e-10	-0.493299
97912283	chr9:97912283:T:C	5.76429e-11	18.4518	-0.472157
97913534	chr9:97913534:A:G	4.43096e-11	18.2713	-0.554709
97913662	chr9:97913662:C:T	1.03291e-16	4.15165	0.595762
97913694	chr9:97913694:C:A	9.09253e-19	0.399775	-0.385044
97914406	chr9:97914406:G:A	1.16597e-19	-1.5881	-0.45107
97914649	chr9:97914649:T:A	5.64695e-11	18.5086	-0.549485
97914731	chr9:97914731:ACTGTT:A	2.81926e-19	-4.08243e-10	-1.15625
97914818	chr9:97914818:G:C	1.31971e-10	19.6503	-0.842313
97914884	chr9:97914884:T:C	0.000705914	33.3284	0.972023
97915474	chr9:97915474:G:C	3.29474e-10	20.0277	-0.304805
97915601	chr9:97915601:T:C	1.85474e-18	1.55317	-0.825562
97916179	chr9:97916179:T:A	2.51129e-19	-4.08243e-10	-1.27193
97916343	chr9:97916343:A:G	3.13035e-19	-4.08243e-10	-1.05158
97916472	chr9:97916472:T:C	3.65876e-19	-4.08243e-10	-0.895599
97916782	chr9:97916782:T:G	1.02116e-19	-2.17178	-3.35403e-10
97917433	chr9:97917433:C:T	3.13365e-19	-4.08243e-10	-1.05052
97917466	chr9:97917466:C:T	2.46264e-19	-4.08243e-10	-1.29149
97917554	chr9:97917554:T:G	1.20861e-11	16.8877	-0.470293
97917672	chr9:97917672:A:G	0.0138717	36.3238	0.954707
97918593	chr9:97918593:T:A	2.36264e-19	-4.08243e-10	-1.33294
97919402	chr9:97919402:A:G	2.52097e-19	-4.08243e-10	-1.26808
97920867	chr9:97920867:C:T	2.51311e-19	-4.08243e-10	-1.2712
97921022	chr9:97921022:T:C	5.92609e-15	6.98925	1.80773
97921445	chr9:97921445:A:C	5.42905e-15	6.78498	1.92441
97921471	chr9:97921471:C:T	0.0026979	33.9723	1.66882
97921584	chr9:97921584:G:A	3.04001e-19	-4.08243e-10	-1.08086
97922014	chr9:97922014:C:T	2.51324e-19	-4.08243e-10	-1.27115
97922105	chr9:97922105:T:C	0.052969	37.3709	1.2474
97922252	chr9:97922252:A:G	8.22432e-15	7.23884	1.88587
97922437	chr9:97922437:A:C	0.00185726	33.8698	1.39798
97922475	chr9:97922475:A:G	0.00244987	33.9078	1.6369
97923579	chr9:97923579:A:G	2.51311e-19	-4.08243e-10	-1.2712
97923719	chr9:97923719:A:G	1.01059e-19	-2.18219	-3.35403e-10
97923842	chr9:97923842:T:C	2.47603e-19	-4.08243e-10	-1.28607
97924488	chr9:97924488:TTC:T	2.88209e-19	-4.08243e-10	-1.13421
97924533	chr9:97924533:T:G	9.63256e-15	7.25545	2.02731
97925127	chr9:97925127:T:C	0.053053	37.5089	1.11098
97925384	chr9:97925384:T:C	2.5104e-19	-4.08243e-10	-1.27228
97925487	chr9:97925487:G:A	2.48494e-19	-4.08243e-10	-1.28247
97925641	chr9:97925641:C:G	2.30751e-14	11.4355	-1.27911
97925785	chr9:97925785:A:T	1.03867e-19	-0.889224	-1.26556
97926098	chr9:97926098:A:G	2.5146e-19	-4.08243e-10	-1.27061
97926161	chr9:97926161:TAATAA:T	2.84324e-19	-4.08243e-10	-1.14778
97926229	chr9:97926229:C:T	0.0629723	37.5877	1.20368
97926295	chr9:97926295:C:T	0.020604	36.631	1.04309
97927093	chr9:97927093:A:T	2.38385e-19	-4.08243e-10	-1.32401
97927902	chr9:97927902:T:G	2.51324e-19	-4.08243e-10	-1.27115
97928242	chr9:97928242:G:T	2.7128e-19	-4.08243e-10	-1.19474
97928273	chr9:97928273:A:G	0.0195377	36.3584	1.26259
97928886	chr9:97928886:G:A	0.0997931	37.5543	1.6974
97929115	chr9:97929115:C:T	0.108858	37.6157	1.72302
97929618	chr9:97929618:T:TG	0.10807	37.5067	1.82475
97929648	chr9:97929648:T:G	6.44965e-19	-4.08243e-10	-0.328697
97929827	chr9:97929827:G:A	2.65069e-19	-4.08243e-10	-1.2179
97929955	chr9:97929955:T:TA	0.0932029	37.3857	1.79769
97930366	chr9:97930366:G:T	1.00465e-19	-2.18809	-3.35403e-10
97931427	chr9:97931427:A:G	2.91401e-19	-4.08243e-10	-1.12319
97933007	chr9:97933007:T:C	2.58895e-19	-4.08243e-10	-1.24147
97933494	chr9:97933494:T:C	0.0639914	37.1661	1.64125
97933619	chr9:97933619:G:A	0.00355202	34.1095	1.80663
97933921	chr9:97933921:T:C	0.0779929	37.401	1.60428
97934117	chr9:97934117:T:C	2.49165e-19	-4.08243e-10	-1.27978
97934518	chr9:97934518:A:G	2.84957e-19	-4.08243e-10	-1.14556
97935005	chr9:97935005:A:G	0.0802674	37.4258	1.60823
97935048	chr9:97935048:C:G	2.30575e-19	-1.35732	-3.35403e-10
97935366	chr9:97935366:T:A	0.00286238	34.093	1.60726
97935865	chr9:97935865:A:G	1.12418e-14	7.24145	2.19581
97936091	chr9:97936091:T:C	2.47445e-19	-4.08243e-10	-1.28671
97936895	chr9:97936895:C:T	2.36186e-19	-4.08243e-10	-1.33327
97936956	chr9:97936956:C:A	3.75814e-10	19.836	0.0184868
97936960	chr9:97936960:T:C	0.0190146	36.0362	1.5576
97937488	chr9:97937488:C:T	2.89512e-19	-4.08243e-10	-1.12969
97937548	chr9:97937548:A:C	0.0194115	35.9708	1.64373
97937698	chr9:97937698:TA:T	1.67963e-18	1.87022	-1.24178
97937875	chr9:97937875:T:C	0.0152012	35.8091	1.56094
97938372	chr9:97938372:C:T	0.0187093	36.0295	1.54817
97938550	chr9:97938550:G:A	1.87278e-19	-0.627753	-0.937544
97938719	chr9:97938719:A:G	0.0174106	35.9942	1.51152
97939164	chr9:97939164:A:G	0.0158985	35.839	1.57585
97939488	chr9:97939488:C:A	3.07098e-19	-4.08243e-10	-1.07073
97940104	chr9:97940104:C:T	1.9378e-18	-4.08243e-10	0.771414
97940973	chr9:97940973:C:T	2.65069e-19	-4.08243e-10	-1.2179
97941087	chr9:97941087:T:G	6.33324e-10	20.1383	0.238037
97941105	chr9:97941105:G:A	4.76417e-19	-4.08243e-10	-0.6316
97941346	chr9:97941346:T:C	1.05824e-19	-0.82275	-1.31336
97941463	chr9:97941463:G:C	3.00821e-19	-1.09138	-3.35403e-10
97941956	chr9:97941956:C:T	1.50576e-18	1.76435	-1.24519
97942562	chr9:97942562:C:T	2.69925e-19	-4.08243e-10	-1.19975
97942928	chr9:97942928:C:T	0.00416289	34.4234	1.65145
97943182	chr9:97943182:G:A	2.68837e-19	-4.08243e-10	-1.20379
97943299	chr9:97943299:C:T	2.66235e-19	-4.08243e-10	-1.21351
97943416	chr9:97943416:C:G	2.65394e-19	-4.08243e-10	-1.21668
97943600	chr9:97943600:G:A	2.60605e-19	-4.08243e-10	-1.23489
97944973	chr9:97944973:T:G	2.25093e-10	19.6284	-0.286545
97945130	chr9:97945130:G:C	2.81644e-19	-4.08243e-10	-1.15725
97945709	chr9:97945709:C:T	2.64954e-19	-4.08243e-10	-1.21834
97945710	chr9:97945710:A:G	0.00187999	33.5709	1.709
97946272	chr9:97946272:A:G	9.31305e-19	0.0386931	-3.35403e-10
97946392	chr9:97946392:T:C	2.71381e-19	-4.08243e-10	-1.19437
97946415	chr9:97946415:A:G	2.65437e-19	-4.08243e-10	-1.21652
97946701	chr9:97946701:C:G	1.0316e-19	-2.16161	-3.35403e-10
97947167	chr9:97947167:CT:C	1.0961e-14	7.26758	2.14438
97947275	chr9:97947275:C:T	2.70229e-19	-4.08243e-10	-1.19862
97947313	chr9:97947313:C:T	1.50292e-18	0.517269	-3.35403e-10
97947600	chr9:97947600:A:T	2.64986e-19	-4.08243e-10	-1.21822
97948574	chr9:97948574:A:G	3.41481e-19	-4.08243e-10	-0.964602
97948644	chr9:97948644:C:T	2.61253e-19	-4.08243e-10	-1.2324
97948655	chr9:97948655:G:A	2.44963e-19	-4.08243e-10	-1.29679
97948867	chr9:97948867:G:T	2.68488e-19	-4.08243e-10	-1.20509
97949727	chr9:97949727:C:T	1.26831e-10	19.393	-0.624721
97949840	chr9:97949840:G:C	2.65131e-19	-4.08243e-10	-1.21767
97949854	chr9:97949854:G:A	2.65358e-19	-4.08243e-10	-1.21681
97949868	chr9:97949868:G:A	1.06657e-14	7.28566	2.099
97949954	chr9:97949954:C:T	2.64985e-19	-4.08243e-10	-1.21822
97950425	chr9:97950425:G:C	1.30029e-10	18.8617	-0.0686159
97950606	chr9:97950606:G:A	2.65069e-19	-4.08243e-10	-1.2179
97950925	chr9:97950925:G:A	1.17944e-14	7.38455	2.1007
97950962	chr9:97950962:C:T	2.47855e-19	-4.08243e-10	-1.28505
97951103	chr9:97951103:A:G	2.65059e-19	-4.08243e-10	-1.21794
97951319	chr9:97951319:T:C	0.00206497	33.8551	1.51867
97951647	chr9:97951647:C:G	1.22155e-19	-1.9926	-3.35403e-10
97951995	chr9:97951995:C:A	1.99724e-19	-1.50096	-3.35403e-10
97952151	chr9:97952151:A:G	2.65069e-19	-4.08243e-10	-1.2179
97952339	chr9:97952339:G:T	2.62908e-19	-4.08243e-10	-1.22609
97952349	chr9:97952349:C:T	2.6499e-19	-4.08243e-10	-1.2182
97953107	chr9:97953107:G:A	0.0169369	36.2454	1.23273
97953179	chr9:97953179:G:A	1.79309e-18	1.9995	-1.3057
97954147	chr9:97954147:TTAAAA:T	2.5359e-19	-4.08243e-10	-1.26218
97954201	chr9:97954201:C:T	2.36796e-19	-4.08243e-10	-1.33069
97954827	chr9:97954827:C:T	2.36305e-19	-4.08243e-10	-1.33277
97955296	chr9:97955296:G:C	3.07117e-19	-4.08243e-10	-1.07066
97955507	chr9:97955507:G:A	1.75638e-14	7.80212	2.08134
97955959	chr9:97955959:C:A	1.06201e-18	-4.08243e-10	0.170022
97955963	chr9:97955963:A:C	1.14639e-14	6.51292	2.9439
97955964	chr9:97955964:A:C	1.65573e-19	-1.68848	-3.35403e-10
97956360	chr9:97956360:C:T	2.55869e-19	-4.08243e-10	-1.25323
97956493	chr9:97956493:C:T	7.62653e-15	7.10091	1.94834
97957285	chr9:97957285:T:C	4.38131e-16	4.11345	2.07892
97957635	chr9:97957635:T:A	6.55213e-15	7.00453	1.89288
97957777	chr9:97957777:T:A	2.54543e-19	-4.08243e-10	-1.25842
97957983	chr9:97957983:G:C	3.73475e-10	19.2329	0.615352
97958017	chr9:97958017:G:C	7.95143e-16	5.97104	0.817344
97958736	chr9:97958736:G:A	2.35496e-15	6.26234	1.6118
97959273	chr9:97959273:C:T	4.45574e-16	4.59499	1.61424
97959589	chr9:97959589:G:A	1.56797e-15	6.4011	1.0663
97960087	chr9:97960087:A:G	2.6315e-19	-4.08243e-10	-1.22517
97960327	chr9:97960327:G:T	6.3861e-19	-4.08243e-10	-0.338599
97960425	chr9:97960425:C:G	6.25445e-19	-4.08243e-10	-0.35943
97960798	chr9:97960798:G:A	7.53551e-20	-1.14548	-1.33021
97960887	chr9:97960887:T:C	3.7162e-19	-4.08243e-10	-0.880021
97961510	chr9:97961510:AC:A	4.84353e-18	-4.08243e-10	1.68751
97962509	chr9:97962509:T:C	3.2443e-10	19.3951	0.312314
97963261	chr9:97963261:AAGCAGAT:A	2.0807e-19	-1.46002	-3.35403e-10
97963973	chr9:97963973:GA:G	3.75508e-19	-4.08243e-10	-0.869613
97964292	chr9:97964292:G:A	1.67963e-16	5.64818	-0.414576
97964703	chr9:97964703:G:C	1.2243e-19	-1.99035	-3.35403e-10
97965424	chr9:97965424:G:A	2.59725e-15	6.40366	1.56841
97968333	chr9:97968333:G:A	2.36943e-19	-4.08243e-10	-1.33008
97968568	chr9:97968568:C:T	2.0509e-15	6.46978	1.26612
97968952	chr9:97968952:G:A	4.32913e-19	-4.08243e-10	-0.727356
97969430	chr9:97969430:T:C	6.43126e-19	-4.08243e-10	-0.331553
97969526	chr9:97969526:C:T	3.14113e-18	-4.08243e-10	1.25445
97969996	chr9:97969996:C:CT	9.31769e-10	20.1066	0.655821
97970520	chr9:97970520:A:G	3.41235e-10	19.4236	0.334336
97970908	chr9:97970908:A:G	6.52696e-19	-4.08243e-10	-0.316783
97971350	chr9:97971350:A:T	7.25115e-17	4.39361	-3.35403e-10
97972432	chr9:97972432:G:A	3.85863e-19	-4.08243e-10	-0.842411
97972508	chr9:97972508:G:T	2.98322e-19	-4.08243e-10	-1.09972
97972591	chr9:97972591:T:C	2.36298e-19	-4.08243e-10	-1.3328
97972906	chr9:97972906:G:A	1.16394e-18	0.261674	-3.35403e-10
97973874	chr9:97973874:A:G	2.78473e-19	-4.08243e-10	-1.16857
97974362	chr9:97974362:G:A	3.97795e-19	-4.08243e-10	-0.811957
97974790	chr9:97974790:T:C	2.59042e-11	17.2763	-0.0965632
97975024	chr9:97975024:A:G	4.45599e-18	-4.08243e-10	1.60411
97975230	chr9:97975230:C:T	2.71036e-19	-1.19564	-3.35403e-10
97975427	chr9:97975427:T:G	2.69517e-19	-4.08243e-10	-1.20126
97975473	chr9:97975473:A:G	1.20292e-13	12.8605	-1.05297
97975579	chr9:97975579:A:G	9.15682e-20	-2.15354	-0.127274
97975754	chr9:97975754:C:T	2.8887e-19	-4.08243e-10	-1.13192
97975984	chr9:97975984:T:C	5.35839e-19	-0.219633	-0.294426
97976229	chr9:97976229:C:T	6.8161e-19	-4.08243e-10	-0.273436
97976667	chr9:97976667:G:A	2.80493e-19	-4.08243e-10	-1.16135
97976745	chr9:97976745:G:A	2.90415e-19	-4.08243e-10	-1.12658
97977094	chr9:97977094:A:G	1.1886e-19	-2.01995	-3.35403e-10
97977214	chr9:97977214:G:T	2.6906e-19	-4.08243e-10	-1.20296
97977315	chr9:97977315:C:T	2.78308e-19	-4.08243e-10	-1.16917
97977551	chr9:97977551:T:C	3.75597e-17	5.03141	-1.29561
97977593	chr9:97977593:CACA:C	2.55767e-19	-4.08243e-10	-1.25363
97977869	chr9:97977869:G:A	4.80172e-19	-4.08243e-10	-0.62375
97978640	chr9:97978640:A:C	1.49891e-19	-0.470432	-1.31755
97979608	chr9:97979608:C:A	4.11176e-16	6.73106	-0.60218
97979943	chr9:97979943:C:T	2.03124e-15	8.98245	-1.25619
97979971	chr9:97979971:C:T	1.97767e-15	8.95849	-1.25895
97980074	chr9:97980074:G:A	3.80998e-19	-4.08243e-10	-0.855098
97980594	chr9:97980594:TA:T	3.31388e-16	6.51862	-0.605473
97980623	chr9:97980623:G:A	1.27345e-16	6.25594	-1.29918
97982865	chr9:97982865:C:G	5.79992e-19	-4.08243e-10	-0.43488
97983629	chr9:97983629:G:C	2.59814e-19	-4.08243e-10	-1.23793
97983700	chr9:97983700:C:T	1.01414e-18	0.123904	-3.35403e-10
97984006	chr9:97984006:G:A	3.8057e-19	-4.08243e-10	-0.856224
97984287	chr9:97984287:C:T	8.35187e-19	-4.08243e-10	-0.0702371
97984970	chr9:97984970:C:T	8.95429e-19	-4.08243e-10	-0.000590376
97985228	chr9:97985228:A:G	2.61661e-19	-4.08243e-10	-1.23085
97985605	chr9:97985605:A:G	2.93819e-19	-4.08243e-10	-1.11493
97986314	chr9:97986314:T:G	4.38192e-17	4.82534	-0.935402
97986789	chr9:97986789:A:T	9.50852e-19	-4.08243e-10	0.0594652
97987252	chr9:97987252:AAG:A	1.70975e-16	5.96596	-0.714582
97987732	chr9:97987732:C:T	1.50748e-19	-1.78228	-3.35403e-10
97987968	chr9:97987968:T:C	9.44261e-19	-4.08243e-10	0.0525098
97988051	chr9:97988051:A:T	3.38979e-19	-4.08243e-10	-0.971954
97988232	chr9:97988232:C:G	1.33053e-18	-4.08243e-10	0.395439
97988435	chr9:97988435:C:A	2.38176e-19	-4.08243e-10	-1.32488
97988458	chr9:97988458:C:T	2.3726e-19	-4.08243e-10	-1.32874
97988553	chr9:97988553:C:T	4.33075e-19	-4.08243e-10	-0.726982
97988639	chr9:97988639:T:TG	2.57695e-19	-4.08243e-10	-1.24612
97988712	chr9:97988712:G:A	2.95587e-19	-1.10893	-3.35403e-10
97989169	chr9:97989169:G:A	8.72786e-18	2.27638	-3.35403e-10
97989480	chr9:97989480:A:G	9.95306e-20	-2.19743	-3.35403e-10
97989849	chr9:97989849:A:G	2.37216e-19	-4.08243e-10	-1.32892
97990210	chr9:97990210:G:A	2.37641e-19	-4.08243e-10	-1.32713
97990611	chr9:97990611:C:A	2.53912e-19	-4.08243e-10	-1.26091
97990944	chr9:97990944:C:T	2.41709e-19	-4.08243e-10	-1.31016
97991112	chr9:97991112:C:T	2.3724e-19	-4.08243e-10	-1.32882
97991844	chr9:97991844:T:C	1.00033e-18	-4.08243e-10	0.110196
97991923	chr9:97991923:A:G	2.78839e-19	-4.08243e-10	-1.16726
97991961	chr9:97991961:A:G	4.53592e-19	-0.680694	-3.35403e-10
97992433	chr9:97992433:T:C	2.38124e-19	-4.08243e-10	-1.3251
97992514	chr9:97992514:C:CT	2.57667e-19	-4.08243e-10	-1.24622
97992673	chr9:97992673:T:G	4.41447e-19	-4.08243e-10	-0.707835
97993803	chr9:97993803:T:G	9.96904e-19	-4.08243e-10	0.106762
97993947	chr9:97993947:T:C	1.0552e-18	-4.08243e-10	0.163592
97994498	chr9:97994498:G:C	4.16756e-19	-4.08243e-10	-0.765392
97995061	chr9:97995061:A:G	1.23438e-16	5.86767	-0.942073
97996121	chr9:97996121:T:C	2.57667e-19	-4.08243e-10	-1.24622
97996141	chr9:97996141:A:G	2.52807e-19	-4.08243e-10	-1.26527
97996852	chr9:97996852:G:A	2.79024e-19	-4.08243e-10	-1.1666
97997821	chr9:97997821:T:C	4.3736e-17	5.2059	-1.31787
97997829	chr9:97997829:A:G	1.20946e-16	5.84405	-0.938847
97999291	chr9:97999291:G:C	2.46321e-19	-4.08243e-10	-1.29126
97999547	chr9:97999547:G:A	4.40553e-19	-4.08243e-10	-0.709862
98000917	chr9:98000917:A:T	9.3445e-19	-4.08243e-10	0.0420648
98002236	chr9:98002236:T:C	2.38091e-19	-4.08243e-10	-1.32524
98003803	chr9:98003803:C:T	2.40285e-19	-4.08243e-10	-1.31607
98004266	chr9:98004266:A:C	2.53233e-19	-4.08243e-10	-1.26358
98004513	chr9:98004513:C:T	3.71815e-20	-1.86051	-1.32157
98004560	chr9:98004560:C:G	4.05886e-17	5.12434	-1.31099
98004607	chr9:98004607:A:G	1.06157e-18	-4.08243e-10	0.169614
98004890	chr9:98004890:A:T	9.25121e-19	-4.08243e-10	0.0320316
98005229	chr9:98005229:G:A	2.36206e-19	-4.08243e-10	-1.33319
98005248	chr9:98005248:C:T	3.86094e-17	5.07763	-1.31427
98005869	chr9:98005869:T:C	4.42378e-19	-4.08243e-10	-0.705728
98006009	chr9:98006009:A:G	4.07032e-17	5.1294	-1.31323
98006239	chr9:98006239:G:A	2.9689e-19	-4.08243e-10	-1.10453
98006478	chr9:98006478:G:A	1.09238e-16	5.71999	-0.9166
98006508	chr9:98006508:G:A	1.0573e-18	-4.08243e-10	0.165583
98006758	chr9:98006758:C:T	2.47448e-19	-4.08243e-10	-1.28669
98006907	chr9:98006907:G:C	1.05516e-18	-4.08243e-10	0.163551
98006994	chr9:98006994:C:A	6.316e-17	5.49688	-1.24135
98008063	chr9:98008063:C:T	2.56837e-19	-4.08243e-10	-1.24945
98008272	chr9:98008272:C:T	5.75827e-19	-4.08243e-10	-0.442087
98009661	chr9:98009661:A:G	1.05521e-18	-4.08243e-10	0.163606
98009766	chr9:98009766:A:G	2.57686e-19	-4.08243e-10	-1.24615
98009838	chr9:98009838:G:A	9.95815e-20	-2.19692	-3.35403e-10
98010273	chr9:98010273:T:G	4.99365e-19	-4.08243e-10	-0.584556
98010506	chr9:98010506:G:A	2.5477e-19	-4.08243e-10	-1.25753
98011571	chr9:98011571:G:A	1.05842e-18	-4.08243e-10	0.16664
98011637	chr9:98011637:G:A	1.48722e-19	-1.79581	-3.35403e-10
98011796	chr9:98011796:G:C	2.40536e-19	-4.08243e-10	-1.31502
98011852	chr9:98011852:A:G	1.05699e-18	-4.08243e-10	0.165284
98012072	chr9:98012072:G:C	2.43828e-19	-4.08243e-10	-1.30143
98012364	chr9:98012364:A:T	3.58514e-17	4.99841	-1.30917
98012720	chr9:98012720:C:T	1.07092e-18	-4.08243e-10	0.178381
98012816	chr9:98012816:C:T	1.64316e-16	6.00024	-0.788586
98013224	chr9:98013224:T:C	2.9689e-19	-4.08243e-10	-1.10453
98013308	chr9:98013308:T:G	1.05713e-18	-4.08243e-10	0.165419
98013315	chr9:98013315:C:T	1.51372e-16	5.89212	-0.762523
98013704	chr9:98013704:G:C	1.73557e-19	-0.800375	-0.841012
98014845	chr9:98014845:C:T	1.21985e-19	-1.994	-3.35403e-10
98015723	chr9:98015723:C:T	1.98957e-19	-1.5048	-3.35403e-10
98016217	chr9:98016217:A:T	1.21171e-19	-2.00069	-3.35403e-10
98016366	chr9:98016366:G:A	2.57681e-19	-4.08243e-10	-1.24617
98016665	chr9:98016665:G:A	2.44195e-19	-4.08243e-10	-1.29992
98017781	chr9:98017781:T:G	7.03445e-17	5.35979	-0.996519
98018233	chr9:98018233:T:C	3.54085e-17	4.99015	-1.31333
98018472	chr9:98018472:C:T	1.43252e-19	-1.83328	-3.35403e-10
98018485	chr9:98018485:G:A	2.57658e-19	-4.08243e-10	-1.24626
98018508	chr9:98018508:G:A	3.73694e-20	-2.11337	-1.06367
98019438	chr9:98019438:G:C	1.62825e-15	8.66248	-1.15736
98020033	chr9:98020033:G:A	1.04104e-18	-4.08243e-10	0.15008
98020110	chr9:98020110:C:T	2.63137e-19	-4.08243e-10	-1.22522
98020202	chr9:98020202:G:A	4.11076e-17	5.12328	-1.29723
98021072	chr9:98021072:G:A	4.88104e-19	-4.08243e-10	-0.607365
98021151	chr9:98021151:A:G	9.35229e-19	-4.08243e-10	0.0428983
98021768	chr9:98021768:A:C	1.95226e-16	6.16959	-0.785568
98022268	chr9:98022268:C:A	4.64008e-17	-0.807981	4.75516
98022302	chr9:98022302:GTC:G	2.47097e-19	-4.08243e-10	-1.28811
98022379	chr9:98022379:G:C	9.19568e-19	-4.08243e-10	0.0260105
98022398	chr9:98022398:C:T	2.58852e-19	-4.08243e-10	-1.24164
98022617	chr9:98022617:TC:T	1.06464e-19	-2.13009	-3.35403e-10
98022716	chr9:98022716:G:A	2.50611e-19	-4.08243e-10	-1.27399
98023183	chr9:98023183:A:G	2.42272e-19	-4.08243e-10	-1.30783
98023386	chr9:98023386:A:T	2.49775e-19	-4.08243e-10	-1.27733
98024703	chr9:98024703:T:G	2.47505e-19	-4.08243e-10	-1.28646
98024971	chr9:98024971:G:A	2.00847e-19	-1.49535	-3.35403e-10
98025371	chr9:98025371:A:G	2.47924e-19	-4.08243e-10	-1.28477
98025384	chr9:98025384:C:T	1.52913e-19	-1.76803	-3.35403e-10
98025589	chr9:98025589:G:C	2.6596e-19	-4.08243e-10	-1.21455
98025764	chr9:98025764:C:T	4.48718e-19	-4.08243e-10	-0.6915
98025890	chr9:98025890:GCCAGGCA:G	2.47094e-19	-4.08243e-10	-1.28812
98025899	chr9:98025899:G:GT	2.46214e-19	-4.08243e-10	-1.29169
98025904	chr9:98025904:TG:T	2.47975e-19	-4.08243e-10	-1.28457
98025909	chr9:98025909:A:C	4.32332e-20	-2.0913	-0.939985
98026015	chr9:98026015:A:G	1.08068e-18	-4.08243e-10	0.187456
98026030	chr9:98026030:T:C	3.71937e-16	7.13323	-1.10465
98026317	chr9:98026317:G:A	6.15832e-17	5.10765	-0.877397
98026359	chr9:98026359:T:C	2.39416e-19	-4.08243e-10	-1.31969
98027798	chr9:98027798:A:G	1.66317e-15	8.62252	-1.09618
98027807	chr9:98027807:C:T	1.25483e-15	8.39883	-1.15421
98027814	chr9:98027814:C:T	1.38864e-15	8.51208	-1.16614
98028126	chr9:98028126:A:T	1.90304e-19	-1.54927	-3.35403e-10
98028171	chr9:98028171:A:G	1.48856e-19	-0.812127	-0.982785
98029052	chr9:98029052:AT:A	1.29804e-19	-1.93187	-3.35403e-10
98029174	chr9:98029174:G:A	2.60793e-19	-4.08243e-10	-1.23417
98029539	chr9:98029539:C:A	9.99608e-20	-2.19312	-3.35403e-10
98029731	chr9:98029731:C:T	2.39135e-19	-4.08243e-10	-1.32086
98029808	chr9:98029808:A:C	4.0861e-19	-4.08243e-10	-0.785131
98030894	chr9:98030894:G:A	3.23998e-20	-2.08345	-1.23629
98031425	chr9:98031425:G:A	3.24955e-20	-2.11161	-1.20519
98031893	chr9:98031893:A:G	2.36961e-19	-4.08243e-10	-1.33
98032075	chr9:98032075:G:A	3.41495e-19	-4.08243e-10	-0.964561
98032356	chr9:98032356:T:C	1.88022e-19	-1.56134	-3.35403e-10
98033708	chr9:98033708:T:C	9.80596e-19	-4.08243e-10	0.0902674
98034023	chr9:98034023:C:T	9.54171e-19	-4.08243e-10	0.0629498
98034268	chr9:98034268:C:T	3.99464e-19	-4.08243e-10	-0.80777
98034289	chr9:98034289:T:C	4.75366e-17	-0.92612	4.89748
98034449	chr9:98034449:A:G	8.81462e-19	-4.08243e-10	-0.0163114
98034494	chr9:98034494:G:A	1.08418e-19	-2.1119	-3.35403e-10
98035351	chr9:98035351:C:T	1.45168e-19	-1.82	-3.35403e-10
98035448	chr9:98035448:C:T	2.75512e-19	-4.08243e-10	-1.17926
98035772	chr9:98035772:A:G	2.36222e-19	-1.33312	-3.35403e-10
98035922	chr9:98035922:C:T	8.55462e-19	-4.08243e-10	-0.0462518
98035935	chr9:98035935:G:A	7.18984e-18	3.20494	-1.12241
98036019	chr9:98036019:A:G	7.1404e-18	2.07563	-3.35403e-10
98036069	chr9:98036069:C:T	2.37413e-19	-4.08243e-10	-1.32809
98036319	chr9:98036319:G:A	2.54727e-19	-4.08243e-10	-1.2577
98037239	chr9:98037239:G:A	2.65229e-19	-4.08243e-10	-1.2173
98037315	chr9:98037315:T:A	5.60907e-18	2.79216	-0.957913
98038303	chr9:98038303:A:C	6.29041e-18	2.76283	-0.813938
98038768	chr9:98038768:C:T	6.78271e-18	2.83801	-0.813768
98038845	chr9:98038845:C:T	8.62665e-18	2.81478	-0.550065
98039525	chr9:98039525:A:C	3.91766e-18	2.47437	-0.999013
98040243	chr9:98040243:C:T	3.02477e-19	-4.08243e-10	-1.08589
98040625	chr9:98040625:T:C	3.08924e-18	2.18428	-0.946489
98040680	chr9:98040680:C:T	4.04612e-18	2.58511	-1.07749
98040736	chr9:98040736:C:T	3.00539e-19	-4.08243e-10	-1.09231
98041170	chr9:98041170:T:C	3.01234e-19	-4.08243e-10	-1.09
98041808	chr9:98041808:G:A	3.05772e-19	-4.08243e-10	-1.07505
98042149	chr9:98042149:C:T	2.91917e-19	-4.08243e-10	-1.12142
98042153	chr9:98042153:C:T	3.73657e-19	-4.08243e-10	-0.874555
98042743	chr9:98042743:A:G	1.67768e-19	-0.666013	-1.0093
98042900	chr9:98042900:T:C	2.68802e-19	-0.557624	-0.646296
98043099	chr9:98043099:T:C	2.38191e-19	-4.08243e-10	-1.32482
98043214	chr9:98043214:A:G	3.40344e-16	7.23817	-1.29835
98043280	chr9:98043280:C:T	2.60151e-19	-4.08243e-10	-1.23663
98043374	chr9:98043374:C:A	3.22606e-19	-0.591572	-0.42989
98043634	chr9:98043634:A:G	1.975e-19	-0.606684	-0.905469
98043659	chr9:98043659:G:C	3.3745e-19	-0.606397	-0.370078
98044195	chr9:98044195:G:A	3.06633e-19	-0.569097	-0.503143
98044521	chr9:98044521:G:A	3.01493e-19	-4.08243e-10	-1.08915
98045647	chr9:98045647:A:G	2.98558e-19	-1.09893	-3.35403e-10
98045684	chr9:98045684:T:C	3.1631e-19	-4.08243e-10	-1.04117
98045780	chr9:98045780:G:A	2.36836e-19	-4.08243e-10	-1.33053
98046248	chr9:98046248:T:A	2.50905e-19	-4.08243e-10	-1.27282
98046473	chr9:98046473:T:C	1.93121e-19	-0.879584	-0.654992
98046851	chr9:98046851:CT:C	1.01775e-19	-2.17513	-3.35403e-10
98046852	chr9:98046852:T:C	1.53499e-17	4.17282	-1.33185
98046853	chr9:98046853:C:T	1.50989e-17	4.15632	-1.33183
98046918	chr9:98046918:TC:T	4.37019e-19	-4.08243e-10	-0.717917
98046922	chr9:98046922:C:T	1.10907e-19	-2.0892	-3.35403e-10
98047163	chr9:98047163:G:A	1.23577e-19	-1.98103	-3.35403e-10
98047408	chr9:98047408:T:A	2.81546e-19	-4.08243e-10	-1.1576
98047702	chr9:98047702:G:C	2.53346e-19	-4.08243e-10	-1.26314
98048123	chr9:98048123:G:C	2.27975e-16	6.79039	-1.25129
98048128	chr9:98048128:C:T	2.76073e-19	-4.08243e-10	-1.17723
98048130	chr9:98048130:A:G	3.84565e-19	-4.08243e-10	-0.845782
98048219	chr9:98048219:C:G	4.25627e-19	-4.08243e-10	-0.74433
98048233	chr9:98048233:T:C	4.06792e-19	-4.08243e-10	-0.78959
98048613	chr9:98048613:G:A	2.78696e-20	-2.18545	-1.2849
98048636	chr9:98048636:T:C	2.81889e-20	-2.18298	-1.27598
98048707	chr9:98048707:G:A	2.51098e-19	-4.08243e-10	-1.27205
98048755	chr9:98048755:A:G	1.3736e-16	6.3478	-1.31533
98048858	chr9:98048858:C:T	2.81477e-20	-2.19201	-1.26842
98048963	chr9:98048963:A:T	2.94265e-20	-2.19304	-1.22296
98049203	chr9:98049203:G:A	2.49468e-19	-4.08243e-10	-1.27856
98049722	chr9:98049722:CT:C	3.47361e-19	-4.08243e-10	-0.947528
98049986	chr9:98049986:C:A	5.47846e-19	-0.491899	-3.35403e-10
98049987	chr9:98049987:A:G	5.543e-19	-0.480187	-3.35403e-10
98050287	chr9:98050287:A:G	3.06618e-20	-2.19932	-1.17556
98050912	chr9:98050912:T:C	6.04718e-19	-0.393131	-3.35403e-10
98051039	chr9:98051039:G:A	2.66396e-20	-2.19997	-1.31553
98051122	chr9:98051122:G:A	3.11606e-20	-2.19996	-1.15878
98051132	chr9:98051132:C:T	3.16156e-19	-4.08243e-10	-1.04166
98051165	chr9:98051165:T:C	1.02359e-19	-2.16941	-3.35403e-10
98051314	chr9:98051314:A:G	2.38005e-19	-4.08243e-10	-1.3256
98051523	chr9:98051523:TA:T	2.80179e-20	-2.16341	-1.30164
98051959	chr9:98051959:C:T	3.97533e-19	-4.08243e-10	-0.812615
98052291	chr9:98052291:C:A	3.0793e-20	-2.17018	-1.20042
98052698	chr9:98052698:G:T	3.99493e-19	-4.08243e-10	-0.807697
98052742	chr9:98052742:C:G	2.4266e-19	-4.08243e-10	-1.30623
98052743	chr9:98052743:T:G	2.42667e-19	-4.08243e-10	-1.3062
98052806	chr9:98052806:C:T	3.07615e-20	-2.18067	-1.19097
98053065	chr9:98053065:A:G	3.01337e-19	-4.08243e-10	-1.08966
98053513	chr9:98053513:T:C	2.71766e-19	-4.08243e-10	-1.19295
98053701	chr9:98053701:T:A	3.00697e-19	-4.08243e-10	-1.09179
98054084	chr9:98054084:C:T	2.63296e-19	-4.08243e-10	-1.22462
98054189	chr9:98054189:A:G	4.54948e-19	-0.677709	-3.35403e-10
98054206	chr9:98054206:T:C	2.37053e-19	-4.08243e-10	-1.32961
98054283	chr9:98054283:C:T	1.14485e-19	-2.05745	-3.35403e-10
98054344	chr9:98054344:A:G	6.58191e-19	1.02431	-1.33271
98055049	chr9:98055049:C:T	3.33212e-19	-4.08243e-10	-0.989116
98055746	chr9:98055746:T:A	3.24665e-18	2.37497	-1.08749
98056008	chr9:98056008:G:A	2.95632e-18	2.2944	-1.10059
98056062	chr9:98056062:T:C	7.75275e-19	1.12458	-1.26925
98056488	chr9:98056488:T:C	3.88681e-19	-4.08243e-10	-0.835135
98056910	chr9:98056910:C:T	3.25548e-20	-2.1503	-1.16467
98057034	chr9:98057034:G:C	4.30597e-19	-4.08243e-10	-0.732721
98057843	chr9:98057843:TTATC:T	1.18636e-19	-0.955278	-1.06656
98058062	chr9:98058062:C:T	2.52504e-19	-4.08243e-10	-1.26647
98058389	chr9:98058389:C:T	3.04519e-20	-2.2006	-1.18115
98058746	chr9:98058746:C:T	2.82879e-20	-2.19957	-1.25589
98058993	chr9:98058993:T:C	3.09212e-20	-2.19998	-1.16647
98059000	chr9:98059000:A:G	2.73611e-19	-4.08243e-10	-1.18618
98059342	chr9:98059342:C:G	1.26387e-18	1.62539	-1.28135
98059409	chr9:98059409:T:G	2.93029e-20	-2.19237	-1.22784
98060183	chr9:98060183:GT:G	1.81303e-19	-1.59772	-3.35403e-10
98060401	chr9:98060401:A:G	2.78927e-20	-2.19943	-1.27009
98060441	chr9:98060441:T:G	4.99831e-17	5.32696	-1.30542
98060558	chr9:98060558:T:A	2.98323e-20	-2.19634	-1.20596
98060658	chr9:98060658:G:A	2.93938e-20	-2.19845	-1.21866
98060802	chr9:98060802:T:C	7.62458e-20	-1.1586	-1.30533
98060853	chr9:98060853:G:C	1.37741e-18	1.57012	-1.14005
98061078	chr9:98061078:C:A	2.74951e-20	-2.19549	-1.28839
98061348	chr9:98061348:G:A	1.43312e-18	1.73278	-1.26307
98061558	chr9:98061558:G:A	2.50703e-19	-4.08243e-10	-1.27362
98061941	chr9:98061941:C:A	3.94523e-20	-1.78946	-1.33334
98062238	chr9:98062238:A:G	1.00154e-19	-2.19118	-3.35403e-10
98062468	chr9:98062468:T:C	4.03645e-19	-4.08243e-10	-0.797357
98062470	chr9:98062470:C:G	7.07863e-20	-1.20714	-1.33109
98063006	chr9:98063006:G:C	2.3871e-19	-4.08243e-10	-1.32264
98063111	chr9:98063111:G:A	3.16789e-19	-4.08243e-10	-1.03966
98063345	chr9:98063345:T:G	2.36323e-19	-4.08243e-10	-1.3327
98063895	chr9:98063895:G:T	2.36458e-19	-4.08243e-10	-1.33212
98064097	chr9:98064097:T:C	2.37949e-19	-4.08243e-10	-1.32584
98064277	chr9:98064277:G:A	2.85715e-19	-4.08243e-10	-1.1429
98064438	chr9:98064438:T:G	3.11839e-19	-4.08243e-10	-1.0554
98064724	chr9:98064724:G:T	2.94236e-19	-4.08243e-10	-1.11351
98064946	chr9:98064946:C:T	1.07681e-18	0.183865	-3.35403e-10
98066074	chr9:98066074:C:T	3.26002e-19	-1.01099	-3.35403e-10
98066121	chr9:98066121:T:C	2.69737e-19	-4.08243e-10	-1.20044
98066181	chr9:98066181:A:G	2.93743e-19	-4.08243e-10	-1.11519
98066584	chr9:98066584:G:A	5.30564e-20	-1.49353	-1.33301
98066876	chr9:98066876:T:C	5.27607e-20	-1.51586	-1.31627
98067050	chr9:98067050:T:C	4.2265e-19	-4.08243e-10	-0.751349
98067401	chr9:98067401:C:T	4.37336e-19	-4.08243e-10	-0.717191
98067847	chr9:98067847:A:G	1.91891e-19	-0.756661	-0.784302
98068175	chr9:98068175:C:A	2.76341e-19	-4.08243e-10	-1.17626
98068386	chr9:98068386:T:C	2.80929e-19	-4.08243e-10	-1.15979
98068966	chr9:98068966:T:A	2.98995e-19	-4.08243e-10	-1.09747
98069133	chr9:98069133:G:A	2.73713e-19	-4.08243e-10	-1.18581
98069250	chr9:98069250:CTCAGCAATCAAAAGGAATGAACTATTTTTCT:C	1.54908e-19	-1.75506	-3.35403e-10
98069297	chr9:98069297:G:A	3.41317e-19	-0.965081	-3.35403e-10
98069434	chr9:98069434:C:T	3.41869e-19	-4.08243e-10	-0.963466
98069727	chr9:98069727:T:C	2.38746e-19	-4.08243e-10	-1.32249
98069872	chr9:98069872:T:G	2.3954e-19	-4.08243e-10	-1.31917
98070158	chr9:98070158:C:T	2.68401e-19	-4.08243e-10	-1.20541
98070664	chr9:98070664:C:T	2.44537e-19	-4.08243e-10	-1.29853
98070718	chr9:98070718:T:C	5.11458e-20	-1.53137	-1.33184
98071235	chr9:98071235:C:T	3.0038e-19	-4.08243e-10	-1.09284
98071643	chr9:98071643:T:C	6.50736e-20	-1.30042	-1.32195
98072012	chr9:98072012:C:T	4.93993e-20	-1.60078	-1.29718
98072036	chr9:98072036:C:G	9.74099e-18	-4.08243e-10	2.3862
98072145	chr9:98072145:T:C	1.30226e-19	-1.92862	-3.35403e-10
98072165	chr9:98072165:G:A	1.07721e-19	-2.11835	-3.35403e-10
98072226	chr9:98072226:A:C	2.66605e-19	-4.08243e-10	-1.21213
98072356	chr9:98072356:T:A	3.40718e-19	-4.08243e-10	-0.966838
98072600	chr9:98072600:A:G	4.48934e-19	-4.08243e-10	-0.691017
98072796	chr9:98072796:G:A	3.51459e-19	-4.08243e-10	-0.935801
98072881	chr9:98072881:A:G	9.16483e-19	1.35251	-1.32986
98073072	chr9:98073072:T:C	5.38047e-19	-4.08243e-10	-0.509948
98073080	chr9:98073080:A:G	3.47167e-19	-4.08243e-10	-0.948086
98073204	chr9:98073204:T:C	2.68688e-19	-4.08243e-10	-1.20434
98073625	chr9:98073625:C:A	2.62414e-19	-4.08243e-10	-1.22797
98073811	chr9:98073811:ATTTTT:A	2.90814e-20	-2.12719	-1.30061
98073836	chr9:98073836:G:A	2.66197e-19	-4.08243e-10	-1.21366
98073957	chr9:98073957:TA:T	2.36314e-19	-4.08243e-10	-1.33273
98074041	chr9:98074041:C:T	3.16958e-19	-4.08243e-10	-1.03912
98074069	chr9:98074069:G:A	2.9995e-19	-4.08243e-10	-1.09428
98074398	chr9:98074398:G:A	2.81383e-19	-4.08243e-10	-1.15818
98074698	chr9:98074698:C:T	2.42453e-19	-4.08243e-10	-1.30709
98075514	chr9:98075514:G:T	2.62181e-19	-4.08243e-10	-1.22886
98075720	chr9:98075720:A:T	5.11321e-19	-4.08243e-10	-0.560896
98075789	chr9:98075789:C:A	5.1278e-19	-4.08243e-10	-0.558046
98075844	chr9:98075844:T:C	1.72966e-19	-0.873227	-0.77157
98076397	chr9:98076397:T:C	5.14362e-19	-4.08243e-10	-0.554966
98076528	chr9:98076528:C:T	1.0705e-19	-2.1246	-3.35403e-10
98076557	chr9:98076557:T:G	5.15612e-19	-4.08243e-10	-0.552539
98076617	chr9:98076617:T:C	2.51676e-19	-4.08243e-10	-1.26975
98076802	chr9:98076802:C:T	1.4357e-19	-1.83107	-3.35403e-10
98076848	chr9:98076848:T:C	5.10132e-19	-4.08243e-10	-0.563224
98076853	chr9:98076853:T:C	2.88369e-19	-4.08243e-10	-1.13365
98077611	chr9:98077611:G:A	5.37513e-19	-4.08243e-10	-0.51094
98077930	chr9:98077930:G:A	3.2984e-19	-4.08243e-10	-0.999285
98078008	chr9:98078008:C:A	3.46263e-19	-4.08243e-10	-0.950696
98078264	chr9:98078264:C:T	5.10373e-19	-4.08243e-10	-0.562752
98078379	chr9:98078379:G:A	5.09742e-19	-4.08243e-10	-0.563989
98079106	chr9:98079106:A:C	5.11155e-19	-4.08243e-10	-0.561221
98079336	chr9:98079336:TTCTA:T	3.53417e-19	-4.08243e-10	-0.930244
98079472	chr9:98079472:C:CTT	4.84259e-20	-1.66317	-1.25469
98079622	chr9:98079622:C:T	2.36497e-19	-4.08243e-10	-1.33196
98079685	chr9:98079685:C:T	5.11321e-19	-4.08243e-10	-0.560896
98079930	chr9:98079930:G:A	4.84853e-19	-4.08243e-10	-0.614048
98079993	chr9:98079993:C:T	3.57553e-19	-4.08243e-10	-0.918611
98080032	chr9:98080032:G:A	2.37002e-19	-4.08243e-10	-1.32982
98080295	chr9:98080295:C:T	5.08351e-19	-4.08243e-10	-0.566721
98081086	chr9:98081086:T:C	3.07063e-19	-4.08243e-10	-1.07084
98081089	chr9:98081089:C:G	3.68318e-19	-4.08243e-10	-0.888947
98081135	chr9:98081135:A:G	4.26381e-20	-1.72608	-1.31906
98081140	chr9:98081140:G:A	4.84853e-19	-4.08243e-10	-0.614048
98081197	chr9:98081197:G:A	3.62153e-19	-4.08243e-10	-0.905827
98081916	chr9:98081916:T:C	2.42616e-19	-0.591738	-0.714676
98082626	chr9:98082626:A:C	5.12148e-19	-4.08243e-10	-0.55928
98082725	chr9:98082725:A:G	3.78233e-20	-2.1161	-1.04887
98082773	chr9:98082773:T:TTGAG	2.98888e-19	-4.08243e-10	-1.09782
98084193	chr9:98084193:T:C	3.533e-20	-2.10168	-1.13148
98084730	chr9:98084730:T:G	1.388e-19	-0.536593	-1.32826
98084827	chr9:98084827:G:A	1.2029e-19	-0.698693	-1.30929
98084986	chr9:98084986:G:A	4.65065e-19	-4.08243e-10	-0.655715
98085269	chr9:98085269:G:T	7.70729e-20	-1.16124	-1.2919
98085408	chr9:98085408:T:C	3.50614e-19	-4.08243e-10	-0.938207
98085856	chr9:98085856:C:A	3.6781e-19	-4.08243e-10	-0.890327
98085970	chr9:98085970:C:T	2.83141e-19	-4.08243e-10	-1.15195
98086080	chr9:98086080:A:G	3.41516e-19	-4.08243e-10	-0.964499
98086218	chr9:98086218:G:A	4.86682e-19	-4.08243e-10	-0.610282
98086526	chr9:98086526:C:T	1.03444e-19	-2.15886	-3.35403e-10
98086814	chr9:98086814:G:A	1.20874e-19	-2.00314	-3.35403e-10
98087183	chr9:98087183:G:A	9.59026e-20	-1.60558	-0.628984
98087400	chr9:98087400:T:G	1.71566e-19	-1.52095	-0.131974
98087944	chr9:98087944:A:G	2.37534e-19	-4.08243e-10	-1.32758
98088346	chr9:98088346:T:TTTTC	5.83561e-20	-1.6331	-1.09823
98088685	chr9:98088685:A:G	9.00156e-19	1.33198	-1.3273
98088918	chr9:98088918:TG:T	4.83397e-19	-4.08243e-10	-0.617055
98088919	chr9:98088919:G:T	1.72938e-19	-0.379003	-1.26596
98088922	chr9:98088922:G:T	2.05106e-19	-1.91429	0.439928
98089022	chr9:98089022:C:T	3.1213e-19	-4.08243e-10	-1.05447
98089337	chr9:98089337:T:C	3.38112e-19	-4.08243e-10	-0.974516
98089378	chr9:98089378:T:G	8.32049e-19	1.25822	-1.33222
98089886	chr9:98089886:C:T	2.36175e-19	-4.08243e-10	-1.33332
98089962	chr9:98089962:G:A	2.41003e-19	-4.08243e-10	-1.31309
98090133	chr9:98090133:C:T	4.92005e-19	-4.08243e-10	-0.599404
98090632	chr9:98090632:C:T	2.39027e-19	-4.08243e-10	-1.32132
98090819	chr9:98090819:T:C	4.71044e-19	-4.08243e-10	-0.642941
98091387	chr9:98091387:G:C	4.74838e-19	-4.08243e-10	-0.634919
98091660	chr9:98091660:T:C	1.1256e-18	1.56018	-1.332
98091937	chr9:98091937:G:A	2.36507e-19	-4.08243e-10	-1.33191
98092483	chr9:98092483:C:G	2.68232e-19	0.076103	-1.28214
98092514	chr9:98092514:T:C	1.30407e-19	-1.92723	-3.35403e-10
98092638	chr9:98092638:C:A	7.68015e-20	-1.52193	-0.934738
98094165	chr9:98094165:C:T	1.5195e-18	1.66735	-1.13911
98094893	chr9:98094893:G:A	2.74892e-19	-4.08243e-10	-1.18152
98095085	chr9:98095085:C:A	4.01046e-19	-4.08243e-10	-0.803818
98095610	chr9:98095610:A:G	3.64815e-19	-4.08243e-10	-0.898503
98096183	chr9:98096183:G:A	7.6245e-19	-4.08243e-10	-0.161356
98096327	chr9:98096327:C:T	1.17695e-19	-2.02979	-3.35403e-10
98096402	chr9:98096402:C:T	2.77211e-19	-4.08243e-10	-1.17311
98096624	chr9:98096624:A:C	3.90438e-19	-0.3547	-0.475924
98097226	chr9:98097226:T:G	1.45486e-19	-1.81782	-3.35403e-10
98098319	chr9:98098319:A:G	2.36186e-19	-4.08243e-10	-1.33327
98098584	chr9:98098584:C:T	3.26449e-19	-4.08243e-10	-1.00962
98099024	chr9:98099024:G:A	1.12716e-18	-4.08243e-10	0.229566
98099105	chr9:98099105:T:G	4.28862e-19	-0.416098	-0.32066
98099539	chr9:98099539:A:C	1.31162e-18	-4.08243e-10	0.381127
98100259	chr9:98100259:G:C	4.13143e-19	-4.08243e-10	-0.7741
98100375	chr9:98100375:G:A	2.63491e-19	-4.08243e-10	-1.22387
98100515	chr9:98100515:A:C	2.60645e-19	-4.08243e-10	-1.23473
98100864	chr9:98100864:G:A	1.34944e-18	-4.08243e-10	0.409553
98101198	chr9:98101198:CT:C	9.93748e-20	-2.199	-3.35403e-10
98101241	chr9:98101241:C:T	5.69163e-19	-4.08243e-10	-0.453727
98101260	chr9:98101260:A:C	2.74793e-19	-4.08243e-10	-1.18187
98101448	chr9:98101448:G:A	1.09785e-19	-2.09937	-3.35403e-10
98101542	chr9:98101542:C:T	4.61193e-19	-0.246886	-0.417191
98101659	chr9:98101659:G:T	4.17375e-20	-2.20082	-0.865669
98101690	chr9:98101690:G:GA	2.51196e-19	-4.08243e-10	-1.27166
98101705	chr9:98101705:C:A	2.43139e-19	-4.08243e-10	-1.30426
98101707	chr9:98101707:A:C	7.10963e-19	0.727185	-0.958458
98101912	chr9:98101912:GCTTGAGAATCA:G	5.53584e-19	-4.08243e-10	-0.481479
98101933	chr9:98101933:G:A	2.46146e-19	-4.08243e-10	-1.29197
98101967	chr9:98101967:C:T	4.46623e-20	-2.19647	-0.802292
98101975	chr9:98101975:C:T	5.33532e-19	-4.08243e-10	-0.518374
98102090	chr9:98102090:C:T	3.49727e-20	-1.94434	-1.29899
98102456	chr9:98102456:T:C	2.58517e-19	-4.08243e-10	-1.24293
98102474	chr9:98102474:C:T	3.6511e-19	-0.372384	-0.52531
98102540	chr9:98102540:G:A	5.43497e-19	-4.08243e-10	-0.49987
98102637	chr9:98102637:T:C	1.04239e-19	-2.20104	0.0498383
98102728	chr9:98102728:G:A	3.30161e-19	-4.08243e-10	-0.998311
98102837	chr9:98102837:A:G	3.07315e-19	-4.08243e-10	-1.07002
98103107	chr9:98103107:C:T	3.08152e-19	-4.08243e-10	-1.0673
98103180	chr9:98103180:A:G	7.68073e-20	-1.89598	-0.560615
98103347	chr9:98103347:T:C	5.03213e-19	-4.08243e-10	-0.576879
98103516	chr9:98103516:A:C	5.99526e-20	-1.86823	-0.83611
98103560	chr9:98103560:T:G	3.32108e-20	-2.00196	-1.29305
98103882	chr9:98103882:C:T	9.61472e-19	-4.08243e-10	0.070572
98103919	chr9:98103919:A:C	5.91176e-20	-2.18505	-0.53332
98103939	chr9:98103939:C:T	2.60605e-19	-4.08243e-10	-1.23489
98103952	chr9:98103952:G:A	6.07173e-19	-4.08243e-10	-0.38908
98104357	chr9:98104357:C:T	3.29701e-20	-2.16302	-1.13927
98104510	chr9:98104510:G:A	3.13034e-19	-4.08243e-10	-1.05158
98104590	chr9:98104590:T:C	4.99019e-20	-2.20033	-0.687504
98105726	chr9:98105726:C:T	1.34107e-19	-1.89926	-3.35403e-10
98105865	chr9:98105865:C:A	3.86777e-19	-0.524311	-0.315735
98105907	chr9:98105907:T:C	4.52073e-20	-2.09823	-0.888404
98105922	chr9:98105922:G:A	4.1184e-20	-2.14219	-0.937651
98106036	chr9:98106036:A:G	2.64481e-19	-4.08243e-10	-1.22013
98106250	chr9:98106250:T:A	7.27649e-20	-2.11534	-0.395319
98106305	chr9:98106305:T:A	5.96076e-20	-1.96399	-0.746124
98106513	chr9:98106513:T:A	2.84211e-17	4.67091	-1.21391
98106618	chr9:98106618:G:A	5.56348e-20	-2.08021	-0.698873
98107254	chr9:98107254:G:A	1.72874e-19	-1.64533	-3.35403e-10
98107314	chr9:98107314:T:C	4.42343e-19	-4.08243e-10	-0.705808
98107690	chr9:98107690:G:A	6.71523e-19	-4.08243e-10	-0.288345
98107926	chr9:98107926:C:T	9.09287e-19	-4.08243e-10	0.0147674
98108732	chr9:98108732:C:CTGACAGT	2.63557e-19	-4.08243e-10	-1.22362
98108737	chr9:98108737:AT:A	2.62783e-19	-4.08243e-10	-1.22657
98108786	chr9:98108786:T:C	2.36189e-19	-4.08243e-10	-1.33326
98109435	chr9:98109435:C:T	1.73727e-19	-0.320905	-1.3195
98109445	chr9:98109445:A:G	8.34785e-19	-4.08243e-10	-0.0707197
98110172	chr9:98110172:G:A	4.64556e-20	-2.20087	-0.758524
98110431	chr9:98110431:C:T	3.00573e-19	-4.08243e-10	-1.0922
98110805	chr9:98110805:G:A	1.00865e-19	-2.18411	-3.35403e-10
98110933	chr9:98110933:A:G	5.26892e-20	-2.19758	-0.635904
98110959	chr9:98110959:C:T	2.81611e-19	-4.08243e-10	-1.15737
98111649	chr9:98111649:T:C	4.64719e-20	-2.19906	-0.759987
98111803	chr9:98111803:T:C	1.18274e-19	-1.97711	-0.0477851
98111982	chr9:98111982:G:A	4.6123e-20	-2.19933	-0.767255
98112839	chr9:98112839:C:T	3.72274e-20	-2.20104	-0.979804
98113540	chr9:98113540:A:G	3.78548e-19	0.406357	-1.26791
98113568	chr9:98113568:T:A	9.05779e-19	-4.08243e-10	0.0109024
98113574	chr9:98113574:T:G	9.05588e-19	-4.08243e-10	0.0106911
98113652	chr9:98113652:G:A	1.08191e-19	-1.96918	-0.144811
98114002	chr9:98114002:T:C	1.15255e-19	-1.98271	-0.0680322
98114044	chr9:98114044:A:T	3.87813e-19	0.388033	-1.2254
98114050	chr9:98114050:A:G	2.66899e-19	-4.08243e-10	-1.21102
98114386	chr9:98114386:T:C	7.96756e-19	0.553149	-0.670494
98114456	chr9:98114456:C:G	1.15283e-19	-1.96246	-0.0880437
98114621	chr9:98114621:C:T	2.68512e-19	-4.08243e-10	-1.205
98114660	chr9:98114660:C:T	1.31505e-19	-1.93911	0.0202588
98115197	chr9:98115197:T:C	6.85845e-20	-1.29236	-1.27746
98115237	chr9:98115237:A:G	3.13338e-19	-4.08243e-10	-1.05061
98115994	chr9:98115994:C:T	4.45508e-20	-1.66801	-1.33325
98116574	chr9:98116574:C:T	2.30686e-19	-1.35684	-3.35403e-10
98116951	chr9:98116951:G:T	3.74815e-19	-4.08243e-10	-0.871462
98117017	chr9:98117017:A:T	1.90752e-19	-2.01964	0.472725
98117267	chr9:98117267:G:C	7.12568e-20	-2.17002	-0.361588
98117505	chr9:98117505:G:A	2.79282e-19	-4.08243e-10	-1.16567
98118921	chr9:98118921:G:T	4.41134e-19	-4.08243e-10	-0.708545
98119243	chr9:98119243:C:G	2.13083e-19	-0.841291	-0.59492
98120159	chr9:98120159:G:A	1.98987e-19	-2.03093	0.526269
98120205	chr9:98120205:C:G	7.07478e-20	-2.15571	-0.383066
98120227	chr9:98120227:A:G	6.45197e-20	-1.29812	-1.3328
98120567	chr9:98120567:C:T	2.96783e-19	-4.08243e-10	-1.10489
98121421	chr9:98121421:AT:A	4.33198e-19	0.455591	-1.18229
98121447	chr9:98121447:AT:A	2.19338e-19	-1.40728	-3.35403e-10
98121721	chr9:98121721:G:A	2.76612e-19	-1.17528	-3.35403e-10
98122139	chr9:98122139:G:A	2.80481e-19	-4.08243e-10	-1.16139
98122244	chr9:98122244:C:T	3.48684e-20	-1.94475	-1.30156
98122282	chr9:98122282:C:A	2.14418e-18	0.852647	0.0199736
98122614	chr9:98122614:A:G	4.81056e-20	-1.62206	-1.30243
98122656	chr9:98122656:G:A	2.3682e-19	-4.08243e-10	-1.33059
98122752	chr9:98122752:T:C	2.38136e-19	-4.08243e-10	-1.32505
98122769	chr9:98122769:A:G	4.84069e-19	-4.08243e-10	-0.615665
98122860	chr9:98122860:C:T	4.54912e-19	0.516427	-1.19422
98123010	chr9:98123010:C:G	4.88645e-20	-1.8046	-1.10424
98123109	chr9:98123109:C:A	6.51543e-19	-4.08243e-10	-0.31855
98123501	chr9:98123501:T:G	4.58265e-20	-1.65695	-1.31608
98123562	chr9:98123562:G:A	2.81599e-19	-4.08243e-10	-1.15741
98123717	chr9:98123717:A:G	2.78351e-19	-4.08243e-10	-1.16901
98124100	chr9:98124100:G:A	2.60571e-19	-4.08243e-10	-1.23502
98124543	chr9:98124543:A:T	3.46218e-19	0.281302	-1.23213
98124638	chr9:98124638:C:T	4.2877e-18	1.56561	-3.35403e-10
98125969	chr9:98125969:T:C	2.51957e-19	-4.08243e-10	-1.26864
98126421	chr9:98126421:T:C	2.54075e-19	-4.08243e-10	-1.26027
98126835	chr9:98126835:G:A	2.39949e-19	-4.08243e-10	-1.31747
98126853	chr9:98126853:G:A	2.36171e-19	-4.08243e-10	-1.33334
98127333	chr9:98127333:G:A	2.39651e-19	-4.08243e-10	-1.31871
98127484	chr9:98127484:G:A	4.40239e-20	-1.73535	-1.27781
98127485	chr9:98127485:G:A	6.68739e-20	-1.26503	-1.33005
98127548	chr9:98127548:G:A	2.5988e-19	-4.08243e-10	-1.23767
98127608	chr9:98127608:T:G	2.63886e-19	-4.08243e-10	-1.22237
98128121	chr9:98128121:C:T	2.60975e-19	-4.08243e-10	-1.23347
98128309	chr9:98128309:A:G	4.36268e-20	-2.19094	-0.831282
98128481	chr9:98128481:G:A	2.70623e-19	-4.08243e-10	-1.19717
98129300	chr9:98129300:T:C	4.28662e-19	-4.08243e-10	-0.737224
98129680	chr9:98129680:C:T	9.17672e-19	-4.08243e-10	0.0239472
98129708	chr9:98129708:G:A	2.66698e-19	-4.08243e-10	-1.21178
98130071	chr9:98130071:A:C	2.53085e-19	-4.08243e-10	-1.26417
98130081	chr9:98130081:T:C	2.36996e-19	-4.08243e-10	-1.32985
98130147	chr9:98130147:T:G	4.69908e-19	-4.08243e-10	-0.645357
98130369	chr9:98130369:G:A	2.37367e-19	-4.08243e-10	-1.32829
98131656	chr9:98131656:A:G	2.45167e-19	-4.08243e-10	-1.29595
98131885	chr9:98131885:G:T	2.57852e-19	-4.08243e-10	-1.24551
98131953	chr9:98131953:G:A	2.53415e-19	-4.08243e-10	-1.26286
98132018	chr9:98132018:C:G	2.44696e-19	-4.08243e-10	-1.29788
98132144	chr9:98132144:C:G	2.56024e-19	-4.08243e-10	-1.25262
98132170	chr9:98132170:G:A	2.80267e-19	-4.08243e-10	-1.16215
98132259	chr9:98132259:G:A	2.70925e-19	-4.08243e-10	-1.19605
98132337	chr9:98132337:G:C	2.67065e-19	-4.08243e-10	-1.2104
98132765	chr9:98132765:G:A	2.98757e-19	-4.08243e-10	-1.09826
98133277	chr9:98133277:T:C	2.52349e-19	-4.08243e-10	-1.26708
98133388	chr9:98133388:T:G	6.21694e-20	-1.88082	-0.787207
98133766	chr9:98133766:T:C	5.46547e-20	-1.96035	-0.836512
98133904	chr9:98133904:T:G	3.2884e-19	-4.08243e-10	-1.00232
98133905	chr9:98133905:T:C	3.26403e-19	-4.08243e-10	-1.00976
98134097	chr9:98134097:G:A	3.20545e-19	-4.08243e-10	-1.02787
98134258	chr9:98134258:T:C	2.49471e-19	-4.08243e-10	-1.27855
98134306	chr9:98134306:A:G	3.28169e-19	-4.08243e-10	-1.00437
98134394	chr9:98134394:TC:T	3.23393e-19	-4.08243e-10	-1.01902
98134593	chr9:98134593:G:A	1.38914e-18	-4.08243e-10	0.438548
98135183	chr9:98135183:G:A	2.42279e-19	-4.08243e-10	-1.3078
98135200	chr9:98135200:C:T	3.16173e-19	-4.08243e-10	-1.0416
98135542	chr9:98135542:A:T	5.61813e-20	-1.87134	-0.89797
98135621	chr9:98135621:C:T	4.21522e-19	-4.08243e-10	-0.754022
98135774	chr9:98135774:A:C	4.21232e-19	-4.08243e-10	-0.754709
98137011	chr9:98137011:C:T	2.89076e-19	-4.08243e-10	-1.1312
98137829	chr9:98137829:TC:T	4.50478e-20	-2.00884	-0.98133
98138318	chr9:98138318:G:A	1.73598e-19	-1.64115	-3.35403e-10
98138500	chr9:98138500:A:G	8.00754e-20	-1.3723	-1.04262
98138839	chr9:98138839:G:C	1.51524e-19	-1.57944	-0.19771
98139279	chr9:98139279:T:TA	1.48936e-19	-1.79437	-3.35403e-10
98140168	chr9:98140168:C:T	4.14415e-19	-4.08243e-10	-0.771024
98140804	chr9:98140804:A:C	2.42755e-19	-4.08243e-10	-1.30584
98140886	chr9:98140886:A:T	2.78961e-20	-2.20092	-1.26848
98141437	chr9:98141437:C:T	2.53337e-19	-4.08243e-10	-1.26317
98141515	chr9:98141515:G:A	2.5316e-19	-4.08243e-10	-1.26387
98141897	chr9:98141897:C:T	3.95524e-20	-2.1997	-0.920568
98142085	chr9:98142085:A:G	1.46656e-19	-1.8098	-3.35403e-10
98142181	chr9:98142181:C:T	3.08482e-20	-2.16784	-1.20097
98143376	chr9:98143376:G:A	3.57964e-20	-1.88696	-1.33309
98143420	chr9:98143420:C:G	6.58594e-19	0.696074	-1.00386
98143706	chr9:98143706:T:C	3.47466e-20	-2.16028	-1.08953
98143774	chr9:98143774:T:G	3.61495e-20	-2.16262	-1.04761
98143891	chr9:98143891:C:T	5.7712e-18	-4.08243e-10	1.86274
98143923	chr9:98143923:C:G	3.13234e-20	-2.02022	-1.33331
98143930	chr9:98143930:G:A	2.377e-19	-4.08243e-10	-1.32689
98144311	chr9:98144311:A:G	1.85386e-18	-4.08243e-10	0.72713
98144788	chr9:98144788:C:T	3.36743e-20	-2.08599	-1.19517
98144970	chr9:98144970:G:A	4.96104e-20	-1.89756	-0.996133
98145201	chr9:98145201:G:A	4.83291e-19	-4.08243e-10	-0.617274
98145686	chr9:98145686:T:C	2.36468e-19	-4.08243e-10	-1.33208
98145853	chr9:98145853:C:T	8.65941e-20	-1.53412	-0.802539
98145862	chr9:98145862:GCCAC:G	2.93886e-19	-4.08243e-10	-1.1147
98146332	chr9:98146332:G:T	2.46364e-19	-4.08243e-10	-1.29108
98147061	chr9:98147061:G:A	2.7691e-19	-4.08243e-10	-1.1742
98147511	chr9:98147511:A:G	4.10554e-19	-4.08243e-10	-0.780387
98147609	chr9:98147609:C:T	6.41448e-20	-2.03622	-0.600531
98147649	chr9:98147649:A:G	4.07699e-20	-2.20104	-0.888905
98147714	chr9:98147714:T:G	6.30404e-20	-2.05284	-0.601282
98147768	chr9:98147768:A:T	3.18451e-19	-4.08243e-10	-1.03443
98147826	chr9:98147826:T:A	6.18991e-20	-1.97527	-0.697113
98147904	chr9:98147904:TTA:T	3.28832e-19	-4.08243e-10	-1.00235
98148134	chr9:98148134:T:C	9.27836e-20	-1.92655	-0.341074
98148374	chr9:98148374:G:A	9.92442e-20	-2.20031	-3.35403e-10
98148411	chr9:98148411:T:A	2.46485e-19	-4.08243e-10	-1.29059
98148455	chr9:98148455:C:T	3.09534e-18	-4.08243e-10	1.23976
98148902	chr9:98148902:C:T	2.52905e-19	-4.08243e-10	-1.26488
98148983	chr9:98148983:G:A	7.66725e-19	1.1274	-1.28317
98149091	chr9:98149091:T:C	5.72277e-20	-1.8662	-0.88466
98149140	chr9:98149140:C:T	2.95143e-19	-0.00557305	-1.10486
98149214	chr9:98149214:AAG:A	2.46035e-19	-4.08243e-10	-1.29242
98149215	chr9:98149215:AG:A	6.44739e-19	-4.08243e-10	-0.329048
98149229	chr9:98149229:A:G	3.09888e-19	0.188888	-1.25057
98149890	chr9:98149890:T:C	2.65177e-19	-4.08243e-10	-1.2175
98150056	chr9:98150056:C:T	2.92802e-19	-4.08243e-10	-1.1184
98150183	chr9:98150183:G:A	2.48932e-19	-4.08243e-10	-1.28071
98150429	chr9:98150429:GGGAAT:G	3.92531e-19	-4.08243e-10	-0.825278
98150435	chr9:98150435:G:GCC	3.92531e-19	-4.08243e-10	-0.825278
98150607	chr9:98150607:T:C	9.28797e-19	0.84099	-0.804993
98150740	chr9:98150740:C:T	6.13721e-19	-4.08243e-10	-0.378352
98151081	chr9:98151081:C:A	2.69801e-19	-4.08243e-10	-1.20021
98151094	chr9:98151094:A:G	7.91505e-20	-2.19211	-0.234432
98151432	chr9:98151432:T:A	3.21032e-19	-4.08243e-10	-1.02635
98151700	chr9:98151700:T:C	3.34071e-19	-4.08243e-10	-0.98654
98151808	chr9:98151808:C:T	6.95963e-19	0.636113	-0.88871
98151870	chr9:98151870:A:G	3.26627e-19	-4.08243e-10	-1.00908
98151942	chr9:98151942:A:G	4.98854e-19	-4.08243e-10	-0.58558
98151955	chr9:98151955:C:T	3.36083e-19	-4.08243e-10	-0.980534
98152156	chr9:98152156:C:A	3.34795e-19	-4.08243e-10	-0.984376
98152219	chr9:98152219:T:C	9.06801e-20	-2.17607	-0.114488
98152741	chr9:98152741:C:T	8.64497e-19	-4.08243e-10	-0.0357454
98153440	chr9:98153440:T:C	5.16922e-20	-2.1059	-0.746685
98153534	chr9:98153534:A:G	6.90135e-20	-2.19097	-0.372617
98153620	chr9:98153620:G:A	3.14272e-19	-1.04763	-3.35403e-10
98153999	chr9:98153999:T:C	1.94871e-19	-1.09817	-0.427388
98154127	chr9:98154127:A:G	9.13378e-20	-2.18882	-0.0945099
98154164	chr9:98154164:G:T	2.7943e-19	-0.432773	-0.732367
98154228	chr9:98154228:T:C	1.0014e-19	-2.12099	-0.0703339
98154812	chr9:98154812:G:A	5.04893e-19	-4.08243e-10	-0.573546
98154877	chr9:98154877:A:G	1.16799e-19	-2.16679	0.129353
98154975	chr9:98154975:G:T	5.61991e-19	-0.211343	-0.255064
98155016	chr9:98155016:G:A	3.03273e-19	-4.08243e-10	-1.08326
98155125	chr9:98155125:T:C	5.02478e-19	-4.08243e-10	-0.578342
98155243	chr9:98155243:T:C	2.81185e-19	-4.08243e-10	-1.15888
98155296	chr9:98155296:C:T	7.51729e-19	-4.08243e-10	-0.175517
98155320	chr9:98155320:T:G	8.47307e-19	-1.20004	1.14421
98155519	chr9:98155519:G:A	3.01876e-19	-4.08243e-10	-1.08788
98155694	chr9:98155694:T:C	3.57735e-19	-4.08243e-10	-0.918102
98155814	chr9:98155814:G:T	3.39589e-19	-4.08243e-10	-0.970158
98156475	chr9:98156475:A:G	8.88291e-19	-4.08243e-10	-0.00859418
98157036	chr9:98157036:A:C	6.77937e-20	-1.29004	-1.29139
98158015	chr9:98158015:G:A	2.60827e-19	-4.08243e-10	-1.23404
98158150	chr9:98158150:C:A	1.32183e-19	-0.853433	-1.06027
98158647	chr9:98158647:C:T	3.29876e-19	-4.08243e-10	-0.999178
98158981	chr9:98158981:C:G	2.58704e-19	-4.08243e-10	-1.24221
98159500	chr9:98159500:C:T	2.99093e-19	-4.08243e-10	-1.09714
98160338	chr9:98160338:C:T	1.38216e-19	-1.04059	-0.828489
98160405	chr9:98160405:C:G	7.91881e-20	-1.33376	-1.09231
98160460	chr9:98160460:A:G	3.72953e-20	-2.05946	-1.11957
98160550	chr9:98160550:G:A	2.36557e-19	-4.08243e-10	-1.3317
98160592	chr9:98160592:G:A	2.13279e-19	-0.720442	-0.71485
98160667	chr9:98160667:C:G	2.36557e-19	-4.08243e-10	-1.3317
98160668	chr9:98160668:A:G	2.52781e-19	-4.08243e-10	-1.26537
98160670	chr9:98160670:G:T	2.36203e-19	-4.08243e-10	-1.3332
98160788	chr9:98160788:TCCAGGCCCCTTCCAGTCAGGCAGCCATAGCACACATCACTGCCTCCTATGACCCGTTAG:T	3.60459e-19	-4.08243e-10	-0.910516
98161120	chr9:98161120:T:A	2.54019e-19	-4.08243e-10	-1.26048
98161190	chr9:98161190:G:A	1.48289e-19	-0.537364	-1.26137
98161423	chr9:98161423:G:A	2.36249e-19	-4.08243e-10	-1.33301
98161426	chr9:98161426:C:T	3.53903e-19	-1.24544	0.316567
98161469	chr9:98161469:A:G	3.19728e-19	0.171363	-1.20178
98161478	chr9:98161478:G:T	9.76e-20	-0.884719	-1.3323
98161546	chr9:98161546:T:A	1.85409e-18	-4.08243e-10	0.727254
98161849	chr9:98161849:C:T	2.36178e-19	-4.08243e-10	-1.33331
98161939	chr9:98161939:A:T	4.06444e-20	-2.19927	-0.893759
98162080	chr9:98162080:G:C	4.8735e-20	-1.57872	-1.33278
98162814	chr9:98162814:C:T	2.28937e-19	-1.36445	-3.35403e-10
98162854	chr9:98162854:C:T	3.08107e-20	-2.12888	-1.24115
98162997	chr9:98162997:A:G	9.87495e-20	-1.24712	-0.958192
98163160	chr9:98163160:T:C	2.4386e-19	-4.08243e-10	-1.3013
98163188	chr9:98163188:A:C	2.39243e-19	-4.08243e-10	-1.32041
98163767	chr9:98163767:AG:A	2.36179e-19	-4.08243e-10	-1.3333
98164000	chr9:98164000:T:C	1.16607e-19	-2.03908	-3.35403e-10
98164013	chr9:98164013:C:T	2.60627e-19	-1.2348	-3.35403e-10
98164193	chr9:98164193:T:C	2.95742e-20	-2.18115	-1.22984
98164251	chr9:98164251:T:C	1.45284e-19	-2.06507	0.245869
98164494	chr9:98164494:T:C	5.75055e-20	-2.1995	-0.546517
98164600	chr9:98164600:A:AT	3.74611e-19	-0.761123	-0.110882
98164879	chr9:98164879:C:T	2.81392e-20	-2.12758	-1.33315
98165066	chr9:98165066:T:C	1.10465e-19	-0.848855	-1.24434
98165122	chr9:98165122:G:A	6.8558e-20	-1.25005	-1.32016
98165217	chr9:98165217:T:C	2.92486e-20	-2.10478	-1.31728
98165265	chr9:98165265:T:C	3.1614e-20	-2.105	-1.2393
98165350	chr9:98165350:G:A	1.94953e-19	-0.468177	-1.05696
98165480	chr9:98165480:G:A	2.93809e-20	-2.19587	-1.22167
98165569	chr9:98165569:G:A	1.25635e-19	-2.1438	0.179285
98165604	chr9:98165604:T:C	2.15957e-19	-0.648189	-0.774624
98165961	chr9:98165961:T:C	6.1781e-20	-2.19661	-0.477684
98166169	chr9:98166169:A:G	4.89655e-20	-2.18392	-0.72286
98166533	chr9:98166533:G:C	3.98768e-20	-1.79862	-1.31348
98166700	chr9:98166700:A:G	4.54629e-20	-2.18668	-0.794313
98167047	chr9:98167047:T:C	4.73413e-20	-2.18621	-0.7543
98167052	chr9:98167052:T:C	1.11473e-19	-0.762142	-1.32197
98167418	chr9:98167418:T:C	1.88623e-19	-2.07615	0.518006
98167635	chr9:98167635:A:G	3.08452e-20	-2.18917	-1.17974
98167940	chr9:98167940:C:T	3.01512e-20	-2.20104	-1.19063
98167971	chr9:98167971:T:C	1.13164e-19	-0.885792	-1.18326
98168101	chr9:98168101:C:T	2.64142e-19	-4.08243e-10	-1.22141
98168133	chr9:98168133:T:C	3.78919e-20	-2.20104	-0.962112
98168206	chr9:98168206:T:A	1.40662e-19	-1.85153	-3.35403e-10
98168214	chr9:98168214:T:C	4.75203e-20	-1.72769	-1.20904
98168316	chr9:98168316:G:C	7.71388e-19	-4.08243e-10	-0.149702
98168377	chr9:98168377:C:A	1.06711e-19	-0.919509	-1.20826
98168398	chr9:98168398:G:C	1.01792e-19	-0.960648	-1.21431
98168665	chr9:98168665:G:A	6.38046e-20	-2.19793	-0.444143
98168831	chr9:98168831:C:T	1.59504e-19	-0.908659	-0.817163
98169617	chr9:98169617:C:T	1.02333e-19	-2.16966	-3.35403e-10
98169636	chr9:98169636:CCTT:C	2.36415e-19	-4.08243e-10	-1.3323
98169760	chr9:98169760:A:C	3.21184e-19	-4.08243e-10	-1.02588
98170036	chr9:98170036:C:G	1.11705e-19	-2.11666	0.0346263
98170176	chr9:98170176:C:G	1.70932e-19	-1.65663	-3.35403e-10
98170536	chr9:98170536:G:T	4.69732e-19	-4.08243e-10	-0.645731
98170752	chr9:98170752:A:G	4.03429e-19	-4.08243e-10	-0.797892
98170918	chr9:98170918:G:A	4.02427e-19	-4.08243e-10	-0.800378
98171092	chr9:98171092:A:G	4.08478e-20	-1.91874	-1.1693
98171101	chr9:98171101:G:A	4.04702e-20	-1.91375	-1.18357
98171382	chr9:98171382:G:C	3.84199e-20	-2.07432	-1.07499
98171450	chr9:98171450:G:A	5.85209e-20	-2.18602	-0.54249
98171564	chr9:98171564:G:A	2.64897e-20	-2.20061	-1.32053
98171751	chr9:98171751:T:G	3.5036e-20	-2.1982	-1.04332
98172140	chr9:98172140:C:A	3.04216e-19	-4.08243e-10	-1.08015
98172145	chr9:98172145:G:A	2.36776e-19	-4.08243e-10	-1.33078
98172634	chr9:98172634:T:A	4.1952e-19	-4.08243e-10	-0.758783
98172669	chr9:98172669:T:A	1.90799e-19	-0.510313	-1.03636
98172768	chr9:98172768:C:T	1.32658e-19	-1.11855	-0.791564
98172939	chr9:98172939:G:A	3.90428e-20	-2.17361	-0.959622
98173011	chr9:98173011:G:A	2.42602e-19	-4.08243e-10	-1.30647
98173199	chr9:98173199:G:A	1.13361e-19	-2.06731	-3.35403e-10
98173244	chr9:98173244:C:T	2.56667e-19	-4.08243e-10	-1.25011
98173391	chr9:98173391:G:A	2.39348e-19	-4.08243e-10	-1.31998
98173547	chr9:98173547:C:CT	5.78213e-20	-2.16266	-0.577874
98173585	chr9:98173585:A:G	1.56693e-18	-4.08243e-10	0.55898
98173831	chr9:98173831:T:C	8.11723e-20	-2.05384	-0.347477
98173946	chr9:98173946:G:A	3.67654e-20	-2.16222	-1.03112
98174030	chr9:98174030:C:T	6.67497e-20	-2.18512	-0.411822
98174439	chr9:98174439:T:C	2.50567e-19	-4.08243e-10	-1.27417
98174506	chr9:98174506:A:G	2.36217e-19	-4.08243e-10	-1.33314
98174523	chr9:98174523:C:T	2.9635e-19	-4.08243e-10	-1.10635
98174590	chr9:98174590:G:C	1.18452e-18	-4.08243e-10	0.279203
98174697	chr9:98174697:T:C	3.22637e-20	-2.19213	-1.13182
98174930	chr9:98174930:T:A	2.81782e-18	-4.08243e-10	1.14583
98174938	chr9:98174938:G:A	1.20573e-19	-2.00564	-3.35403e-10
98174997	chr9:98174997:A:G	3.80367e-20	-2.15117	-1.00817
98175419	chr9:98175419:C:A	2.36172e-19	-4.08243e-10	-1.33333
98175828	chr9:98175828:C:A	2.86207e-20	-2.1585	-1.28526
98176165	chr9:98176165:C:A	1.54394e-18	-4.08243e-10	0.544198
98176604	chr9:98176604:G:T	1.12712e-19	-2.15144	0.0783754
98177208	chr9:98177208:C:A	1.57506e-18	-4.08243e-10	0.564152
98177777	chr9:98177777:ATTATC:A	1.9978e-18	-4.08243e-10	0.80191
98178057	chr9:98178057:T:C	2.84302e-19	-4.08243e-10	-1.14786
98178086	chr9:98178086:G:A	1.76448e-19	-1.73074	0.105871
98178182	chr9:98178182:G:A	1.34075e-19	-1.89949	-3.35403e-10
98178201	chr9:98178201:C:T	3.43919e-20	-2.13877	-1.12131
98178207	chr9:98178207:C:T	2.48841e-19	-4.08243e-10	-1.28108
98178478	chr9:98178478:A:T	1.38795e-19	-1.68477	-0.180125
98178705	chr9:98178705:C:T	3.65491e-20	-1.9941	-1.20514
98178800	chr9:98178800:A:G	3.35799e-19	0.238	-1.21938
98179348	chr9:98179348:C:T	2.52669e-19	-4.08243e-10	-1.26581
98179624	chr9:98179624:G:A	2.53558e-19	-4.08243e-10	-1.2623
98179865	chr9:98179865:C:T	2.72401e-19	-4.08243e-10	-1.19062
98179934	chr9:98179934:C:T	2.83257e-19	-4.08243e-10	-1.15154
98179959	chr9:98179959:C:T	3.2757e-19	-4.08243e-10	-1.00619
98180213	chr9:98180213:C:T	1.71379e-18	-4.08243e-10	0.648569
98180384	chr9:98180384:C:T	9.93948e-20	-2.19879	-3.35403e-10
98180919	chr9:98180919:G:A	1.15769e-19	-2.11403	0.0677305
98181115	chr9:98181115:A:C	4.13663e-20	-1.8981	-1.17733
98181404	chr9:98181404:G:A	1.18856e-19	-2.0887	0.0687166
98181463	chr9:98181463:T:A	2.96038e-20	-2.18947	-1.22052
98181539	chr9:98181539:C:T	2.00297e-18	-4.08243e-10	0.804491
98181625	chr9:98181625:A:T	5.79517e-20	-2.19929	-0.538994
98181916	chr9:98181916:G:A	3.92453e-19	-4.08243e-10	-0.825476
98182037	chr9:98182037:C:T	6.73954e-19	-1.34377	1.05904
98182064	chr9:98182064:C:T	4.19817e-19	-1.35282	0.594747
98182125	chr9:98182125:T:C	3.04119e-20	-2.08501	-1.29805
98182216	chr9:98182216:G:A	1.83096e-19	-1.53899	-0.0488983
98182236	chr9:98182236:A:C	4.00379e-19	-4.08243e-10	-0.805481
98182404	chr9:98182404:C:A	2.78273e-19	-4.08243e-10	-1.16929
98182524	chr9:98182524:G:A	4.00458e-19	-4.08243e-10	-0.805284
98182864	chr9:98182864:C:T	3.02156e-20	-2.09864	-1.2909
98183076	chr9:98183076:T:A	2.4829e-19	-4.08243e-10	-1.2833
98183302	chr9:98183302:C:T	3.64449e-19	0.146459	-1.04596
98183534	chr9:98183534:T:C	1.55407e-19	-1.92783	0.175986
98183789	chr9:98183789:A:C	2.36859e-19	-4.08243e-10	-1.33043
98183893	chr9:98183893:G:A	4.40323e-19	-4.08243e-10	-0.710385
98184317	chr9:98184317:A:G	7.86208e-20	-1.25746	-1.1758
98184441	chr9:98184441:A:G	4.21814e-20	-2.07994	-0.975977
98184461	chr9:98184461:T:C	9.07575e-20	-1.6249	-0.664798
98184527	chr9:98184527:C:G	8.86944e-20	-1.64449	-0.668208
98184556	chr9:98184556:G:A	2.77491e-19	-4.08243e-10	-1.1721
98184605	chr9:98184605:C:T	8.71006e-20	-1.63057	-0.700262
98184622	chr9:98184622:T:C	8.73309e-20	-1.63226	-0.69593
98184658	chr9:98184658:A:C	2.65798e-19	-4.08243e-10	-1.21516
98184762	chr9:98184762:T:C	3.30258e-19	0.0904442	-1.08846
98184768	chr9:98184768:G:A	3.84151e-20	-2.09087	-1.05857
98184770	chr9:98184770:T:A	9.03848e-20	-1.62872	-0.665097
98184914	chr9:98184914:C:T	3.9292e-19	-4.08243e-10	-0.824288
98184938	chr9:98184938:C:T	2.97909e-19	-0.0113941	-1.08971
98185037	chr9:98185037:G:A	2.0864e-19	-1.32529	-0.131994
98185158	chr9:98185158:C:T	4.24122e-19	-1.29428	0.546411
98185294	chr9:98185294:G:A	2.79087e-20	-2.1421	-1.32685
98185355	chr9:98185355:T:C	2.54848e-19	-1.37453	0.117302
98185514	chr9:98185514:C:T	8.85729e-19	1.01166	-1.02315
98185531	chr9:98185531:A:G	2.65691e-19	-4.08243e-10	-1.21556
98185540	chr9:98185540:T:C	2.3781e-19	-4.08243e-10	-1.32642
98185611	chr9:98185611:G:A	2.56774e-19	-4.08243e-10	-1.2497
98185771	chr9:98185771:C:T	1.27206e-19	-1.95208	-3.35403e-10
98186952	chr9:98186952:C:T	4.39521e-20	-1.76605	-1.24874
98186996	chr9:98186996:T:C	5.67072e-20	-1.66718	-1.09282
98187097	chr9:98187097:G:A	6.19845e-19	-4.08243e-10	-0.368423
98187162	chr9:98187162:A:C	7.06037e-19	-4.08243e-10	-0.238226
98187520	chr9:98187520:A:G	4.09431e-20	-1.81017	-1.27554
98187605	chr9:98187605:C:G	1.36422e-19	-1.83989	-0.0422496
98187670	chr9:98187670:C:T	5.56317e-18	2.78915	-0.963123
98187927	chr9:98187927:T:C	6.50648e-20	-1.47052	-1.15199
98188217	chr9:98188217:C:T	1.36867e-19	-0.748101	-1.13078
98188407	chr9:98188407:G:T	1.30343e-19	-1.5434	-0.384324
98188470	chr9:98188470:A:T	1.26716e-19	-1.52806	-0.427888
98188494	chr9:98188494:T:G	3.03383e-20	-2.06205	-1.32343
98188788	chr9:98188788:C:A	2.37757e-19	-4.08243e-10	-1.32664
98189123	chr9:98189123:C:G	2.65718e-19	-1.21546	-3.35403e-10
98189246	chr9:98189246:A:C	2.38164e-19	-0.125106	-1.19983
98189556	chr9:98189556:G:T	4.1487e-20	-2.01422	-1.0583
98189586	chr9:98189586:C:T	1.25674e-19	-0.842426	-1.12178
98189658	chr9:98189658:G:A	2.9454e-19	-0.924186	-0.188292
98189705	chr9:98189705:G:GA	4.01113e-20	-2.00737	-1.09886
98189894	chr9:98189894:T:A	7.67361e-19	-0.0801558	-0.0747805
98189915	chr9:98189915:C:T	2.94674e-20	-2.13818	-1.27643
98190069	chr9:98190069:C:G	7.41108e-20	-1.5865	-0.905833
98190105	chr9:98190105:A:G	7.60925e-20	-1.55399	-0.911957
98190554	chr9:98190554:G:A	1.59454e-19	-1.72614	-3.35403e-10
98190862	chr9:98190862:C:T	4.10712e-20	-1.9783	-1.10428
98191105	chr9:98191105:G:C	2.37386e-19	-4.08243e-10	-1.3282
98191162	chr9:98191162:G:A	4.00322e-20	-2.00642	-1.10179
98191240	chr9:98191240:C:T	4.02487e-20	-1.99447	-1.10834
98191248	chr9:98191248:TCAGACGGTCC:T	4.08962e-20	-1.98579	-1.10107
98191261	chr9:98191261:AG:A	4.09708e-20	-1.98152	-1.10351
98191737	chr9:98191737:G:A	2.36184e-19	-4.08243e-10	-1.33328
98191773	chr9:98191773:G:A	3.99846e-20	-1.98937	-1.12003
98191795	chr9:98191795:C:G	4.86057e-20	-1.5847	-1.32945
98192147	chr9:98192147:G:A	4.63354e-20	-2.12941	-0.832579
98192300	chr9:98192300:G:A	1.19364e-19	-1.49906	-0.516654
98192446	chr9:98192446:C:G	3.35484e-19	-4.08243e-10	-0.982319
98192633	chr9:98192633:G:A	2.74687e-20	-2.15156	-1.33329
98192694	chr9:98192694:GC:G	3.11416e-19	-4.08243e-10	-1.05676
98192726	chr9:98192726:T:C	4.6899e-20	-1.61656	-1.33334
98192728	chr9:98192728:T:C	4.88976e-20	-1.575	-1.33317
98192785	chr9:98192785:G:C	1.18266e-19	-1.48529	-0.539661
98192853	chr9:98192853:G:A	5.29831e-20	-1.6736	-1.15432
98192962	chr9:98192962:C:T	7.18824e-20	-1.97106	-0.551804
98193348	chr9:98193348:G:C	3.05749e-19	-4.08243e-10	-1.07513
98193811	chr9:98193811:G:C	3.25987e-19	-4.08243e-10	-1.01104
98194013	chr9:98194013:C:T	3.68227e-20	-1.8585	-1.33328
98194237	chr9:98194237:G:A	3.56942e-20	-1.88991	-1.33299
98194240	chr9:98194240:A:T	2.48513e-19	-4.08243e-10	-1.2824
98194526	chr9:98194526:A:G	3.59973e-20	-1.8834	-1.33105
98194939	chr9:98194939:C:T	2.98612e-19	-4.08243e-10	-1.09875
98195033	chr9:98195033:T:C	2.55171e-19	-4.08243e-10	-1.25596
98195076	chr9:98195076:G:A	3.52755e-19	-4.08243e-10	-0.932119
98195120	chr9:98195120:T:C	2.70674e-19	-1.88422	0.687238
98195723	chr9:98195723:G:A	1.13538e-19	-1.4581	-0.607651
98195770	chr9:98195770:A:T	3.63769e-19	-4.08243e-10	-0.901373
98195992	chr9:98195992:C:G	1.07454e-19	-1.43989	-0.680941
98196227	chr9:98196227:G:A	2.76328e-20	-2.15609	-1.3228
98196369	chr9:98196369:T:C	2.48479e-19	-0.100942	-1.18159
98196514	chr9:98196514:C:A	2.41243e-19	-4.08243e-10	-1.31209
98196577	chr9:98196577:CAG:C	1.44892e-19	-1.8219	-3.35403e-10
98196630	chr9:98196630:C:A	6.50193e-20	-1.33498	-1.28823
98196642	chr9:98196642:A:G	8.33187e-20	-1.14599	-1.22923
98196680	chr9:98196680:C:T	3.59934e-19	-4.08243e-10	-0.911974
98196716	chr9:98196716:T:C	3.00866e-20	-2.12048	-1.27333
98196746	chr9:98196746:A:G	1.19748e-19	-1.34908	-0.663424
98197133	chr9:98197133:A:G	2.39077e-19	-4.08243e-10	-1.32111
98197418	chr9:98197418:T:C	2.36171e-19	-4.08243e-10	-1.33334
98197500	chr9:98197500:G:T	1.15196e-19	-1.62518	-0.426075
98197559	chr9:98197559:C:T	2.1202e-19	-0.29521	-1.146
98197724	chr9:98197724:A:G	3.36943e-20	-2.17566	-1.1049
98197782	chr9:98197782:G:A	2.14115e-19	-1.43138	-3.35403e-10
98197844	chr9:98197844:A:G	6.40626e-20	-1.35347	-1.28456
98197982	chr9:98197982:A:G	1.24862e-19	-1.34799	-0.622688
98198085	chr9:98198085:C:T	1.1027e-19	-2.09496	-3.35403e-10
98198265	chr9:98198265:G:T	3.83189e-19	-4.08243e-10	-0.849366
98198292	chr9:98198292:T:C	2.80504e-19	-4.08243e-10	-1.16131
98198811	chr9:98198811:C:T	2.95887e-19	0.0163297	-1.12424
98198817	chr9:98198817:T:C	2.45069e-19	-4.08243e-10	-1.29635
98198974	chr9:98198974:G:A	3.03818e-19	0.117419	-1.19888
98199071	chr9:98199071:C:T	2.47159e-19	-4.08243e-10	-1.28786
98199487	chr9:98199487:C:T	1.44888e-18	-4.08243e-10	0.480653
98199646	chr9:98199646:C:T	7.63744e-20	-1.14233	-1.31992
98199670	chr9:98199670:G:A	7.0392e-19	-4.08243e-10	-0.241229
98200222	chr9:98200222:G:C	6.83078e-19	0.435611	-0.706895
98200330	chr9:98200330:C:T	2.37146e-19	-4.08243e-10	-1.32922
98200485	chr9:98200485:G:A	7.74041e-19	-4.08243e-10	-0.146268
98200721	chr9:98200721:A:G	2.08342e-19	-1.96665	0.507939
98200742	chr9:98200742:A:G	3.09443e-20	-2.03246	-1.33324
98200807	chr9:98200807:G:T	2.55689e-19	-4.08243e-10	-1.25393
98201180	chr9:98201180:C:T	2.14633e-19	-1.94632	0.517359
98201371	chr9:98201371:T:C	3.12573e-20	-2.02232	-1.33332
98201677	chr9:98201677:G:A	1.18624e-18	-4.08243e-10	0.280647
98201695	chr9:98201695:C:T	4.00809e-20	-2.19244	-0.914557
98202039	chr9:98202039:T:C	5.36054e-19	-4.08243e-10	-0.513659
98202082	chr9:98202082:A:C	3.15689e-20	-2.01354	-1.33218
98202188	chr9:98202188:C:A	2.08243e-19	-0.244155	-1.21503
98202369	chr9:98202369:C:T	1.99888e-19	-0.166828	-1.33331
98202419	chr9:98202419:T:C	2.22657e-19	-0.0598845	-1.33238
98202662	chr9:98202662:C:T	3.17078e-20	-2.02932	-1.31201
98202726	chr9:98202726:C:T	1.77028e-19	-0.342741	-1.27885
98202809	chr9:98202809:G:A	1.08871e-18	0.820041	-0.625184
98203141	chr9:98203141:T:G	2.52648e-19	-4.08243e-10	-1.2659
98203145	chr9:98203145:T:C	2.3665e-19	-4.08243e-10	-1.33131
98203169	chr9:98203169:G:A	1.06416e-18	0.793608	-0.621556
98203190	chr9:98203190:C:T	2.42062e-19	-0.0609509	-1.24775
98203934	chr9:98203934:G:A	3.35668e-19	-4.08243e-10	-0.98177
98204008	chr9:98204008:T:C	2.10784e-19	-0.229638	-1.21742
98204170	chr9:98204170:TC:T	2.04803e-18	-4.08243e-10	0.826738
98204426	chr9:98204426:C:A	2.36173e-19	-4.08243e-10	-1.33333
98204559	chr9:98204559:G:A	1.08015e-18	0.733188	-0.54623
98204637	chr9:98204637:G:A	2.93679e-19	-4.08243e-10	-1.11541
98204704	chr9:98204704:A:G	3.26255e-19	-4.08243e-10	-1.01021
98205279	chr9:98205279:A:G	1.07696e-18	0.702401	-0.518398
98205515	chr9:98205515:T:G	1.04269e-18	0.666053	-0.514388
98205576	chr9:98205576:T:C	1.78943e-18	0.701468	-0.00971129
98205603	chr9:98205603:G:A	3.1873e-20	-2.17747	-1.15866
98205669	chr9:98205669:C:G	3.42865e-19	-4.08243e-10	-0.960556
98205722	chr9:98205722:T:C	1.44924e-18	-4.08243e-10	0.480901
98205944	chr9:98205944:A:G	1.13269e-19	-2.06813	-3.35403e-10
98206007	chr9:98206007:C:T	6.63424e-19	-0.277678	-0.0228006
98206208	chr9:98206208:A:G	1.2572e-19	-1.23798	-0.725859
98206316	chr9:98206316:T:C	2.02922e-19	-0.155252	-1.32982
98206321	chr9:98206321:A:G	1.1904e-19	-2.01843	-3.35403e-10
98206600	chr9:98206600:C:T	2.98978e-20	-2.18037	-1.21974
98207066	chr9:98207066:G:A	3.67799e-20	-2.15811	-1.03483
98207468	chr9:98207468:T:C	1.30358e-19	-1.92761	-3.35403e-10
98207743	chr9:98207743:C:T	2.97747e-19	-4.08243e-10	-1.10165
98207775	chr9:98207775:C:T	3.20566e-19	-4.08243e-10	-1.02781
98207811	chr9:98207811:C:T	3.30226e-19	-4.08243e-10	-0.998117
98208007	chr9:98208007:A:G	1.79252e-19	-1.94251	0.333408
98208025	chr9:98208025:G:A	5.17086e-19	-4.08243e-10	-0.549684
98208144	chr9:98208144:A:G	2.56491e-19	-4.08243e-10	-1.2508
98208278	chr9:98208278:C:T	2.92234e-20	-2.18311	-1.23981
98208324	chr9:98208324:G:A	3.51996e-20	-2.16727	-1.06959
98208443	chr9:98208443:G:A	5.44367e-19	-0.374938	-0.123332
98209066	chr9:98209066:T:C	2.51804e-19	0.0280971	-1.29734
98209703	chr9:98209703:C:A	2.32537e-18	-4.08243e-10	0.953743
98209880	chr9:98209880:C:G	1.74957e-19	-0.390528	-1.24283
98209940	chr9:98209940:CACCT:C	3.10832e-20	-2.16986	-1.19137
98209950	chr9:98209950:TTCCGA:T	3.08059e-20	-2.16455	-1.20563
98209993	chr9:98209993:T:C	1.50002e-18	-4.08243e-10	0.515342
98209994	chr9:98209994:T:C	2.65358e-19	-4.08243e-10	-1.21681
98210106	chr9:98210106:A:G	5.10052e-19	0.556061	-1.11944
98210268	chr9:98210268:C:T	2.43506e-19	-4.08243e-10	-1.30275
98210754	chr9:98210754:G:C	2.36998e-19	-4.08243e-10	-1.32984
98211048	chr9:98211048:G:A	2.86389e-19	-4.08243e-10	-1.14054
98211376	chr9:98211376:C:T	7.05189e-20	-1.44348	-1.09853
98211505	chr9:98211505:T:A	3.32409e-19	0.288321	-1.27985
98211550	chr9:98211550:T:C	1.79148e-19	-1.94144	0.331753
98212061	chr9:98212061:C:T	1.12048e-19	-1.59747	-0.481503
98212062	chr9:98212062:G:A	3.0212e-19	0.18278	-1.26985
98212163	chr9:98212163:C:A	3.72718e-19	-4.08243e-10	-0.877071
98213072	chr9:98213072:G:T	4.25609e-19	-4.08243e-10	-0.744372
98213157	chr9:98213157:G:A	3.53882e-19	-4.08243e-10	-0.928928
98213412	chr9:98213412:G:A	9.9713e-20	-1.641	-0.5546
98213555	chr9:98213555:A:G	1.07441e-19	-0.855244	-1.26571
98213582	chr9:98213582:C:A	3.91832e-19	0.224758	-1.05182
98213804	chr9:98213804:A:G	2.20135e-19	-0.215756	-1.1879
98213958	chr9:98213958:A:G	3.38123e-20	-2.19423	-1.08284
98214059	chr9:98214059:C:T	5.63168e-20	-1.50012	-1.26678
98214665	chr9:98214665:C:T	2.84105e-19	-4.08243e-10	-1.14855
98214838	chr9:98214838:G:T	1.03913e-19	-1.61936	-0.534979
98215110	chr9:98215110:C:T	1.98446e-19	-0.309711	-1.19767
98215175	chr9:98215175:T:C	2.18277e-19	-0.209472	-1.20266
98215484	chr9:98215484:T:A	1.00391e-19	-2.18882	-3.35403e-10
98215592	chr9:98215592:C:T	3.8537e-19	-4.08243e-10	-0.84369
98215801	chr9:98215801:T:C	2.86353e-20	-2.20025	-1.24301
98216172	chr9:98216172:G:T	1.47741e-19	-1.52849	-0.273946
98216260	chr9:98216260:G:A	3.28293e-19	0.113324	-1.11731
98216261	chr9:98216261:T:A	2.8817e-19	-1.13434	-3.35403e-10
98216988	chr9:98216988:G:A	1.31532e-19	-0.743138	-1.1755
98217061	chr9:98217061:T:C	2.05922e-19	-0.275842	-1.19455
98217063	chr9:98217063:T:C	2.03588e-19	-0.28502	-1.19677
98217203	chr9:98217203:G:A	3.10821e-19	0.0565846	-1.11526
98217392	chr9:98217392:G:A	3.14357e-19	-4.08243e-10	-1.04736
98217480	chr9:98217480:G:A	2.80373e-20	-2.19786	-1.2665
98217774	chr9:98217774:G:A	2.09909e-19	-1.89347	0.442252
98218033	chr9:98218033:T:C	3.17615e-19	-4.08243e-10	-1.03705
98218484	chr9:98218484:G:A	2.22087e-18	-4.08243e-10	0.907762
98218562	chr9:98218562:G:A	1.3984e-19	-1.85739	-3.35403e-10
98219161	chr9:98219161:C:T	2.80234e-19	-4.08243e-10	-1.16227
98219475	chr9:98219475:T:G	5.16335e-20	-2.12715	-0.726573
98219587	chr9:98219587:A:T	2.4622e-19	-4.08243e-10	-1.29167
98219621	chr9:98219621:G:A	4.95041e-20	-1.58519	-1.31065
98219624	chr9:98219624:C:T	2.05749e-19	-1.57339	0.102155
98220277	chr9:98220277:G:A	9.82281e-19	-4.08243e-10	0.0919843
98220576	chr9:98220576:T:C	2.38317e-17	3.3627	-0.0818215
98220676	chr9:98220676:A:G	1.34934e-18	-4.08243e-10	0.409479
98220798	chr9:98220798:G:A	1.67564e-19	-1.67653	-3.35403e-10
98220933	chr9:98220933:A:G	2.9326e-19	-4.08243e-10	-1.11683
98220947	chr9:98220947:C:T	2.36365e-19	-4.08243e-10	-1.33251
98221047	chr9:98221047:G:A	4.20032e-19	-4.08243e-10	-0.757562
98221201	chr9:98221201:G:A	3.3425e-19	-4.08243e-10	-0.986003
98221284	chr9:98221284:C:G	1.9151e-18	1.85179	-1.09216
98221909	chr9:98221909:T:G	4.36972e-20	-2.184	-0.836611
98222573	chr9:98222573:C:T	4.04875e-20	-2.14143	-0.955468
98222664	chr9:98222664:T:C	1.68569e-18	1.95966	-1.32762
98222942	chr9:98222942:TTC:T	2.93892e-19	-1.11468	-3.35403e-10
98223029	chr9:98223029:C:T	1.08719e-19	-2.12853	0.0194004
98223030	chr9:98223030:G:A	8.80168e-18	3.60053	-1.31573
98223085	chr9:98223085:T:A	3.81438e-20	-2.19192	-0.964609
98223105	chr9:98223105:C:T	3.63831e-19	-4.08243e-10	-0.901205
98223106	chr9:98223106:A:G	3.55842e-20	-2.13999	-1.086
98223304	chr9:98223304:A:G	1.11722e-17	2.7643	-0.241006
98223445	chr9:98223445:T:G	2.99374e-18	2.46644	-1.26006
98223544	chr9:98223544:T:G	8.80642e-19	0.602	-0.619243
98223608	chr9:98223608:A:G	3.8325e-19	-4.08243e-10	-0.849207
98223884	chr9:98223884:C:A	2.39338e-19	-4.08243e-10	-1.32002
98223974	chr9:98223974:C:T	3.43565e-19	-4.08243e-10	-0.958517
98224166	chr9:98224166:T:C	5.45211e-19	-4.08243e-10	-0.49672
98224207	chr9:98224207:A:G	5.02533e-18	3.05232	-1.32797
98224210	chr9:98224210:AG:A	7.80697e-18	3.37721	-1.21234
98224218	chr9:98224218:A:AAAG	3.90285e-19	-4.08243e-10	-0.831015
98224411	chr9:98224411:T:C	3.94126e-19	-4.08243e-10	-0.821221
98224908	chr9:98224908:C:A	4.08249e-19	-0.786015	-3.35403e-10
98225265	chr9:98225265:G:A	4.12655e-19	0.363873	-1.13915
98225444	chr9:98225444:T:C	3.11027e-19	-4.08243e-10	-1.05801
98225561	chr9:98225561:C:A	5.97319e-20	-2.11721	-0.590816
98225608	chr9:98225608:T:C	4.77967e-20	-2.19923	-0.731707
98225635	chr9:98225635:G:C	6.50315e-20	-1.45608	-1.16694
98225882	chr9:98225882:C:T	2.81435e-20	-2.14313	-1.31745
98226195	chr9:98226195:G:A	1.59134e-18	1.63674	-1.0623
98226228	chr9:98226228:G:A	4.62038e-20	-2.09952	-0.865312
98226303	chr9:98226303:C:T	2.37096e-19	-4.08243e-10	-1.32943
98226308	chr9:98226308:C:T	1.54947e-18	-4.08243e-10	0.547778
98226393	chr9:98226393:G:A	2.38159e-19	-4.08243e-10	-1.32495
98226679	chr9:98226679:T:C	2.42835e-19	-4.08243e-10	-1.30551
98226877	chr9:98226877:T:C	5.38586e-19	-4.08243e-10	-0.508947
98226907	chr9:98226907:G:A	2.37995e-19	-4.08243e-10	-1.32564
98228012	chr9:98228012:G:A	2.38607e-19	-4.08243e-10	-1.32308
98228298	chr9:98228298:A:C	6.96227e-20	-1.85361	-0.701197
98228571	chr9:98228571:G:A	2.72635e-20	-2.16807	-1.32427
98228820	chr9:98228820:A:C	5.85744e-20	-1.39435	-1.33324
98229379	chr9:98229379:G:A	3.12281e-19	-4.08243e-10	-1.05399
98229654	chr9:98229654:G:A	2.93231e-19	-4.08243e-10	-1.11693
98229655	chr9:98229655:C:A	2.93231e-19	-4.08243e-10	-1.11693
98229944	chr9:98229944:C:T	2.74535e-20	-2.1648	-1.3206
98230247	chr9:98230247:GA:G	2.77967e-20	-2.14982	-1.32316
98230413	chr9:98230413:C:T	6.21168e-20	-2.19316	-0.47572
98230612	chr9:98230612:C:T	6.06267e-20	-1.38909	-1.30407
98230963	chr9:98230963:C:T	6.99154e-20	-1.62793	-0.922682
98231178	chr9:98231178:C:T	3.46387e-20	-2.01457	-1.23835
98231391	chr9:98231391:T:C	5.72515e-20	-1.43231	-1.31813
98231707	chr9:98231707:T:C	4.98091e-20	-1.55884	-1.33086
98232441	chr9:98232441:T:C	4.28323e-20	-2.19714	-0.843462
98232490	chr9:98232490:T:A	7.82345e-20	-1.48809	-0.950094
98232521	chr9:98232521:T:C	2.73177e-20	-2.16885	-1.32151
98232614	chr9:98232614:A:G	6.94162e-20	-1.927	-0.630777
98233169	chr9:98233169:A:G	3.42015e-19	-4.08243e-10	-0.963038
98233336	chr9:98233336:C:T	2.53171e-19	-4.08243e-10	-1.26383
98233367	chr9:98233367:C:T	3.6189e-19	-4.08243e-10	-0.906554
98233439	chr9:98233439:A:G	5.25471e-20	-2.19137	-0.644809
98233476	chr9:98233476:G:T	2.73638e-20	-2.16773	-1.32094
98233590	chr9:98233590:T:C	3.41934e-19	-4.08243e-10	-0.963277
98233717	chr9:98233717:T:C	3.33631e-19	-4.08243e-10	-0.987858
98233736	chr9:98233736:T:C	4.14969e-20	-2.15656	-0.915709
98233800	chr9:98233800:T:C	2.73739e-20	-2.16428	-1.32402
98233993	chr9:98233993:T:C	2.398e-19	-4.08243e-10	-1.31809
98234155	chr9:98234155:G:A	2.73403e-20	-2.16557	-1.32397
98234578	chr9:98234578:C:T	6.9957e-20	-1.89517	-0.65484
98235125	chr9:98235125:C:T	2.39474e-19	-4.08243e-10	-1.31945
98235127	chr9:98235127:C:T	3.34432e-19	-4.08243e-10	-0.985461
98235154	chr9:98235154:G:A	3.68959e-19	-4.08243e-10	-0.887208
98235830	chr9:98235830:C:T	5.76111e-20	-1.48647	-1.2577
98235844	chr9:98235844:C:T	2.8714e-20	-2.1938	-1.24671
98235992	chr9:98235992:G:A	2.72243e-20	-2.17154	-1.32224
98236031	chr9:98236031:A:G	5.22913e-20	-2.20016	-0.640903
98236882	chr9:98236882:G:A	2.83441e-19	-4.08243e-10	-1.15089
98236899	chr9:98236899:G:A	2.43524e-19	-4.08243e-10	-1.30268
98237000	chr9:98237000:T:C	2.4749e-19	-4.08243e-10	-1.28652
98237161	chr9:98237161:A:G	2.71993e-20	-2.17035	-1.32435
98237166	chr9:98237166:G:A	2.71391e-20	-2.16813	-1.32879
98237382	chr9:98237382:C:T	5.48788e-20	-2.19575	-0.597016
98237668	chr9:98237668:G:A	3.23493e-19	-0.390215	-0.628502
98237953	chr9:98237953:G:A	2.39122e-19	-4.08243e-10	-1.32092
98238023	chr9:98238023:C:A	2.39697e-19	-4.08243e-10	-1.31852
98238037	chr9:98238037:A:G	6.0872e-20	-2.00251	-0.686605
98238041	chr9:98238041:T:C	4.84304e-20	-2.0719	-0.845865
98238048	chr9:98238048:A:C	5.13195e-20	-2.19214	-0.667679
98238049	chr9:98238049:A:C	4.67388e-20	-2.19411	-0.759213
98238053	chr9:98238053:G:A	1.00899e-19	-2.18377	-3.35403e-10
98238871	chr9:98238871:T:C	2.97447e-20	-2.08324	-1.322
98238875	chr9:98238875:A:C	2.4072e-19	-4.08243e-10	-1.31426
98239016	chr9:98239016:C:T	2.84772e-19	-4.08243e-10	-1.1462
98239224	chr9:98239224:A:T	2.74864e-20	-2.1704	-1.31381
98239889	chr9:98239889:G:A	3.20883e-20	-2.17616	-1.15324
98240153	chr9:98240153:G:A	2.40127e-19	-1.31673	-3.35403e-10
98240257	chr9:98240257:G:C	7.84374e-20	-1.81838	-0.617214
98240280	chr9:98240280:C:T	2.87795e-20	-2.18411	-1.25412
98240352	chr9:98240352:T:A	7.09306e-20	-2.10641	-0.429784
98240586	chr9:98240586:T:C	6.26268e-20	-1.33072	-1.32998
98240829	chr9:98240829:C:A	2.36197e-19	-4.08243e-10	-1.33323
98241007	chr9:98241007:C:T	4.09217e-19	-4.08243e-10	-0.783648
98241104	chr9:98241104:T:C	2.31521e-18	1.53743	-0.588069
98241163	chr9:98241163:C:T	2.42335e-19	-4.08243e-10	-1.30757
98241778	chr9:98241778:C:A	2.37849e-19	-4.08243e-10	-1.32626
98241799	chr9:98241799:A:G	1.06069e-19	-2.13381	-3.35403e-10
98241900	chr9:98241900:C:T	1.02883e-19	-1.50543	-0.658874
98242180	chr9:98242180:G:A	2.97529e-20	-2.16854	-1.23642
98242189	chr9:98242189:C:T	2.10331e-18	-4.08243e-10	0.853375
98242269	chr9:98242269:A:G	5.40521e-20	-2.18557	-0.622371
98242297	chr9:98242297:C:T	2.38519e-19	-4.08243e-10	-1.32344
98242316	chr9:98242316:C:T	4.87259e-19	-4.08243e-10	-0.609098
98242370	chr9:98242370:A:G	7.42361e-20	-2.1623	-0.328345
98242745	chr9:98242745:G:A	1.15581e-19	-0.827101	-1.22082
98243008	chr9:98243008:G:A	3.21663e-20	-2.0078	-1.31917
98243161	chr9:98243161:C:A	2.7775e-20	-2.16373	-1.31002
98243210	chr9:98243210:G:C	1.00365e-19	-1.47412	-0.714951
98243250	chr9:98243250:A:G	2.78293e-20	-2.1562	-1.31561
98243260	chr9:98243260:C:A	3.40271e-19	-4.08243e-10	-0.968151
98243263	chr9:98243263:C:G	3.40529e-19	-4.08243e-10	-0.967394
98243265	chr9:98243265:C:G	3.40529e-19	-4.08243e-10	-0.967394
98243353	chr9:98243353:G:A	2.77567e-20	-2.16766	-1.30676
98243453	chr9:98243453:C:T	7.50995e-20	-1.35047	-1.12861
98243515	chr9:98243515:C:T	2.95207e-19	-4.08243e-10	-1.11022
98243733	chr9:98243733:C:T	1.46792e-18	1.64307	-1.14936
98243780	chr9:98243780:G:A	3.29221e-19	-0.485721	-0.515442
98243928	chr9:98243928:T:C	2.7222e-20	-2.16137	-1.3325
98244056	chr9:98244056:A:T	5.64005e-20	-1.4935	-1.27192
98244154	chr9:98244154:C:A	5.38654e-20	-2.18107	-0.630335
98244413	chr9:98244413:A:C	5.65892e-20	-2.18459	-0.577482
98244596	chr9:98244596:T:C	1.05941e-19	-2.13501	-3.35403e-10
98244695	chr9:98244695:A:G	2.38869e-19	-4.08243e-10	-1.32198
98244881	chr9:98244881:G:A	2.95539e-19	-4.08243e-10	-1.10909
98244992	chr9:98244992:G:C	6.53896e-20	-1.2858	-1.33173
98245163	chr9:98245163:C:A	2.95645e-19	-4.08243e-10	-1.10873
98245517	chr9:98245517:A:G	3.19425e-20	-2.16911	-1.16485
98245595	chr9:98245595:G:A	2.83868e-20	-2.14339	-1.30858
98246259	chr9:98246259:C:T	1.55181e-19	-0.650508	-1.10279
98246603	chr9:98246603:A:G	5.96063e-20	-2.1738	-0.536334
98246672	chr9:98246672:C:T	2.40797e-19	-4.08243e-10	-1.31394
98246769	chr9:98246769:C:T	6.47137e-20	-2.11051	-0.517405
98246794	chr9:98246794:T:C	1.6053e-19	-1.04	-0.679414
98246814	chr9:98246814:G:A	4.07623e-20	-1.77614	-1.314
98246990	chr9:98246990:C:T	2.7074e-19	-4.08243e-10	-1.19673
98247006	chr9:98247006:C:T	3.31036e-20	-1.96907	-1.32918
98247007	chr9:98247007:G:A	2.15669e-18	1.43967	-0.56123
98247144	chr9:98247144:G:A	1.07723e-19	-1.98366	-0.134667
98247187	chr9:98247187:C:T	3.6556e-19	-0.526716	-0.369747
98247536	chr9:98247536:A:G	2.69303e-20	-2.19748	-1.30716
98248068	chr9:98248068:G:A	8.04562e-20	-1.71855	-0.691632
98248260	chr9:98248260:C:T	3.71388e-20	-1.87027	-1.31296
98248524	chr9:98248524:C:T	3.67349e-18	1.45761	-0.0466091
98248847	chr9:98248847:T:G	6.66663e-20	-1.29379	-1.3044
98249270	chr9:98249270:C:T	2.37157e-19	-0.984647	-0.344525
98249350	chr9:98249350:C:T	7.63335e-19	-4.08243e-10	-0.160197
98249714	chr9:98249714:T:C	2.3675e-19	-4.08243e-10	-1.33089
98249743	chr9:98249743:T:C	1.06731e-19	-2.12758	-3.35403e-10
98250019	chr9:98250019:AATT:A	1.10709e-19	-2.09099	-3.35403e-10
98250312	chr9:98250312:A:G	7.6706e-20	-2.10889	-0.349028
98250326	chr9:98250326:AC:A	7.52852e-20	-2.08732	-0.389293
98250474	chr9:98250474:GC:G	3.76042e-20	-1.85539	-1.31539
98250542	chr9:98250542:G:A	3.34964e-20	-1.96653	-1.31992
98250896	chr9:98250896:T:G	1.33395e-19	-1.95724	0.05266
98251106	chr9:98251106:G:A	5.12658e-20	-1.57089	-1.28998
98251121	chr9:98251121:C:T	1.92372e-19	-1.12571	-0.412755
98251145	chr9:98251145:C:T	3.35066e-19	-4.08243e-10	-0.983567
98251149	chr9:98251149:G:A	3.1455e-19	-4.08243e-10	-1.04675
98251156	chr9:98251156:G:A	2.40448e-19	-4.08243e-10	-1.31539
98251157	chr9:98251157:T:C	3.45537e-20	-1.93203	-1.32335
98251235	chr9:98251235:G:A	5.12621e-20	-1.56989	-1.29105
98251276	chr9:98251276:G:A	3.22437e-19	-4.08243e-10	-1.02199
98251560	chr9:98251560:C:G	3.0863e-20	-2.03721	-1.33112
98251712	chr9:98251712:T:C	6.0163e-19	-4.08243e-10	-0.398251
98252168	chr9:98252168:T:C	3.25072e-19	-4.08243e-10	-1.01385
98252169	chr9:98252169:C:T	1.73401e-19	-1.03804	-0.604248
98252227	chr9:98252227:A:G	2.70554e-19	-4.08243e-10	-1.19742
98252683	chr9:98252683:CCCATA:C	4.60267e-19	-4.08243e-10	-0.666086
98252770	chr9:98252770:C:A	2.65318e-19	-4.08243e-10	-1.21696
98252777	chr9:98252777:T:C	2.47781e-19	-4.08243e-10	-1.28535
98252838	chr9:98252838:G:A	1.69806e-19	-1.05946	-0.603781
98253151	chr9:98253151:T:C	5.01574e-20	-1.57982	-1.3029
98253237	chr9:98253237:G:A	4.58788e-20	-1.82218	-1.14971
98253322	chr9:98253322:C:T	4.9769e-20	-1.58534	-1.30516
98254170	chr9:98254170:G:C	2.49108e-19	-4.08243e-10	-1.28001
98254305	chr9:98254305:GT:G	1.64434e-19	-1.06228	-0.633105
98254580	chr9:98254580:CATG:C	6.72685e-19	-4.08243e-10	-0.286616
98254692	chr9:98254692:C:A	3.55583e-19	-4.08243e-10	-0.924135
98255089	chr9:98255089:C:T	3.67616e-20	-1.86566	-1.32778
98255395	chr9:98255395:A:G	4.97223e-19	-4.08243e-10	-0.588855
98255708	chr9:98255708:C:G	3.22464e-20	-1.9922	-1.33228
98255723	chr9:98255723:G:A	5.10813e-20	-1.5869	-1.27758
98256252	chr9:98256252:G:T	5.1261e-20	-1.55378	-1.30718
98256253	chr9:98256253:C:T	5.1261e-20	-1.55378	-1.30718
98257257	chr9:98257257:A:G	2.67232e-18	-4.08243e-10	1.09281
98257663	chr9:98257663:C:T	2.42061e-19	-4.08243e-10	-1.3087
98258244	chr9:98258244:G:A	2.60051e-19	-4.08243e-10	-1.23701
98258535	chr9:98258535:G:C	2.47337e-19	-4.08243e-10	-1.28714
98258902	chr9:98258902:G:A	2.38651e-19	-4.08243e-10	-1.32289
98258952	chr9:98258952:A:C	1.93628e-19	-1.07265	-0.459306
98259344	chr9:98259344:G:A	1.59387e-19	-1.08927	-0.637289
98259711	chr9:98259711:C:T	2.38175e-19	-4.08243e-10	-1.32489
98259939	chr9:98259939:T:C	5.35842e-20	-2.09348	-0.723156
98259960	chr9:98259960:T:C	4.30276e-20	-1.88075	-1.1553
98260130	chr9:98260130:A:G	2.39078e-19	-4.08243e-10	-1.3211
98260376	chr9:98260376:A:G	4.98873e-20	-1.7642	-1.12392
98260581	chr9:98260581:C:T	2.22442e-18	-4.08243e-10	0.909359
98261313	chr9:98261313:G:A	3.18373e-19	-4.08243e-10	-1.03467
98261315	chr9:98261315:A:G	3.35861e-19	-4.08243e-10	-0.981196
98261596	chr9:98261596:T:G	7.87934e-20	-1.63282	-0.798243
98262285	chr9:98262285:A:G	2.02543e-18	1.73448	-0.918835
98262314	chr9:98262314:C:T	2.9164e-20	-2.16852	-1.25643
98262439	chr9:98262439:A:G	1.00437e-19	-1.08085	-1.10752
98262605	chr9:98262605:A:G	3.97444e-20	-1.86053	-1.25489
98262728	chr9:98262728:G:A	1.66104e-19	-0.603746	-1.08153
98262779	chr9:98262779:C:T	3.64839e-20	-1.88824	-1.31278
98263760	chr9:98263760:C:T	9.96952e-20	-0.871211	-1.32456
98263839	chr9:98263839:C:T	2.97759e-20	-2.14773	-1.25646
98264074	chr9:98264074:A:C	3.56617e-20	-1.92536	-1.29846
98264103	chr9:98264103:T:C	3.5985e-20	-1.91181	-1.30298
98264361	chr9:98264361:T:G	3.49122e-20	-2.06032	-1.18474
98264366	chr9:98264366:GAAA:G	6.42284e-18	-4.08243e-10	1.96972
98264696	chr9:98264696:A:G	2.48011e-19	-4.08243e-10	-1.28442
98264725	chr9:98264725:T:G	3.56572e-20	-1.91729	-1.30665
98264819	chr9:98264819:C:T	3.045e-19	-4.08243e-10	-1.07922
98264951	chr9:98264951:T:C	1.46399e-19	-0.924242	-0.887318
98264959	chr9:98264959:A:C	3.16391e-20	-2.1112	-1.2323
98265063	chr9:98265063:T:A	1.05405e-19	-0.815174	-1.32491
98265500	chr9:98265500:G:A	4.12635e-20	-2.11843	-0.959484
98265684	chr9:98265684:T:C	3.95338e-20	-2.19947	-0.921265
98265813	chr9:98265813:C:T	3.92308e-20	-2.1963	-0.932127
98265909	chr9:98265909:A:G	3.83473e-20	-1.81863	-1.33258
98265978	chr9:98265978:T:C	1.44764e-19	-0.938656	-0.88413
98266115	chr9:98266115:ATTAT:A	3.95672e-20	-2.11149	-1.00841
98266271	chr9:98266271:G:A	7.89607e-20	-1.33022	-1.09873
98266422	chr9:98266422:G:A	3.0823e-19	-4.08243e-10	-1.06705
98267059	chr9:98267059:G:A	3.70128e-20	-2.05097	-1.13566
98267284	chr9:98267284:A:G	3.16044e-20	-2.10623	-1.23836
98267468	chr9:98267468:C:T	3.62788e-20	-1.8981	-1.30856
98267687	chr9:98267687:G:A	2.49917e-19	-4.08243e-10	-1.27677
98267690	chr9:98267690:C:T	4.15497e-20	-1.77896	-1.29204
98267857	chr9:98267857:A:G	3.38179e-20	-2.19985	-1.07706
98267982	chr9:98267982:G:A	4.16338e-20	-1.79626	-1.27272
98268067	chr9:98268067:G:A	4.06515e-20	-1.76494	-1.32792
98268157	chr9:98268157:G:C	8.37166e-20	-1.43597	-0.934486
98268167	chr9:98268167:C:T	2.36371e-19	-4.08243e-10	-1.33249
98268169	chr9:98268169:A:G	3.06846e-20	-2.07079	-1.30334
98268184	chr9:98268184:C:T	3.02923e-19	-4.08243e-10	-1.08441
98268304	chr9:98268304:C:T	2.71118e-20	-2.16773	-1.33019
98268403	chr9:98268403:A:G	4.51477e-20	-2.05226	-0.935692
98268422	chr9:98268422:C:T	1.13077e-19	-0.833962	-1.23586
98268544	chr9:98268544:A:G	6.40708e-20	-1.5259	-1.112
98268595	chr9:98268595:G:A	9.47367e-20	-0.918975	-1.32782
98268621	chr9:98268621:G:A	3.2888e-19	-4.08243e-10	-1.0022
98268625	chr9:98268625:AG:A	1.08692e-18	-4.08243e-10	0.193213
98268628	chr9:98268628:AGGGAGTAGAGGTGTCCTATACTTGTGGGCTAAGG:A	1.14562e-18	-4.08243e-10	0.24581
98268644	chr9:98268644:C:T	2.95049e-19	-4.08243e-10	-1.11075
98268657	chr9:98268657:C:T	2.97105e-19	-4.08243e-10	-1.10381
98268869	chr9:98268869:A:G	3.33109e-20	-1.96814	-1.32387
98268968	chr9:98268968:T:A	2.43125e-19	-4.08243e-10	-1.30432
98268987	chr9:98268987:A:G	4.18995e-20	-2.12319	-0.939431
98269058	chr9:98269058:C:T	2.40147e-19	-4.08243e-10	-1.31664
98269208	chr9:98269208:C:T	3.65517e-20	-1.87446	-1.3247
98269616	chr9:98269616:G:A	5.06522e-20	-2.071	-0.801914
98269665	chr9:98269665:G:A	2.66441e-20	-2.18546	-1.32986
98269765	chr9:98269765:A:C	2.64769e-20	-2.19035	-1.33127
98269894	chr9:98269894:G:A	4.84576e-20	-1.72896	-1.18824
98270022	chr9:98270022:G:A	2.3647e-19	-4.08243e-10	-1.33207
98270383	chr9:98270383:A:G	3.93306e-20	-2.17397	-0.951925
98270454	chr9:98270454:TGTGGGTGAATGATCAAGGCAGGCGTCCCCGCAATTGACTTGCCACCAAGGGAATGTGGGTGAATGATCAAGGCAGGTGTCCCCGCAATTGACTC:T	2.45119e-19	-4.08243e-10	-1.29615
98270616	chr9:98270616:G:A	2.96837e-20	-2.18579	-1.2215
98270647	chr9:98270647:A:G	3.54796e-20	-1.89959	-1.32935
98270684	chr9:98270684:C:T	2.36605e-19	-4.08243e-10	-1.3315
98270691	chr9:98270691:G:A	2.88484e-20	-2.18568	-1.25016
98270699	chr9:98270699:A:G	6.84473e-19	-4.08243e-10	-0.269245
98270844	chr9:98270844:A:G	2.78735e-19	-4.08243e-10	-1.16763
98271079	chr9:98271079:T:C	3.07529e-20	-2.12001	-1.2519
98271094	chr9:98271094:AAG:A	1.21204e-17	-4.08243e-10	2.60475
98271126	chr9:98271126:C:T	3.36052e-20	-1.95059	-1.33262
98271177	chr9:98271177:C:T	3.3167e-20	-1.96657	-1.32977
98271224	chr9:98271224:C:T	3.0384e-20	-2.11639	-1.26759
98271249	chr9:98271249:C:T	3.10018e-20	-2.11341	-1.25044
98271473	chr9:98271473:T:C	2.36432e-19	-4.08243e-10	-1.33223
98271736	chr9:98271736:A:C	3.10808e-20	-2.10305	-1.25826
98271856	chr9:98271856:C:G	3.11227e-20	-2.10292	-1.25704
98272137	chr9:98272137:T:G	5.52839e-19	-4.08243e-10	-0.482826
98272195	chr9:98272195:A:G	3.53844e-20	-1.90034	-1.33128
98272262	chr9:98272262:T:C	7.95712e-19	0.941922	-1.06058
98272330	chr9:98272330:A:G	2.36517e-19	-4.08243e-10	-1.33188
98272332	chr9:98272332:G:T	3.04245e-20	-2.13437	-1.24827
98272344	chr9:98272344:G:A	3.10651e-20	-2.09805	-1.26376
98272436	chr9:98272436:G:A	2.54446e-19	-4.08243e-10	-1.25881
98272630	chr9:98272630:C:T	3.05651e-19	-4.08243e-10	-1.07545
98272701	chr9:98272701:G:A	1.86283e-19	-1.57063	-3.35403e-10
98273062	chr9:98273062:C:T	1.07926e-19	-1.37844	-0.738002
98273115	chr9:98273115:C:T	1.02338e-19	-0.836767	-1.33285
98273339	chr9:98273339:C:A	1.75396e-19	-1.62383	-0.00701402
98273344	chr9:98273344:A:G	1.06701e-19	-0.79543	-1.33244
98273563	chr9:98273563:C:G	1.81008e-17	-4.08243e-10	3.00582
98273576	chr9:98273576:T:C	1.07574e-19	-0.788166	-1.33155
98273647	chr9:98273647:T:C	3.65245e-20	-1.89178	-1.30813
98273706	chr9:98273706:C:T	4.04563e-20	-2.12757	-0.970103
98273725	chr9:98273725:C:T	9.09006e-20	-0.992285	-1.29584
98273808	chr9:98273808:C:T	7.67799e-20	-1.56285	-0.894101
98273845	chr9:98273845:A:G	2.36209e-19	-4.08243e-10	-1.33318
98273896	chr9:98273896:G:A	4.47517e-20	-1.80602	-1.19075
98274110	chr9:98274110:T:C	3.17508e-20	-2.04634	-1.29364
98274638	chr9:98274638:A:G	1.02495e-19	-0.835735	-1.33234
98274672	chr9:98274672:C:T	1.10942e-19	-0.756309	-1.33258
98274673	chr9:98274673:G:A	1.65613e-19	-1.68824	-3.35403e-10
98274930	chr9:98274930:C:A	4.06502e-20	-2.12279	-0.970103
98274984	chr9:98274984:C:T	3.509e-20	-1.93126	-1.30872
98275021	chr9:98275021:A:G	3.47103e-20	-1.93466	-1.3162
98275027	chr9:98275027:G:A	4.19244e-20	-2.11631	-0.945717
98275303	chr9:98275303:A:T	4.06269e-20	-2.12181	-0.971658
98275443	chr9:98275443:G:GA	1.16837e-17	-4.08243e-10	2.56805
98275499	chr9:98275499:A:G	1.03535e-19	-1.40964	-0.748344
98275505	chr9:98275505:A:G	4.12489e-20	-2.10895	-0.969314
98275509	chr9:98275509:A:G	3.99054e-20	-2.11136	-1.00002
98275595	chr9:98275595:A:G	1.01589e-19	-0.844579	-1.33238
98275700	chr9:98275700:A:G	5.83403e-19	-4.08243e-10	-0.429015
98275708	chr9:98275708:C:A	1.11519e-19	-1.19122	-0.892482
98275967	chr9:98275967:G:T	2.37599e-19	-4.08243e-10	-1.32731
98276117	chr9:98276117:T:C	2.4189e-19	-4.08243e-10	-1.30941
98276241	chr9:98276241:T:C	4.0082e-20	-2.11756	-0.989406
98276420	chr9:98276420:G:A	7.72869e-19	0.91394	-1.06172
98277069	chr9:98277069:T:C	1.0414e-19	-0.819186	-1.33297
98277084	chr9:98277084:C:A	8.07206e-19	-0.104314	-3.35403e-10
98277336	chr9:98277336:A:G	3.53038e-20	-1.98692	-1.24698
98277506	chr9:98277506:T:A	5.61679e-20	-1.63569	-1.13386
98277537	chr9:98277537:A:C	1.131e-19	-1.1336	-0.936024
98277606	chr9:98277606:C:T	7.77389e-20	-2.02653	-0.418009
98277682	chr9:98277682:A:G	1.01976e-19	-2.17315	-3.35403e-10
98278492	chr9:98278492:T:G	8.74566e-20	-1.02195	-1.3048
98278633	chr9:98278633:A:G	4.1916e-20	-1.96139	-1.10083
98278645	chr9:98278645:C:T	4.08711e-20	-2.11682	-0.970654
98279043	chr9:98279043:C:A	3.9912e-20	-2.06416	-1.04705
98279558	chr9:98279558:G:T	6.09784e-20	-1.36918	-1.31819
98279616	chr9:98279616:T:C	1.1636e-19	-1.57022	-0.470981
98280059	chr9:98280059:C:T	2.38474e-19	-4.08243e-10	-1.32363
98280378	chr9:98280378:T:C	1.84352e-19	-0.921464	-0.659582
98280433	chr9:98280433:G:A	4.07089e-20	-2.103	-0.988445
98280507	chr9:98280507:C:A	2.62443e-20	-2.20053	-1.32991
98280781	chr9:98280781:C:T	2.11931e-19	-1.44163	-3.35403e-10
98280830	chr9:98280830:G:A	2.37018e-19	-4.08243e-10	-1.32976
98281301	chr9:98281301:TCTCA:T	2.48827e-19	-1.28113	-3.35403e-10
98281326	chr9:98281326:T:C	1.6775e-19	-0.92592	-0.749497
98281575	chr9:98281575:C:G	4.01418e-20	-1.84612	-1.25935
98281816	chr9:98281816:C:G	4.23728e-20	-2.06727	-0.984113
98281917	chr9:98281917:A:G	3.88441e-20	-1.87526	-1.26308
98281937	chr9:98281937:C:G	5.95691e-19	-4.08243e-10	-0.40817
98281967	chr9:98281967:A:G	3.83035e-20	-1.90017	-1.25218
98282125	chr9:98282125:T:C	2.45698e-19	-4.08243e-10	-1.29379
98282278	chr9:98282278:A:G	4.19686e-20	-1.74808	-1.31289
98282464	chr9:98282464:TATC:T	1.14923e-19	-1.74209	-0.311543
98282521	chr9:98282521:CAT:C	4.05685e-20	-2.1671	-0.927802
98282542	chr9:98282542:A:G	3.69793e-20	-1.89142	-1.29612
98282566	chr9:98282566:A:G	1.06025e-19	-2.13422	-3.35403e-10
98282852	chr9:98282852:C:T	3.99994e-20	-1.79314	-1.31589
98282853	chr9:98282853:G:A	4.85776e-20	-2.19357	-0.721163
98282989	chr9:98282989:T:C	3.51659e-19	-4.08243e-10	-0.935231
98283150	chr9:98283150:G:C	1.90976e-19	-1.54575	-3.35403e-10
98283181	chr9:98283181:T:G	4.30187e-20	-2.07814	-0.958121
98283310	chr9:98283310:T:A	4.2833e-20	-1.72803	-1.31256
98283494	chr9:98283494:C:T	3.14159e-20	-2.19126	-1.15932
98283498	chr9:98283498:T:C	4.26485e-19	-4.08243e-10	-0.742315
98283533	chr9:98283533:T:C	3.55329e-18	1.37774	-3.35403e-10
98283652	chr9:98283652:C:T	1.12144e-19	-1.48975	-0.588353
98283883	chr9:98283883:G:A	4.26004e-19	-4.08243e-10	-0.743444
98283923	chr9:98283923:T:C	7.00958e-20	-1.29815	-1.24988
98283981	chr9:98283981:C:T	9.79527e-20	-1.92358	-0.289828
98284159	chr9:98284159:T:C	4.0833e-20	-2.13465	-0.953752
98284415	chr9:98284415:G:A	4.30268e-20	-2.12969	-0.906378
98284704	chr9:98284704:A:G	2.36377e-19	-4.08243e-10	-1.33247
98284729	chr9:98284729:T:C	3.89962e-20	-2.07101	-1.06342
98284937	chr9:98284937:C:T	1.17897e-19	-1.49268	-0.535401
98285132	chr9:98285132:T:TGACA	2.37181e-19	-4.08243e-10	-1.32907
98285474	chr9:98285474:C:G	3.80974e-20	-2.07098	-1.08677
98285759	chr9:98285759:G:T	3.59083e-20	-2.06291	-1.15401
98285806	chr9:98285806:T:C	4.4514e-20	-1.74183	-1.26025
98286235	chr9:98286235:T:C	3.01113e-20	-2.14908	-1.24391
98286653	chr9:98286653:C:T	2.74286e-19	-4.08243e-10	-1.18372
98286970	chr9:98286970:G:A	2.64254e-20	-2.1928	-1.33077
98287222	chr9:98287222:G:A	3.63554e-19	-4.08243e-10	-0.901964
98287481	chr9:98287481:A:C	4.46157e-20	-1.73645	-1.26336
98288431	chr9:98288431:G:T	1.56399e-19	-1.74548	-3.35403e-10
98289027	chr9:98289027:A:G	4.44249e-20	-1.99943	-1.00466
98289559	chr9:98289559:C:G	4.00742e-19	-4.08243e-10	-0.804577
98289597	chr9:98289597:G:A	1.80749e-19	-0.279815	-1.32097
98290576	chr9:98290576:T:C	3.43319e-20	-2.17235	-1.08947
98290769	chr9:98290769:G:A	3.88682e-19	-0.835131	-3.35403e-10
98290805	chr9:98290805:A:G	2.92907e-20	-2.17108	-1.24955
98290841	chr9:98290841:G:A	3.15443e-20	-2.04991	-1.29659
98291305	chr9:98291305:T:G	8.67765e-20	-1.14863	-1.18593
98291525	chr9:98291525:A:G	4.843e-20	-1.68996	-1.22782
98291853	chr9:98291853:G:A	2.48063e-19	-4.08243e-10	-1.28421
98292175	chr9:98292175:T:C	3.41731e-20	-2.20057	-1.06588
98292227	chr9:98292227:C:T	6.18462e-19	-4.08243e-10	-0.370658
98292354	chr9:98292354:C:T	3.54887e-20	-2.14721	-1.08147
98292369	chr9:98292369:C:T	3.4908e-19	-0.942591	-3.35403e-10
98292402	chr9:98292402:C:T	6.42999e-20	-1.80359	-0.830747
98292550	chr9:98292550:G:A	2.83874e-19	-4.08243e-10	-1.14936
98292669	chr9:98292669:G:A	3.05096e-19	-1.07727	-3.35403e-10
98292872	chr9:98292872:G:A	6.31551e-20	-1.76877	-0.883533
98292922	chr9:98292922:T:C	3.39524e-19	-4.08243e-10	-0.970348
98293309	chr9:98293309:G:A	2.45201e-19	-4.08243e-10	-1.29582
98293681	chr9:98293681:G:A	2.36449e-19	-4.08243e-10	-1.33216
98293826	chr9:98293826:T:C	3.41363e-19	-4.08243e-10	-0.964947
98294143	chr9:98294143:G:A	2.37899e-19	-4.08243e-10	-1.32605
98294430	chr9:98294430:G:A	1.08881e-19	-2.10764	-3.35403e-10
98294622	chr9:98294622:G:A	1.716e-19	-1.65273	-3.35403e-10
98294945	chr9:98294945:G:A	2.77016e-19	-4.08243e-10	-1.17382
98295549	chr9:98295549:C:T	1.01838e-18	-4.08243e-10	0.128071
98295783	chr9:98295783:C:T	2.44198e-19	-4.08243e-10	-1.29991
98295815	chr9:98295815:T:C	3.04164e-19	-4.08243e-10	-1.08033
98295920	chr9:98295920:T:C	2.86911e-19	-4.08243e-10	-1.13872
98295982	chr9:98295982:G:A	3.8609e-19	-4.08243e-10	-0.841824
98296013	chr9:98296013:G:T	2.92975e-19	-4.08243e-10	-1.11781
98296191	chr9:98296191:T:C	2.9478e-18	-4.08243e-10	1.19092
98296296	chr9:98296296:C:T	1.32739e-19	-1.90951	-3.35403e-10
98296427	chr9:98296427:CAG:C	2.88655e-19	-4.08243e-10	-1.13266
98296920	chr9:98296920:G:A	3.04439e-20	-2.04952	-1.33249
98297118	chr9:98297118:C:A	2.95834e-19	-4.08243e-10	-1.10809
98297224	chr9:98297224:T:C	2.24561e-19	-0.0678556	-1.31589
98297567	chr9:98297567:C:T	5.19346e-20	-1.80841	-1.0395
98297633	chr9:98297633:A:C	2.84798e-20	-2.1624	-1.2863
98297639	chr9:98297639:AATAAAGATTTTTCATT:A	2.84045e-20	-2.18341	-1.26794
98297672	chr9:98297672:A:G	4.36662e-20	-2.17586	-0.845457
98297725	chr9:98297725:CA:C	2.76254e-19	-4.08243e-10	-1.17657
98298183	chr9:98298183:A:G	2.64182e-20	-2.1953	-1.32854
98298191	chr9:98298191:A:G	3.41997e-19	-4.08243e-10	-0.963093
98298320	chr9:98298320:CTTAA:C	2.41631e-19	-4.08243e-10	-1.31048
98298458	chr9:98298458:T:C	4.6833e-20	-2.03803	-0.913278
98298651	chr9:98298651:C:T	3.14916e-20	-2.19751	-1.15066
98299357	chr9:98299357:C:G	2.95735e-20	-2.13828	-1.27274
98299383	chr9:98299383:G:C	6.87601e-20	-1.83016	-0.737105
98299523	chr9:98299523:G:A	2.38217e-19	-4.08243e-10	-1.32471
98299654	chr9:98299654:A:C	3.52791e-20	-1.91701	-1.3176
98299669	chr9:98299669:A:C	2.76898e-20	-2.16797	-1.30886
98299901	chr9:98299901:C:T	2.42828e-19	-4.08243e-10	-1.30554
98299950	chr9:98299950:T:C	2.6064e-19	-4.08243e-10	-1.23475
98300052	chr9:98300052:T:TG	2.56243e-19	-4.08243e-10	-1.25177
98300388	chr9:98300388:T:G	3.08848e-20	-2.13876	-1.22887
98300401	chr9:98300401:T:C	2.36333e-19	-4.08243e-10	-1.33265
98300472	chr9:98300472:G:A	2.36293e-19	-4.08243e-10	-1.33282
98300546	chr9:98300546:C:T	1.73708e-19	-1.64052	-3.35403e-10
98300603	chr9:98300603:A:G	2.65531e-19	-4.08243e-10	-1.21616
98300621	chr9:98300621:C:G	2.43258e-19	-4.08243e-10	-1.30377
98300665	chr9:98300665:T:C	3.7163e-20	-1.99588	-1.1867
98300669	chr9:98300669:C:T	2.43286e-19	-4.08243e-10	-1.30366
98300788	chr9:98300788:A:G	3.63424e-20	-1.87209	-1.33281
98300877	chr9:98300877:A:G	2.54e-19	-4.08243e-10	-1.26056
98300882	chr9:98300882:T:C	2.53593e-19	-4.08243e-10	-1.26216
98300911	chr9:98300911:G:A	2.49326e-19	-4.08243e-10	-1.27913
98301137	chr9:98301137:A:G	2.4182e-19	-4.08243e-10	-1.3097
98301398	chr9:98301398:C:T	1.07383e-19	-2.12149	-3.35403e-10
98301512	chr9:98301512:T:A	1.31102e-19	-1.92192	-3.35403e-10
98301711	chr9:98301711:C:G	2.96848e-19	-4.08243e-10	-1.10467
98301790	chr9:98301790:T:C	3.13652e-19	-4.08243e-10	-1.04961
98301864	chr9:98301864:A:G	3.18243e-19	-4.08243e-10	-1.03508
98302188	chr9:98302188:C:T	3.13589e-20	-2.1812	-1.17119
98302289	chr9:98302289:T:C	3.21145e-20	-2.03646	-1.29213
98302470	chr9:98302470:A:G	1.25823e-18	-4.08243e-10	0.339567
98302652	chr9:98302652:A:C	3.15779e-19	-4.08243e-10	-1.04285
98302930	chr9:98302930:T:G	3.04466e-20	-2.07444	-1.30748
98303037	chr9:98303037:G:A	3.06323e-19	-4.08243e-10	-1.07325
98303222	chr9:98303222:C:T	6.85608e-20	-1.49704	-1.07313
98303525	chr9:98303525:T:C	2.63748e-20	-2.2006	-1.32488
98303585	chr9:98303585:T:C	2.43554e-19	-4.08243e-10	-1.30256
98303592	chr9:98303592:C:T	2.36297e-19	-4.08243e-10	-1.3328
98303620	chr9:98303620:C:T	2.93879e-20	-2.18519	-1.23211
98303775	chr9:98303775:G:A	2.36253e-19	-4.08243e-10	-1.33299
98303854	chr9:98303854:C:T	3.98647e-20	-1.85832	-1.25409
98303890	chr9:98303890:T:C	2.41431e-19	-4.08243e-10	-1.31131
98304125	chr9:98304125:C:T	2.99122e-19	-4.08243e-10	-1.09704
98304256	chr9:98304256:A:G	2.6419e-20	-2.19726	-1.32655
98304631	chr9:98304631:T:C	3.69724e-20	-2.0001	-1.18763
98304708	chr9:98304708:A:G	2.70662e-20	-2.19933	-1.30027
98305054	chr9:98305054:C:T	3.12554e-19	-4.08243e-10	-1.05312
98305116	chr9:98305116:A:G	2.92858e-20	-2.1361	-1.28469
98305452	chr9:98305452:G:A	3.29204e-20	-1.97262	-1.33118
98305584	chr9:98305584:G:A	3.14829e-20	-2.0639	-1.28455
98305626	chr9:98305626:G:A	2.36433e-19	-4.08243e-10	-1.33223
98305676	chr9:98305676:G:A	3.25658e-19	-4.08243e-10	-1.01205
98305710	chr9:98305710:T:A	3.4679e-20	-1.93064	-1.32112
98305896	chr9:98305896:A:G	1.6583e-18	-4.08243e-10	0.615655
98305979	chr9:98305979:C:T	1.31123e-19	-1.92176	-3.35403e-10
98306298	chr9:98306298:G:A	3.128e-20	-2.02295	-1.33197
98306367	chr9:98306367:G:A	3.16719e-20	-2.00912	-1.33334
98306750	chr9:98306750:T:G	2.36683e-19	-4.08243e-10	-1.33117
98306796	chr9:98306796:C:T	3.51715e-20	-1.90611	-1.33155
98306850	chr9:98306850:C:T	2.36316e-19	-4.08243e-10	-1.33272
98307051	chr9:98307051:C:T	3.39434e-20	-1.94623	-1.32697
98307266	chr9:98307266:G:C	3.1152e-19	-4.08243e-10	-1.05643
98307505	chr9:98307505:G:A	2.40346e-19	-4.08243e-10	-1.31581
98308205	chr9:98308205:T:C	3.0284e-20	-2.08166	-1.30562
98308478	chr9:98308478:C:T	1.07819e-19	-2.11744	-3.35403e-10
98308588	chr9:98308588:C:T	5.34252e-18	-4.08243e-10	1.78556
98308595	chr9:98308595:A:G	2.85214e-20	-2.18564	-1.2616
98308647	chr9:98308647:A:G	2.7513e-20	-2.15116	-1.33207
98308808	chr9:98308808:T:C	3.52716e-20	-2.06999	-1.16483
98308814	chr9:98308814:T:C	2.44643e-19	-4.08243e-10	-1.29809
98309240	chr9:98309240:T:C	3.20333e-20	-2.00026	-1.33086
98309342	chr9:98309342:A:C	1.77707e-18	-4.08243e-10	0.68483
98309453	chr9:98309453:G:A	3.6084e-20	-1.94922	-1.26282
98309726	chr9:98309726:T:C	2.64847e-20	-2.19644	-1.32488
98310309	chr9:98310309:C:T	2.45786e-19	-4.08243e-10	-1.29343
98310372	chr9:98310372:CA:C	2.36185e-19	-4.08243e-10	-1.33328
98310409	chr9:98310409:C:T	1.15909e-19	-2.04509	-3.35403e-10
98310561	chr9:98310561:C:T	3.78539e-20	-1.9994	-1.16476
98310569	chr9:98310569:G:A	2.37733e-19	-4.08243e-10	-1.32675
98310580	chr9:98310580:A:G	1.74964e-18	-4.08243e-10	0.669272
98310669	chr9:98310669:A:T	3.68279e-20	-1.92932	-1.26232
98310750	chr9:98310750:G:A	2.36235e-19	-4.08243e-10	-1.33307
98311055	chr9:98311055:A:T	2.88974e-19	-4.08243e-10	-1.13156
98311543	chr9:98311543:A:G	3.87049e-19	-4.08243e-10	-0.839343
98311595	chr9:98311595:C:T	2.78117e-19	-4.08243e-10	-1.16985
98311857	chr9:98311857:G:A	2.45854e-19	-4.08243e-10	-1.29315
98311928	chr9:98311928:A:C	1.99274e-19	-1.02461	-0.478601
98311958	chr9:98311958:A:T	2.45097e-19	-4.08243e-10	-1.29624
98312350	chr9:98312350:G:A	2.44907e-19	-4.08243e-10	-1.29702
98312357	chr9:98312357:C:T	2.69657e-20	-2.17699	-1.32634
98312419	chr9:98312419:C:A	3.41223e-20	-2.06118	-1.20677
98312590	chr9:98312590:T:C	2.66142e-20	-2.19839	-1.31806
98312899	chr9:98312899:G:A	2.43237e-19	-4.08243e-10	-1.30386
98312953	chr9:98312953:C:T	3.03857e-20	-2.20018	-1.18374
98313028	chr9:98313028:G:A	1.38404e-19	-1.86771	-3.35403e-10
98313470	chr9:98313470:T:C	2.92062e-20	-2.09365	-1.32987
98313496	chr9:98313496:C:T	1.65468e-18	-4.08243e-10	0.613468
98313765	chr9:98313765:A:AGG	3.23721e-20	-2.15359	-1.16701
98313806	chr9:98313806:A:C	4.63449e-20	-1.77792	-1.18386
98314015	chr9:98314015:C:T	2.86274e-19	-4.08243e-10	-1.14094
98314345	chr9:98314345:G:A	3.06069e-20	-2.08615	-1.29052
98314424	chr9:98314424:G:A	3.65653e-19	-4.08243e-10	-0.896208
98314678	chr9:98314678:G:T	2.40162e-19	-4.08243e-10	-1.31658
98315130	chr9:98315130:C:T	2.8229e-19	-4.08243e-10	-1.15496
98315162	chr9:98315162:T:C	2.57578e-19	-4.08243e-10	-1.24657
98315168	chr9:98315168:T:A	4.2726e-18	-4.08243e-10	1.56209
98315209	chr9:98315209:G:A	1.31768e-18	-4.08243e-10	0.385737
98315371	chr9:98315371:A:G	5.7046e-20	-2.18816	-0.56588
98315608	chr9:98315608:G:T	3.04838e-19	-1.07811	-3.35403e-10
98315875	chr9:98315875:G:A	3.74618e-20	-2.18806	-0.986514
98315938	chr9:98315938:T:C	2.94852e-20	-2.08506	-1.32895
98316169	chr9:98316169:G:A	4.71788e-20	-1.73439	-1.20956
98316447	chr9:98316447:C:T	8.41251e-19	-4.08243e-10	-0.0630032
98316456	chr9:98316456:TTG:T	4.28327e-20	-2.12647	-0.914126
98316751	chr9:98316751:C:T	3.92229e-20	-2.14305	-0.985584
98316793	chr9:98316793:A:G	2.55896e-19	-4.08243e-10	-1.25312
98316794	chr9:98316794:C:T	2.8964e-19	-4.08243e-10	-1.12925
98316922	chr9:98316922:C:T	2.65917e-20	-2.19464	-1.32265
98317056	chr9:98317056:G:A	4.98257e-20	-2.20013	-0.689234
98317074	chr9:98317074:G:A	2.46184e-19	-4.08243e-10	-1.29182
98317087	chr9:98317087:C:T	2.55595e-19	-4.08243e-10	-1.2543
98317132	chr9:98317132:G:A	1.05194e-18	-4.08243e-10	0.1605
98317187	chr9:98317187:G:C	4.86765e-19	-4.08243e-10	-0.610111
98317324	chr9:98317324:C:T	1.24476e-19	-1.55824	-0.415538
98317452	chr9:98317452:A:G	1.40484e-18	-4.08243e-10	0.449788
98317660	chr9:98317660:C:T	3.01268e-20	-2.09896	-1.29352
98317725	chr9:98317725:C:T	4.83485e-19	-4.08243e-10	-0.616873
98317955	chr9:98317955:T:C	5.18908e-19	-4.08243e-10	-0.546167
98318038	chr9:98318038:A:C	4.40492e-19	-4.08243e-10	-0.71
98318413	chr9:98318413:G:A	2.52184e-19	-4.08243e-10	-1.26773
98318759	chr9:98318759:G:A	4.80608e-19	-1.41621	0.793365
98318814	chr9:98318814:T:A	2.41787e-19	-4.08243e-10	-1.30984
98319036	chr9:98319036:C:T	1.05992e-19	-1.58222	-0.552314
98319389	chr9:98319389:T:C	5.79162e-20	-1.41855	-1.32035
98319545	chr9:98319545:T:C	8.02235e-19	-4.08243e-10	-0.110492
98319679	chr9:98319679:G:A	1.11058e-19	-1.25331	-0.834528
98319753	chr9:98319753:C:T	2.5912e-19	-4.08243e-10	-1.2406
98319754	chr9:98319754:G:A	2.40818e-19	-4.08243e-10	-1.31385
98320147	chr9:98320147:C:A	2.39449e-19	-4.08243e-10	-1.31955
98320483	chr9:98320483:T:C	2.97672e-19	-4.08243e-10	-1.1019
98320603	chr9:98320603:G:A	2.41009e-19	-4.08243e-10	-1.31306
98320699	chr9:98320699:G:A	3.36441e-20	-2.08012	-1.20193
98320902	chr9:98320902:A:G	3.35589e-19	-4.08243e-10	-0.982007
98321137	chr9:98321137:T:C	4.20698e-20	-1.74303	-1.31554
98321403	chr9:98321403:C:T	2.45852e-19	-4.08243e-10	-1.29317
98321525	chr9:98321525:G:C	2.69925e-20	-2.19263	-1.3097
98321760	chr9:98321760:A:G	2.67669e-20	-2.20066	-1.31007
98321805	chr9:98321805:G:A	5.5719e-20	-1.72457	-1.053
98321986	chr9:98321986:A:G	2.52982e-19	-4.08243e-10	-1.26457
98322061	chr9:98322061:T:C	2.40579e-19	-4.08243e-10	-1.31485
98322363	chr9:98322363:A:G	2.6442e-20	-2.20032	-1.32262
98322371	chr9:98322371:G:A	4.68833e-20	-2.08878	-0.861448
98322519	chr9:98322519:G:C	2.90904e-19	-1.65176	0.526862
98322575	chr9:98322575:T:C	2.38981e-19	-4.08243e-10	-1.32151
98322691	chr9:98322691:A:G	2.6196e-18	-4.08243e-10	1.07288
98323016	chr9:98323016:C:T	1.06363e-19	-2.11018	-0.0208577
98323330	chr9:98323330:G:A	2.40609e-19	-4.08243e-10	-1.31472
98323684	chr9:98323684:C:T	8.1208e-19	-4.08243e-10	-0.0982944
98324026	chr9:98324026:T:C	2.08729e-19	-1.45686	-3.35403e-10
98324082	chr9:98324082:T:C	3.118e-20	-2.07545	-1.28267
98324330	chr9:98324330:C:T	3.09246e-20	-2.06042	-1.30593
98324659	chr9:98324659:C:T	4.26628e-20	-2.11962	-0.924943
98325004	chr9:98325004:G:A	3.96161e-20	-2.16225	-0.956404
98325005	chr9:98325005:C:T	3.18962e-19	-4.08243e-10	-1.03282
98325045	chr9:98325045:A:T	4.68553e-19	-4.08243e-10	-0.648244
98325075	chr9:98325075:C:T	4.61861e-19	-4.08243e-10	-0.66263
98325124	chr9:98325124:A:C	3.1309e-20	-2.06931	-1.28468
98325457	chr9:98325457:G:A	2.38659e-19	-4.08243e-10	-1.32286
98325584	chr9:98325584:A:G	2.72061e-20	-2.20097	-1.29348
98325624	chr9:98325624:T:C	2.96221e-19	-4.08243e-10	-1.10679
98325638	chr9:98325638:C:T	2.55216e-19	-4.08243e-10	-1.25578
98325667	chr9:98325667:T:C	2.41456e-19	-4.08243e-10	-1.31121
98325765	chr9:98325765:G:A	1.68341e-19	-1.97076	0.298865
98325859	chr9:98325859:T:C	2.79434e-20	-2.19048	-1.27724
98325917	chr9:98325917:C:T	2.44199e-19	-4.08243e-10	-1.29991
98326013	chr9:98326013:G:T	4.09342e-20	-1.75261	-1.33332
98326080	chr9:98326080:T:C	2.18283e-19	-1.4121	-3.35403e-10
98326277	chr9:98326277:T:C	2.8475e-20	-2.18366	-1.26521
98326354	chr9:98326354:A:C	5.55397e-20	-2.19089	-0.589905
98326391	chr9:98326391:G:C	1.59618e-19	-1.93983	0.214721
98326548	chr9:98326548:T:G	4.33051e-19	-4.08243e-10	-0.727038
98326572	chr9:98326572:T:C	6.26924e-19	-4.08243e-10	-0.357068
98327444	chr9:98327444:A:G	5.75947e-19	-4.08243e-10	-0.441878
98327457	chr9:98327457:G:A	2.84904e-20	-2.17565	-1.27268
98327707	chr9:98327707:A:G	5.65974e-19	-4.08243e-10	-0.459346
98327770	chr9:98327770:A:G	1.98887e-19	-0.272791	-1.23237
98327906	chr9:98327906:T:C	3.27222e-19	-4.08243e-10	-1.00725
98327937	chr9:98327937:A:G	2.76495e-19	-4.08243e-10	-1.1757
98327955	chr9:98327955:G:A	4.12056e-20	-1.96974	-1.10958
98328034	chr9:98328034:T:C	5.36482e-19	-4.08243e-10	-0.512861
98328426	chr9:98328426:G:A	1.06052e-19	-2.13397	-3.35403e-10
98328468	chr9:98328468:A:G	2.36171e-19	-4.08243e-10	-1.33334
98329092	chr9:98329092:C:T	3.88604e-20	-2.02921	-1.10871
98329182	chr9:98329182:G:A	2.05369e-19	-1.47308	-3.35403e-10
98329483	chr9:98329483:A:G	6.69605e-19	0.139397	-0.430603
98329556	chr9:98329556:C:T	4.22773e-20	-1.91186	-1.14178
98329566	chr9:98329566:C:T	2.58253e-19	-4.08243e-10	-1.24395
98329589	chr9:98329589:C:T	1.02588e-19	-1.96777	-0.199406
98329736	chr9:98329736:C:A	2.82912e-20	-2.14821	-1.30713
98330006	chr9:98330006:G:A	3.64398e-20	-2.17623	-1.026
98330034	chr9:98330034:G:A	3.7725e-20	-2.01731	-1.15026
98330317	chr9:98330317:AATGC:A	1.00835e-18	-4.08243e-10	0.118182
98331293	chr9:98331293:C:G	2.81544e-19	-4.08243e-10	-1.15761
98332184	chr9:98332184:C:T	2.93006e-19	-4.08243e-10	-1.1177
98332264	chr9:98332264:C:T	2.75078e-20	-2.20032	-1.2831
98332390	chr9:98332390:T:C	4.1242e-20	-2.11674	-0.961693
98332528	chr9:98332528:C:T	3.21456e-19	-4.08243e-10	-1.02503
98332618	chr9:98332618:G:A	2.44814e-19	-4.08243e-10	-1.2974
98332643	chr9:98332643:T:C	2.44379e-19	-4.08243e-10	-1.29917
98332717	chr9:98332717:C:T	2.8238e-20	-2.1982	-1.25902
98332987	chr9:98332987:G:A	2.43453e-19	-4.08243e-10	-1.30297
98333337	chr9:98333337:T:C	2.89643e-19	-4.08243e-10	-1.12924
98333338	chr9:98333338:A:G	2.43231e-19	-4.08243e-10	-1.30388
98333423	chr9:98333423:G:A	2.92415e-19	-4.08243e-10	-1.11972
98333586	chr9:98333586:C:T	2.48051e-19	-4.08243e-10	-1.28426
98333671	chr9:98333671:C:T	5.63539e-20	-2.19988	-0.566366
98333752	chr9:98333752:A:G	2.92798e-19	-4.08243e-10	-1.11841
98333756	chr9:98333756:C:T	2.9271e-19	-4.08243e-10	-1.11871
98333768	chr9:98333768:T:C	1.77566e-19	-0.312558	-1.30599
98333820	chr9:98333820:T:G	4.06783e-20	-1.79728	-1.29492
98333840	chr9:98333840:G:A	2.92415e-19	-4.08243e-10	-1.11972
98334084	chr9:98334084:T:C	2.74239e-19	-4.08243e-10	-1.18389
98334838	chr9:98334838:C:A	5.93228e-20	-1.88953	-0.825373
98335455	chr9:98335455:C:T	3.08029e-20	-2.03699	-1.3333
98335486	chr9:98335486:C:T	3.15968e-20	-2.19839	-1.14644
98335587	chr9:98335587:C:T	2.87275e-20	-2.10867	-1.33137
98335617	chr9:98335617:A:C	4.98868e-19	-4.08243e-10	-0.585552
98335627	chr9:98335627:A:G	3.08998e-20	-2.19595	-1.17119
98335906	chr9:98335906:T:C	2.95849e-20	-2.19993	-1.2107
98335988	chr9:98335988:G:A	3.06313e-20	-2.19969	-1.17618
98335997	chr9:98335997:T:G	2.64171e-19	-4.08243e-10	-1.2213
98336266	chr9:98336266:G:A	2.9232e-20	-2.20063	-1.222
98336403	chr9:98336403:G:A	1.08441e-19	-2.11169	-3.35403e-10
98336610	chr9:98336610:C:T	3.09908e-20	-2.19614	-1.16806
98336669	chr9:98336669:AC:A	3.05362e-20	-2.19926	-1.17972
98336842	chr9:98336842:C:T	3.98706e-20	-2.1945	-0.917756
98336962	chr9:98336962:ACT:A	2.85805e-20	-2.18079	-1.26438
98337074	chr9:98337074:A:G	3.35166e-20	-2.17366	-1.11219
98337169	chr9:98337169:G:A	3.74569e-20	-2.19053	-0.98417
98337176	chr9:98337176:G:C	5.09236e-20	-1.89077	-0.976794
98337213	chr9:98337213:G:A	3.03625e-19	-4.08243e-10	-1.0821
98337300	chr9:98337300:A:G	3.83444e-20	-2.18332	-0.967965
98337363	chr9:98337363:C:T	1.5054e-18	-4.08243e-10	0.518924
98337487	chr9:98337487:G:A	2.17414e-19	-0.226252	-1.18984
98337532	chr9:98337532:A:G	3.30709e-20	-2.18858	-1.11066
98337553	chr9:98337553:A:G	3.70321e-20	-1.85503	-1.33108
98337649	chr9:98337649:A:T	6.70483e-19	-4.08243e-10	-0.289895
98337693	chr9:98337693:C:T	3.85088e-20	-2.18247	-0.96454
98338016	chr9:98338016:C:T	2.9359e-19	-4.08243e-10	-1.11571
98338021	chr9:98338021:C:T	3.42348e-20	-2.1966	-1.06805
98338022	chr9:98338022:G:A	1.56749e-19	-1.74325	-3.35403e-10
98338056	chr9:98338056:G:A	2.66074e-19	-4.08243e-10	-1.21412
98338094	chr9:98338094:T:C	3.46739e-20	-2.2009	-1.051
98338178	chr9:98338178:G:A	4.12016e-20	-2.08056	-0.998859
98338322	chr9:98338322:A:G	2.65856e-19	-4.08243e-10	-1.21494
98338498	chr9:98338498:A:G	2.65487e-19	-4.08243e-10	-1.21633
98338507	chr9:98338507:A:G	4.33814e-20	-1.90824	-1.11962
98338657	chr9:98338657:G:A	9.92895e-20	-2.19985	-3.35403e-10
98338728	chr9:98338728:T:C	5.18691e-19	-4.08243e-10	-0.546586
98338788	chr9:98338788:C:G	6.285e-20	-1.9155	-0.741646
98338840	chr9:98338840:C:T	7.96044e-20	-2.20072	-0.220109
98338890	chr9:98338890:G:T	3.64022e-20	-2.15337	-1.04989
98338901	chr9:98338901:T:C	1.71243e-19	-0.334336	-1.32047
98339095	chr9:98339095:A:G	2.37122e-19	-4.08243e-10	-1.32932
98339606	chr9:98339606:A:G	3.95765e-20	-1.91568	-1.20398
98339688	chr9:98339688:G:A	4.07356e-20	-2.15486	-0.935928
98339726	chr9:98339726:T:G	2.85079e-19	-4.08243e-10	-1.14513
98339779	chr9:98339779:T:G	5.36448e-19	-4.08243e-10	-0.512924
98339809	chr9:98339809:A:G	2.64163e-20	-2.19852	-1.32539
98339960	chr9:98339960:T:C	1.02077e-19	-2.17216	-3.35403e-10
98340004	chr9:98340004:A:T	2.718e-19	-4.08243e-10	-1.19283
98340040	chr9:98340040:A:G	2.6295e-20	-2.20078	-1.32773
98340090	chr9:98340090:T:G	2.61558e-20	-2.20079	-1.33304
98340552	chr9:98340552:G:A	5.30484e-19	-4.08243e-10	-0.524104
98340627	chr9:98340627:T:C	5.34566e-20	-1.96202	-0.857
98340634	chr9:98340634:A:G	1.59516e-19	-0.406678	-1.31907
98340831	chr9:98340831:A:G	3.16094e-20	-2.11649	-1.22795
98341044	chr9:98341044:C:T	3.39858e-19	-4.08243e-10	-0.969366
98341213	chr9:98341213:G:A	2.62436e-19	-1.66352	0.435636
98341309	chr9:98341309:G:A	3.76652e-20	-1.85288	-1.31627
98341408	chr9:98341408:G:A	2.42768e-19	-4.08243e-10	-1.30579
98341494	chr9:98341494:C:T	1.01995e-19	-1.08233	-1.09064
98341663	chr9:98341663:C:T	2.72342e-19	-4.08243e-10	-1.19084
98342081	chr9:98342081:A:G	3.42942e-20	-2.01492	-1.248
98342283	chr9:98342283:C:T	3.01724e-19	-4.08243e-10	-1.08838
98343420	chr9:98343420:G:A	4.12253e-20	-2.11465	-0.964187
98343598	chr9:98343598:A:G	1.0551e-19	-2.1902	0.0511163
98343790	chr9:98343790:G:A	6.98266e-20	-2.11879	-0.43309
98343795	chr9:98343795:T:C	3.51506e-19	-4.08243e-10	-0.935665
98343889	chr9:98343889:A:G	2.94444e-19	-4.08243e-10	-1.1128
98344158	chr9:98344158:C:T	6.8344e-20	-2.13259	-0.440747
98345186	chr9:98345186:T:C	4.66055e-20	-2.16265	-0.793522
98345497	chr9:98345497:C:A	3.76795e-20	-1.83546	-1.33332
98345626	chr9:98345626:TAAG:T	2.57906e-19	-4.08243e-10	-1.2453
98345641	chr9:98345641:C:T	8.14309e-20	-1.96181	-0.436328
98346081	chr9:98346081:G:T	4.12382e-20	-2.17589	-0.902642
98346152	chr9:98346152:G:A	2.74331e-19	-4.08243e-10	-1.18356
98346189	chr9:98346189:T:C	1.28029e-19	-2.1707	0.225066
98346267	chr9:98346267:C:G	1.98386e-19	-1.50768	-3.35403e-10
98346397	chr9:98346397:A:G	2.21831e-19	-1.82671	0.430733
98346645	chr9:98346645:G:A	6.85707e-20	-2.17968	-0.390343
98346985	chr9:98346985:A:G	1.15937e-19	-1.3928	-0.652053
98347175	chr9:98347175:T:C	8.97858e-19	-2.03823	2.04035
98347227	chr9:98347227:C:A	2.66176e-19	-4.08243e-10	-1.21373
98347495	chr9:98347495:C:A	2.52661e-19	-1.96414	0.698296
98347664	chr9:98347664:G:A	6.06195e-19	-2.03927	1.64858
98347737	chr9:98347737:G:A	1.24054e-19	-1.97718	-3.35403e-10
98348289	chr9:98348289:T:C	4.03095e-19	-4.08243e-10	-0.798721
98348403	chr9:98348403:C:G	2.00802e-19	-1.49557	-3.35403e-10
98348797	chr9:98348797:T:C	1.05146e-19	-2.14255	-3.35403e-10
98348870	chr9:98348870:A:C	2.21824e-19	-1.96051	0.564498
98349237	chr9:98349237:C:T	7.00229e-20	-2.08299	-0.466084
98349244	chr9:98349244:C:T	2.48791e-19	-4.08243e-10	-1.28128
98349246	chr9:98349246:T:C	3.03913e-19	-4.08243e-10	-1.08115
98349438	chr9:98349438:C:T	8.84589e-19	-1.47072	1.45795
98349649	chr9:98349649:C:T	2.96065e-19	-4.08243e-10	-1.10731
98349728	chr9:98349728:C:T	2.35855e-18	-1.90665	2.87456
98350010	chr9:98350010:CT:C	2.13011e-19	-0.609471	-0.827079
98350028	chr9:98350028:G:A	2.5522e-19	-4.08243e-10	-1.25577
98350264	chr9:98350264:T:C	1.14663e-19	-2.11875	0.0628591
98350603	chr9:98350603:A:G	2.72124e-19	-4.08243e-10	-1.19163
98350665	chr9:98350665:C:G	2.40753e-18	-4.08243e-10	0.988464
98350702	chr9:98350702:C:T	3.01136e-19	-4.08243e-10	-1.09033
98350867	chr9:98350867:A:G	2.00893e-18	-1.78856	2.59603
98350959	chr9:98350959:T:G	1.96058e-18	-1.83325	2.61635
98350983	chr9:98350983:T:A	3.62751e-19	-4.08243e-10	-0.904178
98351025	chr9:98351025:A:G	2.76348e-19	-4.08243e-10	-1.17623
98351132	chr9:98351132:G:A	2.07938e-19	-0.586475	-0.874178
98351396	chr9:98351396:C:T	1.23063e-19	-2.20097	0.215768
98351418	chr9:98351418:G:GTT	2.17413e-18	-1.86196	2.74845
98351427	chr9:98351427:T:C	1.1433e-19	-1.22812	-0.83068
98351621	chr9:98351621:A:T	3.65496e-19	-1.60565	0.709008
98351846	chr9:98351846:T:C	2.68711e-18	-1.85078	2.9491
98351981	chr9:98351981:A:T	3.07085e-19	-4.08243e-10	-1.07077
98352345	chr9:98352345:T:A	9.00865e-19	-1.46074	1.4662
98352681	chr9:98352681:G:C	3.34747e-19	-4.08243e-10	-0.984518
98352798	chr9:98352798:C:T	4.97811e-19	-4.08243e-10	-0.587673
98353614	chr9:98353614:T:C	6.16311e-20	-2.09722	-0.57951
98354024	chr9:98354024:T:C	2.60716e-19	-4.08243e-10	-1.23446
98354047	chr9:98354047:A:G	5.02982e-20	-2.14469	-0.735232
98354491	chr9:98354491:T:C	3.23382e-20	-1.99643	-1.32521
98354632	chr9:98354632:T:C	2.87961e-19	-4.08243e-10	-1.13507
98354849	chr9:98354849:G:T	2.59855e-19	-4.08243e-10	-1.23777
98355035	chr9:98355035:T:C	2.38387e-19	-4.08243e-10	-1.324
98355103	chr9:98355103:A:G	1.65241e-18	-1.47659	2.08869
98355350	chr9:98355350:A:G	5.33841e-19	-4.08243e-10	-0.517794
98355895	chr9:98355895:A:C	1.16667e-19	-2.03857	-3.35403e-10
98356367	chr9:98356367:T:A	8.87478e-20	-1.6795	-0.632593
98356379	chr9:98356379:T:C	6.63365e-19	-2.11366	1.81309
98356455	chr9:98356455:A:C	6.71403e-19	-2.13048	1.84196
98356625	chr9:98356625:C:T	5.86286e-19	-1.94773	1.52364
98356894	chr9:98356894:A:G	3.15957e-19	-1.82925	0.786967
98357012	chr9:98357012:G:T	5.13086e-20	-1.65594	-1.20409
98357157	chr9:98357157:A:G	6.56832e-20	-1.81026	-0.802788
98357457	chr9:98357457:A:T	6.05869e-19	-2.09925	1.70802
98357584	chr9:98357584:G:A	2.64191e-19	-4.08243e-10	-1.22122
98357596	chr9:98357596:C:A	3.02615e-19	-2.09022	1.00479
98357620	chr9:98357620:T:C	8.49476e-20	-1.71544	-0.640418
98358070	chr9:98358070:C:T	1.28392e-19	-1.94281	-3.35403e-10
98358421	chr9:98358421:T:C	2.01208e-19	-1.95842	0.464864
98358487	chr9:98358487:G:A	3.30572e-19	-4.08243e-10	-0.99707
98358547	chr9:98358547:G:C	2.38e-19	-4.08243e-10	-1.32562
98358796	chr9:98358796:A:G	5.62842e-20	-1.9026	-0.864876
98358882	chr9:98358882:G:A	9.22495e-20	-1.92452	-0.34888
98359114	chr9:98359114:G:A	1.47604e-19	-2.03699	0.233628
98359193	chr9:98359193:T:C	3.58544e-20	-1.89772	-1.3207
98359209	chr9:98359209:A:C	5.97807e-20	-2.15192	-0.555288
98359373	chr9:98359373:C:T	5.5646e-19	-4.08243e-10	-0.476299
98359459	chr9:98359459:G:A	9.20348e-20	-2.08885	-0.186873
98359673	chr9:98359673:C:T	2.68522e-20	-2.19972	-1.30783
98359702	chr9:98359702:T:G	1.02508e-19	-2.16796	-3.35403e-10
98359996	chr9:98359996:C:T	3.45327e-20	-2.17557	-1.08041
98360032	chr9:98360032:C:T	3.55156e-20	-2.20079	-1.02713
98360081	chr9:98360081:C:T	3.37726e-19	-4.08243e-10	-0.975659
98360173	chr9:98360173:G:T	9.91978e-20	-2.20078	-3.35403e-10
98360315	chr9:98360315:C:T	2.46904e-19	-4.08243e-10	-1.28889
98360445	chr9:98360445:G:T	1.25848e-19	-1.96282	-3.35403e-10
98360698	chr9:98360698:G:A	2.80747e-19	-4.08243e-10	-1.16044
98360745	chr9:98360745:A:G	2.75805e-19	-4.08243e-10	-1.1782
98360847	chr9:98360847:T:C	6.73631e-20	-1.95802	-0.629775
98360946	chr9:98360946:C:T	2.95108e-19	-4.08243e-10	-1.11055
98361043	chr9:98361043:T:C	4.29905e-19	-4.08243e-10	-0.734328
98361054	chr9:98361054:T:C	3.45581e-20	-2.17529	-1.07997
98361251	chr9:98361251:C:T	5.58547e-19	-4.08243e-10	-0.472554
98361263	chr9:98361263:A:G	4.88171e-20	-1.99903	-0.910784
98361329	chr9:98361329:G:A	1.97755e-19	-2.00402	0.493154
98361342	chr9:98361342:T:C	2.13603e-18	-4.08243e-10	0.868813
98361405	chr9:98361405:C:T	9.91578e-20	-2.00855	-0.192633
98361608	chr9:98361608:C:T	3.67914e-19	-4.08243e-10	-0.890043
98361680	chr9:98361680:G:A	3.60004e-19	-4.08243e-10	-0.911777
98361901	chr9:98361901:A:G	3.83481e-20	-1.95478	-1.1964
98362042	chr9:98362042:C:G	3.99837e-20	-1.94585	-1.16357
98362298	chr9:98362298:A:G	5.65338e-19	-0.42947	-0.0310005
98362367	chr9:98362367:A:C	5.51411e-19	-0.431288	-0.0541257
98362465	chr9:98362465:C:T	8.04109e-20	-1.95849	-0.45225
98362479	chr9:98362479:C:CTT	5.92842e-19	-0.35884	-0.0541257
98362574	chr9:98362574:A:G	2.83288e-19	-4.08243e-10	-1.15143
98362866	chr9:98362866:C:T	2.61857e-20	-2.19957	-1.33311
98363096	chr9:98363096:G:A	2.74228e-18	0.794259	0.324392
98363151	chr9:98363151:T:C	6.44636e-19	-0.439781	0.110574
98363594	chr9:98363594:C:T	1.4932e-19	-2.08086	0.289055
98363834	chr9:98363834:G:A	2.41903e-18	-4.08243e-10	0.993227
98363892	chr9:98363892:C:A	1.02932e-19	-2.16382	-3.35403e-10
98364126	chr9:98364126:C:T	6.42648e-20	-2.04847	-0.586407
98364127	chr9:98364127:C:T	7.49984e-20	-2.16758	-0.312844
98364151	chr9:98364151:G:A	2.7501e-19	-4.08243e-10	-1.18108
98364436	chr9:98364436:T:C	1.63581e-19	-1.23694	-0.463644
98364853	chr9:98364853:G:A	8.7367e-20	-2.19798	-0.129792
98365097	chr9:98365097:G:A	3.85261e-20	-2.04892	-1.09764
98365155	chr9:98365155:C:T	4.10939e-20	-2.02901	-1.05302
98365156	chr9:98365156:G:A	1.28271e-19	-1.38189	-0.561861
98365724	chr9:98365724:T:C	2.88809e-19	-4.08243e-10	-1.13213
98365832	chr9:98365832:AG:A	1.35089e-19	-2.19874	0.306778
98366178	chr9:98366178:A:T	4.90409e-20	-1.68282	-1.22242
98366312	chr9:98366312:A:T	1.95661e-19	-2.17981	0.6583
98366327	chr9:98366327:T:C	6.57066e-20	-2.09286	-0.519837
98366436	chr9:98366436:A:G	8.7342e-19	-4.08243e-10	-0.0254771
98366576	chr9:98366576:C:T	1.63716e-19	-2.2005	0.500744
98366634	chr9:98366634:C:T	6.28362e-20	-2.13867	-0.518689
98366669	chr9:98366669:A:C	1.02075e-19	-1.39543	-0.776748
98367385	chr9:98367385:A:AT	2.5008e-19	-4.08243e-10	-1.27611
98367447	chr9:98367447:G:A	9.86721e-20	-1.36171	-0.844385
98367972	chr9:98367972:C:A	9.80241e-19	-2.10563	2.19554
98368188	chr9:98368188:C:T	1.35201e-19	-1.31542	-0.575708
98368731	chr9:98368731:C:T	1.41133e-19	-1.30195	-0.546242
98369453	chr9:98369453:G:A	3.27983e-20	-2.12283	-1.18469
98370159	chr9:98370159:T:C	1.20693e-19	-1.9759	-0.0287405
98370321	chr9:98370321:G:C	6.36649e-19	-2.14526	1.80358
98370486	chr9:98370486:T:C	6.12648e-20	-2.1598	-0.522887
98370776	chr9:98370776:T:A	3.48566e-20	-2.02393	-1.22272
98371071	chr9:98371071:C:T	2.3912e-19	-4.08243e-10	-1.32093
98371096	chr9:98371096:C:T	2.64061e-20	-2.1911	-1.3332
98371123	chr9:98371123:T:C	9.96412e-20	-2.19632	-3.35403e-10
98371649	chr9:98371649:G:A	7.92504e-20	-2.07588	-0.349396
98371864	chr9:98371864:CTGCTGAGA:C	7.89393e-20	-2.09739	-0.331821
98371905	chr9:98371905:C:T	8.33446e-20	-2.08088	-0.29403
98372046	chr9:98372046:G:T	1.41961e-19	-2.13277	0.290432
98372057	chr9:98372057:G:A	5.67792e-19	-4.08243e-10	-0.456139
98372250	chr9:98372250:C:T	6.20135e-20	-2.07843	-0.592109
98372373	chr9:98372373:C:T	1.00231e-18	-4.08243e-10	0.112174
98372456	chr9:98372456:T:C	8.55232e-19	-4.08243e-10	-0.0465199
98372793	chr9:98372793:G:A	3.23195e-20	-1.99686	-1.32537
98372884	chr9:98372884:G:A	2.0889e-18	-4.08243e-10	0.8465
98372919	chr9:98372919:T:C	6.32769e-20	-2.01758	-0.632797
98373105	chr9:98373105:G:C	2.3421e-19	-2.10328	0.761603
98373143	chr9:98373143:A:G	1.23226e-19	-1.98387	-3.35403e-10
98373687	chr9:98373687:T:G	1.72446e-18	-4.08243e-10	0.654774
98373693	chr9:98373693:C:T	6.46524e-20	-2.0585	-0.570372
98373713	chr9:98373713:A:G	3.18961e-19	-4.08243e-10	-1.03282
98373839	chr9:98373839:T:A	2.47507e-18	-4.08243e-10	1.01613
98374047	chr9:98374047:C:T	2.62111e-20	-2.19964	-1.33207
98374365	chr9:98374365:T:A	6.14563e-20	-1.84963	-0.829942
98374641	chr9:98374641:T:G	1.79325e-18	-4.08243e-10	0.693894
98374782	chr9:98374782:T:A	1.82681e-18	-4.08243e-10	0.712435
98375151	chr9:98375151:C:T	8.46543e-19	-4.08243e-10	-0.0567319
98375153	chr9:98375153:C:T	8.01059e-19	-4.08243e-10	-0.111959
98375273	chr9:98375273:C:T	3.36815e-19	-1.80156	0.823197
98375560	chr9:98375560:C:A	4.10355e-20	-1.86288	-1.22058
98375577	chr9:98375577:T:G	2.08371e-19	-1.45857	-3.35403e-10
98375710	chr9:98375710:T:C	7.12285e-20	-2.04001	-0.491993
98375897	chr9:98375897:T:G	5.00511e-20	-2.19663	-0.688223
98375963	chr9:98375963:T:G	2.6104e-19	-4.08243e-10	-1.23322
98375982	chr9:98375982:G:A	3.0162e-19	-4.08243e-10	-1.08873
98376205	chr9:98376205:C:T	8.88459e-19	-0.00840445	-3.35403e-10
98376326	chr9:98376326:C:G	4.96881e-19	0.194842	-0.784385
98376400	chr9:98376400:A:G	2.90717e-20	-2.1015	-1.32663
98376483	chr9:98376483:C:T	5.89861e-20	-2.19658	-0.524013
98376616	chr9:98376616:A:G	9.68254e-20	-0.898037	-1.32695
98376754	chr9:98376754:G:A	1.01639e-19	-2.17647	-3.35403e-10
98376757	chr9:98376757:C:T	3.06737e-20	-2.05023	-1.32425
98376821	chr9:98376821:A:G	2.80428e-19	-4.08243e-10	-1.16158
98376838	chr9:98376838:C:T	2.62028e-19	-4.08243e-10	-1.22944
98377004	chr9:98377004:C:T	3.19557e-20	-2.02524	-1.30831
98377018	chr9:98377018:G:A	2.37722e-19	-4.08243e-10	-1.32679
98377306	chr9:98377306:G:A	2.77807e-19	-4.08243e-10	-1.17097
98377741	chr9:98377741:G:C	2.67643e-19	-4.08243e-10	-1.20824
98377809	chr9:98377809:A:G	2.54479e-19	-4.08243e-10	-1.25868
98377916	chr9:98377916:C:G	2.58731e-19	-4.08243e-10	-1.24211
98378031	chr9:98378031:T:C	2.64473e-20	-2.2008	-1.32194
98378103	chr9:98378103:A:G	2.63417e-20	-2.20104	-1.3257
98378337	chr9:98378337:C:T	3.3742e-20	-2.07926	-1.19989
98378639	chr9:98378639:C:T	4.1764e-19	-4.08243e-10	-0.763273
98378976	chr9:98378976:G:A	2.54639e-19	-4.08243e-10	-1.25805
98379014	chr9:98379014:G:C	2.81667e-19	-1.15717	-3.35403e-10
98379264	chr9:98379264:C:A	4.2208e-19	0.063589	-0.816288
98379425	chr9:98379425:T:C	9.4725e-20	-0.92589	-1.32102
98380169	chr9:98380169:G:T	2.54614e-19	-4.08243e-10	-1.25815
98380310	chr9:98380310:C:T	3.91032e-20	-2.20034	-0.931355
98380319	chr9:98380319:C:T	3.8418e-20	-1.92472	-1.22465
98380370	chr9:98380370:C:T	2.37619e-19	-4.08243e-10	-1.32723
98380487	chr9:98380487:G:A	3.61531e-20	-1.9678	-1.24233
98380708	chr9:98380708:G:T	2.71901e-19	-4.08243e-10	-1.19245
98380746	chr9:98380746:A:G	6.25827e-20	-2.03682	-0.624589
98380801	chr9:98380801:C:T	3.69216e-20	-2.19319	-0.99591
98381238	chr9:98381238:A:G	2.72379e-19	-4.08243e-10	-1.1907
98381406	chr9:98381406:G:A	2.72379e-19	-4.08243e-10	-1.1907
98381682	chr9:98381682:C:T	6.50576e-19	-0.320035	-3.35403e-10
98381709	chr9:98381709:T:C	2.54476e-18	-4.08243e-10	1.0439
98382235	chr9:98382235:C:T	5.21979e-20	-1.72829	-1.11456
98382376	chr9:98382376:C:T	2.69019e-19	-4.08243e-10	-1.20311
98382401	chr9:98382401:C:T	2.62664e-20	-2.19998	-1.32962
98382566	chr9:98382566:C:T	3.88952e-20	-1.95993	-1.1771
98382610	chr9:98382610:C:T	4.03377e-20	-2.18363	-0.916974
98382645	chr9:98382645:C:T	3.28013e-19	-0.198905	-0.805935
98383220	chr9:98383220:T:C	3.61597e-20	-1.97971	-1.23024
98383297	chr9:98383297:T:C	2.65428e-19	-4.08243e-10	-1.21655
98383332	chr9:98383332:GCA:G	3.29282e-19	-1.00098	-3.35403e-10
98383683	chr9:98383683:A:G	3.68292e-20	-1.97995	-1.21166
98383723	chr9:98383723:C:T	1.16099e-19	-2.04345	-3.35403e-10
98384032	chr9:98384032:T:G	3.30202e-19	-0.255233	-0.742955
98384041	chr9:98384041:C:T	2.43384e-19	-4.08243e-10	-1.30325
98384076	chr9:98384076:CT:C	3.989e-20	-2.18313	-0.928639
98384325	chr9:98384325:T:C	5.55045e-20	-2.20092	-0.580508
98384419	chr9:98384419:C:T	1.10584e-18	-4.08243e-10	0.210468
98384521	chr9:98384521:C:T	1.053e-19	-2.14108	-3.35403e-10
98384889	chr9:98384889:A:T	9.33983e-20	-1.3709	-0.890117
98385108	chr9:98385108:C:T	2.73766e-19	-4.08243e-10	-1.18562
98385221	chr9:98385221:C:T	3.59279e-20	-1.99867	-1.21771
98385325	chr9:98385325:C:T	2.92439e-18	-4.08243e-10	1.18295
98385505	chr9:98385505:A:AG	3.62765e-20	-2.00848	-1.19825
98385529	chr9:98385529:G:C	8.12721e-20	-1.51826	-0.881827
98385580	chr9:98385580:G:A	4.27067e-20	-1.86509	-1.17845
98385903	chr9:98385903:C:T	6.48608e-20	-1.44573	-1.17992
98386091	chr9:98386091:C:T	2.77087e-19	-4.08243e-10	-1.17356
98386594	chr9:98386594:T:C	7.15436e-20	-1.61504	-0.912547
98386645	chr9:98386645:C:T	2.90895e-18	-4.08243e-10	1.17765
98386747	chr9:98386747:T:C	3.73433e-19	-4.08243e-10	-0.875154
98386798	chr9:98386798:C:T	2.94084e-19	-4.08243e-10	-1.11403
98386925	chr9:98386925:A:G	1.18426e-19	-2.11626	0.0926578
98386931	chr9:98386931:T:C	3.8425e-19	-4.08243e-10	-0.846599
98387253	chr9:98387253:A:G	3.99295e-20	-1.83727	-1.2735
98387368	chr9:98387368:T:C	2.50193e-19	-4.08243e-10	-1.27566
98387629	chr9:98387629:A:G	3.39806e-20	-2.08687	-1.18523
98387797	chr9:98387797:T:C	2.60248e-19	-4.08243e-10	-1.23626
98387909	chr9:98387909:T:G	3.30915e-20	-2.09063	-1.20798
98388024	chr9:98388024:G:A	1.06484e-18	-4.08243e-10	0.172683
98388115	chr9:98388115:T:C	3.34441e-20	-2.11206	-1.17595
98388208	chr9:98388208:C:T	2.45051e-19	-4.08243e-10	-1.29643
98388323	chr9:98388323:G:A	2.97945e-18	-4.08243e-10	1.2016
98388677	chr9:98388677:A:G	5.47052e-20	-2.18176	-0.61417
98388717	chr9:98388717:C:T	2.51709e-19	-4.08243e-10	-1.26962
98388760	chr9:98388760:C:T	4.2852e-20	-1.89636	-1.14379
98389025	chr9:98389025:A:T	3.16639e-20	-2.0202	-1.32252
98389100	chr9:98389100:C:T	5.56859e-20	-1.99738	-0.780792
98389851	chr9:98389851:G:A	1.43068e-18	-4.08243e-10	0.468011
98389857	chr9:98389857:T:C	1.6478e-19	-1.69328	-3.35403e-10
98390221	chr9:98390221:G:A	3.1064e-20	-2.0362	-1.32564
98390446	chr9:98390446:T:C	3.0008e-19	-4.08243e-10	-1.09384
98390518	chr9:98390518:T:G	3.49022e-18	-4.08243e-10	1.35983
98390643	chr9:98390643:C:G	3.04802e-20	-2.09076	-1.29005
98390661	chr9:98390661:A:G	6.22235e-20	-1.98687	-0.680286
98390887	chr9:98390887:T:C	2.51903e-19	-4.08243e-10	-1.26885
98391019	chr9:98391019:A:G	6.05715e-20	-1.99011	-0.703955
98391262	chr9:98391262:G:A	2.49617e-19	-4.08243e-10	-1.27797
98391346	chr9:98391346:A:G	3.12208e-20	-2.04118	-1.31563
98391470	chr9:98391470:G:T	2.45085e-19	-4.08243e-10	-1.29629
98391929	chr9:98391929:T:A	6.43856e-20	-2.03691	-0.596097
98391972	chr9:98391972:C:T	3.63715e-19	-4.08243e-10	-0.901522
98392276	chr9:98392276:A:G	7.30983e-20	-2.00524	-0.500845
98392437	chr9:98392437:T:C	5.36573e-20	-2.17786	-0.637419
98392532	chr9:98392532:A:G	7.74176e-20	-1.77763	-0.671053
98392763	chr9:98392763:T:C	3.92405e-20	-1.98971	-1.13848
98393720	chr9:98393720:C:T	1.01524e-19	-2.1776	-3.35403e-10
98393746	chr9:98393746:G:A	2.73423e-19	-4.08243e-10	-1.18687
98394084	chr9:98394084:G:A	3.9682e-20	-2.00246	-1.11454
98394117	chr9:98394117:G:A	6.46423e-20	-1.76027	-0.868758
98394404	chr9:98394404:A:T	1.57186e-18	-4.08243e-10	0.562121
98394518	chr9:98394518:A:G	3.97217e-19	-4.08243e-10	-0.813411
98394820	chr9:98394820:A:G	8.73366e-20	-1.93698	-0.391143
98394843	chr9:98394843:A:G	8.12503e-20	-1.95017	-0.450187
98395021	chr9:98395021:T:G	3.7194e-19	-4.08243e-10	-0.879162
98395063	chr9:98395063:G:A	2.98549e-19	-4.08243e-10	-1.09896
98395360	chr9:98395360:T:C	1.09553e-19	-2.10148	-3.35403e-10
98395846	chr9:98395846:G:C	3.47817e-19	-4.08243e-10	-0.946216
98395883	chr9:98395883:G:A	2.39622e-19	-4.08243e-10	-1.31883
98396106	chr9:98396106:C:T	1.40972e-19	-1.84933	-3.35403e-10
98396252	chr9:98396252:G:A	2.42969e-19	-4.08243e-10	-1.30496
98396665	chr9:98396665:A:G	2.46243e-19	-0.84912	-0.442456
98396932	chr9:98396932:C:T	2.52326e-19	-4.08243e-10	-1.26717
98397215	chr9:98397215:C:T	2.37521e-19	-4.08243e-10	-1.32764
98397252	chr9:98397252:T:C	2.3659e-19	-4.08243e-10	-1.33157
98398077	chr9:98398077:T:C	2.36677e-19	-4.08243e-10	-1.3312
98398273	chr9:98398273:T:C	1.34793e-19	-1.89415	-3.35403e-10
98398883	chr9:98398883:C:T	1.21688e-19	-1.99643	-3.35403e-10
98398979	chr9:98398979:G:A	2.62221e-19	-4.08243e-10	-1.22871
98399284	chr9:98399284:G:A	4.84874e-20	-1.75569	-1.1609
98399299	chr9:98399299:C:T	3.64015e-19	-0.900697	-3.35403e-10
98399316	chr9:98399316:T:C	6.47254e-20	-1.55247	-1.07526
98399539	chr9:98399539:C:T	3.60013e-19	-4.08243e-10	-0.911754
98399731	chr9:98399731:G:GCT	2.63793e-19	-1.22273	-3.35403e-10
98399733	chr9:98399733:C:CTGG	2.70893e-20	-2.20039	-1.29836
98399901	chr9:98399901:C:T	2.99514e-19	-4.08243e-10	-1.09573
98400532	chr9:98400532:C:A	2.635e-20	-2.20062	-1.3258
98400624	chr9:98400624:C:T	2.54442e-19	-4.08243e-10	-1.25882
98400914	chr9:98400914:G:GA	6.56516e-20	-1.35581	-1.25772
98400981	chr9:98400981:C:T	7.22247e-20	-2.06548	-0.452627
98401063	chr9:98401063:GA:G	7.16101e-20	-2.04459	-0.482066
98401083	chr9:98401083:A:C	3.72595e-20	-1.90868	-1.27131
98401196	chr9:98401196:T:C	2.53094e-19	-4.08243e-10	-1.26413
98401540	chr9:98401540:C:T	2.39479e-19	-4.08243e-10	-1.31943
98402490	chr9:98402490:G:A	1.70376e-19	-1.63338	-0.0265078
98402796	chr9:98402796:G:A	2.75439e-19	-4.08243e-10	-1.17953
98402965	chr9:98402965:G:A	1.81452e-19	-1.5969	-3.35403e-10
98403074	chr9:98403074:C:T	4.97197e-19	-4.08243e-10	-0.588907
98403167	chr9:98403167:G:A	3.26852e-20	-2.04025	-1.27072
98403243	chr9:98403243:G:A	2.64629e-19	-4.08243e-10	-1.21956
98403929	chr9:98403929:A:G	2.39205e-19	-4.08243e-10	-1.32057
98404569	chr9:98404569:C:T	2.87173e-19	-4.08243e-10	-1.13781
98404933	chr9:98404933:C:T	1.3734e-18	-4.08243e-10	0.427151
98405018	chr9:98405018:C:T	2.36853e-19	-4.08243e-10	-1.33045
98405066	chr9:98405066:T:G	2.58867e-19	-4.08243e-10	-1.24158
98405557	chr9:98405557:A:G	4.462e-20	-1.7004	-1.29931
98405621	chr9:98405621:A:G	2.36249e-19	-4.08243e-10	-1.33301
98405971	chr9:98405971:T:C	1.00403e-18	-4.08243e-10	0.113886
98406295	chr9:98406295:A:G	3.35469e-19	-1.47084	0.488474
98406355	chr9:98406355:A:G	3.39938e-20	-2.17109	-1.10062
98406378	chr9:98406378:T:C	2.47131e-19	-4.08243e-10	-1.28798
98406905	chr9:98406905:G:A	1.01606e-19	-2.17679	-3.35403e-10
98407093	chr9:98407093:G:A	1.71115e-19	-1.83817	0.18261
98407110	chr9:98407110:C:T	2.82813e-19	-4.08243e-10	-1.15311
98408334	chr9:98408334:T:C	2.64032e-19	-4.08243e-10	-1.22182
98408381	chr9:98408381:A:G	4.60212e-20	-1.79855	-1.17024
98408991	chr9:98408991:C:T	2.43225e-19	-4.08243e-10	-1.30391
98409052	chr9:98409052:C:G	2.57484e-19	-4.08243e-10	-1.24694
98409160	chr9:98409160:C:T	2.80818e-20	-2.20079	-1.26199
98409161	chr9:98409161:G:A	1.146e-19	-2.05644	-3.35403e-10
98409400	chr9:98409400:A:G	2.90351e-20	-2.19548	-1.23391
98409431	chr9:98409431:ACT:A	7.95203e-20	-2.19904	-0.22284
98409505	chr9:98409505:G:A	2.48437e-19	-4.08243e-10	-1.2827
98409787	chr9:98409787:G:A	5.04436e-19	-4.08243e-10	-0.574452
98410320	chr9:98410320:G:A	6.82687e-19	-0.271856	-3.35403e-10
98410412	chr9:98410412:T:C	6.2419e-20	-1.83047	-0.833557
98410495	chr9:98410495:G:T	2.49782e-19	-4.08243e-10	-1.27731
98410598	chr9:98410598:T:C	2.74064e-19	-4.08243e-10	-1.18453
98410882	chr9:98410882:A:G	6.49787e-20	-1.80017	-0.823661
98410889	chr9:98410889:A:G	5.36228e-20	-1.49022	-1.3257
98411093	chr9:98411093:T:A	2.47042e-19	-4.08243e-10	-1.28834
98411392	chr9:98411392:G:A	5.37939e-20	-2.07864	-0.734096
98411499	chr9:98411499:A:T	2.71207e-20	-2.18814	-1.30946
98411616	chr9:98411616:T:C	2.50759e-19	-4.08243e-10	-1.2734
98411906	chr9:98411906:T:C	5.03355e-20	-2.09737	-0.781809
98412054	chr9:98412054:A:C	3.04219e-19	-4.08243e-10	-1.08015
98412377	chr9:98412377:C:G	2.40394e-19	-4.08243e-10	-1.31561
98412804	chr9:98412804:G:C	4.61707e-19	-4.08243e-10	-0.662963
98413263	chr9:98413263:C:T	6.84037e-20	-1.99099	-0.581478
98413313	chr9:98413313:A:G	5.68352e-19	-4.08243e-10	-0.455152
98413624	chr9:98413624:A:G	5.6399e-20	-1.71326	-1.05218
98413658	chr9:98413658:C:T	2.50126e-19	-4.08243e-10	-1.27593
98413661	chr9:98413661:C:T	1.29903e-19	-1.93111	-3.35403e-10
98413778	chr9:98413778:G:A	3.03662e-20	-2.11092	-1.27364
98414359	chr9:98414359:T:C	5.01216e-19	-0.580856	-3.35403e-10
98414430	chr9:98414430:A:C	1.51659e-18	-4.08243e-10	0.526328
98414504	chr9:98414504:T:G	4.87026e-20	-2.20103	-0.711129
98415110	chr9:98415110:T:C	1.52634e-18	-4.08243e-10	0.532732
98415318	chr9:98415318:C:CA	1.01756e-19	-2.17532	-3.35403e-10
98415404	chr9:98415404:ATTAAT:A	4.61933e-19	-4.08243e-10	-0.662473
98415533	chr9:98415533:G:C	5.45739e-20	-2.03418	-0.764161
98415570	chr9:98415570:C:T	3.01528e-20	-2.0987	-1.29291
98416092	chr9:98416092:C:T	1.15687e-19	-2.20036	0.15336
98416684	chr9:98416684:A:T	1.43014e-19	-1.83495	-3.35403e-10
98417163	chr9:98417163:C:T	1.33025e-18	-2.15908	2.5543
98417190	chr9:98417190:G:T	3.11203e-19	-2.07066	1.01321
98417279	chr9:98417279:C:T	3.17016e-19	-4.08243e-10	-1.03894
98417580	chr9:98417580:T:C	5.06719e-20	-2.12543	-0.747093
98417650	chr9:98417650:C:T	1.22838e-18	-4.08243e-10	0.315557
98417747	chr9:98417747:C:CTA	5.04953e-20	-2.12284	-0.753174
98418441	chr9:98418441:G:A	1.51944e-19	-1.77438	-3.35403e-10
98418574	chr9:98418574:A:G	1.21717e-18	-4.08243e-10	0.306394
98418731	chr9:98418731:G:A	2.9965e-19	-4.08243e-10	-1.09528
98418962	chr9:98418962:G:A	4.74107e-20	-1.68355	-1.2555
98419835	chr9:98419835:A:G	9.40753e-19	-4.08243e-10	0.0487871
98420104	chr9:98420104:G:A	1.20008e-19	-2.01034	-3.35403e-10
98420311	chr9:98420311:C:T	1.13154e-18	-2.03079	2.26423
98420334	chr9:98420334:A:C	1.19467e-19	-2.01485	-3.35403e-10
98420416	chr9:98420416:A:C	2.33383e-19	-0.363634	-0.981577
98420902	chr9:98420902:G:A	1.38127e-19	-1.86972	-3.35403e-10
98421002	chr9:98421002:C:A	1.48639e-19	-1.79637	-3.35403e-10
98421062	chr9:98421062:C:T	3.23492e-20	-2.08589	-1.23541
98421282	chr9:98421282:G:A	4.69721e-19	-4.08243e-10	-0.645754
98421305	chr9:98421305:ATAAAAATCGACGAGGAACAGGAAACAATGTG:A	1.4865e-18	-4.08243e-10	0.506284
98421351	chr9:98421351:G:A	3.69173e-20	-2.04936	-1.13985
98421607	chr9:98421607:G:A	2.11042e-19	-0.116539	-1.3293
98421661	chr9:98421661:C:T	2.37212e-19	-4.08243e-10	-1.32894
98421831	chr9:98421831:T:C	3.28912e-20	-1.97358	-1.33111
98421903	chr9:98421903:T:C	1.14e-19	-2.06169	-3.35403e-10
98421987	chr9:98421987:A:C	2.37309e-19	-4.08243e-10	-1.32853
98422145	chr9:98422145:TG:T	1.80016e-19	-0.278855	-1.32599
98422439	chr9:98422439:T:C	2.44251e-19	-4.08243e-10	-1.2997
98422854	chr9:98422854:A:T	6.61261e-19	-1.87008	1.56634
98423295	chr9:98423295:C:T	3.19165e-19	0.195763	-1.22795
98423430	chr9:98423430:A:T	2.37426e-19	-4.08243e-10	-1.32804
98423665	chr9:98423665:C:T	1.7565e-19	-0.296279	-1.33312
98423981	chr9:98423981:T:A	2.9113e-20	-2.14253	-1.28417
98424032	chr9:98424032:T:C	4.28978e-20	-1.83252	-1.20656
98424179	chr9:98424179:C:T	1.27893e-19	-1.9467	-3.35403e-10
98424308	chr9:98424308:A:G	2.39502e-19	-4.08243e-10	-1.31933
98424586	chr9:98424586:T:C	1.83958e-18	-1.3133	2.0327
98424596	chr9:98424596:C:T	2.81853e-19	-0.055294	-1.10121
98424819	chr9:98424819:A:C	4.61021e-19	-4.08243e-10	-0.66445
98424996	chr9:98424996:T:C	3.13036e-19	-1.3521	0.300528
98425428	chr9:98425428:T:C	9.92733e-20	-2.20002	-3.35403e-10
98425478	chr9:98425478:T:G	5.35089e-20	-2.00297	-0.815071
98425573	chr9:98425573:A:G	4.72203e-19	-4.08243e-10	-0.640484
98425768	chr9:98425768:G:A	2.01612e-18	-4.08243e-10	0.811036
98426119	chr9:98426119:C:T	6.69758e-20	-2.1972	-0.396365
98426130	chr9:98426130:A:G	2.17253e-19	-0.181247	-1.23558
98426629	chr9:98426629:G:A	3.10082e-20	-2.15222	-1.21143
98426794	chr9:98426794:G:A	1.22092e-19	-1.99312	-3.35403e-10
98426820	chr9:98426820:G:A	2.1681e-19	-0.195758	-1.22311
98427041	chr9:98427041:A:T	2.92429e-19	-4.08243e-10	-1.11967
98427087	chr9:98427087:G:A	2.36364e-19	-4.08243e-10	-1.33252
98427121	chr9:98427121:G:A	3.11911e-19	0.142635	-1.19781
98427238	chr9:98427238:A:C	2.01713e-17	-4.08243e-10	3.11412
98427609	chr9:98427609:G:A	7.13384e-19	-4.08243e-10	-0.227873
98427917	chr9:98427917:T:C	2.38661e-19	-4.08243e-10	-1.32285
98428179	chr9:98428179:G:A	2.345e-19	-1.74017	0.399729
98428472	chr9:98428472:C:T	3.06868e-20	-2.14636	-1.2277
98428571	chr9:98428571:C:T	2.19594e-19	-1.75993	0.353817
98428981	chr9:98428981:T:G	1.13891e-18	-4.08243e-10	0.239937
98429031	chr9:98429031:A:G	1.92925e-19	-0.32098	-1.21461
98429076	chr9:98429076:G:C	7.73131e-20	-2.07374	-0.376295
98429176	chr9:98429176:G:A	3.56299e-19	-4.08243e-10	-0.922122
98429256	chr9:98429256:T:C	1.12108e-19	-2.07843	-3.35403e-10
98429911	chr9:98429911:A:G	2.36335e-19	-4.08243e-10	-1.33264
98430013	chr9:98430013:G:A	1.06776e-18	-4.08243e-10	0.175423
98430214	chr9:98430214:C:T	6.85544e-19	-4.08243e-10	-0.267681
98430699	chr9:98430699:G:A	3.05753e-20	-2.16587	-1.21183
98430708	chr9:98430708:C:T	1.88753e-19	-1.85879	0.301334
98430728	chr9:98430728:T:C	1.9541e-19	-1.61123	0.0884347
98430888	chr9:98430888:G:T	2.09781e-19	-0.123095	-1.32873
98430946	chr9:98430946:T:C	2.5802e-19	-4.08243e-10	-1.24486
98431032	chr9:98431032:A:G	2.23662e-19	-0.0660615	-1.3217
98431105	chr9:98431105:G:A	3.82268e-20	-1.83073	-1.32363
98431115	chr9:98431115:C:G	2.40181e-19	0.012455	-1.32896
98431207	chr9:98431207:A:C	8.00283e-20	-2.1655	-0.250015
98431405	chr9:98431405:C:A	2.6167e-19	-4.08243e-10	-1.23081
98431684	chr9:98431684:T:G	1.1542e-19	-2.04931	-3.35403e-10
98432191	chr9:98432191:C:T	2.86724e-19	-4.08243e-10	-1.13937
98432204	chr9:98432204:G:A	2.36617e-19	-4.08243e-10	-1.33145
98432434	chr9:98432434:G:C	2.58787e-19	0.0901994	-1.33209
98432902	chr9:98432902:G:C	1.01498e-18	-4.08243e-10	0.124726
98432914	chr9:98432914:C:T	2.16869e-19	-0.127714	-1.29089
98433172	chr9:98433172:C:A	5.09878e-20	-2.17866	-0.687649
98433315	chr9:98433315:T:C	1.40494e-19	-1.85273	-3.35403e-10
98433549	chr9:98433549:C:G	1.38714e-19	-1.86548	-3.35403e-10
98433617	chr9:98433617:T:A	3.45306e-20	-2.01629	-1.23975
98433742	chr9:98433742:C:G	6.62182e-20	-1.37363	-1.2313
98433783	chr9:98433783:G:T	3.08615e-19	-4.08243e-10	-1.0658
98434128	chr9:98434128:C:A	2.91347e-20	-2.09426	-1.3317
98434301	chr9:98434301:T:C	2.89781e-20	-2.09898	-1.33238
98434360	chr9:98434360:C:A	1.85743e-19	-0.240229	-1.3333
98434795	chr9:98434795:A:G	3.48123e-19	-4.08243e-10	-0.945336
98435394	chr9:98435394:G:A	6.46422e-19	-4.08243e-10	-0.326441
98435911	chr9:98435911:C:T	1.98318e-19	-1.50802	-3.35403e-10
98435987	chr9:98435987:T:C	1.00836e-19	-1.83165	-0.352751
98436063	chr9:98436063:C:T	4.62909e-20	-2.17716	-0.785788
98436603	chr9:98436603:A:G	3.80013e-19	-4.08243e-10	-0.857687
98437110	chr9:98437110:C:T	2.52436e-19	0.0655892	-1.33233
98437637	chr9:98437637:C:CCCAT	1.296e-19	-1.24811	-0.685332
98437639	chr9:98437639:T:C	1.16849e-19	-2.03701	-3.35403e-10
98437916	chr9:98437916:A:G	3.81088e-20	-2.19976	-0.957686
98437973	chr9:98437973:C:A	6.72976e-20	-1.5259	-1.06287
98438072	chr9:98438072:C:T	1.18659e-19	-2.02164	-3.35403e-10
98438147	chr9:98438147:AT:A	7.21918e-19	-4.08243e-10	-0.215982
98438361	chr9:98438361:C:T	3.53197e-19	-4.08243e-10	-0.930868
98438417	chr9:98438417:A:C	4.55867e-20	-2.1819	-0.796379
98438500	chr9:98438500:A:T	1.90037e-19	-0.217334	-1.33334
98438552	chr9:98438552:TAGA:T	2.78961e-19	-4.08243e-10	-1.16682
98438553	chr9:98438553:A:G	2.82582e-19	-4.08243e-10	-1.15392
98438738	chr9:98438738:A:C	4.67584e-20	-2.18725	-0.765646
98439282	chr9:98439282:G:C	4.47151e-20	-2.18898	-0.808605
98439431	chr9:98439431:T:C	3.88137e-20	-2.16315	-0.975967
98439651	chr9:98439651:C:T	8.37527e-18	-4.08243e-10	2.23515
98440521	chr9:98440521:T:C	2.81983e-20	-2.14369	-1.31494
98440711	chr9:98440711:C:T	3.13304e-19	-4.08243e-10	-1.05072
98440797	chr9:98440797:C:A	2.38432e-19	-4.08243e-10	-1.32381
98440835	chr9:98440835:G:A	2.50306e-19	-2.18929	0.914085
98440852	chr9:98440852:G:C	2.24408e-19	-1.38443	-3.35403e-10
98440932	chr9:98440932:A:T	4.4676e-20	-1.67006	-1.3284
98441294	chr9:98441294:TAAATA:T	7.64719e-20	-1.24633	-1.21464
98441402	chr9:98441402:C:T	1.05182e-19	-2.1422	-3.35403e-10
98441590	chr9:98441590:C:T	1.25049e-19	-1.96919	-3.35403e-10
98441699	chr9:98441699:T:C	4.99224e-20	-2.0958	-0.791621
98441786	chr9:98441786:TAAA:T	3.24471e-19	-4.08243e-10	-1.0157
98442013	chr9:98442013:C:T	7.73785e-19	-0.1466	-3.35403e-10
98442014	chr9:98442014:G:A	2.55106e-19	-4.08243e-10	-1.25621
98442070	chr9:98442070:A:G	7.50034e-20	-1.22203	-1.25833
98442841	chr9:98442841:A:C	3.89886e-19	-4.08243e-10	-0.832038
98442880	chr9:98442880:C:T	2.76253e-20	-2.14736	-1.3318
98443694	chr9:98443694:T:A	1.01496e-19	-1.84173	-0.336138
98444461	chr9:98444461:T:C	5.62008e-20	-2.04933	-0.719628
98444574	chr9:98444574:A:G	8.84682e-20	-2.06178	-0.253469
98444673	chr9:98444673:A:AT	3.72742e-20	-1.87181	-1.30778
98444854	chr9:98444854:CATGCAT:C	3.12017e-18	-4.08243e-10	1.24775
98445108	chr9:98445108:A:C	2.85164e-20	-2.19786	-1.24955
98445143	chr9:98445143:A:G	1.19523e-19	-1.95399	-0.0603944
98445212	chr9:98445212:T:C	1.43531e-19	-1.93938	0.108044
98445669	chr9:98445669:A:T	2.7406e-20	-2.19869	-1.28845
98446228	chr9:98446228:C:A	1.1545e-19	-1.9742	-0.0748611
98446254	chr9:98446254:AT:A	4.34363e-20	-2.14994	-0.876658
98446273	chr9:98446273:T:C	3.80681e-20	-2.20054	-0.957976
98446331	chr9:98446331:G:A	2.62723e-20	-2.20066	-1.32872
98446567	chr9:98446567:G:T	4.15249e-20	-1.78753	-1.28407
98446629	chr9:98446629:G:C	1.23556e-19	-2.2004	0.2192
98446639	chr9:98446639:G:A	2.1983e-19	-0.0816464	-1.32339
98446772	chr9:98446772:C:T	1.12603e-19	-2.07402	-3.35403e-10
98446774	chr9:98446774:C:T	3.35953e-19	-4.08243e-10	-0.980923
98447732	chr9:98447732:C:T	3.35334e-20	-2.17912	-1.10623
98448327	chr9:98448327:T:C	3.07343e-19	-0.812422	-0.257506
98448436	chr9:98448436:A:T	4.08986e-19	-4.08243e-10	-0.784211
98448477	chr9:98448477:G:GA	2.78691e-19	-4.08243e-10	-1.16779
98448618	chr9:98448618:A:G	3.17752e-20	-2.18871	-1.1505
98449101	chr9:98449101:C:T	3.08563e-19	-4.08243e-10	-1.06597
98449485	chr9:98449485:A:G	1.45114e-19	-1.97622	0.155853
98449677	chr9:98449677:C:T	7.74651e-19	-4.08243e-10	-0.14548
98449919	chr9:98449919:T:G	2.37176e-19	-4.08243e-10	-1.32909
98449924	chr9:98449924:A:G	1.21517e-19	-1.99784	-3.35403e-10
98450004	chr9:98450004:T:C	3.63205e-19	-4.08243e-10	-0.902927
98450315	chr9:98450315:T:C	1.09071e-18	-0.900383	1.09707
98450937	chr9:98450937:T:C	2.59336e-19	-0.0974793	-1.14229
98451300	chr9:98451300:G:A	3.29548e-20	-2.19416	-1.1086
98451547	chr9:98451547:GTC:G	9.08695e-20	-1.66196	-0.626506
98451635	chr9:98451635:TGGGCCCATGTG:T	2.40274e-19	-4.08243e-10	-1.31611
98451712	chr9:98451712:G:A	9.61446e-19	-4.08243e-10	0.070545
98451739	chr9:98451739:A:G	8.42112e-20	-1.62153	-0.74304
98451915	chr9:98451915:T:C	1.64189e-18	-0.96347	1.56918
98452685	chr9:98452685:T:C	1.02059e-19	-2.17235	-3.35403e-10
98452800	chr9:98452800:T:C	1.70303e-18	-0.86185	1.50412
98453051	chr9:98453051:A:G	3.62269e-19	-4.08243e-10	-0.905506
98453104	chr9:98453104:G:A	4.52539e-19	-4.08243e-10	-0.68302
```
